## Supplementary material for "Characterization of shared and ancestry-specific signals driving complex traits using multi-ancestry fine-mapping": susiex_nc3.cs80.snp

```
BP	SNP	PIP(CS1)	LogBF(CS1,Pop1)	LogBF(CS1,Pop2)	PIP(CS2)	LogBF(CS2,Pop1)	LogBF(CS2,Pop2)
144684388	rs7582863	6.06536e-08	-1.81893	-1.14063	7.97845e-08	-1.92293	-1.14739
144684446	rs78166812	3.70319e-07	-1.15037	-1.87757e-10	3.81441e-07	-1.5057	-1.87757e-10
144684677	rs75389827	1.80371e-07	-1.86972	-1.87757e-10	2.49637e-07	-1.92965	-1.87757e-10
144684875	rs768145	1.05864e-07	-1.23803	-1.16455	7.93607e-08	-1.90837	-1.16728
144685258	rs12467836	7.43434e-08	-1.77782	-0.978214	2.87593e-07	-0.868818	-0.919289
144685997	rs12233007	9.35589e-08	-1.84138	-0.68476	1.6571e-07	-1.57409	-0.765323
144686093	rs80121990	5.36787e-08	-1.87359	-1.20813	8.68911e-08	-1.79356	-1.19144
144686279	rs112743214	1.52042e-07	-1.05875	-0.981828	3.54744e-07	-0.772958	-0.805298
144686332	rs55951961	5.61778e-08	-1.93077	-1.10544	8.13067e-08	-1.88791	-1.16352
144686402	rs148433284	5.31502e-07	-0.789026	-1.87757e-10	2.57205e-06	0.402807	-1.87757e-10
144686644	rs16823337	2.08756e-07	-0.584494	-1.13907	4.51722e-07	-0.227907	-1.10868
144687080	rs16823339	3.03962e-07	-0.52535	-0.822481	8.09447e-07	-0.161488	-0.591813
144687333	rs66732679	5.59167e-08	-1.88577	-1.1551	9.52202e-08	-1.70091	-1.19255
144687529	rs787164	6.28851e-08	-1.79415	-1.12927	1.14069e-07	-1.53624	-1.1766
144687970	rs787165	6.9619e-08	-1.79934	-1.02235	8.48603e-08	-1.91537	-1.09328
144687998	rs144030722	3.98625e-07	-1.83172e-10	-1.07671	6.06961e-07	-1.83172e-10	-1.04119
144689141	rs11692019	2.51372e-07	-0.819504	-0.718295	4.98596e-07	-0.775937	-0.461919
144689340	rs706622	6.44471e-08	-1.76261	-1.13628	1.14671e-07	-1.52648	-1.18111
144689422	rs118057046	4.09888e-07	-1.83172e-10	-1.04885	7.03407e-07	-1.83172e-10	-0.893716
144689662	rs787166	5.57925e-08	-1.85382	-1.18927	8.31793e-08	-1.82622	-1.20243
144689725	rs4662216	2.16069e-07	-0.958334	-0.730802	4.13825e-07	-0.923525	-0.500684
144690117	rs1011397	7.72229e-08	-1.77975	-0.938287	1.01993e-07	-1.8734	-0.951345
144690405	rs787167	5.28669e-08	-1.93405	-1.1629	9.80585e-08	-1.68326	-1.18083
144690736	rs6757935	6.03436e-08	-1.92847	-1.0362	9.01865e-08	-1.89372	-1.05405
144691346	rs973543	1.08138e-07	-1.84099	-0.54033	1.57345e-07	-1.6723	-0.718914
144691502	rs11888898	8.92849e-08	-1.46862	-1.10428	1.51019e-07	-1.28617	-1.14607
144692270	rs141980591	3.66592e-07	-1.83172e-10	-1.16048	5.78449e-07	-1.83172e-10	-1.0893
144693661	rs183557048	1.74277e-07	-1.90408	-1.87757e-10	2.48509e-07	-1.93417	-1.87757e-10
144694129	rs72851889	4.87211e-07	-0.876034	-1.87757e-10	2.69114e-07	-1.85452	-1.87757e-10
144694259	rs72851890	3.79299e-07	-1.21111	0.0847006	2.17725e-07	-1.8751	-0.191323
144695066	rs62167032	5.22632e-08	-1.89848	-1.20996	8.22071e-08	-1.83083	-1.20959
144695167	rs787170	2.14017e-07	-0.586103	-1.11257	1.78122e-07	-1.15699	-1.11019
144695322	rs787171	1.09378e-07	-1.79787	-0.572052	1.77621e-07	-1.58597	-0.684035
144695695	rs3731957	4.12177e-07	-1.83172e-10	-1.04328	6.60514e-07	-1.83172e-10	-0.956633
144695700	rs80313581	1.69086e-07	-1.93432	-1.87757e-10	2.67441e-07	-1.86075	-1.87757e-10
144697113	rs787172	5.56616e-08	-1.91946	-1.12598	1.16902e-07	-1.51154	-1.17678
144697899	rs75413117	3.80661e-07	-1.83172e-10	-1.12282	7.3832e-07	-1.83172e-10	-0.845275
144699739	rs12618509	1.67769e-06	1.50848	-1.14804	1.50471e-06	1.04124	-1.17453
144699903	rs28521602	6.16379e-08	-1.83321	-1.11024	1.26936e-07	-1.45108	-1.15489
144700007	rs62167033	1.69082e-07	-1.93435	-1.87757e-10	2.93686e-07	-1.76714	-1.87757e-10
144700186	rs12612842	1.34164e-06	1.28495	-1.14804	1.2227e-06	0.833694	-1.17453
144700837	rs35304150	7.91612e-08	-1.93261	-0.760636	1.33445e-07	-1.62206	-0.933895
144702041	rs141622290	1.71556e-07	-1.91982	-1.87757e-10	3.95553e-07	-1.46937	-1.87757e-10
144702201	rs112925688	1.24515e-06	1.22141	-1.15913	1.32583e-06	0.926235	-1.1861
144705160	rs72851896	1.39004e-06	1.32796	-1.1556	1.33439e-06	0.927712	-1.18114
144706048	rs12619798	2.29663e-06	1.83443	-1.15997	2.09319e-06	1.38026	-1.18347
144706263	rs35790422	1.28812e-06	1.25044	-1.15423	1.36768e-06	0.953875	-1.18266
144707263	rs116643277	1.92512e-07	-1.80458	-1.87757e-10	4.33862e-07	-1.37692	-1.87757e-10
144709184	rs78276228	1.69067e-07	-1.93443	-1.87757e-10	4.64636e-07	-1.3084	-1.87757e-10
144709343	rs16823360	9.87599e-07	0.903739	-1.07319	2.1725e-06	1.3727	-1.13872
144709911	rs3755088	1.54782e-06	1.43641	-1.15654	1.63022e-06	1.1311	-1.18429
144710295	rs56385884	7.61421e-08	-1.64372	-1.08841	1.49163e-07	-1.30774	-1.13688
144710821	rs79459257	3.80619e-07	-1.83172e-10	-1.12293	6.43212e-07	-1.83172e-10	-0.983178
144711154	rs147412172	1.69303e-07	-1.93304	-1.87757e-10	2.88569e-07	-1.78472	-1.87757e-10
144711507	rs16823361	2.73683e-06	2.00851	-1.15868	2.45898e-06	1.54364	-1.18579
144711676	rs60305932	1.49065e-06	1.39877	-1.15654	1.57275e-06	1.09521	-1.18429
144711762	rs9678811	3.52509e-06	2.2654	-1.16247	2.69768e-06	1.6389	-1.1884
144712417	rs787175	1.47019e-07	-1.26112	-0.813054	1.1627e-07	-1.75663	-0.937109
144713629	rs72852907	1.50459e-06	1.39646	-1.14491	1.43023e-06	0.991895	-1.17596
144714146	rs72852908	1.94172e-06	1.65151	-1.14491	1.81702e-06	1.23126	-1.17596
144714197	rs58186643	1.48866e-06	1.38436	-1.14346	1.41561e-06	0.980563	-1.1749
144716511	rs77263371	5.59893e-07	-1.83172e-10	-0.736986	8.34436e-07	-1.83172e-10	-0.722896
144716717	rs7572132	3.28346e-06	2.18057	-1.14865	2.51913e-06	1.56069	-1.17867
144717119	rs75462555	1.76074e-07	-1.89383	-1.87757e-10	3.15458e-07	-1.69563	-1.87757e-10
144717569	rs80037613	1.70804e-07	-1.92422	-1.87757e-10	3.98644e-07	-1.46158	-1.87757e-10
144718006	rs16823373	2.75327e-06	2.00394	-1.14813	2.46687e-06	1.53935	-1.17829
144718298	rs56123489	1.55603e-06	1.43097	-1.14581	1.63428e-06	1.12592	-1.17661
144718581	rs72852911	1.57512e-06	1.44316	-1.14581	1.65339e-06	1.13754	-1.17661
144718758	rs115605789	1.0278e-07	-1.83812	-0.594027	1.63822e-07	-1.90874	-0.442125
144720437	rs12472227	2.41363e-07	-1.57843	-1.87757e-10	3.06109e-07	-1.72571	-1.87757e-10
144720539	rs55909757	1.70674e-07	-1.92498	-1.87757e-10	3.2778e-07	-1.65731	-1.87757e-10
144720584	rs35548636	2.84263e-07	-0.432016	-0.982816	7.5185e-07	0.153256	-0.980372
144721022	rs143349323	1.72657e-07	-1.91343	-1.87757e-10	2.48483e-07	-1.93428	-1.87757e-10
144722177	rs76901024	3.82947e-07	-1.83172e-10	-1.11683	5.34879e-07	-1.83172e-10	-1.16761
144723188	rs72852913	1.82592e-06	1.58751	-1.1424	1.71938e-06	1.17114	-1.17107
144723344	rs79274669	1.41803e-07	-0.904231	-1.20606	1.65282e-07	-1.13079	-1.21121
144723468	rs114105856	1.77738e-07	-1.88442	-1.87757e-10	3.13589e-07	-1.70157	-1.87757e-10
144724116	rs182786426	9.10289e-07	-0.25097	-1.87757e-10	5.23413e-07	-1.18928	-1.87757e-10
144724371	rs61202373	3.77876e-06	2.31532	-1.1429	2.68412e-06	1.61994	-1.17448
144725082	rs12621041	5.50595e-06	2.69466	-1.14581	3.635e-06	1.92532	-1.17661
144726659	rs16823379	8.90581e-08	-1.37747	-1.19798	1.28735e-07	-1.38328	-1.20862
144726675	rs78865109	2.25811e-07	-1.64504	-1.87757e-10	2.52819e-07	-1.91698	-1.87757e-10
144727550	rs116726624	1.31731e-06	0.118613	-1.87757e-10	1.47075e-06	-0.156128	-1.87757e-10
144728478	rs72852918	2.75738e-06	1.99723	-1.13993	2.19079e-06	1.41466	-1.1723
144728879	rs16823382	5.50531e-07	0.356995	-1.11084	4.79434e-07	-0.126964	-1.15008
144730856	rs72852924	1.87291e-07	-0.706849	-1.12522	2.57086e-07	-0.739351	-1.16089
144731185	rs146235644	4.55001e-07	0.187224	-1.13166	4.70076e-07	-0.130973	-1.16578
144731635	rs76965798	5.66507e-08	-1.81759	-1.21024	7.93739e-08	-1.8655	-1.20998
144732454	rs787182	1.38034e-07	-1.91234	-0.224893	1.46896e-07	-1.84424	-0.615686
144732623	rs77945990	2.19837e-07	-1.67184	-1.87757e-10	2.51379e-07	-1.92269	-1.87757e-10
144733887	rs56271766	9.48565e-08	-1.34996	-1.16241	1.24878e-07	-1.43197	-1.19034
144735263	rs74617157	1.84059e-07	-1.84947	-1.87757e-10	3.18141e-07	-1.68716	-1.87757e-10
144736062	rs2111671	4.58505e-07	0.194896	-1.13166	4.54721e-07	-0.164184	-1.16578
144736128	rs149356372	3.51775e-07	-1.83172e-10	-1.20174	5.81455e-07	-1.83172e-10	-1.08412
144739228	rs72852926	2.49158e-07	-0.406741	-1.1399	3.50083e-07	-0.443024	-1.14846
144739642	rs1257048	1.51407e-07	-1.36213	-0.682632	1.12427e-07	-1.84481	-0.882544
144739952	rs7606556	1.11879e-06	1.06586	-1.11059	1.0318e-06	0.651194	-1.16179
144740116	rs72852929	4.06667e-07	0.0913951	-1.14813	4.87153e-07	-0.104913	-1.15616
144740151	rs72852930	5.23449e-07	0.343842	-1.14813	5.26018e-07	-0.0281544	-1.15616
144740158	rs62167037	1.7828e-07	-1.88138	-1.87757e-10	3.35072e-07	-1.63531	-1.87757e-10
144740209	rs376086040	3.61312e-07	-1.83172e-10	-1.17499	5.50551e-07	-1.83172e-10	-1.13873
144740219	rs115564139	2.04466e-07	-0.602022	-1.14231	2.88026e-07	-0.635892	-1.15071
144740332	rs72852932	5.37583e-07	0.366139	-1.14379	5.39046e-07	-0.0077543	-1.1521
144740598	rs144137334	2.21894e-06	0.640053	-1.87757e-10	1.25207e-06	-0.317097	-1.87757e-10
144741276	rs13000747	9.52664e-08	-1.92462	-0.583438	1.82401e-07	-1.74783	-0.495619
144741931	rs72852936	5.41463e-07	0.37333	-1.14379	5.42606e-07	-0.00117276	-1.1521
144741958	rs72852938	4.18721e-07	0.116259	-1.14379	5.00834e-07	-0.0812804	-1.1521
144742349	rs72852941	5.31747e-07	0.353742	-1.14231	5.33706e-07	-0.0190974	-1.15071
144744928	rs73962160	2.02276e-07	-0.620589	-1.13451	2.84873e-07	-0.654221	-1.14339
144744969	rs148966969	3.54933e-07	-1.83172e-10	-1.1928	5.13819e-07	-1.83172e-10	-1.20778
144745723	rs143703487	2.0123e-07	-1.76028	-1.87757e-10	2.48455e-07	-1.93439	-1.87757e-10
144745823	rs76518784	1.70207e-07	-1.92772	-1.87757e-10	2.9384e-07	-1.76662	-1.87757e-10
144746068	rs72852945	8.65466e-07	0.817509	-1.11897	8.14903e-07	0.421028	-1.16761
144746439	rs80034147	9.32251e-08	-1.35482	-1.1749	1.02448e-07	-1.61304	-1.20726
144747022	rs77879782	9.09016e-08	-1.35329	-1.20166	1.22017e-07	-1.43506	-1.21042
144747144	rs55681388	9.05722e-08	-1.35698	-1.20161	1.21727e-07	-1.43848	-1.20939
144747242	rs4662361	9.09016e-08	-1.35329	-1.20166	1.22017e-07	-1.43506	-1.21042
144747642	rs55634187	2.26492e-07	-0.505953	-1.13607	2.86218e-07	-0.648041	-1.14486
144747657	rs62167038	1.69114e-07	-1.93416	-1.87757e-10	3.02825e-07	-1.7365	-1.87757e-10
144748023	rs72852947	2.26492e-07	-0.505953	-1.13607	2.86218e-07	-0.648041	-1.14486
144748033	rs72852948	2.26492e-07	-0.505953	-1.13607	2.86218e-07	-0.648041	-1.14486
144748326	rs72852949	7.90263e-07	0.730666	-1.12303	7.71272e-07	0.368777	-1.17039
144748383	rs117484503	3.92577e-07	-1.83172e-10	-1.092	5.27925e-07	-1.83172e-10	-1.1807
144748733	rs77755028	9.0288e-08	-1.38173	-1.18	1.18924e-07	-1.46139	-1.20978
144750454	rs112054315	1.76669e-07	-1.89046	-1.87757e-10	3.00955e-07	-1.74269	-1.87757e-10
144750991	rs76913254	8.69345e-08	-1.41606	-1.18352	1.15109e-07	-1.49311	-1.21066
144751703	rs79068867	9.02287e-08	-1.37812	-1.18426	1.19203e-07	-1.45806	-1.21077
144752069	rs55668379	5.70724e-07	-0.717825	-1.87757e-10	3.05566e-07	-1.72749	-1.87757e-10
144753019	rs56120346	2.0317e-07	-0.625887	-1.1248	2.8599e-07	-0.65945	-1.13425
144753145	rs75766270	1.24303e-06	-1.83172e-10	0.0605745	1.73072e-06	-1.83172e-10	0.00664025
144753415	rs76435897	1.73927e-07	-1.9061	-1.87757e-10	3.23685e-07	-1.66988	-1.87757e-10
144753574	rs55803436	9.3852e-08	-1.33539	-1.18763	1.23973e-07	-1.41846	-1.21113
144753621	rs55922892	8.92532e-08	-1.36766	-1.20559	1.20625e-07	-1.44838	-1.20859
144755071	rs55767081	7.31394e-07	0.655445	-1.12522	7.80733e-07	0.382457	-1.17188
144755574	rs75342549	8.49662e-08	-1.41627	-1.20621	1.15377e-07	-1.49331	-1.20813
144756077	rs56090763	2.13613e-07	-0.579294	-1.12127	3.00452e-07	-0.613453	-1.13091
144756539	rs115185007	1.70129e-07	-1.92818	-1.87757e-10	2.94533e-07	-1.76426	-1.87757e-10
144756896	rs77274348	6.12822e-07	-1.83172e-10	-0.646658	1.16842e-06	-1.83172e-10	-0.38624
144757064	rs56166856	2.31323e-07	-0.497785	-1.12313	2.91983e-07	-0.64029	-1.13267
144757271	rs56203039	8.60888e-08	-1.40256	-1.20679	1.16905e-07	-1.48065	-1.20764
144757733	rs13402935	7.47506e-08	-1.90703	-0.843544	1.42375e-07	-1.47068	-1.02051
144758355	rs117759070	4.86217e-07	-1.83172e-10	-0.878077	7.02533e-07	-1.83172e-10	-0.89496
144758514	rs55933933	8.25732e-07	0.770069	-1.11853	8.00097e-07	0.405417	-1.17034
144758652	rs77168512	8.70676e-08	-1.40592	-1.19213	1.1612e-07	-1.48376	-1.21127
144759013	rs75584646	8.64078e-08	-1.39918	-1.20648	1.17239e-07	-1.47753	-1.20791
144759590	rs79752290	2.23938e-07	-1.65336	-1.87757e-10	9.08541e-07	-0.637812	-1.87757e-10
144760003	rs78101162	8.98277e-08	-1.36036	-1.20648	1.21526e-07	-1.44161	-1.20791
144760967	rs72852962	1.10869e-06	1.0335	-1.08729	9.3089e-07	0.535312	-1.14882
144761733	rs78684876	8.97859e-08	-1.37467	-1.19263	1.19615e-07	-1.45487	-1.21051
144761734	rs76902311	8.67165e-08	-1.40945	-1.19263	1.1583e-07	-1.48702	-1.21051
144763102	rs72852967	2.69827e-07	-0.310891	-1.15606	3.2379e-07	-0.506006	-1.16355
144763126	rs10185661	1.19418e-07	-1.34155	-0.94055	9.51023e-08	-1.82194	-1.07276
144763171	rs75433884	8.57612e-08	-1.40592	-1.20724	1.16962e-07	-1.48376	-1.20405
144763696	rs4662362	8.60606e-08	-1.40273	-1.20695	1.17262e-07	-1.48081	-1.20443
144763774	rs4662363	8.82011e-08	-1.37831	-1.2068	1.19904e-07	-1.45823	-1.20473
144763897	rs72852969	2.38554e-07	-0.438816	-1.15132	2.88495e-07	-0.625836	-1.15914
144764048	rs76268297	8.82152e-08	-1.37831	-1.20664	1.19895e-07	-1.45823	-1.2048
144764390	rs79898812	9.23218e-08	-1.33312	-1.20633	1.156e-07	-1.49435	-1.20516
144764667	rs1469474	3.58939e-07	-0.03442	-1.14716	3.92795e-07	-0.28675	-1.18962
144765026	rs112305340	1.95763e-07	-1.78783	-1.87757e-10	2.51469e-07	-1.92233	-1.87757e-10
144765789	rs145156888	1.86581e-07	-1.83587	-1.87757e-10	5.97517e-07	-1.05687	-1.87757e-10
144765998	rs3806480	8.55667e-08	-1.42312	-1.19232	1.14365e-07	-1.49963	-1.21063
144766072	rs3820756	2.36703e-07	-0.445209	-1.15271	2.86403e-07	-0.631815	-1.16044
144766736	rs3806479	8.60262e-08	-1.41648	-1.1936	1.15097e-07	-1.49351	-1.21037
144767053	rs3806478	8.69591e-08	-1.4061	-1.19319	1.16202e-07	-1.48393	-1.21039
144768550	rs62167040	1.69807e-07	-1.93007	-1.87757e-10	3.77049e-07	-1.51728	-1.87757e-10
144770072	rs56317913	9.00436e-08	-1.37467	-1.18977	1.19555e-07	-1.45487	-1.21101
144770247	rs74499945	8.64017e-08	-1.41648	-1.18924	1.15017e-07	-1.49351	-1.21106
144770389	rs74837869	8.6146e-08	-1.41814	-1.19055	1.15898e-07	-1.48603	-1.21091
144770748	rs80110698	9.09932e-08	-1.36405	-1.1899	1.20739e-07	-1.44503	-1.21099
144771009	rs56136411	2.47104e-07	-0.397993	-1.15693	2.98169e-07	-0.587633	-1.16436
144771403	rs140562538	3.71712e-07	-1.83172e-10	-1.14661	5.14316e-07	-1.83172e-10	-1.20681
144771515	rs28648869	8.31191e-07	0.785817	-1.12769	6.99429e-07	0.28064	-1.18003
144771698	rs28679451	2.39924e-07	-0.431695	-1.15271	2.90046e-07	-0.619175	-1.16044
144772347	rs75047350	8.81568e-08	-1.38157	-1.20404	1.19223e-07	-1.46126	-1.2074
144773271	rs77352310	9.09932e-08	-1.36405	-1.1899	1.20739e-07	-1.44503	-1.21099
144773534	rs115204238	6.72182e-08	-1.84156	-1.01523	1.01166e-07	-1.90692	-0.925975
144773764	rs17722778	1.45658e-05	2.5217	-1.87757e-10	3.92613e-05	3.12834	-1.87757e-10
144774369	rs72852978	2.55394e-07	-0.365865	-1.15606	3.07704e-07	-0.557542	-1.16297
144774370	rs72852982	2.50061e-07	-0.385631	-1.15739	3.07293e-07	-0.557629	-1.16422
144775684	rs77554630	8.81734e-08	-1.38157	-1.20385	1.19044e-07	-1.46126	-1.2089
144775686	rs78235144	8.81734e-08	-1.38157	-1.20385	1.19044e-07	-1.46126	-1.2089
144776396	rs80030513	8.47641e-08	-1.41963	-1.20523	1.15215e-07	-1.49641	-1.20644
144776730	rs116644007	5.04814e-07	-1.83172e-10	-0.840541	6.21792e-07	-1.83172e-10	-1.01705
144777007	rs146296354	4.0135e-07	-1.83172e-10	-1.0699	5.90657e-07	-1.83172e-10	-1.06842
144777078	rs117317939	4.41678e-07	-1.83172e-10	-0.97415	6.59731e-07	-1.83172e-10	-0.95782
144778389	rs10928205	5.254e-08	-1.92691	-1.17624	1.06196e-07	-1.57324	-1.21113
144778518	rs1864245	2.32476e-07	-0.46514	-1.15081	3.08243e-07	-0.560108	-1.15866
144778594	rs77919487	8.54478e-08	-1.42659	-1.19024	1.13968e-07	-1.50283	-1.21091
144778814	rs72852985	2.44234e-07	-0.418118	-1.14849	2.94915e-07	-0.606471	-1.15649
144778972	rs74740576	8.50455e-08	-1.43315	-1.18839	1.13257e-07	-1.50888	-1.21111
144779447	rs115626554	1.70031e-07	-1.92875	-1.87757e-10	3.63875e-07	-1.55284	-1.87757e-10
144780221	rs116153094	1.77372e-07	-1.88649	-1.87757e-10	4.01192e-07	-1.45521	-1.87757e-10
144780249	rs113458869	2.75446e-07	-0.274888	-1.17145	3.28552e-07	-0.492152	-1.1628
144780503	rs76313141	9.16863e-08	-1.35331	-1.19305	1.22024e-07	-1.43508	-1.21035
144780735	rs75242750	9.14218e-08	-1.36032	-1.18892	1.21148e-07	-1.44158	-1.21106
144780885	rs57407763	1.10215e-07	-1.72569	-0.636611	1.30854e-07	-1.83658	-0.738993
144781299	rs80316181	9.61867e-08	-1.31297	-1.18547	1.26564e-07	-1.39764	-1.21127
144781410	rs74751599	9.17915e-08	-1.37131	-1.1739	1.20334e-07	-1.45176	-1.20762
144782254	rs1861878	1.31843e-06	1.29892	-1.17946	1.40063e-06	0.962902	-1.16788
144783050	rs79900296	8.33437e-08	-1.43973	-1.20203	1.12849e-07	-1.51494	-1.20866
144783214	rs16823411	1.06676e-07	-1.20354	-1.19139	1.40231e-07	-1.29562	-1.21074
144783723	rs75359101	8.54204e-08	-1.42979	-1.18735	1.13598e-07	-1.50578	-1.21121
144783910	rs78387130	8.59541e-08	-1.42288	-1.18804	1.14329e-07	-1.49941	-1.21116
144784881	rs56361359	8.37959e-08	-1.44619	-1.19016	1.11923e-07	-1.52088	-1.21096
144785390	rs56181240	8.38504e-08	-1.44619	-1.18951	1.11915e-07	-1.52088	-1.21104
144785512	rs55766236	9.26613e-08	-1.34251	-1.19327	1.23241e-07	-1.42507	-1.21044
144787273	rs72852992	1.51522e-06	1.44289	-1.18431	1.59615e-06	1.09927	-1.17358
144787779	rs72852993	2.04131e-06	1.74551	-1.18889	2.11548e-06	1.38642	-1.17903
144788111	rs6747609	1.93389e-06	1.68177	-1.17921	1.83299e-06	1.26411	-1.20006
144788319	rs77401261	8.21477e-08	-1.46596	-1.19026	1.10004e-07	-1.53906	-1.21007
144788357	rs16823412	1.81253e-06	1.61537	-1.17762	1.72061e-06	1.20168	-1.2009
144788381	rs56332803	1.81026e-06	1.61537	-1.17888	1.71942e-06	1.20168	-1.20159
144788389	rs6719835	6.30841e-06	2.8674	-1.18249	4.24194e-06	2.10664	-1.20352
144788555	rs79179521	8.43215e-08	-1.4222	-1.20789	1.15239e-07	-1.50833	-1.19432
144788950	rs17666494	3.55029e-07	-1.19253	-1.87757e-10	2.50091e-07	-1.92783	-1.87757e-10
144789411	rs56048525	8.01791e-08	-1.47184	-1.20863	1.10349e-07	-1.55349	-1.19252
144789487	rs72852998	1.58328e-06	1.49123	-1.18871	1.66226e-06	1.1451	-1.17882
144789639	rs72852999	1.3602e-06	1.33848	-1.18782	1.70432e-06	1.16902	-1.17775
144789753	rs72853001	1.59982e-06	1.50073	-1.18782	1.67909e-06	1.15411	-1.17775
144790258	rs76320947	1.69695e-07	-1.93073	-1.87757e-10	4.1201e-07	-1.42861	-1.87757e-10
144791102	rs80115165	3.88705e-07	-1.83172e-10	-1.10191	5.99218e-07	-1.83172e-10	-1.05403
144791964	rs72854104	1.61233e-06	1.52137	-1.20066	1.42175e-06	1.01942	-1.20943
144792029	rs150941479	3.50088e-07	-1.20655	-1.87757e-10	3.04179e-07	-1.73204	-1.87757e-10
144792579	rs56947011	1.42964e-06	1.40642	-1.20597	1.39951e-06	1.00547	-1.21125
144793161	rs56038451	4.64458e-06	2.58194	-1.20322	3.5908e-06	1.94773	-1.21125
144793438	rs57286143	4.11778e-06	2.46216	-1.20382	3.21349e-06	1.83674	-1.21128
144793802	rs72854106	1.45505e-06	1.40934	-1.19128	1.7678e-06	1.20975	-1.18191
144794298	rs1465366	1.32244e-06	1.32473	-1.20223	1.39682e-06	1.00351	-1.21121
144794697	rs1465367	4.15587e-06	2.4479	-1.18035	3.21413e-06	1.82353	-1.19787
144794801	rs28544584	1.48546e-06	1.42919	-1.19044	1.80399e-06	1.229	-1.1809
144795011	rs959766	1.28422e-06	1.279	-1.18582	1.37552e-06	0.978548	-1.20161
144795157	rs959767	1.27785e-06	1.267	-1.17879	1.36416e-06	0.96712	-1.19848
144795607	rs79290618	4.99659e-07	-0.850806	-1.87757e-10	4.35664e-07	-1.37278	-1.87757e-10
144795933	rs1465368	1.28526e-06	1.279	-1.18501	1.37653e-06	0.978548	-1.20088
144796925	rs12615549	1.42214e-06	1.38131	-1.18612	1.51638e-06	1.07599	-1.20157
144797149	rs115264031	1.69067e-07	-1.93444	-1.87757e-10	3.74685e-07	-1.52357	-1.87757e-10
144797760	rs139851959	4.62816e-07	-1.83172e-10	-0.927401	8.58427e-07	-1.83172e-10	-0.694551
144798118	rs77356085	6.55247e-07	-0.579719	-1.87757e-10	5.03583e-07	-1.2279	-1.87757e-10
144798475	rs142688946	3.54132e-07	-1.83172e-10	-1.19506	5.4657e-07	-1.83172e-10	-1.14599
144799194	rs9287357	5.34069e-08	-1.87847	-1.20832	9.83488e-08	-1.72369	-1.13744
144799280	rs80139620	5.22097e-07	-0.806879	-1.87757e-10	4.23254e-07	-1.40168	-1.87757e-10
144799319	rs72854112	1.28892e-06	1.29103	-1.1942	1.38487e-06	0.99	-1.20629
144799529	rs114660925	3.69495e-07	-1.15259	-1.87757e-10	3.67155e-07	-1.54387	-1.87757e-10
144799834	rs78042952	7.76522e-08	-1.5038	-1.2087	1.06081e-07	-1.58244	-1.20301
144801911	rs56411188	1.40263e-06	1.38131	-1.19994	1.50496e-06	1.07599	-1.20912
144802061	rs75842916	4.35418e-07	-1.83172e-10	-0.988425	6.90749e-07	-1.83172e-10	-0.911875
144803246	rs4662364	4.9236e-06	2.6271	-1.19003	3.76749e-06	1.9896	-1.20509
144803955	rs1560222	8.7549e-08	-1.93394	-0.658593	1.06921e-07	-1.79121	-0.986359
144804126	rs16823435	4.28513e-07	-1.83172e-10	-1.00441	5.19229e-07	-1.83172e-10	-1.19731
144804353	rs145358952	3.49897e-07	-1.83172e-10	-1.20709	5.43094e-07	-1.83172e-10	-1.15237
144804964	rs149322448	4.3845e-07	-0.981486	-1.87757e-10	4.67012e-07	-1.3033	-1.87757e-10
144805188	rs6725251	5.26262e-06	2.69635	-1.1927	3.60756e-06	1.94986	-1.20872
144805719	rs55772185	1.58751e-06	1.49693	-1.19174	1.53135e-06	1.09041	-1.20616
144805815	rs7602624	6.54861e-06	2.91401	-1.19174	4.41561e-06	2.14941	-1.20616
144806132	rs111612440	4.21332e-07	-1.02131	-1.87757e-10	1.24067e-06	-0.326248	-1.87757e-10
144806634	rs147699731	4.78743e-07	-1.83172e-10	-0.893568	8.70718e-07	-1.83172e-10	-0.680334
144806783	rs148735196	3.62697e-07	-1.83172e-10	-1.17116	5.13038e-07	-1.83172e-10	-1.2093
144809730	rs114696814	1.72184e-06	0.386416	-1.87757e-10	1.70675e-06	-0.00730571	-1.87757e-10
144809751	rs74907932	2.27813e-07	-1.63621	-1.87757e-10	3.20474e-07	-1.67985	-1.87757e-10
144810249	rs149478093	4.35612e-07	-1.83172e-10	-0.987979	5.55372e-07	-1.83172e-10	-1.13001
144810605	rs77406766	7.01904e-08	-1.64196	-1.17156	9.36386e-08	-1.69907	-1.21114
144811304	rs138177177	3.84762e-07	-1.83172e-10	-1.11211	5.20409e-07	-1.83172e-10	-1.19504
144811623	rs186983744	7.8462e-08	-1.71267	-0.989447	1.20025e-07	-1.77576	-0.886186
144811799	rs149798421	7.47418e-07	-1.83172e-10	-0.448108	1.06905e-06	-1.83172e-10	-0.475127
144813142	rs62167042	6.85309e-08	-1.62722	-1.21023	8.68147e-08	-1.7749	-1.21098
144813419	rs12614766	1.43342e-06	1.40934	-1.20626	1.73418e-06	1.20975	-1.20112
144813662	rs1560223	1.24901e-05	2.36796	-1.87757e-10	3.52718e-05	3.02119	-1.87757e-10
144814565	rs141147966	4.49797e-07	-1.83172e-10	-0.955936	8.02471e-07	-1.83172e-10	-0.761956
144814801	rs34858651	1.01848e-06	-0.138664	-1.87757e-10	3.92283e-06	0.824916	-1.87757e-10
144815972	rs147205787	1.48118e-06	0.235863	-1.87757e-10	3.43974e-05	2.99608	-1.87757e-10
144816988	rs17666845	9.98641e-08	-1.86674	-0.594181	2.16882e-07	-0.953952	-1.11635
144818715	rs56105455	1.35625e-06	1.3165	-1.16875	1.43848e-06	1.01425	-1.19256
144818838	rs55795630	5.7437e-06	2.74922	-1.1581	4.28111e-06	2.10294	-1.19062
144819282	rs78578807	3.11996e-07	-1.32174	-1.87757e-10	2.49497e-07	-1.93021	-1.87757e-10
144819544	rs76810674	9.04769e-07	-0.257052	-1.87757e-10	7.32561e-07	-0.853105	-1.87757e-10
144819793	rs77853030	3.53678e-07	-1.83172e-10	-1.19635	5.2965e-07	-1.83172e-10	-1.17744
144819873	rs72854123	1.65328e-06	1.53576	-1.18997	2.00066e-06	1.33238	-1.18079
144820057	rs4662366	1.45665e-06	1.40579	-1.18662	1.551e-06	1.09932	-1.20232
144820435	rs78537412	1.88517e-07	-1.82554	-1.87757e-10	4.53716e-07	-1.33218	-1.87757e-10
144822018	rs72854129	2.33372e-06	1.88238	-1.1919	2.79612e-06	1.66894	-1.1826
144824525	rs115902509	1.91415e-07	-1.81029	-1.87757e-10	2.48689e-07	-1.93345	-1.87757e-10
144825398	rs7572015	6.4626e-06	2.8897	-1.18065	4.83918e-06	2.23344	-1.19859
144826531	rs10496956	1.70637e-07	-1.35713	-0.568062	1.13514e-07	-1.77287	-0.94486
144827062	rs2082023	7.21149e-08	-1.93439	-0.852085	9.5301e-08	-1.80156	-1.09105
144829211	rs67782055	5.07203e-06	2.64328	-1.17652	3.83787e-06	2.00462	-1.2016
144830174	rs142518108	3.48536e-07	-1.83172e-10	-1.21099	5.2293e-07	-1.83172e-10	-1.1902
144830642	rs74561851	3.67489e-07	-1.83172e-10	-1.15804	6.47876e-07	-1.83172e-10	-0.975953
144832270	rs147310674	1.72705e-07	-1.91315	-1.87757e-10	2.8714e-07	-1.78968	-1.87757e-10
144832588	rs72854142	1.85762e-07	-1.84027	-1.87757e-10	2.99437e-07	-1.74775	-1.87757e-10
144833530	rs77254472	9.26495e-08	-1.88641	-0.649501	1.42885e-07	-1.70472	-0.782893
144834580	rs6430050	5.33661e-06	2.67249	-1.15487	3.99489e-06	2.03172	-1.1886
144838173	rs77963138	7.41917e-08	-1.5731	-1.18498	9.41834e-08	-1.69387	-1.21053
144838989	rs79495864	3.20126e-07	-1.29602	-1.87757e-10	1.03402e-06	-0.50844	-1.87757e-10
144841151	rs16823475	1.48445e-06	1.40579	-1.16772	1.57044e-06	1.09932	-1.18986
144843238	rs72854147	1.6478e-06	1.51018	-1.16772	1.73479e-06	1.19885	-1.18986
144844569	rs55883773	2.33159e-06	1.86849	-1.17892	2.80131e-06	1.65544	-1.16725
144846090	rs28789733	1.65562e-07	-1.3327	-0.622684	1.1149e-07	-1.75613	-0.979582
144846239	rs79694642	1.81021e-07	-1.86612	-1.87757e-10	2.96637e-07	-1.75714	-1.87757e-10
144847590	rs79003646	3.89041e-07	-1.83172e-10	-1.10105	5.18118e-07	-1.83172e-10	-1.19945
144849984	rs7608953	9.33352e-06	3.25422	-1.17758	6.97082e-06	2.56553	-1.16569
144851098	rs74717770	3.71128e-07	-1.83172e-10	-1.14819	5.27431e-07	-1.83172e-10	-1.18164
144851359	rs141483037	3.49303e-07	-1.83172e-10	-1.20879	5.17121e-07	-1.83172e-10	-1.20138
144851703	rs16823476	7.85812e-08	-1.511	-1.1896	1.06355e-07	-1.57227	-1.2106
144853547	rs16823481	2.01361e-06	1.71607	-1.17312	2.09559e-06	1.35846	-1.16053
144854081	rs149212254	4.01644e-07	-1.83172e-10	-1.06916	5.37689e-07	-1.83172e-10	-1.16237
144854774	rs10496957	9.69589e-06	3.27992	-1.1652	6.28263e-06	2.48578	-1.18989
144855461	rs111920801	3.13207e-07	-1.31787	-1.87757e-10	1.00071e-06	-0.541192	-1.87757e-10
144856500	rs1366678	8.39551e-08	-1.87286	-0.761586	1.68126e-07	-1.27542	-1.04951
144857889	rs80292342	4.17057e-07	-1.83172e-10	-1.03151	7.0579e-07	-1.83172e-10	-0.890334
144858086	rs16823487	2.05904e-06	1.72587	-1.16061	2.15078e-06	1.36777	-1.14383
144858623	rs182433635	1.6913e-07	-1.93406	-1.87757e-10	2.66767e-07	-1.86328	-1.87757e-10
144858782	rs17667653	1.71635e-07	-1.88654	-0.0328182	1.26933e-07	-1.77804	-0.827956
144858800	rs141119204	4.59532e-07	-1.83172e-10	-0.934523	8.25476e-07	-1.83172e-10	-0.733692
144859410	rs16823488	8.6908e-06	3.10286	-1.09757	5.589e-06	2.32288	-1.14398
144859463	rs16823489	5.33484e-08	-1.92766	-1.16023	1.06236e-07	-1.57773	-1.20627
144859574	rs16823491	7.99817e-06	3.02314	-1.10091	5.1809e-06	2.24962	-1.14654
144860222	rs72854159	1.07424e-06	-0.0853622	-1.87757e-10	1.23769e-06	-0.328647	-1.87757e-10
144860827	rs17673232	3.20395e-06	1.00741	-1.87757e-10	3.35717e-06	0.6692	-1.87757e-10
144861840	rs182706235	1.75048e-07	-1.89967	-1.87757e-10	2.68593e-07	-1.85646	-1.87757e-10
144862128	rs111259622	1.85859e-06	1.5371	-1.07426	1.7415e-06	1.12814	-1.11529
144862159	rs76337741	2.40913e-06	1.88373	-1.16144	2.44038e-06	1.49151	-1.14125
144862183	rs142825199	7.84537e-08	-1.57526	-1.12696	1.01162e-07	-1.63889	-1.19404
144862693	rs140027060	3.52146e-07	-1.83172e-10	-1.20069	5.18524e-07	-1.83172e-10	-1.19867
144863462	rs7568178	1.44159e-07	-1.7738	-0.320013	2.97539e-07	-0.77395	-0.980159
144864723	rs60554222	1.50058e-07	-1.76778	-0.285931	3.09131e-07	-0.757848	-0.95804
144864998	rs62167050	2.01594e-07	-1.75848	-1.87757e-10	2.80567e-07	-1.81284	-1.87757e-10
144865100	rs145427896	1.35256e-07	-1.92723	-0.230336	1.51712e-07	-1.78295	-0.644719
144865702	rs181321657	1.98423e-07	-1.77433	-1.87757e-10	7.58782e-07	-0.817938	-1.87757e-10
144866462	rs6757980	8.85435e-06	3.13528	-1.11135	5.85317e-06	2.35269	-1.1276
144866744	rs142888241	8.71409e-08	-1.53744	-1.05976	1.08512e-07	-1.60449	-1.1583
144868220	rs189194169	1.879e-07	-1.82882	-1.87757e-10	2.96148e-07	-1.75879	-1.87757e-10
144868367	rs72854165	2.51462e-06	1.92394	-1.15879	2.54309e-06	1.5296	-1.13812
144868604	rs34429810	8.88698e-06	3.08754	-1.05993	5.73996e-06	2.3088	-1.10324
144869044	rs1560224	1.35079e-07	-1.93432	-0.224547	1.56184e-07	-1.71301	-0.685608
144869584	rs75314498	8.69368e-08	-1.48875	-1.1108	1.10856e-07	-1.55997	-1.18145
144871141	rs72854170	2.25667e-07	-1.64567	-1.87757e-10	3.47999e-07	-1.59745	-1.87757e-10
144871244	rs4662217	6.59605e-06	2.79602	-1.06653	5.71783e-06	2.31649	-1.11479
144871872	rs56349864	5.07028e-06	2.53165	-1.06523	4.92147e-06	2.15427	-1.10256
144872054	rs56119149	5.20001e-06	2.5647	-1.07301	4.56844e-06	2.09735	-1.12007
144874289	rs76852460	2.73313e-07	-1.45411	-1.87757e-10	2.53036e-07	-1.91612	-1.87757e-10
144875473	rs148332905	1.72632e-07	-1.91357	-1.87757e-10	2.99056e-07	-1.74902	-1.87757e-10
144876353	rs187069575	5.20329e-08	-1.93375	-1.17911	7.45533e-08	-1.93163	-1.2065
144876627	rs16848271	1.00972e-07	-1.33829	-1.1116	1.2731e-07	-1.42115	-1.18188
144877252	rs72854176	2.90508e-06	2.05846	-1.14898	2.91322e-06	1.65713	-1.12976
144878070	rs80290036	3.5804e-07	-1.83172e-10	-1.18409	5.5121e-07	-1.83172e-10	-1.13754
144878583	rs12997988	5.15872e-07	0.156511	-0.975384	2.07584e-06	1.20517	-1.0167
144878797	rs75280609	4.60878e-07	-1.83172e-10	-0.931599	7.93519e-07	-1.83172e-10	-0.773175
144879302	rs12613814	3.01854e-06	2.08017	-1.13237	3.02157e-06	1.67772	-1.11384
144879609	rs35834583	1.80742e-07	-1.86766	-1.87757e-10	3.03608e-07	-1.73392	-1.87757e-10
144879660	rs10445654	1.24604e-07	-1.93437	-0.305219	2.29712e-07	-1.07189	-0.940931
144879851	rs55716423	3.81114e-06	2.31327	-1.13232	3.87688e-06	1.92679	-1.11366
144881909	rs75991652	3.56267e-07	-1.83172e-10	-1.18905	5.82298e-07	-1.83172e-10	-1.08267
144882960	rs1429096	1.01401e-07	-1.33487	-1.11077	1.26563e-07	-1.41798	-1.19093
144885367	rs74639782	4.65581e-07	-0.921445	-1.87757e-10	2.78711e-07	-1.81948	-1.87757e-10
144886272	rs149337774	3.17598e-07	-1.30395	-1.87757e-10	2.80997e-07	-1.81131	-1.87757e-10
144886518	rs144850928	4.65968e-07	-1.83172e-10	-0.920616	7.91475e-07	-1.83172e-10	-0.775754
144886675	rs1429097	1.23583e-05	3.39509	-1.03774	7.80749e-06	2.59187	-1.07868
144887208	rs16823520	1.48049e-05	3.57572	-1.03774	9.22265e-06	2.75845	-1.07868
144889825	rs1429098	1.14115e-07	-1.20438	-1.12315	1.42162e-07	-1.29641	-1.19628
144890552	rs149659833	1.87594e-07	-1.83045	-1.87757e-10	4.30256e-07	-1.38527	-1.87757e-10
144891578	rs13430190	1.89236e-07	-1.82174	-1.87757e-10	5.16538e-07	-1.2025	-1.87757e-10
144891703	rs78559509	1.13765e-07	-1.21246	-1.11813	1.43205e-07	-1.30396	-1.18142
144891704	rs77291958	1.1711e-07	-1.17935	-1.12227	1.43921e-07	-1.28693	-1.19345
144892107	rs140963830	4.01752e-07	-1.83172e-10	-1.0689	5.37773e-07	-1.83172e-10	-1.16222
144892358	rs6707998	1.04112e-07	-1.885	-0.534271	1.18512e-07	-1.60265	-1.07199
144892666	rs374685218	3.54756e-07	-1.83172e-10	-1.1933	5.12034e-07	-1.83172e-10	-1.21126
144892918	rs117934931	3.72148e-07	-1.83172e-10	-1.14544	5.19426e-07	-1.83172e-10	-1.19693
144893538	rs7576105	1.61946e-07	-1.93387	-0.0436019	1.74759e-07	-1.73451	-0.551735
144894684	rs7606720	1.52674e-07	-1.87046	-0.165967	1.36048e-07	-1.63695	-0.899695
144894950	rs373363489	4.38516e-07	-1.83172e-10	-0.981337	5.46247e-07	-1.83172e-10	-1.14658
144895340	rs12053208	4.0746e-07	-1.83172e-10	-1.05479	6.13838e-07	-1.83172e-10	-1.02992
144896568	rs72854193	3.10928e-06	2.10823	-1.13082	3.11764e-06	1.70434	-1.10916
144896910	rs72854195	1.87677e-07	-1.83001	-1.87757e-10	2.7119e-07	-1.84683	-1.87757e-10
144897218	rs76739884	6.44059e-08	-1.82341	-1.07611	1.12435e-07	-1.72387	-1.00341
144897277	rs7564488	1.5319e-05	3.61575	-1.04363	9.56632e-06	2.82141	-1.10506
144897459	rs1427315	1.43365e-05	3.54361	-1.03778	8.76109e-06	2.72882	-1.1004
144899559	rs3731958	1.675e-07	-1.23142	-0.712333	1.00307e-07	-1.81995	-1.02146
144900524	rs112765093	4.62518e-07	-0.928047	-1.87757e-10	1.13632e-06	-0.4141	-1.87757e-10
144900666	rs78974453	5.44681e-07	-0.764532	-1.87757e-10	1.63522e-06	-0.0501209	-1.87757e-10
144900833	rs59687135	3.22283e-06	2.15991	-1.14663	3.22902e-06	1.75338	-1.1231
144901100	rs72854200	4.37706e-06	2.46603	-1.14663	4.31882e-06	2.04418	-1.1231
144901160	rs72855503	1.56492e-05	3.66003	-1.06659	9.72252e-06	2.83628	-1.10373
144902197	rs17724776	1.71506e-07	-1.92011	-1.87757e-10	3.90619e-07	-1.48192	-1.87757e-10
144902873	rs58738282	3.26907e-06	2.15685	-1.12933	3.28482e-06	1.75048	-1.10306
144903661	rs10184082	2.89404e-07	-1.18963	-0.20728	1.44637e-07	-1.80273	-0.672697
144903799	rs76015791	2.00653e-07	-1.76316	-1.87757e-10	6.89364e-07	-0.913883	-1.87757e-10
144904000	rs72855507	4.4674e-06	2.47254	-1.13271	4.37843e-06	2.05037	-1.11558
144904478	rs67551205	1.25532e-05	3.4109	-1.0379	7.75304e-06	2.60644	-1.10025
144905118	rs1344627	2.29345e-07	-1.62951	-1.87757e-10	2.48445e-07	-1.93443	-1.87757e-10
144907178	rs10173322	7.06454e-08	-1.61612	-1.19094	9.5918e-08	-1.67583	-1.21032
144907589	rs10197599	7.83032e-08	-1.56841	-1.13573	1.01086e-07	-1.63267	-1.20101
144907863	rs78637586	3.64986e-07	-1.83172e-10	-1.16487	5.16457e-07	-1.83172e-10	-1.20266
144908230	rs12463773	5.40161e-08	-1.92136	-1.15409	1.38585e-07	-1.57174	-0.946426
144909076	rs114240667	4.33713e-07	-1.83172e-10	-0.99235	5.431e-07	-1.83172e-10	-1.15236
144909790	rs16823535	3.92201e-07	-1.83172e-10	-1.09296	6.36454e-07	-1.83172e-10	-0.993741
144910704	rs144579882	2.07224e-07	-1.73093	-1.87757e-10	2.48496e-07	-1.93423	-1.87757e-10
144910986	rs181196658	8.2269e-07	-1.83172e-10	-0.352152	9.57875e-07	-1.83172e-10	-0.584935
144911126	rs75179085	4.21162e-07	-1.83172e-10	-1.02171	5.12598e-07	-1.83172e-10	-1.21016
144911564	rs72855511	4.2241e-06	2.39961	-1.11579	4.30029e-06	2.00913	-1.09235
144912521	rs1427310	3.49896e-06	2.20548	-1.10999	3.50497e-06	1.79663	-1.08434
144914203	rs116182380	1.70703e-07	-1.9248	-1.87757e-10	2.87983e-07	-1.78675	-1.87757e-10
144914650	rs56395361	3.73535e-06	2.32836	-1.1675	3.68407e-06	1.91333	-1.15121
144916804	rs34624793	2.3228e-06	0.685797	-1.87757e-10	2.72108e-06	0.459133	-1.87757e-10
144917164	rs148513512	1.98713e-07	-1.77287	-1.87757e-10	2.48707e-07	-1.93337	-1.87757e-10
144918226	rs16823541	1.33609e-07	-1.00629	-1.16353	1.44225e-07	-1.2726	-1.20568
144918300	rs146844383	4.03989e-07	-1.06334	-1.87757e-10	4.37064e-07	-1.36957	-1.87757e-10
144918634	rs72855515	2.05796e-07	-1.73785	-1.87757e-10	3.00543e-07	-1.74406	-1.87757e-10
144918982	rs72855517	1.94855e-07	-1.79248	-1.87757e-10	2.96349e-07	-1.75811	-1.87757e-10
144919040	rs4662368	1.30772e-07	-1.07623	-1.11504	1.38379e-07	-1.33145	-1.18821
144919272	rs13415860	7.44118e-08	-1.6775	-1.07762	9.35601e-08	-1.73083	-1.18021
144919291	rs12616927	5.28188e-08	-1.89176	-1.20611	1.02486e-07	-1.67095	-1.14898
144919995	rs1344628	1.3644e-07	-1.02976	-1.11909	1.43609e-07	-1.29239	-1.19017
144920118	rs79302586	4.3759e-07	-1.83172e-10	-0.983449	7.92772e-07	-1.83172e-10	-0.774116
144920845	rs115661348	5.34534e-08	-1.88899	-1.19693	1.18956e-07	-1.67767	-0.993235
144921539	rs59697679	5.29173e-08	-1.90195	-1.19405	1.2447e-07	-1.6432	-0.982389
144923439	rs143912312	3.92296e-07	-1.83172e-10	-1.09272	5.30545e-07	-1.83172e-10	-1.17575
144923456	rs13411437	1.32703e-07	-1.0715	-1.10512	1.39623e-07	-1.32748	-1.18323
144925812	rs73008247	1.35631e-07	-1.01561	-1.13918	1.44529e-07	-1.28047	-1.1957
144926195	rs73964929	7.21845e-08	-1.64042	-1.14508	9.37538e-08	-1.70472	-1.20426
144926281	rs16855315	8.19693e-08	-1.51645	-1.14193	1.05753e-07	-1.58533	-1.20322
144926289	rs72855518	1.90205e-07	-1.81663	-1.87757e-10	2.59357e-07	-1.89145	-1.87757e-10
144926894	rs149306552	8.81605e-07	-0.282987	-1.87757e-10	1.44692e-05	2.13012	-1.87757e-10
144927608	rs141887562	5.61802e-07	-1.83172e-10	-0.733583	7.82023e-07	-1.83172e-10	-0.787769
144928277	rs180728646	1.23848e-06	-1.83172e-10	0.0569105	1.60863e-06	-1.83172e-10	-0.0665158
144928916	rs115146984	2.04634e-07	-1.74351	-1.87757e-10	2.90489e-07	-1.77809	-1.87757e-10
144930600	rs76680057	1.71185e-07	-1.92199	-1.87757e-10	3.2088e-07	-1.67859	-1.87757e-10
144931037	rs6726343	7.74913e-08	-1.59952	-1.11504	9.8794e-08	-1.66841	-1.18821
144931105	rs79391826	1.80156e-07	-1.87091	-1.87757e-10	3.05355e-07	-1.72818	-1.87757e-10
144931112	rs6707579	9.46265e-08	-1.39437	-1.12042	1.11711e-07	-1.54293	-1.1908
144931548	rs10439191	7.56533e-08	-1.62157	-1.11701	9.67835e-08	-1.68801	-1.18916
144931620	rs10439175	9.49785e-08	-1.39066	-1.12042	1.12065e-07	-1.53977	-1.1908
144931853	rs28705915	8.10541e-08	-1.51645	-1.15316	1.05903e-07	-1.58533	-1.2018
144931926	rs75541306	6.94998e-08	-1.92942	-0.893989	1.15066e-07	-1.92622	-0.777932
144932525	rs7563626	1.3176e-07	-1.06723	-1.11652	1.38174e-07	-1.3239	-1.19724
144932965	rs189412921	2.17407e-07	-1.68296	-1.87757e-10	2.70336e-07	-1.84999	-1.87757e-10
144933199	rs76585700	3.5133e-07	-1.83172e-10	-1.20301	5.36456e-07	-1.83172e-10	-1.16467
144933217	rs13416245	7.65146e-08	-1.6078	-1.11945	9.90303e-08	-1.66833	-1.1859
144933990	rs28479091	7.51692e-08	-1.60706	-1.13793	9.74573e-08	-1.67511	-1.19512
144934349	rs13406608	7.14382e-08	-1.7064	-1.0895	9.06846e-08	-1.75647	-1.1858
144934524	rs13406634	9.41933e-08	-1.36099	-1.15839	1.13452e-07	-1.51444	-1.20384
144936168	rs2303544	9.56452e-08	-1.34236	-1.16173	1.15138e-07	-1.49847	-1.20506
144936789	rs74803473	8.60139e-08	-1.47421	-1.13601	1.10919e-07	-1.54664	-1.19421
144937061	rs77530648	3.0285e-07	-1.35149	-1.87757e-10	5.69969e-07	-1.10407	-1.87757e-10
144937838	rs79034922	2.83409e-07	-1.41784	-1.87757e-10	2.51448e-07	-1.92242	-1.87757e-10
144938116	rs4662369	7.01203e-08	-1.68382	-1.1307	9.10362e-08	-1.74288	-1.19552
144938973	rs149554582	3.49773e-07	-1.83172e-10	-1.20745	5.55266e-07	-1.83172e-10	-1.13021
144939615	rs186787889	4.09168e-07	-1.83172e-10	-1.05061	5.43703e-07	-1.83172e-10	-1.15125
144940147	rs10460254	1.8672e-07	-1.17932	-0.655801	1.09357e-07	-1.70557	-1.04946
144940166	rs28420848	7.43815e-08	-1.64392	-1.1116	9.51389e-08	-1.7078	-1.18651
144940993	rs77503859	6.63172e-08	-1.70681	-1.16348	8.84527e-08	-1.75682	-1.21036
144943031	rs141646862	3.52793e-07	-1.83172e-10	-1.19885	5.144e-07	-1.83172e-10	-1.20665
144943949	rs76961792	9.79784e-08	-1.28547	-1.19451	1.49621e-07	-1.23223	-1.20932
144944878	rs56062923	4.5713e-07	-1.83172e-10	-0.939765	5.45975e-07	-1.83172e-10	-1.14708
144949378	rs62167056	9.3782e-06	2.08141	-1.87757e-10	1.13951e-06	-0.411302	-1.87757e-10
144950248	rs16823566	1.32273e-06	1.26913	-1.14641	3.17946e-07	-0.600491	-1.08728
144951782	rs16823569	1.42428e-06	1.32888	-1.13219	3.36946e-07	-0.561838	-1.06789
144952249	rs75171762	1.77071e-07	-1.88818	-1.87757e-10	2.92941e-07	-1.76968	-1.87757e-10
144952961	rs13383062	1.22075e-06	1.17978	-1.1373	3.03971e-07	-0.657923	-1.0748
144954370	rs117085527	5.7401e-07	-1.83172e-10	-0.712085	6.31283e-07	-1.83172e-10	-1.0019
144954779	rs6758648	1.44459e-06	1.32888	-1.11803	3.43361e-07	-0.561838	-1.04903
144956354	rs72855525	1.84131e-07	-1.84908	-1.87757e-10	3.43456e-07	-1.61059	-1.87757e-10
144956876	rs62167058	1.69282e-06	1.48049	-1.11106	3.45454e-07	-0.564914	-1.03988
144957032	rs62167059	1.6296e-06	1.44931	-1.11795	3.35659e-07	-0.584632	-1.04892
144957315	rs62169160	9.14511e-06	2.05624	-1.87757e-10	1.122e-06	-0.426787	-1.87757e-10
144958012	rs72855530	9.33042e-07	-0.226282	-1.87757e-10	1.31139e-06	-0.270806	-1.87757e-10
144958290	rs115159647	1.70747e-07	-1.92455	-1.87757e-10	3.35002e-07	-1.63551	-1.87757e-10
144960330	rs6725333	8.06897e-07	0.715252	-1.08679	2.38712e-07	-0.965861	-1.00853
144960783	rs10191725	7.45398e-07	0.632689	-1.0835	2.31971e-07	-0.998693	-1.00435
144962809	rs62169161	4.49945e-07	-0.955606	-1.87757e-10	3.57298e-07	-1.57108	-1.87757e-10
144963053	rs143914315	3.94878e-07	-1.83172e-10	-1.08615	5.3556e-07	-1.83172e-10	-1.16634
144963163	rs6715658	5.19383e-07	0.279804	-1.09189	1.86421e-07	-1.20658	-1.01506
144963831	rs6716723	9.23102e-07	0.839281	-1.07627	2.43646e-07	-0.958761	-0.995174
144963843	rs6731750	4.99291e-07	0.242295	-1.09384	1.82013e-07	-1.22802	-1.01756
144964103	rs116685634	4.12732e-07	-1.83172e-10	-1.04193	5.54212e-07	-1.83172e-10	-1.13211
144964122	rs114536986	1.8618e-06	0.464565	-1.87757e-10	4.64952e-06	0.994867	-1.87757e-10
144964213	rs13033857	7.47753e-07	-0.447659	-1.87757e-10	9.19358e-06	1.67661	-1.87757e-10
144964365	rs3820755	2.84888e-06	1.38478	-0.494831	4.52441e-07	-0.409635	-0.925359
144965236	rs10928206	2.31779e-06	1.17294	-0.489302	3.96133e-07	-0.546041	-0.921862
144965901	rs62169162	8.61879e-06	1.99697	-1.87757e-10	1.08195e-06	-0.463135	-1.87757e-10
144966590	rs75673818	1.70411e-07	-1.92652	-1.87757e-10	4.82353e-07	-1.27098	-1.87757e-10
144966704	rs143018357	4.1119e-07	-1.83172e-10	-1.04568	5.52798e-07	-1.83172e-10	-1.13466
144967033	rs12466206	3.96782e-07	-1.83172e-10	-1.08134	5.47827e-07	-1.83172e-10	-1.14369
144967425	rs138122706	1.03808e-06	-0.119605	-1.87757e-10	1.23212e-05	1.96943	-1.87757e-10
144967929	rs13392253	7.06553e-07	0.577061	-1.08139	2.11198e-07	-1.09519	-1.00167
144968700	rs76524628	1.90893e-07	-1.81302	-1.87757e-10	2.56189e-07	-1.90374	-1.87757e-10
144969618	rs16823583	5.09283e-07	0.249548	-1.08128	1.85723e-07	-1.22388	-1.00152
144970577	rs10496961	6.96445e-07	0.540149	-1.05889	2.26355e-07	-1.05423	-0.973323
144971421	rs16823589	3.88518e-07	-1.83172e-10	-1.10239	6.60622e-07	-1.83172e-10	-0.956471
144974189	rs116464431	1.69552e-07	-1.93157	-1.87757e-10	3.52996e-07	-1.5832	-1.87757e-10
144974739	rs147013419	2.06575e-07	-1.73407	-1.87757e-10	2.4889e-07	-1.93264	-1.87757e-10
144976877	rs75738497	4.59785e-07	-0.933974	-1.87757e-10	3.17151e-06	0.612311	-1.87757e-10
144978423	rs114231850	1.86123e-07	-1.83833	-1.87757e-10	3.11737e-07	-1.70749	-1.87757e-10
144978963	rs34965764	5.34445e-07	-0.783503	-1.87757e-10	3.63253e-07	-1.55455	-1.87757e-10
144979848	rs148107998	8.58143e-08	-1.82629	-0.786257	1.09971e-07	-1.62151	-1.12793
144980073	rs114352638	1.19824e-06	0.0238743	-1.87757e-10	1.09431e-06	-0.451772	-1.87757e-10
144980905	rs78660121	1.69218e-07	-1.93355	-1.87757e-10	4.27074e-07	-1.39269	-1.87757e-10
144981006	rs191719201	3.59484e-07	-1.83172e-10	-1.18006	5.14285e-07	-1.83172e-10	-1.20687
144981330	rs62169164	9.51059e-06	2.09543	-1.87757e-10	1.14939e-06	-0.402664	-1.87757e-10
144981485	rs77042232	5.06876e-07	-0.836466	-1.87757e-10	1.38339e-06	-0.217361	-1.87757e-10
144982289	rs13432930	9.31915e-07	0.842512	-1.07	2.50907e-07	-0.938683	-0.985887
144986794	rs115666273	2.87776e-07	-1.40255	-1.87757e-10	2.49338e-07	-1.93084	-1.87757e-10
144987536	rs12622422	6.40268e-07	0.48211	-1.08496	1.95951e-07	-1.16559	-1.0062
144988733	rs16855320	1.34349e-06	1.07672	-0.938432	0.000190432	5.47139	-0.763995
144988905	rs116156680	6.18218e-07	-0.637891	-1.87757e-10	1.33514e-06	-0.252861	-1.87757e-10
144990370	rs17674786	3.20713e-07	-1.29419	-1.87757e-10	6.89231e-07	-0.914076	-1.87757e-10
144990548	rs72855540	6.7532e-07	-0.549545	-1.87757e-10	2.97593e-07	-1.75392	-1.87757e-10
144992401	rs75720594	4.07963e-07	-1.05356	-1.87757e-10	2.49434e-07	-1.93046	-1.87757e-10
144992751	rs75764435	1.69082e-07	-1.93435	-1.87757e-10	2.77366e-07	-1.82431	-1.87757e-10
144993201	rs1012272	1.2704e-06	1.17512	-1.09276	2.98111e-07	-0.736008	-1.01618
144994503	rs62169165	3.01423e-07	-1.35622	-1.87757e-10	1.91602e-06	0.108353	-1.87757e-10
144995556	rs78713275	6.48984e-07	-0.589324	-1.87757e-10	4.83685e-07	-1.26822	-1.87757e-10
144996047	rs16823604	7.05366e-07	0.57425	-1.08027	2.07717e-07	-1.11324	-1.00023
144996325	rs116230104	3.56014e-07	-1.18976	-1.87757e-10	3.05651e-07	-1.72721	-1.87757e-10
144998699	rs78233522	1.78447e-07	-1.88044	-1.87757e-10	3.16802e-07	-1.69137	-1.87757e-10
144999540	rs112625020	1.69184e-07	-1.93374	-1.87757e-10	4.65445e-07	-1.30666	-1.87757e-10
145000127	rs149146004	6.41669e-07	-1.83172e-10	-0.60066	7.85585e-07	-1.83172e-10	-0.783223
145000267	rs144603356	7.99017e-08	-1.8587	-0.825238	1.08716e-07	-1.59809	-1.16283
145007734	rs113376489	6.7111e-05	4.04937	-1.87757e-10	1.10729e-05	1.8626	-1.87757e-10
145009557	rs72855552	2.48508e-07	-1.54926	-1.87757e-10	4.84788e-07	-1.26594	-1.87757e-10
145009938	rs143119450	6.3785e-07	-1.83172e-10	-0.606628	7.81671e-07	-1.83172e-10	-0.788218
145009956	rs147474099	2.27418e-07	-1.63794	-1.87757e-10	6.31802e-07	-1.00108	-1.87757e-10
145010312	rs60152197	1.20214e-06	1.11455	-1.08743	3.0931e-07	-0.722923	-0.992385
145010479	rs62169169	1.54037e-06	1.36329	-1.08824	3.28307e-07	-0.66223	-0.993472
145010905	rs72855553	9.46382e-07	-0.212086	-1.87757e-10	3.36041e-07	-1.63242	-1.87757e-10
145011120	rs113762205	1.69067e-07	-1.93444	-1.87757e-10	4.47996e-07	-1.34487	-1.87757e-10
145011382	rs12151646	1.23574e-06	1.12865	-1.07395	3.17677e-07	-0.714032	-0.974586
145012927	rs4662218	1.09384e-06	-0.067284	-1.87757e-10	2.60015e-06	0.413672	-1.87757e-10
145012971	rs112217598	1.69104e-07	-1.93422	-1.87757e-10	4.44436e-07	-1.35285	-1.87757e-10
145012972	rs142790361	2.08172e-07	-1.72637	-1.87757e-10	2.50302e-07	-1.92698	-1.87757e-10
145014060	rs4662371	1.48125e-05	2.5385	-1.87757e-10	1.41307e-06	-0.196134	-1.87757e-10
145019187	rs62169170	1.61918e-06	1.40389	-1.07894	3.26107e-07	-0.681281	-0.981147
145019245	rs117984525	4.81827e-07	-1.83172e-10	-0.887146	5.39969e-07	-1.83172e-10	-1.15814
145019804	rs77037167	1.70195e-07	-1.92778	-1.87757e-10	5.4964e-07	-1.14039	-1.87757e-10
145020068	rs74674971	3.57105e-07	-1.83172e-10	-1.1867	6.09599e-07	-1.83172e-10	-1.03685
145021769	rs138734520	3.71931e-07	-1.83172e-10	-1.14602	5.18688e-07	-1.83172e-10	-1.19835
145022999	rs181327340	4.17303e-07	-1.03092	-1.87757e-10	1.08219e-06	-0.462906	-1.87757e-10
145023157	rs13384744	3.6214e-07	-1.1727	-1.87757e-10	2.48963e-07	-1.93235	-1.87757e-10
145024023	rs78756800	9.12724e-07	-1.83172e-10	-0.248298	8.96551e-07	-1.83172e-10	-0.651097
145024540	rs74966768	1.00244e-06	0.937144	-1.09168	2.37652e-07	-0.978227	-1.00062
145025613	rs141432376	3.1383e-07	-1.31588	-1.87757e-10	2.6134e-07	-1.88383	-1.87757e-10
145026426	rs147227070	6.93986e-07	-0.522279	-1.87757e-10	1.52619e-06	-0.119125	-1.87757e-10
145027454	rs7589628	2.63186e-06	1.52624	-0.71552	4.20484e-07	-0.309797	-1.09845
145029003	rs62169171	1.10693e-06	1.03421	-1.0896	2.67898e-07	-0.862488	-0.996559
145029622	rs71428027	4.14313e-07	-1.03811	-1.87757e-10	3.27522e-07	-1.6581	-1.87757e-10
145033781	rs183287052	1.02706e-06	0.988881	-1.11916	2.37134e-07	-0.946988	-1.03404
145034271	rs12620547	1.06528e-06	0.996069	-1.08981	2.46833e-07	-0.944097	-0.996844
145036035	rs10928210	3.87452e-07	-1.83172e-10	-1.10514	5.68324e-07	-1.83172e-10	-1.10696
145041073	rs140323738	8.61934e-07	-1.83172e-10	-0.305553	1.65451e-06	-1.83172e-10	-0.0383899
145042302	rs143960832	3.7048e-07	-1.83172e-10	-1.14993	5.17804e-07	-1.83172e-10	-1.20006
145042747	rs6758720	1.0288e-06	0.909594	-1.03818	2.73209e-07	-0.909674	-0.92974
145043434	rs76163260	1.17324e-06	1.06583	-1.06304	2.66286e-07	-0.903372	-0.96171
145043585	rs111328807	3.11485e-06	0.979206	-1.87757e-10	1.3942e-06	-0.209578	-1.87757e-10
145043653	rs13419007	2.06481e-07	-1.73452	-1.87757e-10	2.75741e-07	-1.83019	-1.87757e-10
145043950	rs72855562	2.65337e-07	-1.48373	-1.87757e-10	3.21929e-07	-1.67532	-1.87757e-10
145044072	rs34946028	8.42774e-07	-0.328034	-1.87757e-10	5.50928e-07	-1.13805	-1.87757e-10
145044511	rs144088686	4.90253e-07	-1.83172e-10	-0.869809	5.42435e-07	-1.83172e-10	-1.15358
145044720	rs75982367	1.69772e-07	-1.93027	-1.87757e-10	4.95187e-07	-1.24472	-1.87757e-10
145045701	rs62169173	1.93408e-06	1.55751	-1.05486	3.61805e-07	-0.607421	-0.951127
145046769	rs115841410	7.22886e-08	-1.62848	-1.15558	1.32007e-07	-1.57891	-0.987894
145046987	rs62169174	6.35464e-06	2.7707	-1.07849	4.84801e-07	-0.138995	-1.12692
145047509	rs79533790	5.56093e-07	-1.83172e-10	-0.743797	7.27219e-07	-1.83172e-10	-0.860424
145047840	rs115581507	3.47232e-07	-1.21474	-1.87757e-10	6.99021e-07	-0.899971	-1.87757e-10
145048832	rs72858407	8.95637e-07	-0.267197	-1.87757e-10	3.2846e-07	-1.65524	-1.87757e-10
145049557	rs56175708	7.29756e-08	-1.74335	-1.03126	9.44161e-08	-1.85706	-1.04488
145049686	rs147758155	1.72152e-07	-1.91636	-1.87757e-10	2.49165e-07	-1.93154	-1.87757e-10
145050086	rs117982973	4.82772e-07	-1.83172e-10	-0.885188	5.39931e-07	-1.83172e-10	-1.15821
145051625	rs114921057	1.79413e-07	-1.87504	-1.87757e-10	2.5594e-07	-1.90471	-1.87757e-10
145051626	rs182962348	1.78549e-07	-1.87987	-1.87757e-10	2.55075e-07	-1.90809	-1.87757e-10
145053727	rs80130354	5.4628e-07	-1.83172e-10	-0.7616	5.9393e-07	-1.83172e-10	-1.06289
145054854	rs11886379	6.55995e-06	2.8298	-1.1058	5.06072e-07	-0.0489143	-1.17406
145055874	rs368608741	1.76221e-07	-1.89299	-1.87757e-10	3.55256e-07	-1.57681	-1.87757e-10
145057036	rs12615626	6.52426e-08	-1.85358	-1.03304	8.80255e-08	-1.91872	-1.05331
145057085	rs148990406	2.38685e-07	-1.58959	-1.87757e-10	1.23018e-06	-0.334733	-1.87757e-10
145057316	rs78947208	1.87316e-07	-1.83193	-1.87757e-10	3.30249e-07	-1.6498	-1.87757e-10
145057760	rs76900466	3.10488e-06	0.976	-1.87757e-10	3.40019e-07	-1.62065	-1.87757e-10
145058077	rs997840	6.9807e-06	2.89626	-1.11009	5.2639e-07	-0.00702021	-1.17659
145058560	rs75930901	1.69189e-07	-1.93371	-1.87757e-10	5.7944e-07	-1.08759	-1.87757e-10
145058659	rs190301887	1.69818e-07	-1.93001	-1.87757e-10	3.03605e-07	-1.73392	-1.87757e-10
145058761	rs75704924	8.72722e-07	-1.83172e-10	-0.293114	8.05197e-07	-1.83172e-10	-0.758566
145058878	rs7581413	2.63097e-07	-0.891532	-0.600678	1.86589e-07	-1.2157	-1.00505
145059405	rs114348504	3.12216e-07	-1.32104	-1.87757e-10	7.69037e-07	-0.804513	-1.87757e-10
145060115	rs62169185	2.06734e-05	2.87187	-1.87757e-10	1.58e-06	-0.0844711	-1.87757e-10
145060301	rs7588281	4.82866e-06	2.53233	-1.11474	4.5348e-07	-0.153412	-1.17929
145061131	rs62169186	2.07954e-05	2.87775	-1.87757e-10	1.58578e-06	-0.080821	-1.87757e-10
145061162	rs150048916	1.77146e-07	-1.88776	-1.87757e-10	2.53705e-07	-1.91348	-1.87757e-10
145063616	rs62169187	1.36091e-05	2.45377	-1.87757e-10	1.05334e-06	-0.489927	-1.87757e-10
145063911	rs74648924	1.75927e-07	-1.89466	-1.87757e-10	6.27846e-07	-1.00736	-1.87757e-10
145067768	rs140908407	3.49245e-07	-1.83172e-10	-1.20896	5.18519e-07	-1.83172e-10	-1.19868
145068508	rs10496962	2.04509e-07	-1.74412	-1.87757e-10	4.254e-07	-1.39662	-1.87757e-10
145069219	rs72858408	6.53279e-07	-0.582728	-1.87757e-10	1.08502e-06	-0.460295	-1.87757e-10
145071893	rs143855392	2.75575e-07	-1.44587	-1.87757e-10	6.47536e-07	-0.976479	-1.87757e-10
145072267	rs62169189	4.9858e-06	2.46055	-1.01093	4.62062e-07	-0.19863	-1.11532
145072600	rs115731903	1.8448e-07	-1.84719	-1.87757e-10	3.26573e-07	-1.661	-1.87757e-10
145072985	rs78117254	2.05127e-07	-1.7411	-1.87757e-10	2.4928e-07	-1.93108	-1.87757e-10
145074068	rs114597351	6.45604e-07	-1.83172e-10	-0.594545	6.57423e-07	-1.83172e-10	-0.961324
145075208	rs115253135	1.71904e-07	-1.9178	-1.87757e-10	4.76422e-07	-1.28335	-1.87757e-10
145075843	rs138791222	1.75371e-07	-1.89783	-1.87757e-10	2.48445e-07	-1.93443	-1.87757e-10
145076769	rs114751656	1.69068e-07	-1.93443	-1.87757e-10	3.28376e-07	-1.65549	-1.87757e-10
145076775	rs77378499	1.7028e-07	-1.92729	-1.87757e-10	2.53529e-07	-1.91417	-1.87757e-10
145078775	rs62169190	1.17759e-07	-1.85476	-0.441335	4.2637e-07	-0.415301	-0.979043
145078952	rs34883257	5.32437e-07	-0.787268	-1.87757e-10	3.69664e-07	-1.53706	-1.87757e-10
145078959	rs2381575	6.06272e-06	2.13009	-0.484906	1.93741e-07	-1.05163	-1.1315
145079065	rs10496963	6.18436e-07	0.422696	-1.06023	8.82229e-05	4.85624	-0.918269
145079090	rs62169191	7.891e-06	2.99224	-1.0835	5.33663e-07	-0.00950893	-1.16038
145080938	rs2081776	1.70638e-07	-1.92519	-1.87757e-10	2.54461e-07	-1.9105	-1.87757e-10
145081577	rs111567851	3.09199e-07	-1.33075	-1.87757e-10	2.62236e-07	-1.88041	-1.87757e-10
145083668	rs62169192	8.33223e-06	3.01009	-1.04694	5.00153e-07	-0.0982817	-1.13646
145084643	rs62169194	6.57108e-06	2.78066	-1.05496	5.42377e-07	-0.011855	-1.14184
145085566	rs116600021	1.96796e-07	-1.78257	-1.87757e-10	3.78674e-07	-1.51298	-1.87757e-10
145085896	rs140557157	3.59874e-07	-1.83172e-10	-1.17898	6.07249e-07	-1.83172e-10	-1.04071
145086052	rs76213422	5.3247e-08	-1.93038	-1.15941	7.78462e-08	-1.9319	-1.16302
145086473	rs75932453	1.79769e-07	-1.87306	-1.87757e-10	3.06561e-07	-1.72423	-1.87757e-10
145086741	rs62169195	2.39321e-07	-1.58693	-1.87757e-10	2.59946e-07	-1.88918	-1.87757e-10
145088006	rs11891991	4.81752e-06	2.43774	-1.02246	4.53518e-07	-0.212954	-1.11966
145088263	rs36006777	3.44359e-05	3.36841	0.0137154	2.63638e-07	-0.941149	-0.933926
145088448	rs28634943	5.51944e-06	2.59592	-1.04462	4.93531e-07	-0.113175	-1.13489
145088761	rs80125638	2.64874e-07	-1.48548	-1.87757e-10	2.56963e-07	-1.90072	-1.87757e-10
145089496	rs536448014	2.99561e-07	-1.36241	-1.87757e-10	3.82979e-07	-1.50167	-1.87757e-10
145089502	rs141508727	3.8618e-07	-1.83172e-10	-1.10843	7.23786e-07	-1.83172e-10	-0.865156
145090313	rs138716915	4.79298e-07	-0.89241	-1.87757e-10	9.61862e-06	1.7218	-1.87757e-10
145091159	rs13024698	2.41892e-07	-1.57624	-1.87757e-10	2.63766e-07	-1.87459	-1.87757e-10
145092023	rs79888994	6.50889e-06	2.73826	-1.02207	4.9008e-07	-0.135695	-1.11939
145092424	rs112659612	2.06659e-07	-1.73366	-1.87757e-10	2.82589e-07	-1.80566	-1.87757e-10
145093066	rs13383608	8.74849e-06	3.01009	-0.998188	5.1741e-07	-0.0982817	-1.10253
145094460	rs140919966	1.12928e-06	-0.0353974	-1.87757e-10	5.37011e-07	-1.16363	-1.87757e-10
145098471	rs76462463	1.69069e-07	-1.93443	-1.87757e-10	4.69734e-07	-1.29749	-1.87757e-10
145100538	rs71404499	1.35098e-06	0.143854	-1.87757e-10	1.50991e-06	-0.129849	-1.87757e-10
145102175	rs148725640	4.46839e-07	-1.83172e-10	-0.962533	8.05966e-07	-1.83172e-10	-0.757611
145102809	rs75156687	1.11543e-07	-1.63385	-0.716467	5.25471e-06	1.58646	-0.469236
145103369	rs77044112	5.88924e-08	-1.91868	-1.07034	1.5959e-07	-1.17271	-1.20433
145104570	rs187290558	7.3776e-07	-0.461114	-1.87757e-10	4.1347e-07	-1.42507	-1.87757e-10
145105527	rs79318917	1.2767e-06	-1.83172e-10	0.0873033	1.12901e-06	-1.83172e-10	-0.420552
145105924	rs6722360	6.88014e-06	2.59269	-0.821028	5.09599e-07	-0.241793	-0.974234
145107459	rs78574499	6.44878e-08	-1.8454	-1.05285	2.2013e-07	-0.845868	-1.20957
145111004	rs76589165	5.09598e-07	-1.83172e-10	-0.83111	5.48065e-07	-1.83172e-10	-1.14326
145111737	rs10167323	6.42689e-08	-1.76377	-1.13789	1.257e-07	-1.42116	-1.19459
145111905	rs144040419	6.79165e-07	-0.543868	-1.87757e-10	2.83303e-06	0.499449	-1.87757e-10
145112547	rs56003938	3.60943e-07	-1.17601	-1.87757e-10	3.52428e-07	-1.58481	-1.87757e-10
145113007	rs145345919	3.74674e-07	-1.83172e-10	-1.13868	6.8322e-07	-1.83172e-10	-0.922835
145113573	rs1427654	6.70418e-08	-1.72626	-1.13316	1.37858e-07	-1.33113	-1.1923
145114426	rs62169196	2.41923e-07	-1.57611	-1.87757e-10	2.56595e-07	-1.90215	-1.87757e-10
145115611	rs13425139	6.06187e-08	-1.82257	-1.13756	1.17347e-07	-1.49008	-1.19444
145117184	rs111873074	3.79938e-06	1.17786	-1.87757e-10	3.78194e-07	-1.51424	-1.87757e-10
145117747	rs76266402	5.73005e-07	-1.83172e-10	-0.713837	6.13439e-07	-1.83172e-10	-1.03057
145118293	rs115578534	1.80817e-07	-1.86725	-1.87757e-10	3.15888e-07	-1.69426	-1.87757e-10
145118699	rs75558964	2.16708e-07	-1.68618	-1.87757e-10	2.48964e-07	-1.93234	-1.87757e-10
145119239	rs144019599	3.00038e-06	-1.83172e-10	0.941763	2.37521e-06	-1.83172e-10	0.32319
145120773	rs114878534	1.93103e-07	-1.80151	-1.87757e-10	2.88069e-07	-1.78645	-1.87757e-10
145120947	rs77229859	2.9759e-05	3.23616	-1.87757e-10	5.16255e-07	-1.20305	-1.87757e-10
145121339	rs10206546	5.98721e-07	-0.31482	-0.355117	4.32464e-07	-0.571039	-0.809114
145122840	rs6748240	4.35785e-07	-1.83172e-10	-0.987584	5.18698e-07	-1.83172e-10	-1.19833
145122864	rs62169197	1.31351e-05	1.85144	0.566873	1.92607e-06	-0.894143	1.00773
145126711	rs12185711	9.70886e-08	-1.54068	-0.948427	7.8166e-08	-1.88711	-1.2037
145127040	rs148639213	2.45956e-07	-1.55958	-1.87757e-10	2.49994e-07	-1.92821	-1.87757e-10
145127880	rs139427274	1.95969e-07	-1.78678	-1.87757e-10	4.75623e-07	-1.28503	-1.87757e-10
145129496	rs114925259	1.96527e-07	-1.78393	-1.87757e-10	2.52714e-07	-1.91739	-1.87757e-10
145129784	rs13009027	8.05565e-07	-0.373188	-1.87757e-10	4.77902e-07	-1.28025	-1.87757e-10
145130762	rs115935920	1.74239e-07	-1.9043	-1.87757e-10	7.30418e-07	-0.856035	-1.87757e-10
145130972	rs116229258	1.78671e-07	-1.87918	-1.87757e-10	3.04273e-07	-1.73173	-1.87757e-10
145131327	rs76456803	2.13818e-07	-1.69961	-1.87757e-10	2.52219e-07	-1.91936	-1.87757e-10
145134588	rs3928425	1.76129e-05	3.15004	-0.43838	8.00955e-08	-1.90649	-1.15994
145136553	rs35359264	9.95323e-07	0.0189309	-0.180595	0.114233	10.8173	0.286767
145137352	rs78719985	1.20231e-06	0.255188	-0.227921	0.196706	11.4105	0.237083
145137744	rs7580080	3.27676e-06	1.02988	-1.87757e-10	1.07312e-06	-0.471326	-1.87757e-10
145138321	rs56240638	1.57848e-07	-1.53231	-0.470784	8.99611e-07	0.524995	-1.17269
145138835	rs6734270	1.48359e-07	-1.54885	-0.516246	9.54077e-07	0.5936	-1.18251
145139727	rs35339313	0.268881	10.654	1.69102	2.62195e-07	-0.77889	-1.10168
145141162	rs74271308	4.95793e-06	-1.83172e-10	1.44401	1.28668e-06	-1.83172e-10	-0.289832
145141541	rs12991836	0.729754	11.4392	1.90425	3.45137e-07	-0.532712	-1.073
145143934	rs62169201	4.5683e-07	-0.94042	-1.87757e-10	2.50283e-07	-1.92706	-1.87757e-10
145145053	rs79710863	3.65021e-07	-1.83172e-10	-1.16478	5.85638e-07	-1.83172e-10	-1.07695
145147758	rs16855324	1.51505e-07	-1.54553	-0.498581	0.00015454	4.9687	-0.470144
145147925	rs79903706	3.80721e-07	-1.83172e-10	-1.12267	5.2703e-07	-1.83172e-10	-1.18239
145149024	rs74433670	2.76048e-07	-1.44416	-1.87757e-10	2.48473e-07	-1.93432	-1.87757e-10
145152235	rs11888238	6.31295e-07	-0.616959	-1.87757e-10	2.67873e-07	-1.85914	-1.87757e-10
145152706	rs111563678	2.0455e-07	-1.74392	-1.87757e-10	2.48938e-07	-1.93245	-1.87757e-10
145153058	rs35783446	3.71569e-07	-0.0238167	-1.12318	0.0325353	10.8106	-0.962462
145153076	rs35015447	3.90731e-07	0.0549102	-1.15162	0.0384832	11.0127	-0.996639
145153942	rs117772614	3.90399e-07	-1.83172e-10	-1.09756	5.15703e-07	-1.83172e-10	-1.20412
145153973	rs143450927	6.40925e-07	-1.83172e-10	-0.601819	8.62639e-07	-1.83172e-10	-0.689656
145155414	rs13003631	2.319e-07	-0.486994	-1.13143	0.000196449	5.69385	-0.95534
145155731	rs10185359	8.12258e-08	-1.93441	-0.733089	8.11712e-06	2.52191	-0.969829
145157858	rs35213774	6.06717e-07	0.343495	-1.00016	0.211385	12.4609	-0.741376
145158112	rs77239950	1.2823e-07	-1.16119	-1.04972	1.4073e-07	-1.48219	-1.02062
145158229	rs76167512	1.8072e-06	-1.83172e-10	0.4348	4.25569e-06	-1.83172e-10	0.90636
145159105	rs68066623	6.41044e-07	0.360069	-0.961702	0.234661	12.5025	-0.678533
145161902	rs13009259	4.38829e-07	0.191354	-1.17198	0.0204591	10.4133	-1.02899
145162784	rs77872690	1.71431e-07	-1.92055	-1.87757e-10	3.65039e-07	-1.54965	-1.87757e-10
145164263	rs72858422	1.73761e-07	-1.90705	-1.87757e-10	2.93882e-07	-1.76647	-1.87757e-10
145164543	rs11683355	4.46758e-07	-0.0455253	-0.91719	8.93182e-05	5.10787	-1.15756
145164666	rs10197694	2.48265e-07	-0.671523	-0.878713	9.119e-08	-1.73712	-1.19959
145165106	rs55755433	4.64884e-07	0.00730867	-0.930254	9.83353e-05	5.20955	-1.16306
145165183	rs35728039	4.1064e-07	-0.117629	-0.929385	7.72611e-05	4.968	-1.1627
145166609	rs59540391	3.63105e-07	-1.17004	-1.87757e-10	2.47444e-06	0.364119	-1.87757e-10
145167959	rs56345457	1.71004e-07	-1.92305	-1.87757e-10	3.09446e-07	-1.71487	-1.87757e-10
145169131	rs72858430	1.73301e-07	-1.9097	-1.87757e-10	3.03026e-07	-1.73583	-1.87757e-10
145169177	rs3770305	3.34576e-07	-0.256115	-0.995753	5.74181e-05	4.69546	-1.187
145169562	rs187676497	7.25551e-07	-0.4778	-1.87757e-10	1.909e-06	0.104683	-1.87757e-10
145169563	rs7560525	8.15978e-08	-1.49042	-1.17251	1.1134e-07	-1.85748	-0.879586
145169952	rs11680290	3.53245e-07	-0.18673	-1.01084	6.55632e-05	4.83267	-1.19155
145171121	rs3755090	4.57361e-07	0.0702816	-1.00954	0.000119514	5.4336	-1.19206
145171259	rs72858437	1.80046e-07	-1.87152	-1.87757e-10	2.64476e-07	-1.8719	-1.87757e-10
145171432	rs3755091	4.54767e-07	0.0702816	-1.01523	0.000119308	5.4336	-1.19379
145171912	rs6430057	8.53101e-08	-1.8622	-0.756236	1.92071e-05	3.1731	-0.759719
145172504	rs149823648	5.07589e-07	-0.835059	-1.87757e-10	4.13001e-07	-1.4262	-1.87757e-10
145173029	rs16823675	2.93865e-07	-0.217038	-1.16457	5.64364e-05	4.6938	-1.20258
145173763	rs11904051	2.95075e-07	-0.217038	-1.16047	5.63434e-05	4.6938	-1.20423
145174019	rs72858441	1.70075e-07	-1.92849	-1.87757e-10	3.55331e-07	-1.5766	-1.87757e-10
145176229	rs55636104	5.98919e-08	-1.85922	-1.11297	1.53746e-07	-1.24107	-1.17328
145177708	rs6748886	8.97249e-08	-1.80063	-0.767357	1.13981e-05	2.66235	-0.770797
145178110	rs7600752	2.51414e-07	-0.637173	-0.900457	7.84204e-08	-1.88067	-1.20689
145179581	rs16823683	3.35473e-07	-0.215338	-1.03385	6.79548e-05	4.87597	-1.19903
145180921	rs34227912	4.30521e-07	0.104621	-1.10436	0.000780506	7.05134	-0.933297
145181119	rs114021064	3.82521e-07	-1.11795	-1.87757e-10	3.40017e-07	-1.62066	-1.87757e-10
145181758	rs10928212	3.49059e-07	-0.191584	-1.01791	8.25627e-05	5.06625	-1.19458
145182957	rs10210063	7.15344e-08	-1.59382	-1.20073	1.10021e-07	-1.75806	-0.990923
145183072	rs3821064	1.87682e-07	-0.715553	-1.11443	1.61344e-05	3.45033	-1.21127
145183851	rs13016542	7.73266e-07	0.579098	-0.993206	0.131197	12.0243	-0.781769
145184316	rs10192562	7.14657e-08	-1.59622	-1.1993	1.11835e-07	-1.74875	-0.983874
145184666	rs12996983	4.82786e-07	0.178797	-1.06396	0.000749382	6.9612	-0.883849
145185368	rs146227739	1.75356e-07	-1.89791	-1.87757e-10	3.83454e-07	-1.50043	-1.87757e-10
145186664	rs6721820	3.93182e-07	0.0792553	-1.16971	5.74015e-06	2.32736	-1.12177
145186749	rs12614546	5.19032e-07	-0.271195	-0.541572	8.90482e-08	-1.85873	-1.10174
145187783	rs2288353	4.08339e-07	0.117079	-1.16971	5.55544e-06	2.29465	-1.12177
145189505	rs148307067	2.98628e-07	-1.36553	-1.87757e-10	2.69618e-07	-1.85265	-1.87757e-10
145191705	rs67375672	2.30828e-06	0.679526	-1.87757e-10	0.00426781	7.81696	-1.87757e-10
145192466	rs71428031	9.82484e-07	-0.174648	-1.87757e-10	4.995e-06	1.06654	-1.87757e-10
145193326	rs10164806	6.23481e-08	-1.72116	-1.21084	1.04775e-07	-1.70568	-1.09215
145195599	rs72858464	9.73486e-08	-1.35174	-1.1347	1.719e-07	-1.10432	-1.19842
145196196	rs17738837	6.45815e-07	0.140835	-0.735055	0.00519291	8.46888	-0.455727
145198623	rs13401103	6.50953e-08	-1.67957	-1.20931	9.91773e-08	-1.74499	-1.10776
145198698	rs116838871	2.43024e-07	-1.57157	-1.87757e-10	2.69848e-07	-1.85179	-1.87757e-10
145198889	rs72858474	6.69383e-08	-1.65147	-1.20949	9.70689e-08	-1.76785	-1.10638
145198940	rs67710699	3.73266e-07	-0.31561	-0.826831	4.2949e-05	3.78588	-0.567768
145199603	rs75608844	1.78863e-06	-1.83172e-10	0.424471	1.09777e-06	-1.83172e-10	-0.448617
145200068	rs35846190	1.02357e-06	-0.133675	-1.87757e-10	5.26916e-06	1.11997	-1.87757e-10
145202375	rs13013418	5.42548e-07	0.171584	-0.94004	0.00273702	8.09943	-0.726697
145203476	rs74677212	1.94374e-07	-1.79495	-1.87757e-10	3.8498e-07	-1.49646	-1.87757e-10
145203512	rs10180963	2.02596e-07	-1.75352	-1.87757e-10	3.92716e-07	-1.47657	-1.87757e-10
145204758	rs16823732	6.48734e-08	-1.68719	-1.2051	9.87057e-08	-1.72893	-1.12858
145204775	rs72858481	1.70099e-07	-1.92835	-1.87757e-10	3.00546e-07	-1.74405	-1.87757e-10
145204976	rs7568133	6.8928e-08	-1.88271	-0.94896	2.54266e-06	1.58573	-1.19441
145205693	rs10187892	2.20167e-07	-0.999977	-0.670367	8.93054e-08	-1.81275	-1.14484
145205768	rs190865924	3.83174e-07	-1.83172e-10	-1.11624	5.18309e-07	-1.83172e-10	-1.19908
145206066	rs16823737	8.84389e-08	-1.42542	-1.157	1.90515e-07	-1.0109	-1.18902
145206092	rs4662221	1.73981e-07	-1.17606	-0.729725	1.00839e-07	-1.6716	-1.16453
145206167	rs16823743	3.50097e-07	-1.83172e-10	-1.20652	5.2641e-07	-1.83172e-10	-1.18357
145207837	rs79134934	3.53316e-07	-1.83172e-10	-1.19737	5.5518e-07	-1.83172e-10	-1.13036
145208193	rs12105918	6.42307e-08	-1.69103	-1.21122	1.02866e-07	-1.7254	-1.09082
145208367	rs10197368	2.22011e-07	-0.878605	-0.783402	9.10214e-08	-1.76028	-1.17828
145208527	rs7582631	1.88931e-07	-1.3091	-0.51425	1.40803e-07	-1.60184	-0.900445
145209076	rs7597006	1.60908e-07	-1.15229	-0.831612	9.80784e-08	-1.67326	-1.19063
145209293	rs75149973	2.51971e-07	-1.53542	-1.87757e-10	2.74667e-07	-1.83409	-1.87757e-10
145209916	rs72858496	5.78462e-08	-1.8012	-1.20574	1.20138e-07	-1.63385	-1.02716
145211072	rs62169209	2.82241e-07	-1.42197	-1.87757e-10	3.08235e-07	-1.71879	-1.87757e-10
145211738	rs72858498	2.48447e-06	0.753082	-1.87757e-10	6.64818e-06	1.35245	-1.87757e-10
145212866	rs76920958	1.72178e-07	-1.9162	-1.87757e-10	2.86542e-07	-1.79177	-1.87757e-10
145213638	rs731108	5.64998e-08	-1.92934	-1.10116	1.78735e-07	-1.43475	-0.828997
145214421	rs1427298	5.43103e-07	-0.135183	-0.63225	9.20524e-08	-1.86001	-1.06729
145214607	rs7599224	2.84322e-06	1.75697	-0.869008	3.23046e-07	-0.510184	-1.16167
145214761	rs993765	6.09799e-07	-0.651603	-1.87757e-10	1.76061e-06	0.0237635	-1.87757e-10
145215331	rs10179303	3.1163e-07	-1.32292	-1.87757e-10	2.91064e-07	-1.77611	-1.87757e-10
145215572	rs7562247	1.18126e-07	-1.10886	-1.18412	9.59662e-08	-1.67918	-1.20648
145215941	rs185847802	2.54572e-07	-1.52515	-1.87757e-10	2.95131e-07	-1.76223	-1.87757e-10
145216048	rs13389578	7.13186e-08	-1.92832	-0.869256	2.6272e-07	-1.44076	-0.4378
145216132	rs13401515	7.10053e-08	-1.93028	-0.8717	2.56806e-07	-1.45985	-0.441478
145217478	rs79910836	4.48638e-07	-1.83172e-10	-0.958516	5.50389e-07	-1.83172e-10	-1.13903
145218318	rs62169219	3.03185e-07	-1.35039	-1.87757e-10	2.97233e-07	-1.75514	-1.87757e-10
145218536	rs116044364	2.59689e-07	-1.50525	-1.87757e-10	2.51302e-07	-1.923	-1.87757e-10
145218605	rs12327962	2.56468e-07	-0.496448	-1.02128	1.17091e-07	-1.91165	-0.775059
145219256	rs17677410	2.44896e-07	-1.5639	-1.87757e-10	2.79722e-07	-1.81586	-1.87757e-10
145219379	rs117336728	5.4222e-07	-1.83172e-10	-0.76906	8.4574e-07	-1.83172e-10	-0.709441
145219688	rs17677434	3.6393e-06	1.13482	-1.87757e-10	0.00361481	7.6509	-1.87757e-10
145220163	rs13002663	2.24701e-06	-0.799899	1.45252	1.26923e-06	-0.8371	0.533613
145220327	rs10172508	2.53616e-07	-1.52891	-1.87757e-10	2.79265e-07	-1.81749	-1.87757e-10
145220906	rs11893047	2.94897e-07	-1.3781	-1.87757e-10	2.67008e-07	-1.86238	-1.87757e-10
145221637	rs7605612	1.04187e-07	-1.51526	-0.903276	1.00437e-07	-1.9223	-0.917824
145221678	rs139273704	1.89964e-07	-1.13717	-0.680726	6.43449e-07	-0.381769	-0.60104
145222038	rs13403907	7.53652e-07	-1.63816	1.19836	1.35685e-06	-1.68799	1.45126
145222171	rs11892740	4.27965e-07	-1.45528	0.44959	1.26798e-06	-1.15752	0.853049
145222172	rs144894168	3.2258e-07	-0.154378	-1.134	5.91209e-07	0.0730021	-1.14048
145222591	rs75275454	2.95723e-07	-1.37531	-1.87757e-10	9.89557e-07	-0.552395	-1.87757e-10
145222607	rs142131902	5.7928e-08	-1.79646	-1.20907	1.0047e-07	-1.62943	-1.21037
145222763	rs2114593	2.34291e-07	-1.60817	-1.87757e-10	4.85228e-07	-1.26503	-1.87757e-10
145223155	rs28475137	1.12405e-06	-1.9297	1.88967	2.32909e-06	-1.90652	2.2101
145223242	rs28610014	1.14481e-06	-1.9297	1.90797	2.37428e-06	-1.90652	2.22932
145223620	rs13382811	1.08458e-06	-1.92512	1.84934	2.25497e-06	-1.8965	2.16774
145223732	rs17677601	4.36511e-07	0.0993129	-1.08523	2.27598e-06	1.39646	-1.11595
145223872	rs13396535	1.23743e-06	-1.92806	1.98412	2.58178e-06	-1.9027	2.30928
145225071	rs62169220	2.30181e-06	-1.93416	2.61088	5.39718e-06	-1.92133	3.06531
145225885	rs6717029	2.89645e-07	-0.253173	-1.1429	1.56018e-06	1.08424	-1.18134
145226370	rs10187371	3.13183e-07	-0.12392	-1.19403	1.82332e-06	1.25662	-1.19786
145226412	rs10187455	3.24985e-07	-0.0898801	-1.19107	1.91251e-06	1.30176	-1.19524
145226490	rs10187477	3.46903e-07	-0.0225288	-1.19316	2.08669e-06	1.39077	-1.19709
145226632	rs10198698	3.12897e-07	-0.12392	-1.19494	1.81913e-06	1.25662	-1.20016
145226675	rs10198706	3.23731e-07	-0.0898801	-1.19494	1.90313e-06	1.30176	-1.20016
145226930	rs9287359	3.13435e-07	-0.12392	-1.19322	1.82173e-06	1.25662	-1.19873
145227050	rs9287360	3.82762e-06	-0.75586	1.94113	1.8093e-05	0.0352545	2.31837
145227258	rs13410341	9.07054e-06	-1.16674	3.2148	2.01554e-05	-1.17467	3.63624
145227458	rs1427297	3.43571e-06	-0.793375	1.87062	1.5829e-05	-0.0106373	2.23059
145228701	rs6430059	2.92926e-06	-0.770901	1.68867	1.21689e-05	0.0139588	1.94303
145229857	rs1365777	3.02321e-07	-0.15605	-1.19719	1.73998e-06	1.21392	-1.20194
145230014	rs12052925	6.55405e-07	0.270113	-0.849591	1.20638e-06	0.522385	-0.876661
145230121	rs12624246	3.05275e-07	-0.14002	-1.2035	1.77058e-06	1.23523	-1.20582
145230446	rs17739820	4.0615e-07	0.151644	-1.20965	2.40213e-06	1.54541	-1.21095
145230917	rs890583	3.20546e-07	-0.0898801	-1.20482	1.90746e-06	1.30176	-1.19788
145231349	rs749234	6.11191e-06	-0.76407	2.41733	2.89097e-05	-0.0276987	2.84998
145231520	rs890582	3.33652e-07	-0.0441179	-1.21051	1.84781e-06	1.28335	-1.21125
145231557	rs749233	6.21106e-06	-0.747978	2.41733	2.95092e-05	-0.00717385	2.84998
145231608	rs146450060	3.54785e-07	-1.83172e-10	-1.19322	5.17389e-07	-1.83172e-10	-1.20086
145232865	rs62169222	1.69541e-07	-1.93164	-1.87757e-10	3.59626e-07	-1.56459	-1.87757e-10
145233299	rs77121599	2.89633e-07	-1.39612	-1.87757e-10	3.14541e-07	-1.69854	-1.87757e-10
145233462	rs78786854	6.49584e-07	0.276193	-0.864594	1.19676e-06	0.528804	-0.891085
145235108	rs4662223	3.73706e-07	0.0684831	-1.20975	2.12517e-06	1.42267	-1.21072
145236038	rs7598022	4.13118e-07	0.167869	-1.20887	2.22833e-06	1.46951	-1.21015
145236039	rs7598023	4.13258e-07	0.167869	-1.20853	2.22886e-06	1.46951	-1.20991
145236042	rs186967408	1.97606e-06	-1.83172e-10	0.524126	3.5978e-06	-1.83172e-10	0.738426
145236142	rs7600781	6.48966e-06	-0.692759	2.40599	3.07715e-05	0.0570011	2.82769
145236514	rs6724648	6.02548e-06	-0.743449	2.38247	2.78432e-05	-0.00733458	2.79203
145238982	rs1365779	5.06109e-07	0.372497	-1.21048	2.90843e-06	1.73683	-1.21111
145241087	rs76344693	5.39045e-08	-1.86633	-1.21119	7.94444e-08	-1.87508	-1.19951
145241312	rs72992185	3.00021e-07	-0.295987	-1.06489	1.23507e-06	0.673226	-1.00399
145241652	rs116237319	7.2269e-07	0.299534	-0.781286	1.32908e-06	0.553438	-0.810848
145242122	rs6755392	5.41245e-06	-0.642713	2.17444	2.48255e-05	0.120248	2.54973
145242530	rs17678182	9.50368e-07	-0.207883	-1.87757e-10	3.56334e-07	-1.57378	-1.87757e-10
145243904	rs10197024	8.10343e-06	-1.25338	3.18869	1.75061e-05	-1.26568	3.58634
145245815	rs13398550	6.22447e-08	-1.91332	-1.02033	1.09445e-07	-1.72379	-1.03044
145246342	rs145881209	1.93983e-07	-1.79696	-1.87757e-10	2.48496e-07	-1.93423	-1.87757e-10
145247404	rs80105839	4.67135e-07	-0.918114	-1.87757e-10	2.98572e-07	-1.75064	-1.87757e-10
145247680	rs114721169	5.82122e-07	0.162818	-0.860871	1.06549e-06	0.409043	-0.887506
145247688	rs77157413	1.9968e-07	-1.76802	-1.87757e-10	2.50677e-07	-1.92549	-1.87757e-10
145250957	rs1060451	2.86699e-06	-1.15521	2.0515	4.4388e-06	-1.16837	2.11686
145251094	rs1060448	3.02681e-07	-0.384761	-0.967291	1.75233e-06	0.973194	-0.954142
145251445	rs62169223	1.72212e-07	-1.91601	-1.87757e-10	3.04052e-07	-1.73245	-1.87757e-10
145251579	rs113320350	5.15468e-07	-0.819657	-1.87757e-10	3.07765e-07	-1.72032	-1.87757e-10
145252729	rs6761789	5.21713e-08	-1.92995	-1.18025	8.07208e-08	-1.93391	-1.12475
145252736	rs75805901	1.85159e-07	-1.84352	-1.87757e-10	2.49185e-07	-1.93146	-1.87757e-10
145254129	rs114021448	2.2938e-07	-1.62935	-1.87757e-10	4.11173e-07	-1.43064	-1.87757e-10
145254962	rs16823815	4.40696e-06	-1.14209	2.4683	7.1951e-06	-1.19273	2.62423
145255210	rs12691693	6.33437e-06	-1.38418	3.07319	1.23364e-05	-1.28889	3.25955
145255387	rs78783951	2.47805e-07	-0.75011	-0.801981	5.03069e-07	-0.429506	-0.799419
145255765	rs12465813	1.81473e-07	-1.85115	-0.0124783	2.91802e-07	-1.66274	-0.110838
145255778	rs1035822	6.62071e-08	-1.68533	-1.18661	9.42036e-08	-1.69333	-1.21087
145256508	rs4556923	1.92158e-06	-0.8841	1.38027	5.28446e-06	-0.520283	1.64316
145256545	rs6705150	6.61699e-07	-1.92326	1.35334	1.11263e-06	-1.92573	1.49055
145256918	rs74850923	2.51043e-07	-1.53911	-1.87757e-10	6.43392e-07	-0.982898	-1.87757e-10
145258445	rs7564469	5.92296e-07	-1.4749	0.794179	1.4038e-06	-1.30517	1.10246
145258645	rs145906554	1.87666e-07	-1.83007	-1.87757e-10	4.34332e-07	-1.37584	-1.87757e-10
145258883	rs79945568	4.83303e-07	0.0591	-0.943189	7.28063e-07	0.121972	-0.981237
145260260	rs12471396	1.0603e-07	-1.68928	-0.711727	1.81432e-07	-1.57074	-0.678029
145260716	rs112271612	5.43345e-08	-1.93255	-1.13702	8.31629e-08	-1.86539	-1.16346
145261174	rs2033159	3.34848e-07	-1.75676	0.505708	5.18328e-07	-1.6717	0.472658
145261264	rs78445165	4.31652e-07	-0.228322	-0.768789	9.191e-07	-0.078259	-0.547998
145261764	rs72860053	2.40986e-07	-1.57999	-1.87757e-10	4.25345e-07	-1.39675	-1.87757e-10
145263451	rs141805551	3.86846e-07	-1.83172e-10	-1.10671	5.42143e-07	-1.83172e-10	-1.15412
145264794	rs116653250	4.50743e-07	-0.204295	-0.74954	9.64852e-07	-0.0532006	-0.524477
145267242	rs965190	4.54107e-07	-0.190656	-0.755742	9.71291e-07	-0.0389799	-0.532046
145268093	rs111400321	1.7395e-07	-1.90596	-1.87757e-10	2.83303e-07	-1.80314	-1.87757e-10
145268743	rs74370058	7.63573e-07	-0.426723	-1.87757e-10	1.34243e-06	-0.247418	-1.87757e-10
145268866	rs78588471	3.85894e-07	-0.295666	-0.813504	8.10872e-07	-0.148531	-0.603011
145270375	rs76072181	7.78546e-07	-0.407303	-1.87757e-10	1.37028e-06	-0.22688	-1.87757e-10
145270592	rs6740731	4.99405e-07	-1.29444	0.44312	9.84969e-07	-1.0663	0.509258
145271250	rs116497883	6.62559e-08	-1.68578	-1.18543	9.98347e-08	-1.63666	-1.20948
145271933	rs140430007	3.29263e-07	-1.26788	-1.87757e-10	7.48373e-07	-0.831751	-1.87757e-10
145272802	rs114229477	4.39684e-07	-0.00504433	-0.97363	8.51591e-07	0.130324	-0.83287
145273940	rs116970322	3.48288e-07	-0.186113	-1.02559	7.87913e-07	0.0930838	-0.873349
145274065	rs62169235	8.76762e-08	-1.38551	-1.20558	1.25992e-07	-1.40407	-1.20937
145274869	rs201380888	3.63017e-07	-1.83172e-10	-1.17028	5.32651e-07	-1.83172e-10	-1.17178
145275357	rs139846712	1.91261e-07	-1.81109	-1.87757e-10	4.61173e-07	-1.31588	-1.87757e-10
145277924	rs146048066	1.79596e-07	-1.87402	-1.87757e-10	2.5309e-07	-1.91591	-1.87757e-10
145278932	rs77027441	8.69619e-07	-1.83172e-10	-0.296677	1.51866e-06	-1.83172e-10	-0.124071
145279786	rs3806475	6.51891e-08	-1.89181	-0.995632	9.14181e-08	-1.92488	-1.00933
145280152	rs1465531	1.06378e-07	-1.78974	-0.607992	1.61554e-07	-1.93248	-0.432333
145281649	rs13022959	1.72122e-07	-1.91653	-1.87757e-10	2.57552e-07	-1.89843	-1.87757e-10
145282054	rs57360067	9.89209e-08	-1.8035	-0.666911	1.50865e-07	-1.93378	-0.499488
145282445	rs1427300	5.94353e-07	-1.83172e-10	-0.677258	1.03104e-06	-1.83172e-10	-0.511327
145282685	rs12691694	6.22539e-08	-1.75452	-1.17899	9.73498e-08	-1.71917	-1.15217
145283657	rs75224451	1.69677e-07	-1.93083	-1.87757e-10	2.82249e-07	-1.80686	-1.87757e-10
145284437	rs7602487	8.63364e-08	-1.8808	-0.725682	1.43336e-07	-1.91753	-0.566933
145285067	rs79391583	1.86266e-07	-1.83755	-1.87757e-10	2.87957e-07	-1.78684	-1.87757e-10
145285241	rs76055423	1.70021e-07	-1.92881	-1.87757e-10	2.79308e-07	-1.81734	-1.87757e-10
145285665	rs13027627	9.77634e-08	-1.89503	-0.587148	1.69551e-07	-1.90783	-0.408672
145286559	rs17678683	1.41224e-07	-1.22795	-0.886435	1.85625e-07	-1.24783	-0.978089
145286696	rs10928219	8.84648e-08	-1.86112	-0.721011	1.42867e-07	-1.92618	-0.561554
145287023	rs10928220	6.4773e-08	-1.84216	-1.05168	8.82518e-08	-1.92514	-1.04432
145287079	rs1469346	6.34736e-08	-1.85381	-1.06029	8.71782e-08	-1.92857	-1.05312
145287401	rs17884855	7.20708e-08	-1.92591	-0.86117	9.58132e-08	-1.93415	-0.953099
145287900	rs77383230	2.18167e-06	-1.83172e-10	0.623115	3.70867e-06	-1.83172e-10	0.768775
145288341	rs16823835	1.01924e-07	-1.74457	-0.695934	1.42911e-07	-1.73959	-0.747844
145288374	rs115663807	2.79642e-06	-1.83172e-10	0.871365	4.7984e-06	-1.83172e-10	1.02639
145288469	rs116199202	4.94348e-07	-0.861493	-1.87757e-10	5.74413e-07	-1.0963	-1.87757e-10
145289086	rs79688594	5.10563e-07	-1.83172e-10	-0.829218	9.53517e-07	-1.83172e-10	-0.589495
145289562	rs79540568	2.47415e-07	-1.55366	-1.87757e-10	3.25665e-07	-1.66378	-1.87757e-10
145290978	rs4662375	1.31994e-07	-1.45518	-0.726788	1.32693e-07	-1.80907	-0.752548
145291153	rs11692428	6.66711e-08	-1.67839	-1.18657	7.89405e-08	-1.93139	-1.14957
145291729	rs11681490	1.27045e-07	-1.25008	-0.970107	1.08021e-07	-1.75954	-1.00779
145291794	rs62169238	1.75301e-07	-1.89822	-1.87757e-10	2.89979e-07	-1.77984	-1.87757e-10
145292134	rs4564722	1.50282e-07	-1.39474	-0.657479	1.46667e-07	-1.77799	-0.683501
145292423	rs147605887	1.77937e-06	-1.83172e-10	0.419284	3.19152e-06	-1.83172e-10	0.618602
145292497	rs10173242	1.38366e-07	-1.21714	-0.917691	1.1535e-07	-1.74331	-0.958373
145293097	rs13034331	1.65227e-07	-1.50215	-0.455258	2.24355e-07	-1.53129	-0.505136
145293154	rs13034360	1.62819e-07	-1.51039	-0.461702	2.21196e-07	-1.53924	-0.511363
145293622	rs187801579	1.94373e-07	-1.79495	-1.87757e-10	2.82263e-07	-1.80681	-1.87757e-10
145294656	rs74559455	2.67888e-06	-1.83172e-10	0.828424	4.58947e-06	-1.83172e-10	0.981867
145295331	rs112016285	3.26023e-06	1.02482	-1.87757e-10	1.73129e-06	0.00697103	-1.87757e-10
145295362	rs17740744	9.88067e-08	-1.73031	-0.74126	1.33224e-07	-1.73791	-0.819704
145295628	rs35766785	1.70076e-07	-1.48544	-0.443041	2.30714e-07	-1.51514	-0.493327
145295647	rs34586719	1.68655e-07	-1.49384	-0.443041	2.28851e-07	-1.52325	-0.493327
145295834	rs10183472	1.56005e-07	-1.07816	-0.93669	1.22129e-07	-1.66859	-0.975983
145295918	rs11682712	1.66056e-07	-1.33491	-0.617496	1.57615e-07	-1.74505	-0.644452
145296044	rs112598708	5.05379e-08	-1.9343	-1.20771	7.41122e-08	-1.93343	-1.21065
145296263	rs2052807	1.57254e-07	-1.14557	-0.861293	1.15307e-07	-1.79907	-0.902986
145297016	rs4662376	5.85769e-08	-1.81136	-1.18303	8.20732e-08	-1.88465	-1.15739
145297087	rs4662377	5.58379e-08	-1.85527	-1.18701	8.45006e-08	-1.84995	-1.16294
145297124	rs79084776	2.38398e-07	-1.59079	-1.87757e-10	2.8631e-07	-1.79258	-1.87757e-10
145297966	rs17689809	5.81479e-08	-1.84078	-1.16097	8.63014e-08	-1.86369	-1.12812
145298182	rs79599947	1.77309e-07	-1.88684	-1.87757e-10	2.4945e-07	-1.93039	-1.87757e-10
145298273	rs12996668	1.60339e-07	-1.64281	-0.344628	2.37044e-07	-1.65464	-0.326768
145298323	rs17689833	6.2668e-08	-1.74296	-1.18392	8.01105e-08	-1.90763	-1.15862
145298751	rs66955245	6.15931e-08	-1.75673	-1.18745	8.01013e-08	-1.90279	-1.16357
145299101	rs61189451	5.40634e-07	-1.07639	0.304401	3.83892e-07	-1.79865	0.299355
145299174	rs76733079	7.27681e-07	-1.83172e-10	-0.474869	9.88434e-07	-1.83172e-10	-0.55353
145299297	rs6744461	1.7269e-07	-1.51661	-0.396628	1.65961e-07	-1.93412	-0.403782
145299543	rs184850331	1.7151e-07	-1.92009	-1.87757e-10	3.31488e-07	-1.64606	-1.87757e-10
145299553	rs74839722	6.63719e-07	-1.83172e-10	-0.566874	8.92551e-07	-1.83172e-10	-0.655568
145299821	rs140444775	3.58482e-07	-1.18285	-1.87757e-10	6.56471e-07	-0.962773	-1.87757e-10
145299944	rs16823846	2.95474e-07	-1.71816	0.342006	4.11069e-07	-1.72833	0.297434
145300895	rs13012279	6.06147e-08	-1.75094	-1.20926	7.65056e-08	-1.90453	-1.20776
145301177	rs12466177	6.77421e-07	-1.90056	1.35412	1.16138e-06	-1.93442	1.54213
145301314	rs12466240	4.23136e-07	-0.957807	-0.0592302	2.88698e-07	-1.74745	-0.0368227
145302637	rs13012234	1.82702e-07	-1.85688	-1.87757e-10	2.94083e-07	-1.76579	-1.87757e-10
145302975	rs112805946	2.83273e-06	0.884264	-1.87757e-10	1.90106e-06	0.100512	-1.87757e-10
145303576	rs13018460	3.48476e-07	-1.26682	0.0556585	3.69125e-07	-1.58645	0.0479346
145304172	rs72850616	1.97616e-07	-1.77841	-1.87757e-10	2.7704e-07	-1.82549	-1.87757e-10
145304440	rs146090223	3.54839e-07	-1.83172e-10	-1.19307	5.15045e-07	-1.83172e-10	-1.2054
145305198	rs77066002	7.90226e-08	-1.57525	-1.11975	9.36361e-08	-1.83196	-1.07828
145305277	rs1365778	1.08952e-07	-1.92528	-0.448544	1.44207e-07	-1.92344	-0.55496
145305459	rs114938764	1.83699e-07	-1.85143	-1.87757e-10	2.74437e-07	-1.83493	-1.87757e-10
145306433	rs11691480	1.62002e-07	-1.53732	-0.439798	2.43792e-07	-1.53104	-0.422297
145307148	rs16823853	6.33388e-08	-1.71531	-1.20093	9.99136e-08	-1.6435	-1.20185
145307223	rs184094457	2.04847e-07	-1.74247	-1.87757e-10	4.6461e-07	-1.30845	-1.87757e-10
145307698	rs76109406	4.54116e-07	-1.83172e-10	-0.94638	7.35193e-07	-1.83172e-10	-0.849519
145307917	rs74271317	3.6489e-07	-1.83172e-10	-1.16514	5.33436e-07	-1.83172e-10	-1.17031
145308214	rs4662226	5.73446e-08	-1.87672	-1.13894	8.57289e-08	-1.91263	-1.08583
145308215	rs4662227	6.5156e-08	-1.74048	-1.14747	1.011e-07	-1.7364	-1.09714
145308891	rs7581838	1.70491e-07	-1.92605	-1.87757e-10	2.92664e-07	-1.77063	-1.87757e-10
145309145	rs72850624	6.35826e-08	-1.70856	-1.20383	9.8927e-08	-1.65066	-1.20461
145309362	rs72850626	1.98775e-07	-1.77256	-1.87757e-10	4.17684e-07	-1.41493	-1.87757e-10
145309501	rs147922204	1.95121e-07	-1.79111	-1.87757e-10	3.14741e-07	-1.6979	-1.87757e-10
145310342	rs34698778	8.00524e-08	-1.93312	-0.748933	1.09479e-07	-1.93336	-0.820564
145310827	rs16823855	5.87928e-08	-1.84574	-1.14497	9.13332e-08	-1.843	-1.09214
145310977	rs115131221	3.45847e-07	-1.21874	-1.87757e-10	5.13395e-07	-1.20861	-1.87757e-10
145311089	rs145480850	1.89005e-07	-1.82296	-1.87757e-10	3.98254e-07	-1.46256	-1.87757e-10
145311251	rs16823860	6.65257e-08	-1.66126	-1.20588	1.0517e-07	-1.58753	-1.20654
145313483	rs72997848	5.85014e-08	-1.86963	-1.12605	9.0776e-08	-1.86728	-1.07398
145313536	rs149563950	4.59707e-07	-0.934142	-1.87757e-10	8.42661e-07	-0.713088	-1.87757e-10
145313742	rs113101090	1.85444e-07	-1.84198	-1.87757e-10	3.01278e-07	-1.74162	-1.87757e-10
145313767	rs13390232	6.29426e-08	-1.71444	-1.20807	9.81466e-08	-1.65462	-1.20857
145314389	rs1427299	2.13298e-07	-1.70204	-1.87757e-10	2.53867e-07	-1.91284	-1.87757e-10
145315492	rs17741144	7.18933e-08	-1.9344	-0.855154	9.92445e-08	-1.93441	-0.917651
145315503	rs1966556	6.25727e-08	-1.72046	-1.20795	9.8408e-08	-1.65207	-1.20846
145315981	rs4662378	6.15271e-08	-1.80601	-1.13925	9.40992e-08	-1.81443	-1.09088
145316151	rs4662379	2.31471e-07	-1.62028	-1.87757e-10	6.19875e-07	-1.02013	-1.87757e-10
145316407	rs4662380	6.06128e-08	-1.82785	-1.13238	9.29541e-08	-1.83551	-1.08204
145316686	rs10205718	6.07699e-08	-1.82785	-1.12979	9.3262e-08	-1.83551	-1.07873
145316727	rs77513726	5.6517e-08	-1.9332	-1.09699	8.80189e-08	-1.93443	-1.03767
145317284	rs6746122	1.23191e-07	-1.6269	-0.624092	1.85206e-07	-1.61937	-0.608812
145317460	rs75648604	1.80773e-07	-1.86749	-1.87757e-10	2.55962e-07	-1.90462	-1.87757e-10
145318017	rs1256914	6.67393e-08	-1.65338	-1.21056	1.0571e-07	-1.57866	-1.21029
145319073	rs6722387	5.80776e-08	-1.82785	-1.1751	8.7709e-08	-1.83551	-1.14012
145319098	rs4662381	2.63504e-07	-1.49066	-1.87757e-10	3.01943e-07	-1.73941	-1.87757e-10
145319163	rs16823865	5.5022e-08	-1.90063	-1.15637	8.3983e-08	-1.90569	-1.11335
145319439	rs72850634	1.7065e-07	-1.92512	-1.87757e-10	2.93849e-07	-1.76659	-1.87757e-10
145319487	rs56698253	8.14442e-08	-1.46285	-1.20196	1.8538e-07	-1.01823	-1.20902
145320212	rs78579342	3.58327e-07	-1.83172e-10	-1.18329	5.88405e-07	-1.83172e-10	-1.07224
145321435	rs72850637	2.22931e-07	-1.65787	-1.87757e-10	3.50253e-07	-1.591	-1.87757e-10
145322480	rs146758436	2.39791e-07	-1.58497	-1.87757e-10	2.95092e-07	-1.76236	-1.87757e-10
145324977	rs16823866	5.42107e-08	-1.89481	-1.17704	8.21422e-08	-1.89942	-1.14178
145325712	rs184432871	2.00835e-07	-1.76225	-1.87757e-10	3.20536e-07	-1.67966	-1.87757e-10
145326099	rs17741296	6.46857e-08	-1.93312	-0.962074	8.95925e-08	-1.93336	-1.02102
145327427	rs117751372	3.55785e-07	-1.83172e-10	-1.1904	5.16227e-07	-1.83172e-10	-1.20311
145328422	rs76796368	3.79383e-07	-1.83172e-10	-1.12619	5.55485e-07	-1.83172e-10	-1.12981
145328876	rs13413446	5.51335e-08	-1.86193	-1.19305	8.39974e-08	-1.86128	-1.15758
145329033	rs10196007	5.51335e-08	-1.86193	-1.19305	8.39974e-08	-1.86128	-1.15758
145329388	rs10196335	7.06694e-08	-1.92074	-0.885981	1.06316e-07	-1.92478	-0.858455
145329536	rs78293485	5.12127e-08	-1.93243	-1.19632	7.75013e-08	-1.93216	-1.16719
145329809	rs1541780	6.33362e-08	-1.70841	-1.20787	9.95945e-08	-1.64095	-1.2076
145330355	rs10187303	5.91639e-08	-1.77834	-1.20608	9.19407e-08	-1.72275	-1.20575
145330452	rs12471130	6.2355e-08	-1.92174	-1.01014	8.67812e-08	-1.92251	-1.06375
145331108	rs112279354	1.83076e-07	-1.85483	-1.87757e-10	2.89212e-07	-1.78249	-1.87757e-10
145331724	rs59998168	5.37272e-08	-1.91008	-1.17073	8.21228e-08	-1.91369	-1.12775
145333970	rs182841425	1.70972e-07	-1.92323	-1.87757e-10	2.48781e-07	-1.93308	-1.87757e-10
145334304	rs4563167	5.90189e-08	-1.77863	-1.20824	9.19871e-08	-1.71959	-1.20842
145336246	rs13409209	1.72375e-07	-1.91506	-1.87757e-10	2.89553e-07	-1.78131	-1.87757e-10
145336371	rs17741497	5.9738e-08	-1.92104	-1.05372	8.35486e-08	-1.9214	-1.10282
145336838	rs13409684	5.71926e-08	-1.80704	-1.21127	8.7863e-08	-1.76273	-1.21114
145338360	rs1427502	1.69932e-07	-1.92933	-1.87757e-10	2.48444e-07	-1.93443	-1.87757e-10
145338686	rs116350483	1.72727e-07	-1.91302	-1.87757e-10	2.49015e-07	-1.93214	-1.87757e-10
145339475	rs78729550	1.47628e-05	2.53513	-1.87757e-10	1.89714e-06	0.098449	-1.87757e-10
145339520	rs890620	5.60163e-08	-1.83275	-1.20634	8.74516e-08	-1.77161	-1.20696
145339954	rs4143008	5.65389e-08	-1.87505	-1.15475	7.50984e-08	-1.92562	-1.20523
145340005	rs141679037	3.62998e-07	-1.83172e-10	-1.17033	5.21449e-07	-1.83172e-10	-1.19304
145341183	rs79467368	4.49826e-07	-1.83172e-10	-0.955872	5.64411e-07	-1.83172e-10	-1.11387
145341259	rs16823886	5.09425e-08	-1.93069	-1.20335	7.40435e-08	-1.93439	-1.21061
145343426	rs1559964	5.45901e-08	-1.8645	-1.20038	7.75015e-08	-1.88844	-1.21092
145344078	rs76764676	1.69869e-07	-1.9297	-1.87757e-10	2.77725e-07	-1.82302	-1.87757e-10
145345343	rs12467963	6.84055e-08	-1.93097	-0.908312	9.61663e-08	-1.9224	-0.961173
145345661	rs112901584	1.86435e-07	-1.83665	-1.87757e-10	2.60451e-07	-1.88724	-1.87757e-10
145345711	rs6738630	6.17986e-08	-1.89486	-1.04599	9.74892e-08	-1.86586	-1.00406
145346254	rs77214233	4.34337e-07	-1.83172e-10	-0.990911	6.42706e-07	-1.83172e-10	-0.983964
145348025	rs10187896	5.43637e-08	-1.93326	-1.13578	7.61857e-08	-1.93358	-1.1829
145348057	rs4662382	5.18913e-08	-1.9259	-1.18968	7.44773e-08	-1.92974	-1.20942
145348157	rs112448560	1.12213e-07	-1.23507	-1.10926	1.16674e-07	-1.60307	-1.0872
145349307	rs114836633	1.89247e-07	-1.82168	-1.87757e-10	2.49215e-07	-1.93134	-1.87757e-10
145350065	rs117251343	1.99243e-06	-1.83172e-10	0.532376	2.38168e-06	-1.83172e-10	0.325911
145351120	rs1427506	5.59267e-08	-1.93185	-1.10885	7.77985e-08	-1.93234	-1.16319
145351821	rs7355746	4.93153e-07	-0.863913	-1.87757e-10	5.2019e-07	-1.19546	-1.87757e-10
145352745	rs12478157	4.18025e-07	-1.02919	-1.87757e-10	3.90917e-07	-1.48116	-1.87757e-10
145355211	rs10803510	5.62552e-08	-1.93384	-1.101	7.82455e-08	-1.93255	-1.15725
145355508	rs77230051	5.28336e-08	-1.92355	-1.17404	7.54951e-08	-1.92348	-1.2021
145358203	rs74640750	5.21236e-08	-1.92916	-1.18196	7.47946e-08	-1.92911	-1.2058
145358595	rs78299333	5.42946e-08	-1.92147	-1.14883	7.63931e-08	-1.9258	-1.18796
145359909	rs10496964	5.53154e-08	-1.91704	-1.13464	7.73643e-08	-1.92213	-1.179
145360235	rs17690892	5.52298e-08	-1.91859	-1.13464	7.7264e-08	-1.92342	-1.179
145362155	rs17741930	5.53173e-08	-1.91859	-1.13306	7.73436e-08	-1.92342	-1.17797
145362965	rs79323000	1.5927e-06	-1.83172e-10	0.308457	2.44533e-06	-1.83172e-10	0.352283
145363094	rs113767806	2.56242e-07	-1.51861	-1.87757e-10	3.34224e-07	-1.63784	-1.87757e-10
145364356	rs1346343	5.97302e-08	-1.93157	-1.04332	8.16629e-08	-1.93199	-1.11506
145366046	rs17741991	2.54666e-07	-1.52478	-1.87757e-10	3.08042e-07	-1.71942	-1.87757e-10
145366778	rs1427507	5.99499e-08	-1.93273	-1.03849	8.18758e-08	-1.93305	-1.1114
145367024	rs1427508	5.97794e-08	-1.93316	-1.04092	8.16942e-08	-1.93343	-1.11324
145367508	rs6727224	6.02188e-08	-1.93316	-1.03359	8.21509e-08	-1.93343	-1.10767
145367785	rs76571112	5.98503e-08	-1.9228	-1.05008	8.21473e-08	-1.92688	-1.11426
145368383	rs1346344	5.9978e-08	-1.92525	-1.0455	8.22801e-08	-1.92883	-1.11069
145368438	rs140090309	1.12255e-06	-1.83172e-10	-0.0413697	1.60954e-06	-1.83172e-10	-0.0659513
145368852	rs2162571	6.02935e-08	-1.93439	-1.03112	8.22331e-08	-1.93432	-1.10577
145368946	rs144800382	1.25482e-06	-1.83172e-10	0.0700149	1.79711e-06	-1.83172e-10	0.0442837
145369276	rs111723298	2.35938e-07	-1.60116	-1.87757e-10	3.11937e-07	-1.70685	-1.87757e-10
145370978	rs75917352	5.47258e-08	-1.93094	-1.13146	7.66883e-08	-1.93298	-1.17693
145371262	rs78124382	4.29464e-07	-1.00219	-1.87757e-10	8.48447e-07	-0.706244	-1.87757e-10
145372095	rs4662385	5.97027e-08	-1.93444	-1.04092	8.16135e-08	-1.93442	-1.11324
145372228	rs148418600	2.72155e-07	-1.45836	-1.87757e-10	3.23449e-07	-1.67061	-1.87757e-10
145372493	rs79924215	5.91609e-08	-1.92741	-1.05706	8.14115e-08	-1.93048	-1.11965
145373374	rs79106351	5.6606e-08	-1.93002	-1.0986	7.8321e-08	-1.93444	-1.1544
145374746	rs78946883	6.243e-08	-1.92719	-1.00349	8.46168e-08	-1.93407	-1.07745
145375406	rs116098515	1.70231e-07	-1.92758	-1.87757e-10	2.58332e-07	-1.8954	-1.87757e-10
145375468	rs10201960	6.28796e-08	-1.93444	-0.989074	8.51449e-08	-1.93221	-1.07308
145375886	rs74695155	1.78491e-07	-1.88019	-1.87757e-10	2.50861e-07	-1.92475	-1.87757e-10
145376058	rs4662386	6.28796e-08	-1.93444	-0.989074	8.51449e-08	-1.93221	-1.07308
145376116	rs16823921	2.3321e-06	-1.83172e-10	0.689792	3.22573e-06	-1.83172e-10	0.629263
145377045	rs7565134	6.30659e-08	-1.93424	-0.986313	8.52445e-08	-1.93322	-1.07091
145377211	rs75490288	5.68396e-08	-1.93432	-1.09018	7.93388e-08	-1.9312	-1.14472
145377680	rs16823927	1.84914e-07	-1.84484	-1.87757e-10	4.65166e-07	-1.30726	-1.87757e-10
145377727	rs12691695	6.30659e-08	-1.93424	-0.986313	8.52445e-08	-1.93322	-1.07091
145378421	rs113802262	2.41336e-07	-1.57854	-1.87757e-10	3.17844e-07	-1.68809	-1.87757e-10
145378480	rs76077173	1.51404e-06	-1.83172e-10	0.257803	1.77871e-06	-1.83172e-10	0.0339931
145379270	rs1035837	6.20071e-08	-1.93424	-1.00325	8.3782e-08	-1.93322	-1.08821
145379635	rs2381649	6.20567e-08	-1.93433	-1.00235	8.43723e-08	-1.9309	-1.08351
145380620	rs12470032	5.26556e-08	-1.93365	-1.16731	7.70118e-08	-1.92405	-1.18164
145381225	rs13020210	6.08078e-08	-1.93413	-1.02288	8.31136e-08	-1.92999	-1.09945
145381331	rs10496965	6.02758e-08	-1.93078	-1.03502	8.24959e-08	-1.93441	-1.10249
145381349	rs75143917	5.53084e-08	-1.93312	-1.11869	7.73e-08	-1.93357	-1.16839
145381672	rs117145489	3.57573e-07	-1.83172e-10	-1.18539	5.35197e-07	-1.83172e-10	-1.16702
145381706	rs79863936	5.50699e-08	-1.93312	-1.12301	7.70742e-08	-1.93357	-1.17131
145382208	rs767381	5.49379e-08	-1.93385	-1.12468	7.70538e-08	-1.93272	-1.17243
145382865	rs114392996	1.69308e-07	-1.93301	-1.87757e-10	2.80432e-07	-1.81332	-1.87757e-10
145384009	rs113020340	2.31436e-07	-1.62043	-1.87757e-10	3.07025e-07	-1.72272	-1.87757e-10
145385131	rs34883194	7.79555e-07	-0.406008	-1.87757e-10	4.05234e-06	0.857398	-1.87757e-10
145385221	rs182056013	3.32407e-07	-1.25837	-1.87757e-10	3.5353e-07	-1.58168	-1.87757e-10
145385222	rs184906232	3.30773e-07	-1.2633	-1.87757e-10	3.44692e-07	-1.607	-1.87757e-10
145386449	rs4143011	5.77346e-08	-1.93398	-1.0749	7.97638e-08	-1.93202	-1.13856
145387881	rs145731736	2.52083e-07	-1.53497	-1.87757e-10	3.53919e-07	-1.58058	-1.87757e-10
145388519	rs1427500	5.74676e-08	-1.93437	-1.07914	7.94579e-08	-1.93277	-1.14165
145390240	rs12691696	5.81022e-08	-1.93413	-1.0684	8.03076e-08	-1.92999	-1.1338
145390250	rs116548736	1.75274e-07	-1.89838	-1.87757e-10	2.77945e-07	-1.82223	-1.87757e-10
145390834	rs79322173	3.87668e-07	-1.83172e-10	-1.10458	5.59429e-07	-1.83172e-10	-1.12274
145391128	rs116116577	5.30587e-08	-1.93312	-1.16022	7.52931e-08	-1.93357	-1.19469
145392211	rs140544875	2.96192e-07	-1.37372	-1.87757e-10	3.47853e-07	-1.59787	-1.87757e-10
145393900	rs149534337	1.74605e-07	-1.9022	-1.87757e-10	2.79416e-07	-1.81695	-1.87757e-10
145395016	rs1834787	5.82069e-08	-1.93431	-1.06642	8.03624e-08	-1.93077	-1.13234
145395225	rs4662388	5.3127e-08	-1.93312	-1.15893	7.53486e-08	-1.93357	-1.19396
145395765	rs143882800	2.12227e-07	-1.70708	-1.87757e-10	4.94677e-07	-1.24575	-1.87757e-10
145396178	rs6745169	1.51548e-07	-1.8434	-0.200427	1.96104e-07	-1.93442	-0.236586
145396963	rs6731249	5.82588e-08	-1.93441	-1.06543	8.0365e-08	-1.93147	-1.1316
145396996	rs117955634	7.42954e-08	-1.86965	-0.887029	1.0884e-07	-1.88304	-0.87673
145398479	rs137954327	3.49339e-07	-1.20869	-1.87757e-10	4.38384e-07	-1.36656	-1.87757e-10
145398686	rs80247874	5.30418e-08	-1.93429	-1.15936	7.54807e-08	-1.93157	-1.1942
145400317	rs1427499	8.62335e-08	-1.77666	-0.831011	1.19514e-07	-1.7323	-0.93392
145403066	rs77726665	5.56831e-07	-1.83172e-10	-0.742471	8.58384e-07	-1.83172e-10	-0.694601
145403591	rs10201496	7.3456e-08	-1.90127	-0.866779	1.09199e-07	-1.91062	-0.845853
145404471	rs77864345	4.7853e-07	-0.894013	-1.87757e-10	9.53138e-07	-0.589893	-1.87757e-10
145405185	rs71428040	1.1056e-06	-0.056589	-1.87757e-10	6.66614e-06	1.35514	-1.87757e-10
145408547	rs150684124	1.69328e-07	-1.9329	-1.87757e-10	2.90303e-07	-1.77873	-1.87757e-10
145411183	rs146661395	7.54149e-08	-1.89818	-0.843551	1.10596e-07	-1.908	-0.835776
145412271	rs74697736	8.18217e-08	-1.67895	-0.981243	1.1581e-07	-1.64141	-1.05629
145412898	rs116976694	5.24731e-07	-1.83172e-10	-0.801846	7.62886e-07	-1.83172e-10	-0.812543
145413855	rs12104619	5.53711e-08	-1.83956	-1.21111	7.4024e-08	-1.93444	-1.21083
145414401	rs59649507	2.28667e-07	-1.47945	-0.153008	3.00983e-07	-1.45598	-0.286614
145414623	rs183125254	3.57711e-07	-1.83172e-10	-1.18501	5.33703e-07	-1.83172e-10	-1.16981
145415828	rs1896453	5.39766e-08	-1.89318	-1.183	7.71456e-08	-1.9327	-1.17126
145417530	rs72850698	1.75265e-07	-1.89843	-1.87757e-10	2.48808e-07	-1.93297	-1.87757e-10
145420704	rs72991962	5.38998e-08	-1.89589	-1.18171	7.72231e-08	-1.93322	-1.16973
145421271	rs12992855	3.66067e-07	-1.16192	-1.87757e-10	7.4307e-07	-0.838862	-1.87757e-10
145421336	rs35099259	5.35099e-08	-1.90315	-1.18171	7.71583e-08	-1.93406	-1.16973
145421734	rs12476394	2.21433e-07	-1.66461	-1.87757e-10	2.51196e-07	-1.92342	-1.87757e-10
145422953	rs1529387	6.01524e-08	-1.75661	-1.21124	7.54045e-08	-1.91588	-1.21091
145423016	rs11689322	2.11967e-07	-1.7083	-1.87757e-10	2.68164e-07	-1.85805	-1.87757e-10
145423089	rs35751842	4.84132e-07	-0.882374	-1.87757e-10	1.85088e-06	0.0737659	-1.87757e-10
145425401	rs4384720	2.1786e-07	-1.68088	-1.87757e-10	2.66576e-07	-1.86399	-1.87757e-10
145425418	rs79179815	4.79495e-07	-1.83172e-10	-0.891998	6.25114e-07	-1.83172e-10	-1.01172
145426180	rs72852115	2.12846e-07	-1.70416	-1.87757e-10	2.68813e-07	-1.85564	-1.87757e-10
145426420	rs78854156	1.76164e-07	-1.89332	-1.87757e-10	2.49604e-07	-1.92978	-1.87757e-10
145427703	rs61440197	5.52416e-08	-1.88419	-1.16882	7.84527e-08	-1.93307	-1.15409
145427900	rs185420664	7.1779e-07	-0.488556	-1.87757e-10	6.7081e-07	-0.941167	-1.87757e-10
145428451	rs72852120	2.13005e-07	-1.70341	-1.87757e-10	2.6893e-07	-1.8552	-1.87757e-10
145428723	rs144472701	2.66016e-07	-1.48118	-1.87757e-10	3.31706e-07	-1.6454	-1.87757e-10
145428821	rs148428998	1.71561e-06	-1.83172e-10	0.382791	3.26615e-06	-1.83172e-10	0.641714
145430636	rs6718158	2.20926e-07	-1.6669	-1.87757e-10	2.68571e-07	-1.85654	-1.87757e-10
145431033	rs72852122	2.15645e-07	-1.6911	-1.87757e-10	2.70895e-07	-1.84792	-1.87757e-10
145431068	rs1529386	6.25364e-08	-1.7183	-1.21068	7.58859e-08	-1.91162	-1.2088
145431581	rs142581832	2.4918e-07	-1.54656	-1.87757e-10	3.52654e-07	-1.58416	-1.87757e-10
145431630	rs12691698	2.96855e-07	-1.44954	0.0780476	3.8057e-07	-1.79617	0.288191
145432805	rs76152050	1.77243e-07	-1.88721	-1.87757e-10	3.03219e-07	-1.7352	-1.87757e-10
145433079	rs77485177	4.04761e-07	-1.83172e-10	-1.06144	6.38904e-07	-1.83172e-10	-0.989897
145434017	rs75118888	5.04319e-07	-1.83172e-10	-0.841523	8.01593e-07	-1.83172e-10	-0.763051
145434473	rs72617094	4.04267e-07	-1.83172e-10	-1.06266	5.51614e-07	-1.83172e-10	-1.1368
145434612	rs79703663	4.21808e-07	-1.02018	-1.87757e-10	4.3626e-07	-1.37141	-1.87757e-10
145435199	rs6745079	5.61882e-08	-1.88022	-1.1558	7.99101e-08	-1.93414	-1.13461
145435981	rs12623452	5.7282e-08	-1.87937	-1.13737	8.16808e-08	-1.93212	-1.11471
145437996	rs1559962	5.84793e-08	-1.8521	-1.14396	8.14643e-08	-1.92722	-1.12226
145438314	rs1559961	5.834e-08	-1.85607	-1.14237	8.152e-08	-1.92836	-1.12044
145439137	rs72852128	2.16579e-07	-1.68678	-1.87757e-10	2.71596e-07	-1.84534	-1.87757e-10
145439317	rs72852130	2.16579e-07	-1.68678	-1.87757e-10	2.71596e-07	-1.84534	-1.87757e-10
145440526	rs77829947	1.75609e-07	-1.89647	-1.87757e-10	2.97347e-07	-1.75475	-1.87757e-10
145440840	rs13015001	6.54511e-08	-1.67422	-1.20921	7.73705e-08	-1.89027	-1.21078
145442190	rs980772	6.48605e-08	-1.68193	-1.21056	7.709e-08	-1.89341	-1.21127
145442545	rs11685709	2.51686e-07	-1.53655	-1.87757e-10	2.6872e-07	-1.85598	-1.87757e-10
145445058	rs148866052	2.23924e-07	-1.65343	-1.87757e-10	2.64653e-07	-1.87123	-1.87757e-10
145445066	rs17691937	3.33594e-07	-1.25481	-1.87757e-10	4.16329e-07	-1.41818	-1.87757e-10
145446205	rs2195115	5.39943e-08	-1.88671	-1.18914	7.64968e-08	-1.93252	-1.17988
145446458	rs66537831	2.07153e-07	-1.73127	-1.87757e-10	2.64676e-07	-1.87114	-1.87757e-10
145446891	rs55990632	1.69954e-07	-1.92921	-1.87757e-10	2.83401e-07	-1.80279	-1.87757e-10
145447272	rs1896454	6.37676e-08	-1.69977	-1.20972	7.6513e-08	-1.90118	-1.21101
145447349	rs112511648	2.08098e-07	-1.72672	-1.87757e-10	2.65352e-07	-1.86859	-1.87757e-10
145447881	rs12477849	1.9635e-07	-1.78483	-1.87757e-10	2.8519e-07	-1.7965	-1.87757e-10
145448293	rs72852133	2.08098e-07	-1.72672	-1.87757e-10	2.65352e-07	-1.86859	-1.87757e-10
145448390	rs72852135	2.1583e-07	-1.69024	-1.87757e-10	2.71034e-07	-1.84741	-1.87757e-10
145448735	rs80101310	4.08735e-07	-1.83172e-10	-1.05167	6.46516e-07	-1.83172e-10	-0.978054
145449876	rs13409930	2.26781e-07	-1.64075	-1.87757e-10	3.33608e-07	-1.63968	-1.87757e-10
145450246	rs116603234	5.78923e-07	-0.703563	-1.87757e-10	1.2216e-06	-0.341733	-1.87757e-10
145450700	rs12997597	6.39089e-08	-1.69977	-1.2075	7.66051e-08	-1.90118	-1.20981
145452810	rs10205995	5.36578e-08	-1.87712	-1.20499	7.58547e-08	-1.93025	-1.19059
145453212	rs144697930	1.75136e-07	-1.89917	-1.87757e-10	2.76906e-07	-1.82597	-1.87757e-10
145453334	rs68017203	2.08098e-07	-1.72672	-1.87757e-10	2.65352e-07	-1.86859	-1.87757e-10
145453825	rs72852137	2.32845e-07	-1.61436	-1.87757e-10	2.84181e-07	-1.80004	-1.87757e-10
145453968	rs76909456	5.78055e-08	-1.90428	-1.10337	9.10273e-08	-1.93394	-1.00456
145454625	rs11685274	2.15197e-07	-1.69318	-1.87757e-10	2.67003e-07	-1.86239	-1.87757e-10
145455287	rs114696893	4.07809e-07	-1.05393	-1.87757e-10	4.51562e-07	-1.33694	-1.87757e-10
145456343	rs12478142	6.96988e-08	-1.61167	-1.20888	7.94713e-08	-1.86364	-1.21061
145456373	rs2381651	6.73365e-08	-1.64531	-1.20972	7.82362e-08	-1.87891	-1.21101
145456583	rs958501	6.73725e-08	-1.64531	-1.20918	7.82554e-08	-1.87891	-1.21076
145456828	rs958500	6.96988e-08	-1.61167	-1.20888	7.94713e-08	-1.86364	-1.21061
145457328	rs1384783	6.96988e-08	-1.61167	-1.20888	7.94713e-08	-1.86364	-1.21061
145457910	rs71428043	2.93565e-07	-1.38263	-1.87757e-10	3.53321e-07	-1.58228	-1.87757e-10
145458485	rs13016064	6.96736e-08	-1.61167	-1.20925	7.94608e-08	-1.86364	-1.21074
145458762	rs10496966	6.68636e-08	-1.65344	-1.20864	7.80072e-08	-1.88244	-1.21041
145459977	rs10496967	7.86678e-08	-1.90508	-0.79442	1.01255e-07	-1.93348	-0.898534
145460451	rs1427509	6.96205e-08	-1.61167	-1.21001	7.94332e-08	-1.86364	-1.21109
145460834	rs76293151	3.49686e-07	-1.83172e-10	-1.2077	5.34678e-07	-1.83172e-10	-1.16799
145460864	rs7595770	2.09968e-07	-1.71778	-1.87757e-10	2.66711e-07	-1.86349	-1.87757e-10
145461295	rs2254435	5.57463e-08	-1.85591	-1.18801	7.708e-08	-1.92627	-1.17854
145463125	rs13013884	1.11681e-06	-0.0465042	-1.87757e-10	1.9101e-06	0.105257	-1.87757e-10
145463431	rs16824003	5.26239e-07	-1.83172e-10	-0.798977	7.70761e-07	-1.83172e-10	-0.802274
145463764	rs2195114	6.89571e-08	-1.62025	-1.211	7.91041e-08	-1.86763	-1.21125
145463995	rs12476917	1.84882e-07	-1.84502	-1.87757e-10	2.58435e-07	-1.89501	-1.87757e-10
145465576	rs10928224	9.1853e-08	-1.3969	-1.14764	9.70747e-08	-1.73899	-1.13518
145467189	rs12991932	6.07764e-08	-1.76829	-1.18924	8.06027e-08	-1.88053	-1.17959
145468204	rs141845101	2.09515e-07	-1.71994	-1.87757e-10	2.59222e-07	-1.89197	-1.87757e-10
145468414	rs17692364	2.99331e-07	-1.36318	-1.87757e-10	3.63186e-07	-1.55474	-1.87757e-10
145469052	rs67382063	2.01272e-07	-1.76007	-1.87757e-10	2.58052e-07	-1.89649	-1.87757e-10
145469081	rs7579453	6.89378e-08	-1.62025	-1.21128	7.91364e-08	-1.86763	-1.21084
145470699	rs1365902	6.74607e-08	-1.64198	-1.21121	7.90193e-08	-1.8689	-1.21106
145471210	rs71428044	4.1666e-07	-1.03246	-1.87757e-10	1.14148e-06	-0.409571	-1.87757e-10
145471289	rs67963154	1.84888e-07	-1.84498	-1.87757e-10	2.50264e-07	-1.92714	-1.87757e-10
145471862	rs72852150	2.12487e-07	-1.70585	-1.87757e-10	2.69915e-07	-1.85155	-1.87757e-10
145472933	rs6752912	2.02629e-07	-1.75335	-1.87757e-10	2.62592e-07	-1.87905	-1.87757e-10
145473367	rs72852152	1.69148e-07	-1.93395	-1.87757e-10	2.67531e-07	-1.86042	-1.87757e-10
145473471	rs6756405	2.09019e-07	-1.72231	-1.87757e-10	2.67286e-07	-1.86133	-1.87757e-10
145475145	rs4471836	6.53839e-08	-1.67398	-1.21047	7.79181e-08	-1.88356	-1.21043
145475412	rs12471698	6.75105e-08	-1.64198	-1.21047	7.90691e-08	-1.8689	-1.21043
145477217	rs3856364	7.34628e-08	-1.57523	-1.19273	8.41844e-08	-1.8241	-1.19254
145480860	rs148794867	1.90801e-07	-1.8135	-1.87757e-10	2.52952e-07	-1.91645	-1.87757e-10
145481827	rs11691685	1.8595e-07	-1.83926	-1.87757e-10	2.51946e-07	-1.92044	-1.87757e-10
145482103	rs115062320	3.37441e-07	-1.24334	-1.87757e-10	4.20513e-07	-1.40818	-1.87757e-10
145482104	rs114076158	3.51339e-07	-1.20298	-1.87757e-10	4.35619e-07	-1.37288	-1.87757e-10
145483013	rs12470332	2.78425e-07	-1.43558	-1.87757e-10	5.17901e-07	-1.19987	-1.87757e-10
145483401	rs72852156	2.89204e-07	-1.3976	-1.87757e-10	2.98499e-07	-1.75089	-1.87757e-10
145484796	rs116146653	1.86879e-07	-1.83427	-1.87757e-10	2.52316e-07	-1.91897	-1.87757e-10
145485189	rs62167605	1.49437e-07	-1.50936	-0.548494	1.66275e-07	-1.82625	-0.509766
145486323	rs72852162	1.85099e-06	0.458743	-1.87757e-10	8.15768e-07	-0.745523	-1.87757e-10
145486408	rs148497869	4.82378e-07	-1.83172e-10	-0.886005	8.18388e-07	-1.83172e-10	-0.742316
145486466	rs75957579	5.17731e-08	-1.92379	-1.19407	7.56131e-08	-1.93393	-1.1901
145486547	rs76733742	4.82854e-07	-1.83172e-10	-0.885017	8.19359e-07	-1.83172e-10	-0.74113
145486593	rs1351734	5.35002e-08	-1.89035	-1.1947	7.5769e-08	-1.93118	-1.19079
145486867	rs72852164	2.36449e-07	-1.599	-1.87757e-10	2.99815e-07	-1.74648	-1.87757e-10
145487081	rs113784023	2.36449e-07	-1.599	-1.87757e-10	2.99815e-07	-1.74648	-1.87757e-10
145487619	rs10928225	5.24532e-08	-1.90932	-1.19549	7.54582e-08	-1.9344	-1.19167
145490097	rs900554	6.01875e-08	-1.76192	-1.20535	7.66842e-08	-1.90343	-1.20652
145490269	rs1564697	6.0012e-08	-1.76192	-1.20827	7.64879e-08	-1.90343	-1.20909
145490735	rs62167606	5.06705e-07	-0.836802	-1.87757e-10	4.88438e-07	-1.25844	-1.87757e-10
145491843	rs74754482	2.54847e-07	-1.52407	-1.87757e-10	3.17413e-07	-1.68945	-1.87757e-10
145492382	rs11681525	2.47017e-07	-1.55527	-1.87757e-10	3.09895e-07	-1.71342	-1.87757e-10
145493066	rs145769020	3.446e-07	-1.22235	-1.87757e-10	4.47476e-07	-1.34603	-1.87757e-10
145493137	rs10928226	6.62407e-08	-1.66618	-1.20526	8.12987e-08	-1.84891	-1.20261
145493334	rs74973835	2.53371e-07	-1.52988	-1.87757e-10	3.15994e-07	-1.69393	-1.87757e-10
145494670	rs10188368	2.48913e-07	-1.54763	-1.87757e-10	3.69807e-07	-1.53667	-1.87757e-10
145494700	rs10200647	5.18236e-08	-1.91905	-1.19783	7.52715e-08	-1.93426	-1.19429
145495019	rs138463160	4.91243e-07	-1.83172e-10	-0.867793	8.36439e-07	-1.83172e-10	-0.720498
145495326	rs10203655	5.17537e-08	-1.9204	-1.19783	7.52944e-08	-1.93395	-1.19429
145496886	rs72852173	2.38987e-07	-1.58832	-1.87757e-10	3.02228e-07	-1.73847	-1.87757e-10
145497751	rs12620502	5.22316e-08	-1.91769	-1.19135	7.58643e-08	-1.93362	-1.18709
145498856	rs112386241	2.3771e-07	-1.59368	-1.87757e-10	3.01013e-07	-1.7425	-1.87757e-10
145499137	rs4662391	5.40955e-08	-1.88732	-1.18666	7.65081e-08	-1.93032	-1.18194
145499988	rs111427713	2.38987e-07	-1.58832	-1.87757e-10	3.02228e-07	-1.73847	-1.87757e-10
145500088	rs13027109	5.95861e-08	-1.76732	-1.20999	7.62711e-08	-1.90486	-1.2105
145501176	rs78101158	5.52252e-07	-0.750728	-1.87757e-10	4.10583e-07	-1.43207	-1.87757e-10
145501326	rs189822089	4.30143e-07	-1.00061	-1.87757e-10	9.76725e-07	-0.565447	-1.87757e-10
145501412	rs185626044	2.01779e-07	-1.75756	-1.87757e-10	2.99025e-07	-1.74912	-1.87757e-10
145501688	rs72852183	2.6016e-07	-1.50344	-1.87757e-10	3.22533e-07	-1.67345	-1.87757e-10
145503016	rs145310765	1.81825e-07	-1.86169	-1.87757e-10	3.01945e-07	-1.73941	-1.87757e-10
145503097	rs11679253	5.47086e-08	-1.87165	-1.19106	7.67197e-08	-1.92476	-1.18474
145503373	rs6707047	5.42888e-08	-1.88504	-1.18537	7.68496e-08	-1.92953	-1.17827
145504693	rs7603516	2.25046e-07	-1.64842	-1.87757e-10	2.84038e-07	-1.80054	-1.87757e-10
145504787	rs6430066	7.25818e-08	-1.60379	-1.17622	9.10857e-08	-1.75747	-1.18038
145505219	rs13025948	6.39373e-08	-1.69755	-1.20928	7.87253e-08	-1.87333	-1.21036
145505511	rs114197380	1.85025e-07	-1.6057	-0.238545	3.32114e-07	-1.49051	-0.153663
145505885	rs72852194	2.95496e-07	-1.37608	-1.87757e-10	3.00657e-07	-1.74368	-1.87757e-10
145506108	rs13032840	7.03967e-08	-1.60515	-1.20544	8.4318e-08	-1.81321	-1.20184
145506501	rs72852199	2.58606e-07	-1.50943	-1.87757e-10	3.21034e-07	-1.67811	-1.87757e-10
145508193	rs77734975	4.09939e-07	-1.04872	-1.87757e-10	3.23139e-07	-1.67157	-1.87757e-10
145508821	rs6728198	5.52798e-08	-1.85953	-1.1928	7.69445e-08	-1.91983	-1.18674
145509062	rs13003467	5.1404e-08	-1.91377	-1.21124	7.40625e-08	-1.93388	-1.21086
145509615	rs11683692	2.97096e-07	-1.37068	-1.87757e-10	3.01609e-07	-1.74052	-1.87757e-10
145509771	rs75173247	3.72809e-07	-1.83172e-10	-1.14367	6.06479e-07	-1.83172e-10	-1.04198
145510182	rs4662393	6.39035e-08	-1.69755	-1.2098	7.86981e-08	-1.87333	-1.2107
145511421	rs77841098	4.00689e-07	-1.83172e-10	-1.07155	6.14597e-07	-1.83172e-10	-1.02869
145511665	rs72853207	2.42923e-07	-1.57199	-1.87757e-10	3.05979e-07	-1.72613	-1.87757e-10
145511761	rs13008442	5.43006e-08	-1.88504	-1.18516	7.68685e-08	-1.92953	-1.17803
145512390	rs115208774	2.83313e-07	-1.41818	-1.87757e-10	3.59446e-07	-1.56509	-1.87757e-10
145512691	rs72853210	2.58606e-07	-1.50943	-1.87757e-10	3.21034e-07	-1.67811	-1.87757e-10
145513039	rs113808578	1.82428e-07	-1.85837	-1.87757e-10	2.54291e-07	-1.91117	-1.87757e-10
145513741	rs11675927	2.6333e-07	-1.49132	-1.87757e-10	3.25593e-07	-1.664	-1.87757e-10
145515296	rs10928227	6.21471e-08	-1.72656	-1.20867	7.76432e-08	-1.8876	-1.20993
145516060	rs11900456	5.15106e-08	-1.91246	-1.21049	7.41491e-08	-1.9341	-1.20947
145517953	rs11902294	5.50326e-08	-1.87165	-1.18516	7.72362e-08	-1.92476	-1.17803
145518050	rs72853214	2.44852e-07	-1.56408	-1.87757e-10	3.07823e-07	-1.72013	-1.87757e-10
145519623	rs11883829	6.32843e-08	-1.70949	-1.2076	7.78955e-08	-1.88515	-1.20914
145520336	rs142572095	1.69347e-07	-1.93278	-1.87757e-10	3.03442e-07	-1.73446	-1.87757e-10
145520971	rs17743578	7.25383e-07	-0.478032	-1.87757e-10	5.44405e-07	-1.14996	-1.87757e-10
145521886	rs990847	6.19168e-08	-1.73352	-1.20542	7.75844e-08	-1.89087	-1.20742
145523173	rs76678482	2.05028e-07	-1.74158	-1.87757e-10	3.03952e-07	-1.73278	-1.87757e-10
145524246	rs10496968	6.43773e-08	-1.69313	-1.20684	7.83742e-08	-1.87961	-1.20855
145527778	rs11689575	2.33107e-07	-1.61323	-1.87757e-10	2.91054e-07	-1.77614	-1.87757e-10
145528799	rs72853221	2.6333e-07	-1.49132	-1.87757e-10	3.25593e-07	-1.664	-1.87757e-10
145530266	rs76384697	6.30845e-07	-1.83172e-10	-0.617671	9.61334e-07	-1.83172e-10	-0.581331
145531385	rs115220736	7.12237e-07	-0.496321	-1.87757e-10	4.89032e-07	-1.25722	-1.87757e-10
145531555	rs13413613	5.26015e-08	-1.90739	-1.19459	7.56322e-08	-1.93372	-1.19005
145532139	rs143938461	2.6625e-07	-1.4803	-1.87757e-10	2.68057e-07	-1.85845	-1.87757e-10
145532689	rs112581065	1.71658e-07	-1.91923	-1.87757e-10	2.76104e-07	-1.82888	-1.87757e-10
145534243	rs2086748	5.29023e-08	-1.88504	-1.21124	7.43924e-08	-1.92953	-1.21077
145534465	rs72853226	2.6016e-07	-1.50344	-1.87757e-10	3.22533e-07	-1.67345	-1.87757e-10
145534972	rs190565675	1.69279e-07	-1.93319	-1.87757e-10	2.51912e-07	-1.92057	-1.87757e-10
145535179	rs76960375	3.026e-07	-1.35232	-1.87757e-10	2.66578e-07	-1.86398	-1.87757e-10
145535568	rs74338082	3.89118e-07	-1.83172e-10	-1.10085	5.83726e-07	-1.83172e-10	-1.08022
145537495	rs1483499	5.85764e-08	-1.78875	-1.20565	7.61107e-08	-1.90974	-1.20773
145537959	rs115443564	1.91194e-07	-1.81145	-1.87757e-10	2.91963e-07	-1.77303	-1.87757e-10
145538860	rs139765462	1.90168e-07	-1.81682	-1.87757e-10	2.4856e-07	-1.93397	-1.87757e-10
145539119	rs13391179	2.19268e-07	-1.67444	-1.87757e-10	3.19775e-07	-1.68203	-1.87757e-10
145539147	rs13416364	5.2659e-08	-1.91775	-1.18315	7.67039e-08	-1.93437	-1.17533
145541261	rs72853229	2.3771e-07	-1.59368	-1.87757e-10	3.01013e-07	-1.7425	-1.87757e-10
145541435	rs4662394	5.4626e-08	-1.87422	-1.19	7.67566e-08	-1.92588	-1.18314
145542184	rs56862595	2.26912e-07	-1.64017	-1.87757e-10	2.85652e-07	-1.79488	-1.87757e-10
145542293	rs72853234	2.44217e-07	-1.56668	-1.87757e-10	3.00865e-07	-1.74299	-1.87757e-10
145542332	rs59663223	2.26912e-07	-1.64017	-1.87757e-10	2.85652e-07	-1.79488	-1.87757e-10
145544002	rs1825334	6.26904e-08	-1.71949	-1.20704	7.79943e-08	-1.88421	-1.20881
145544097	rs113593659	2.6016e-07	-1.50344	-1.87757e-10	3.22533e-07	-1.67345	-1.87757e-10
145546041	rs115885447	1.69266e-07	-1.93326	-1.87757e-10	2.66177e-07	-1.86549	-1.87757e-10
145546687	rs138441001	2.48351e-07	-1.54989	-1.87757e-10	9.05848e-07	-0.640781	-1.87757e-10
145549671	rs10432351	6.32567e-08	-1.71229	-1.20524	7.83789e-08	-1.8807	-1.2074
145549956	rs67365209	2.40282e-07	-1.58292	-1.87757e-10	3.0346e-07	-1.7344	-1.87757e-10
145550070	rs75569979	3.03059e-07	-1.3508	-1.87757e-10	4.48063e-07	-1.34472	-1.87757e-10
145554015	rs4662231	5.4185e-08	-1.88184	-1.19048	7.65411e-08	-1.92849	-1.18334
145554379	rs4662232	6.49789e-08	-1.68443	-1.20624	7.94403e-08	-1.86646	-1.20819
145554667	rs1483490	3.80659e-07	-1.24525	0.122426	3.28591e-07	-1.81152	0.156678
145555272	rs72853247	2.6016e-07	-1.50344	-1.87757e-10	3.22533e-07	-1.67345	-1.87757e-10
145555989	rs7575857	5.47174e-08	-1.87422	-1.18833	7.69039e-08	-1.92588	-1.18122
145556121	rs141488599	5.34225e-08	-1.91347	-1.17303	7.97109e-08	-1.8924	-1.17885
145556333	rs138604943	1.89162e-07	-1.82213	-1.87757e-10	2.90378e-07	-1.77847	-1.87757e-10
145556855	rs113962082	1.73368e-07	-1.90932	-1.87757e-10	2.48751e-07	-1.9332	-1.87757e-10
145559263	rs114694392	5.44911e-08	-1.92557	-1.14112	8.07479e-08	-1.90923	-1.14909
145560819	rs1905347	6.47769e-08	-1.68443	-1.20935	7.92546e-08	-1.86646	-1.21053
145560890	rs72853253	2.57857e-07	-1.51233	-1.87757e-10	3.20312e-07	-1.68036	-1.87757e-10
145561618	rs11687464	2.57857e-07	-1.51233	-1.87757e-10	3.20312e-07	-1.68036	-1.87757e-10
145562323	rs1994155	5.37282e-08	-1.90806	-1.17273	7.79402e-08	-1.93399	-1.15972
145563327	rs79597288	1.72263e-07	-1.91571	-1.87757e-10	2.48489e-07	-1.93426	-1.87757e-10
145564045	rs1483491	6.24636e-08	-1.71949	-1.21066	7.78018e-08	-1.88421	-1.21128
145564150	rs78035622	4.21936e-07	-1.01988	-1.87757e-10	7.16747e-07	-0.874929	-1.87757e-10
145565389	rs116083781	2.363e-07	-1.59963	-1.87757e-10	9.18298e-07	-0.62713	-1.87757e-10
145566188	rs17478790	2.18447e-07	-1.67819	-1.87757e-10	2.8695e-07	-1.79034	-1.87757e-10
145567221	rs117357170	3.58599e-06	-1.83172e-10	1.12006	5.64015e-06	-1.83172e-10	1.18801
145567693	rs12611966	5.22224e-08	-1.91914	-1.19008	7.6081e-08	-1.93424	-1.18362
145567728	rs11674685	2.6737e-07	-1.4761	-1.87757e-10	3.29499e-07	-1.65208	-1.87757e-10
145567774	rs11674690	6.46951e-08	-1.68549	-1.20955	7.93304e-08	-1.8655	-1.21054
145567779	rs78305823	4.09524e-07	-1.04974	-1.87757e-10	6.94067e-07	-0.907084	-1.87757e-10
145568183	rs1384779	5.42258e-08	-1.88528	-1.1863	7.67918e-08	-1.92924	-1.17932
145568241	rs140941262	1.75562e-07	-1.89674	-1.87757e-10	2.67523e-07	-1.86045	-1.87757e-10
145570419	rs72853263	2.66569e-07	-1.4791	-1.87757e-10	3.29275e-07	-1.65276	-1.87757e-10
145572551	rs74739161	1.72027e-07	-1.91708	-1.87757e-10	2.48461e-07	-1.93437	-1.87757e-10
145573982	rs76318082	1.95224e-07	-1.79058	-1.87757e-10	2.64958e-07	-1.87008	-1.87757e-10
145574413	rs2128802	5.31989e-08	-1.9006	-1.19009	7.52755e-08	-1.92991	-1.19858
145576408	rs10928228	8.05663e-08	-1.87207	-0.803579	1.12529e-07	-1.90921	-0.817231
145577095	rs2128803	3.74632e-07	-1.13879	-1.87757e-10	2.78266e-07	-1.82107	-1.87757e-10
145577511	rs111672239	1.70673e-07	-1.92498	-1.87757e-10	2.53654e-07	-1.91368	-1.87757e-10
145577795	rs10754919	6.912e-08	-1.86509	-0.9638	9.58738e-08	-1.9047	-0.981917
145579442	rs1085459	7.49833e-08	-1.89404	-0.853427	1.05309e-07	-1.92517	-0.867586
145579790	rs12328700	6.51352e-08	-1.91536	-0.972907	9.23951e-08	-1.9329	-0.990682
145580283	rs1085460	6.8465e-08	-1.85331	-0.985102	9.46719e-08	-1.89683	-1.00241
145581102	rs75668235	3.14172e-07	-1.31479	-1.87757e-10	3.96726e-07	-1.46641	-1.87757e-10
145581262	rs1092395	7.41005e-08	-1.87228	-0.887026	1.03102e-07	-1.91475	-0.899189
145581451	rs1085461	7.50657e-08	-1.88155	-0.864813	1.04811e-07	-1.91875	-0.878743
145582081	rs786486	7.50657e-08	-1.88155	-0.864813	1.04811e-07	-1.91875	-0.878743
145582102	rs12165166	2.76445e-07	-1.44272	-1.87757e-10	4.2379e-07	-1.40041	-1.87757e-10
145582254	rs76061803	1.80935e-07	-1.86659	-1.87757e-10	2.95523e-07	-1.76091	-1.87757e-10
145582298	rs10181009	6.68361e-08	-1.90175	-0.960736	9.39687e-08	-1.92772	-0.978968
145583839	rs706624	7.44853e-08	-1.88155	-0.872575	1.04017e-07	-1.91875	-0.886346
145584013	rs706625	7.50242e-08	-1.87062	-0.876303	1.04261e-07	-1.91275	-0.889997
145584210	rs786487	7.5133e-08	-1.86917	-0.876303	1.04804e-07	-1.90756	-0.889997
145584495	rs786489	7.07633e-08	-1.80767	-0.997722	9.66068e-08	-1.86448	-1.01453
145584570	rs786490	7.64269e-08	-1.85957	-0.868826	1.05726e-07	-1.90613	-0.882674
145584595	rs2381663	6.68676e-08	-1.85556	-1.00646	9.21206e-08	-1.90364	-1.02291
145585626	rs786492	7.53507e-08	-1.85957	-0.883008	1.04267e-07	-1.90613	-0.896563
145586339	rs987762	7.10132e-08	-1.81277	-0.989099	9.70432e-08	-1.86825	-1.00625
145587165	rs786493	7.24042e-08	-1.87469	-0.907782	1.00879e-07	-1.91492	-0.920811
145588603	rs13396130	6.46665e-08	-1.89009	-1.0054	9.05286e-08	-1.9221	-1.02189
145588607	rs138121245	1.61576e-05	2.62542	-1.87757e-10	2.67632e-06	0.442547	-1.87757e-10
145588924	rs148322738	3.77216e-07	-1.83172e-10	-1.13191	5.88347e-07	-1.83172e-10	-1.07233
145589251	rs118064982	4.45478e-07	-1.83172e-10	-0.965584	5.80903e-07	-1.83172e-10	-1.08507
145590376	rs786494	7.06487e-08	-1.79787	-1.00914	9.63854e-08	-1.85679	-1.0245
145590626	rs77852018	1.83053e-07	-1.85496	-1.87757e-10	2.67119e-07	-1.86196	-1.87757e-10
145590819	rs13028678	6.56451e-08	-1.87422	-1.00625	9.08051e-08	-1.91921	-1.02172
145590872	rs786495	6.99125e-08	-1.80835	-1.00914	9.5632e-08	-1.86464	-1.0245
145591740	rs786498	7.36877e-08	-1.85609	-0.908807	1.02039e-07	-1.90375	-0.92055
145592070	rs13018654	7.80375e-08	-1.83453	-0.873011	1.07174e-07	-1.88977	-0.885436
145592101	rs117900053	4.30105e-07	-1.83172e-10	-1.0007	6.30671e-07	-1.83172e-10	-1.00287
145594328	rs3856365	7.60995e-08	-1.74165	-0.991036	1.05294e-07	-1.81515	-0.977749
145594370	rs74547072	3.28123e-07	-1.27134	-1.87757e-10	2.94246e-07	-1.76524	-1.87757e-10
145594780	rs786499	7.62556e-08	-1.74165	-0.988988	1.05644e-07	-1.81515	-0.974431
145594790	rs11899456	7.84516e-08	-1.80572	-0.896527	1.1072e-07	-1.87103	-0.871614
145595571	rs786500	7.11803e-08	-1.82265	-0.976868	9.75861e-08	-1.87548	-0.993436
145595601	rs76562133	1.8277e-07	-1.85651	-1.87757e-10	2.66843e-07	-1.86299	-1.87757e-10
145595909	rs78373137	1.81923e-07	-1.86115	-1.87757e-10	2.6566e-07	-1.86743	-1.87757e-10
145596274	rs9646654	6.55283e-08	-1.90126	-0.980984	9.2356e-08	-1.92761	-0.996393
145596429	rs786502	7.04456e-08	-1.83211	-0.977779	9.69368e-08	-1.8823	-0.993296
145596758	rs1528186	7.99941e-08	-1.79429	-0.888485	1.12391e-07	-1.86294	-0.864728
145597023	rs10928229	1.36654e-07	-0.981873	-1.16541	1.44828e-07	-1.29578	-1.17833
145597356	rs10196836	1.55948e-07	-0.951722	-1.06349	1.4588e-07	-1.39109	-1.07578
145597611	rs17407109	2.85391e-07	-1.41087	-1.87757e-10	4.10835e-07	-1.43146	-1.87757e-10
145598118	rs16824118	3.94265e-07	-1.83172e-10	-1.08771	6.26829e-07	-1.83172e-10	-1.00898
145598358	rs786479	1.69484e-07	-1.93198	-1.87757e-10	2.49026e-07	-1.93209	-1.87757e-10
145598913	rs786480	1.69594e-07	-1.93132	-1.87757e-10	2.48886e-07	-1.93266	-1.87757e-10
145598920	rs786481	1.69342e-07	-1.93281	-1.87757e-10	2.49272e-07	-1.93111	-1.87757e-10
145599027	rs118108661	5.6827e-07	-1.83172e-10	-0.722136	8.06878e-07	-1.83172e-10	-0.756479
145599194	rs10928230	5.65415e-08	-1.90366	-1.1261	8.12505e-08	-1.92905	-1.12306
145599651	rs138044419	3.92092e-07	-1.83172e-10	-1.09324	6.17991e-07	-1.83172e-10	-1.02318
145599671	rs114660480	1.79506e-07	-1.87452	-1.87757e-10	2.62292e-07	-1.88019	-1.87757e-10
145601057	rs1384781	5.55599e-08	-1.90189	-1.14538	7.97266e-08	-1.92834	-1.14271
145601978	rs72853286	3.65904e-07	-1.16236	-1.87757e-10	6.68203e-07	-0.94506	-1.87757e-10
145602015	rs17479071	1.16872e-07	-1.26481	-1.03883	1.35099e-07	-1.52013	-1.02352
145602331	rs74271319	9.58044e-07	-1.83172e-10	-0.199839	1.51671e-06	-1.83172e-10	-0.125351
145602566	rs74407770	1.68899e-05	2.66974	-1.87757e-10	2.76344e-06	0.474578	-1.87757e-10
145602907	rs62169565	1.69458e-07	-1.93213	-1.87757e-10	2.50609e-07	-1.92576	-1.87757e-10
145602946	rs1483494	5.52135e-08	-1.85798	-1.19554	7.87262e-08	-1.87906	-1.20462
145603045	rs75116068	2.07771e-07	-1.7283	-1.87757e-10	2.72353e-07	-1.84255	-1.87757e-10
145603176	rs786483	1.73314e-07	-1.90963	-1.87757e-10	2.8084e-07	-1.81187	-1.87757e-10
145603306	rs11690035	1.88321e-07	-1.82658	-1.87757e-10	3.03216e-07	-1.73521	-1.87757e-10
145603362	rs12614370	4.82469e-07	-1.83172e-10	-0.885815	7.77501e-07	-1.83172e-10	-0.793567
145603911	rs1406120	1.75549e-07	-1.89681	-1.87757e-10	2.92754e-07	-1.77032	-1.87757e-10
145605156	rs7564932	1.79118e-07	-1.87669	-1.87757e-10	3.04609e-07	-1.73062	-1.87757e-10
145605167	rs16855340	6.00071e-08	-1.77222	-1.19805	8.07004e-08	-1.85431	-1.2046
145607511	rs4662399	1.91068e-07	-1.8121	-1.87757e-10	3.61978e-07	-1.55807	-1.87757e-10
145608404	rs12612580	3.48607e-07	-1.83172e-10	-1.21079	5.13071e-07	-1.83172e-10	-1.20924
145608737	rs6713286	1.79567e-07	-1.87419	-1.87757e-10	3.06038e-07	-1.72594	-1.87757e-10
145608861	rs6755745	1.79567e-07	-1.87419	-1.87757e-10	3.06038e-07	-1.72594	-1.87757e-10
145609721	rs77647069	1.97614e-07	-1.77842	-1.87757e-10	3.23215e-07	-1.67133	-1.87757e-10
145610160	rs114690247	2.14753e-07	-1.69524	-1.87757e-10	2.50692e-07	-1.92543	-1.87757e-10
145611313	rs115458621	2.21311e-07	-1.66516	-1.87757e-10	4.09392e-07	-1.43498	-1.87757e-10
145611355	rs77016878	5.88927e-07	-1.83172e-10	-0.68643	7.11424e-07	-1.83172e-10	-0.882384
145611943	rs73963972	1.74864e-07	-1.90072	-1.87757e-10	2.85242e-07	-1.79631	-1.87757e-10
145612080	rs34427735	3.11154e-07	-1.32444	-1.87757e-10	4.92268e-07	-1.25063	-1.87757e-10
145612229	rs115590225	1.99657e-07	-1.76813	-1.87757e-10	3.27544e-07	-1.65803	-1.87757e-10
145612872	rs6721590	1.75545e-07	-1.89684	-1.87757e-10	2.87463e-07	-1.78856	-1.87757e-10
145613385	rs1811427	1.70982e-07	-1.92317	-1.87757e-10	2.48737e-07	-1.93326	-1.87757e-10
145614935	rs7567344	1.80491e-07	-1.86905	-1.87757e-10	3.02513e-07	-1.73753	-1.87757e-10
145616054	rs74684058	1.94798e-07	-1.79277	-1.87757e-10	3.17214e-07	-1.69008	-1.87757e-10
145616490	rs13421786	1.78689e-07	-1.87909	-1.87757e-10	3.03866e-07	-1.73306	-1.87757e-10
145616899	rs7560871	1.96705e-07	-1.78303	-1.87757e-10	3.21283e-07	-1.67733	-1.87757e-10
145617152	rs7577771	1.79617e-07	-1.87391	-1.87757e-10	3.06851e-07	-1.72329	-1.87757e-10
145618120	rs62169567	7.82783e-08	-1.51348	-1.19098	1.05786e-07	-1.62207	-1.16617
145618478	rs13417131	1.7521e-07	-1.89875	-1.87757e-10	2.92113e-07	-1.77251	-1.87757e-10
145618858	rs79417857	1.89887e-07	-1.8183	-1.87757e-10	2.58546e-07	-1.89458	-1.87757e-10
145618914	rs143331578	2.69593e-07	-1.46782	-1.87757e-10	7.81855e-07	-0.787983	-1.87757e-10
145619610	rs7598063	1.74874e-07	-1.90066	-1.87757e-10	2.90914e-07	-1.77663	-1.87757e-10
145619621	rs7585840	1.75556e-07	-1.89678	-1.87757e-10	2.93334e-07	-1.76834	-1.87757e-10
145619967	rs10188324	1.70488e-07	-1.92606	-1.87757e-10	2.50239e-07	-1.92723	-1.87757e-10
145621977	rs6736669	1.78247e-07	-1.88156	-1.87757e-10	2.95872e-07	-1.75973	-1.87757e-10
145622045	rs144981239	7.97715e-07	-1.83172e-10	-0.382981	9.93754e-07	-1.83172e-10	-0.548163
145622232	rs6711335	1.85224e-07	-1.84317	-1.87757e-10	3.1591e-07	-1.6942	-1.87757e-10
145622843	rs13412936	1.77436e-07	-1.88612	-1.87757e-10	2.99753e-07	-1.74669	-1.87757e-10
145622871	rs28414958	1.9765e-07	-1.77823	-1.87757e-10	3.24309e-07	-1.66796	-1.87757e-10
145623043	rs11688320	1.74377e-07	-1.90351	-1.87757e-10	2.83731e-07	-1.80163	-1.87757e-10
145623159	rs16824159	1.73784e-07	-1.90692	-1.87757e-10	2.48602e-07	-1.9338	-1.87757e-10
145623197	rs11682590	2.04693e-07	-1.74322	-1.87757e-10	3.38149e-07	-1.62617	-1.87757e-10
145623519	rs114187429	1.76658e-07	-1.89052	-1.87757e-10	2.54409e-07	-1.91071	-1.87757e-10
145623920	rs11682833	1.96952e-07	-1.78177	-1.87757e-10	3.21809e-07	-1.6757	-1.87757e-10
145625670	rs16824165	1.84093e-07	-1.84929	-1.87757e-10	3.12765e-07	-1.7042	-1.87757e-10
145626403	rs74681656	2.07035e-07	-1.73184	-1.87757e-10	3.43054e-07	-1.61176	-1.87757e-10
145626553	rs11676199	2.06244e-07	-1.73567	-1.87757e-10	3.41399e-07	-1.6166	-1.87757e-10
145626969	rs67157443	4.60283e-07	-0.932889	-1.87757e-10	7.22545e-07	-0.866873	-1.87757e-10
145627269	rs2918594	2.00773e-07	-1.76256	-1.87757e-10	3.29902e-07	-1.65086	-1.87757e-10
145627526	rs62169568	2.91139e-07	-1.912	0.521064	4.84282e-07	-1.93272	0.66574
145627927	rs6430068	1.8145e-07	-1.86375	-1.87757e-10	3.05925e-07	-1.72631	-1.87757e-10
145627975	rs6430069	1.87628e-07	-1.83027	-1.87757e-10	3.22502e-07	-1.67354	-1.87757e-10
145628819	rs115483638	2.3004e-07	-1.62648	-1.87757e-10	2.5495e-07	-1.90858	-1.87757e-10
145629136	rs138434424	5.15534e-07	-1.83172e-10	-0.819529	6.92687e-07	-1.83172e-10	-0.909074
145629922	rs112086462	1.74047e-07	-1.90541	-1.87757e-10	2.73446e-07	-1.83855	-1.87757e-10
145630140	rs17479253	2.07602e-07	-1.72911	-1.87757e-10	2.8492e-07	-1.79744	-1.87757e-10
145630762	rs17479267	5.16657e-07	-1.38014	0.562789	5.91436e-07	-1.58167	0.514572
145631179	rs76808502	1.69204e-07	-1.93363	-1.87757e-10	2.63929e-07	-1.87397	-1.87757e-10
145631340	rs6754982	7.0775e-08	-1.91881	-0.886416	1.00643e-07	-1.93347	-0.904607
145631461	rs77857717	5.31389e-08	-1.92072	-1.1711	7.67429e-08	-1.90239	-1.2068
145632077	rs7591518	1.53489e-07	-1.93439	-0.0967069	2.29542e-07	-1.88684	-0.126729
145632532	rs28372104	1.60683e-07	-1.92666	-0.0586327	2.34641e-07	-1.90243	-0.0891669
145634153	rs6738560	1.37365e-07	-0.975062	-1.16703	1.16812e-07	-1.48715	-1.20194
145634861	rs1438900	1.29153e-07	-1.15705	-1.04669	1.92548e-07	-1.21956	-0.969744
145635498	rs79469108	3.08267e-07	-1.33377	-1.87757e-10	3.48019e-07	-1.5974	-1.87757e-10
145635626	rs76594692	4.12411e-07	-1.83172e-10	-1.04271	5.53102e-07	-1.83172e-10	-1.13411
145635922	rs78072928	1.95687e-06	0.514368	-1.87757e-10	5.8587e-07	-1.07655	-1.87757e-10
145638098	rs113874964	3.10214e-07	-1.32747	-1.87757e-10	4.53493e-07	-1.33267	-1.87757e-10
145638604	rs7603126	1.61085e-07	-0.774767	-1.20803	1.18949e-07	-1.48576	-1.1852
145638749	rs116314224	1.76559e-07	-1.89108	-1.87757e-10	2.51209e-07	-1.92337	-1.87757e-10
145638766	rs72853300	4.56163e-07	-0.941882	-1.87757e-10	4.04784e-07	-1.4463	-1.87757e-10
145638955	rs117356787	5.16086e-07	-1.83172e-10	-0.818458	6.61645e-07	-1.83172e-10	-0.954923
145639079	rs62169570	1.51387e-07	-0.839909	-1.20498	1.1718e-07	-1.50847	-1.17747
145639156	rs11677125	1.487e-07	-0.856685	-1.20611	1.15699e-07	-1.51891	-1.17975
145639443	rs11677207	1.4877e-07	-0.856685	-1.20565	1.15831e-07	-1.51891	-1.17861
145639482	rs11677298	1.43786e-07	-0.889844	-1.20656	1.13225e-07	-1.5394	-1.18088
145639577	rs11677257	9.52918e-07	0.513396	-0.718599	8.06155e-07	-0.15741	-0.599966
145640070	rs149313122	3.59437e-07	-1.83172e-10	-1.18019	5.44776e-07	-1.83172e-10	-1.14928
145640413	rs17407414	8.18339e-08	-1.92743	-0.732614	1.16871e-07	-1.93383	-0.75475
145640663	rs2118775	5.5947e-08	-1.84578	-1.19454	8.04927e-08	-1.92449	-1.13699
145641058	rs2077917	1.41922e-07	-0.903339	-1.20611	1.14904e-07	-1.52581	-1.17975
145641757	rs80185640	3.52039e-07	-1.20099	-1.87757e-10	2.78716e-07	-1.81946	-1.87757e-10
145642417	rs7598305	1.83288e-07	-1.92385	0.0701766	2.65109e-07	-1.90748	0.0379703
145642433	rs7571520	1.56893e-07	-0.802751	-1.20641	1.22447e-07	-1.46107	-1.1809
145642501	rs115908505	1.81674e-07	-1.86252	-1.87757e-10	2.59113e-07	-1.89239	-1.87757e-10
145642709	rs6430071	7.52991e-08	-1.91767	-0.825596	1.06674e-07	-1.93443	-0.84544
145643334	rs1918877	1.58586e-07	-0.788835	-1.2096	1.20764e-07	-1.46571	-1.1901
145643386	rs62169571	7.29819e-08	-1.92033	-0.854193	1.03758e-07	-1.93431	-0.873277
145643597	rs1918876	1.00309e-06	0.572606	-0.726493	9.09949e-07	-0.0263884	-0.609875
145643784	rs35684585	7.25973e-08	-1.92033	-0.859476	1.03226e-07	-1.93431	-0.878416
145643971	rs34528635	7.44576e-08	-1.9251	-0.829402	1.06292e-07	-1.93432	-0.849146
145644533	rs34944792	7.08766e-07	-0.501207	-1.87757e-10	1.13686e-06	-0.413623	-1.87757e-10
145644545	rs4662402	1.3585e-07	-0.995488	-1.15769	1.16062e-07	-1.4965	-1.19903
145644874	rs6729614	7.67512e-08	-1.90746	-0.816705	1.07923e-07	-1.93146	-0.83678
145644989	rs77659393	9.02685e-07	-0.14052	-0.118838	3.95639e-07	-1.40779	-0.0613557
145645305	rs974755	7.19315e-08	-1.9243	-0.864718	1.02761e-07	-1.93373	-0.883515
145645756	rs10928231	1.56368e-07	-0.801347	-1.21117	1.30111e-07	-1.38072	-1.20054
145645775	rs10928232	1.57703e-07	-0.852	-1.15202	1.25892e-07	-1.41799	-1.19624
145646072	rs1438896	1.69895e-07	-0.786835	-1.14272	1.32648e-07	-1.37057	-1.19139
145647603	rs17407477	6.9358e-08	-1.91358	-0.91187	9.63152e-08	-1.91656	-0.965461
145648657	rs61488890	1.78359e-07	-1.88093	-1.87757e-10	2.52567e-07	-1.91798	-1.87757e-10
145648924	rs786268	7.80819e-08	-1.84902	-0.857958	1.02093e-07	-1.91156	-0.9122
145649369	rs75956983	1.82589e-07	-1.85749	-1.87757e-10	2.56114e-07	-1.90403	-1.87757e-10
145649759	rs117481664	8.08855e-07	-1.83172e-10	-0.369112	1.507e-06	-1.83172e-10	-0.131779
145649918	rs786267	6.98217e-08	-1.83815	-0.980637	9.19481e-08	-1.9044	-1.02403
145651897	rs786266	7.32053e-08	-1.90132	-0.870146	9.97467e-08	-1.92361	-0.923406
145652228	rs62169573	2.19862e-07	-1.67173	-1.87757e-10	2.68549e-07	-1.85662	-1.87757e-10
145652573	rs17407498	1.94296e-07	-1.93416	0.138818	2.97394e-07	-1.87449	0.119889
145652706	rs57969627	2.05657e-07	-1.92369	0.185171	3.05564e-07	-1.91346	0.185965
145653140	rs786264	6.63817e-08	-1.88843	-0.980879	9.08366e-08	-1.91634	-1.02425
145653287	rs17479393	1.05501e-07	-1.23316	-1.17285	9.93537e-08	-1.64342	-1.20754
145653506	rs60211308	1.81173e-07	-1.86528	-1.87757e-10	2.54883e-07	-1.90885	-1.87757e-10
145653798	rs149803041	3.57099e-07	-1.83172e-10	-1.18672	5.30296e-07	-1.83172e-10	-1.17622
145654459	rs786263	6.4393e-08	-1.88938	-1.01035	8.91056e-08	-1.90913	-1.0507
145654718	rs1319685	2.00473e-07	-1.93365	0.169599	3.00113e-07	-1.89595	0.150456
145654920	rs144830965	5.1502e-08	-1.93366	-1.18945	7.48559e-08	-1.93141	-1.20268
145655358	rs146753886	1.78173e-07	-1.88198	-1.87757e-10	2.52421e-07	-1.91855	-1.87757e-10
145656066	rs191329708	1.91368e-07	-1.81053	-1.87757e-10	2.48587e-07	-1.93386	-1.87757e-10
145658303	rs148912137	1.13134e-07	-1.15604	-1.18012	1.02726e-07	-1.60734	-1.21024
145659499	rs1085420	1.13741e-06	0.712667	-0.74089	9.86299e-07	0.0110742	-0.566767
145660840	rs786279	5.65404e-08	-1.91255	-1.11723	7.97456e-08	-1.92669	-1.14412
145660874	rs59001323	1.8521e-07	-1.84324	-1.87757e-10	2.58477e-07	-1.89484	-1.87757e-10
145660948	rs12623116	4.49547e-07	-1.83172e-10	-0.956492	6.41154e-07	-1.83172e-10	-0.986383
145661595	rs73005549	1.86007e-07	-1.83895	-1.87757e-10	2.59214e-07	-1.892	-1.87757e-10
145661823	rs786280	6.0023e-08	-1.89056	-1.07944	8.31663e-08	-1.91711	-1.1117
145663271	rs796797	6.78253e-08	-1.83554	-1.01225	8.9987e-08	-1.89759	-1.0524
145663440	rs706626	6.4985e-08	-1.87059	-1.01998	8.90175e-08	-1.90152	-1.0593
145664080	rs56260527	1.84435e-07	-1.84744	-1.87757e-10	2.57768e-07	-1.89759	-1.87757e-10
145665568	rs62169587	1.9092e-07	-1.81288	-1.87757e-10	2.51754e-07	-1.9212	-1.87757e-10
145665582	rs76131474	6.21964e-08	-1.82254	-1.11189	7.59224e-08	-1.93385	-1.18609
145665934	rs73007412	1.87665e-07	-1.83007	-1.87757e-10	2.6077e-07	-1.88601	-1.87757e-10
145665970	rs786270	6.27571e-08	-1.88428	-1.04118	8.59352e-08	-1.91793	-1.07812
145666603	rs76427165	3.48644e-07	-1.83172e-10	-1.21068	5.12975e-07	-1.83172e-10	-1.20943
145667288	rs17407553	2.99273e-07	-1.36338	-1.87757e-10	4.23933e-07	-1.40008	-1.87757e-10
145667511	rs34388422	6.72599e-07	-0.553583	-1.87757e-10	1.24636e-06	-0.32167	-1.87757e-10
145667640	rs150694293	1.99411e-07	-1.76936	-1.87757e-10	2.79839e-07	-1.81544	-1.87757e-10
145667775	rs140039951	2.00296e-07	-1.76493	-1.87757e-10	2.68446e-07	-1.857	-1.87757e-10
145667885	rs786271	6.99916e-08	-1.83572	-0.980637	9.39235e-08	-1.88314	-1.02403
145668054	rs59373098	1.82236e-07	-1.85943	-1.87757e-10	2.55804e-07	-1.90524	-1.87757e-10
145668906	rs10928234	1.77345e-07	-1.88664	-1.87757e-10	2.51787e-07	-1.92107	-1.87757e-10
145669168	rs75706763	1.78097e-07	-1.8824	-1.87757e-10	2.5932e-07	-1.89159	-1.87757e-10
145670572	rs13009019	8.56718e-08	-1.9066	-0.707607	1.12602e-07	-1.90676	-0.819033
145670892	rs786272	1.11618e-07	-1.71833	-0.631323	1.43047e-07	-1.77768	-0.708796
145671109	rs786273	1.28636e-07	-1.46672	-0.74102	1.57241e-07	-1.58793	-0.803946
145671738	rs9646680	1.29842e-07	-1.49825	-0.700164	1.58984e-07	-1.61499	-0.765862
145671913	rs9646681	2.10201e-07	-1.71667	-1.87757e-10	2.98004e-07	-1.75255	-1.87757e-10
145671947	rs114232725	1.70244e-07	-1.9275	-1.87757e-10	2.48777e-07	-1.93309	-1.87757e-10
145672413	rs786274	1.36165e-07	-1.44405	-0.706814	1.62292e-07	-1.58819	-0.772069
145672842	rs4508546	2.0858e-07	-1.72441	-1.87757e-10	3.24533e-07	-1.66726	-1.87757e-10
145673600	rs2918596	1.42406e-07	-1.33637	-0.769685	1.69123e-07	-1.48843	-0.830592
145674075	rs2579022	1.07995e-07	-1.56125	-0.821399	1.42799e-07	-1.60972	-0.878493
145674295	rs142818929	3.88975e-07	-1.83172e-10	-1.10122	5.51133e-07	-1.83172e-10	-1.13768
145674870	rs74774921	1.74406e-07	-1.90335	-1.87757e-10	2.64737e-07	-1.87091	-1.87757e-10
145674958	rs1438897	1.38027e-05	3.29721	-0.829323	5.62971e-06	1.90791	-0.721751
145675338	rs72854415	1.17267e-07	-1.27222	-1.02806	1.06216e-07	-1.68126	-1.10292
145675468	rs72854416	1.23792e-07	-1.21546	-1.03067	1.10038e-07	-1.64391	-1.10492
145675768	rs2579023	1.39867e-07	-1.3726	-0.751437	1.66729e-07	-1.51965	-0.813637
145676079	rs7557112	1.84055e-07	-1.8495	-1.87757e-10	2.57424e-07	-1.89893	-1.87757e-10
145676237	rs7573849	1.83312e-07	-1.85354	-1.87757e-10	2.56756e-07	-1.90153	-1.87757e-10
145677006	rs813684	2.30357e-07	-1.47031	-0.154796	3.57837e-07	-1.59778	0.028204
145677339	rs79902986	1.1902e-05	-1.83172e-10	2.31973	1.24141e-05	-1.83172e-10	1.97694
145678114	rs10928235	1.21972e-07	-1.18585	-1.07509	1.10883e-07	-1.60738	-1.13379
145679716	rs812530	1.08817e-07	-1.56133	-0.813738	1.41036e-07	-1.62923	-0.871412
145680428	rs150553079	5.27174e-07	-0.797201	-1.87757e-10	4.09004e-07	-1.43593	-1.87757e-10
145680599	rs116338453	1.98968e-07	-1.77159	-1.87757e-10	2.80584e-07	-1.81278	-1.87757e-10
145681377	rs786218	1.11101e-07	-1.54239	-0.811904	1.43719e-07	-1.61207	-0.869716
145681570	rs58117425	9.12455e-08	-1.34062	-1.21056	1.00624e-07	-1.62806	-1.21021
145681935	rs11679718	9.69723e-06	2.98215	-0.867288	4.69567e-06	1.75044	-0.745696
145682219	rs11680871	1.22732e-07	-1.07951	-1.17522	1.06398e-07	-1.57682	-1.20565
145682714	rs786223	1.36549e-07	-1.38443	-0.763621	1.63187e-07	-1.5298	-0.824961
145683512	rs72854425	2.06496e-07	-1.73445	-1.87757e-10	2.5937e-07	-1.8914	-1.87757e-10
145683528	rs706627	1.35687e-07	-1.36065	-0.793734	1.61966e-07	-1.50937	-0.852897
```
