## Supplementary material for "Characterization of shared and ancestry-specific signals driving complex traits using multi-ancestry fine-mapping": susiex_nc3.cs80.summary

```
# chr2:144683851-145683851
CS_ID	CS_LENGTH	CS_PURITY	MAX_PIP_SNP	BP	REF_ALLELE	ALT_ALLELE	REF_FRQ	BETA	SE	-LOG10P	MAX_PIP	POST-HOC_PROB_POP1	POST-HOC_PROB_POP2
1	2	1	rs12991836	145141541	C,C	A,A	0.628231,0.479167	0.0275033,0.0246864	0.00409113,0.00855678	10.7485,2.40738	0.729754	0.997228	0.860301
2	5	0.76971	rs68066623	145159105	G,G	T,T	0.850895,0.924603	-0.0367026,-0.0267917	0.0055508,0.0161901	10.4216,1.00895	0.234661	0.998217	0.36877
```
