## Supplementary material for "Characterization of shared and ancestry-specific signals driving complex traits using multi-ancestry fine-mapping": s1.afreq

```
#CHROM	ID	REF	ALT	ALT_FREQS	OBS_CT
2	rs274841	A	G	0.691849	1006
2	rs28392977	C	T	0.21173	1006
2	rs113374952	C	T	0.0586481	1006
2	rs11674051	T	C	0.0258449	1006
2	rs72993539	G	A	0.0586481	1006
2	rs11674319	T	C	0.0576541	1006
2	rs62167175	T	C	0.0298211	1006
2	rs115768267	G	A	0.055666	1006
2	rs2457390	G	A	0.725646	1006
2	rs13007065	T	A	0.027833	1006
2	rs6747588	C	T	0.0616302	1006
2	rs1445298	T	C	0.0586481	1006
2	rs10189220	A	G	0.214712	1006
2	rs62167177	A	T	0.158052	1006
2	rs11674476	G	A	0.0616302	1006
2	rs11675534	C	A	0.0616302	1006
2	rs139423714	A	G	0.00894632	1006
2	rs34368046	A	G	0.0168986	1006
2	rs79381854	G	A	0.0586481	1006
2	rs13021965	A	G	0.0168986	1006
2	rs78088381	A	G	0.0198807	1006
2	rs116246329	C	T	0.0308151	1006
2	rs274852	C	T	0.710736	1006
2	rs17409013	G	A	0.214712	1006
2	rs17480916	G	A	0.214712	1006
2	rs149708670	A	G	0.0159046	1006
2	rs80181138	T	G	0.028827	1006
2	rs274850	G	A	0.710736	1006
2	rs73009464	G	T	0.0616302	1006
2	rs36032963	G	A	0.0258449	1006
2	rs16824601	A	G	0.0616302	1006
2	rs79572466	T	C	0.0159046	1006
2	rs7572288	G	A	0.0616302	1006
2	rs6718620	T	C	0.214712	1006
2	rs62167178	C	T	0.109344	1006
2	rs80317811	G	A	0.026839	1006
2	rs274848	A	G	0.71173	1006
2	rs149571886	C	T	0.0248509	1006
2	rs139939046	A	G	0.0308151	1006
2	rs13032601	A	G	0.0258449	1006
2	rs2697325	A	C	0.71173	1006
2	rs147110411	G	A	0.0198807	1006
2	rs140921984	T	C	0.0308151	1006
2	rs274837	C	T	0.710736	1006
2	rs6707744	A	T	0.215706	1006
2	rs74716827	C	T	0.05666	1006
2	rs116505413	A	G	0.0308151	1006
2	rs72858831	C	T	0.215706	1006
2	rs959809	A	G	0.926441	1006
2	rs116662364	C	A	0.0586481	1006
2	rs67920867	A	G	0.0258449	1006
2	rs275160	T	C	0.709742	1006
2	rs115885019	C	A	0.0308151	1006
2	rs75714692	T	C	0.0149105	1006
2	rs111910799	T	C	0.0606362	1006
2	rs147355389	G	C	0.0149105	1006
2	rs12464832	G	A	0.2167	1006
2	rs6755330	G	A	0.709742	1006
2	rs55949700	G	T	0.0258449	1006
2	rs182846415	G	C	0.00695825	1006
2	rs141646601	G	A	0.00695825	1006
2	rs115535320	C	T	0.0109344	1006
2	rs274838	G	A	0.882704	1006
2	rs16824614	G	A	0.117296	1006
2	rs13406759	T	C	0.117296	1006
2	rs1995832	A	G	0.117296	1006
2	rs7560745	C	T	0.117296	1006
2	rs1123225	A	T	0.117296	1006
2	rs115667357	T	C	0.00695825	1006
2	rs1123224	T	A	0.112326	1006
2	rs6736077	T	C	0.117296	1006
2	rs116450488	G	C	0.0159046	1006
2	rs59546905	G	A	0.00497018	1006
2	rs7581822	A	G	0.00497018	1006
2	rs62167181	A	G	0.112326	1006
2	rs75695257	C	T	0.0974155	1006
2	rs7569986	T	G	0.00497018	1006
2	rs62167182	C	T	0.112326	1006
2	rs181100771	C	T	0.0328032	1006
2	rs62167183	A	G	0.116302	1006
2	rs62167184	T	C	0.112326	1006
2	rs13398905	G	A	0.117296	1006
2	rs34878291	A	G	0.0328032	1006
2	rs16824634	C	T	0.117296	1006
2	rs72858872	C	T	0.0516899	1006
2	rs16824636	G	A	0.117296	1006
2	rs187519580	G	A	0.00695825	1006
2	rs76676584	A	C	0.0159046	1006
2	rs115053224	A	G	0.0337972	1006
2	rs17753709	T	G	0.0218688	1006
2	rs7588834	T	C	0.11829	1006
2	rs10496975	T	G	0.00497018	1006
2	rs11898385	C	A	0.00497018	1006
2	rs11898388	C	G	0.00497018	1006
2	rs10200130	C	T	0.00497018	1006
2	rs59496356	T	C	0.00497018	1006
2	rs13017937	C	T	0.215706	1006
2	rs16824670	G	T	0.00497018	1006
2	rs68176193	G	A	0.00497018	1006
2	rs66929781	A	T	0.00497018	1006
2	rs58382632	G	A	0.00497018	1006
2	rs184117751	A	G	0.00397614	1006
2	rs10172711	G	T	0.00497018	1006
2	rs17481130	A	C	0.0149105	1006
2	rs116706211	G	C	0.0298211	1006
2	rs13407626	T	C	0.11829	1006
2	rs35281142	C	G	0.0328032	1006
2	rs10176318	G	A	0.00497018	1006
2	rs10176344	G	T	0.114314	1006
2	rs10202348	A	C	0.117296	1006
2	rs10179372	C	A	0.00497018	1006
2	rs62167186	G	T	0.111332	1006
2	rs11897349	T	G	0.00497018	1006
2	rs62167187	T	A	0.111332	1006
2	rs144490547	C	A	0.0149105	1006
2	rs17481144	A	G	0.0447316	1006
2	rs115426074	G	A	0.028827	1006
2	rs12611786	A	T	0.234592	1006
2	rs10204792	T	C	0.00497018	1006
2	rs59546439	C	A	0.112326	1006
2	rs17409263	C	T	0.111332	1006
2	rs13412736	C	T	0.00497018	1006
2	rs10193147	C	A	0.00497018	1006
2	rs7594382	T	C	0.117296	1006
2	rs17409284	G	C	0.0159046	1006
2	rs17409291	A	T	0.111332	1006
2	rs112431496	C	T	0.111332	1006
2	rs74418515	G	A	0.0238569	1006
2	rs17409305	A	T	0.111332	1006
2	rs17409319	C	T	0.111332	1006
2	rs13028192	T	C	0.0328032	1006
2	rs148398982	T	C	0.0328032	1006
2	rs17409360	G	A	0.316103	1006
2	rs62167201	G	T	0.110338	1006
2	rs113035174	G	A	0.0119284	1006
2	rs62167202	T	C	0.111332	1006
2	rs17481270	G	T	0.111332	1006
2	rs185994381	G	A	0.0109344	1006
2	rs17481305	A	G	0.111332	1006
2	rs71428054	C	G	0.0606362	1006
2	rs10203763	G	A	0.426441	1006
2	rs76982273	T	A	0.0218688	1006
2	rs77796457	A	C	0.317097	1006
2	rs116718979	A	G	0.0159046	1006
2	rs140542905	G	A	0.0258449	1006
2	rs1445299	C	G	0.32008	1006
2	rs112991607	A	G	0.0447316	1006
2	rs1816890	T	C	0.735586	1006
2	rs71428055	G	T	0.027833	1006
2	rs114964326	G	A	0.0258449	1006
2	rs6756883	G	A	0.430417	1006
2	rs1445300	A	G	0.11332	1006
2	rs62167203	C	T	0.11332	1006
2	rs17409500	A	G	0.318091	1006
2	rs62167204	G	T	0.114314	1006
2	rs75966369	C	T	0.0178926	1006
2	rs142202753	G	A	0.0228628	1006
2	rs967295	G	T	0.11332	1006
2	rs72993337	T	C	0.11332	1006
2	rs113774217	C	T	0.028827	1006
2	rs17481424	G	T	0.11332	1006
2	rs71428056	T	A	0.0357853	1006
2	rs2008155	T	A	0.00497018	1006
2	rs62167206	C	T	0.11332	1006
2	rs10928243	T	C	0.302187	1006
2	rs62167207	G	A	0.11332	1006
2	rs13412382	G	A	0.416501	1006
2	rs13003259	G	A	0.238569	1006
2	rs13385877	T	A	0.0149105	1006
2	rs13385881	T	A	0.734592	1006
2	rs113747019	A	T	0.11332	1006
2	rs7572589	C	T	0.311133	1006
2	rs62167208	C	T	0.11332	1006
2	rs1117116	C	G	0.311133	1006
2	rs62167209	G	T	0.11332	1006
2	rs9287369	G	A	0.727634	1006
2	rs76101206	C	T	0.0129225	1006
2	rs4662236	A	G	0.300199	1006
2	rs4233570	A	G	0.729622	1006
2	rs62167210	A	C	0.0666004	1006
2	rs2381710	C	T	0.311133	1006
2	rs4662237	A	G	0.728628	1006
2	rs4662238	A	G	0.729622	1006
2	rs10169888	T	G	0.729622	1006
2	rs62167211	A	G	0.0666004	1006
2	rs895219	T	C	0.298211	1006
2	rs62167212	G	C	0.134195	1006
2	rs78191828	T	A	0.028827	1006
2	rs6750386	C	T	0.311133	1006
2	rs58930260	C	T	0.298211	1006
2	rs62167213	A	C	0.296223	1006
2	rs2381711	G	A	0.728628	1006
2	rs62167214	A	C	0.298211	1006
2	rs56679869	T	C	0.11332	1006
2	rs17481452	T	C	0.11332	1006
2	rs10203950	G	A	0.61332	1006
2	rs2197362	C	T	0.12326	1006
2	rs72860535	C	T	0.00994036	1006
2	rs138281946	T	C	0.0168986	1006
2	rs12691707	A	C	0.955268	1006
2	rs141829143	C	G	0.0258449	1006
2	rs17481466	A	G	0.0417495	1006
2	rs1822881	A	G	0.301193	1006
2	rs17409597	T	C	0.499006	1006
2	rs11687420	A	T	0.302187	1006
2	rs62167216	G	T	0.481113	1006
2	rs12998573	C	T	0.482107	1006
2	rs34457764	A	G	0.0248509	1006
2	rs1445304	T	C	0.935388	1006
2	rs1445305	G	A	0.0984095	1006
2	rs10199895	A	T	0.0149105	1006
2	rs74451754	A	G	0.109344	1006
2	rs72860543	A	G	0.11332	1006
2	rs35484537	A	T	0.298211	1006
2	rs36081742	A	C	0.350895	1006
2	rs10187272	C	A	0.130219	1006
2	rs10496976	C	T	0.130219	1006
2	rs111910549	T	C	0.0516899	1006
2	rs55980532	C	T	0.0994036	1006
2	rs56315201	C	T	0.100398	1006
2	rs75852062	G	A	0.0904573	1006
2	rs77025596	C	A	0.0904573	1006
2	rs78763186	C	T	0.0994036	1006
2	rs6710241	C	G	0.107356	1006
2	rs1838381	T	C	0.892644	1006
2	rs35536462	T	C	0.349901	1006
2	rs67228941	C	T	0.296223	1006
2	rs16824761	A	C	0.130219	1006
2	rs13003470	G	T	0.295229	1006
2	rs75287887	C	T	0.0208748	1006
2	rs55639614	C	G	0.0894632	1006
2	rs13423475	C	T	0.129225	1006
2	rs73962297	T	G	0.0298211	1006
2	rs74631846	C	T	0.0904573	1006
2	rs145821561	C	T	0.0248509	1006
2	rs113469670	T	A	0.028827	1006
2	rs76267778	G	A	0.0526839	1006
2	rs111980433	A	G	0.0437376	1006
2	rs146805261	T	G	0.00298211	1006
2	rs1445302	T	G	0.129225	1006
2	rs78434477	T	C	0.0904573	1006
2	rs2166088	A	C	0.129225	1006
2	rs34219305	G	A	0.299205	1006
2	rs72860563	G	A	0.294235	1006
2	rs114654100	G	A	0.0497018	1006
2	rs77006103	G	A	0.0904573	1006
2	rs76226453	G	T	0.028827	1006
2	rs7609091	T	C	0.297217	1006
2	rs73962299	T	G	0.0815109	1006
2	rs17409653	T	C	0.297217	1006
2	rs112657232	C	G	0.0516899	1006
2	rs79097064	G	A	0.0904573	1006
2	rs76513496	G	A	0.0218688	1006
2	rs56225718	T	G	0.0298211	1006
2	rs113747797	C	T	0.0516899	1006
2	rs58073177	G	A	0.446322	1006
2	rs80310165	A	C	0.0298211	1006
2	rs113751998	T	A	0.274354	1006
2	rs62167238	C	T	0.274354	1006
2	rs17481550	T	C	0.0815109	1006
2	rs10180522	A	C	0.293241	1006
2	rs115576779	T	C	0.0258449	1006
2	rs73962301	T	C	0.0815109	1006
2	rs73962302	A	G	0.0815109	1006
2	rs79553859	G	A	0.0506958	1006
2	rs12479082	C	T	0.0298211	1006
2	rs73964003	A	G	0.0298211	1006
2	rs79336376	G	T	0.0516899	1006
2	rs79661939	C	A	0.0904573	1006
2	rs78898493	C	T	0.0109344	1006
2	rs77491762	T	C	0.0904573	1006
2	rs76960191	G	A	0.0576541	1006
2	rs80182591	T	C	0.0815109	1006
2	rs78446654	T	C	0.0904573	1006
2	rs77668256	A	G	0.0149105	1006
2	rs13005641	C	G	0.129225	1006
2	rs112280524	G	A	0.0516899	1006
2	rs10176428	G	A	0.11332	1006
2	rs6722986	T	C	0.0904573	1006
2	rs6723081	T	A	0.463221	1006
2	rs72860574	A	G	0.291252	1006
2	rs12615682	G	A	0.131213	1006
2	rs62167239	A	G	0.372763	1006
2	rs17481592	T	C	0.0516899	1006
2	rs79529897	T	G	0.0248509	1006
2	rs75075839	C	G	0.0904573	1006
2	rs11683947	C	T	0.536779	1006
2	rs1992616	C	T	0.909543	1006
2	rs16855358	A	G	0.129225	1006
2	rs17481606	G	T	0.291252	1006
2	rs13002665	G	A	0.0238569	1006
2	rs78942374	G	A	0.00596421	1006
2	rs10188215	T	C	0.11332	1006
2	rs10175957	G	C	0.870775	1006
2	rs10496977	T	C	0.0815109	1006
2	rs34521840	C	T	0.0238569	1006
2	rs56744548	C	T	0.0904573	1006
2	rs59491189	A	G	0.0904573	1006
2	rs17481648	A	G	0.380716	1006
2	rs75452486	C	T	0.028827	1006
2	rs147033380	C	T	0.0188867	1006
2	rs16824775	T	A	0.195825	1006
2	rs141747508	G	T	0.0188867	1006
2	rs17409765	T	G	0.0815109	1006
2	rs72860585	C	A	0.0218688	1006
2	rs7590923	T	C	0.675944	1006
2	rs145693741	G	A	0.00994036	1006
2	rs76045440	C	G	0.0129225	1006
2	rs1445307	G	C	0.675944	1006
2	rs76445040	C	T	0.028827	1006
2	rs78877375	C	T	0.10338	1006
2	rs73964008	G	A	0.0298211	1006
2	rs1822882	T	C	0.870775	1006
2	rs7598244	T	C	0.0516899	1006
2	rs183528028	C	T	0.00795229	1006
2	rs6735129	G	A	0.0228628	1006
2	rs10496978	G	A	0.382704	1006
2	rs55699770	C	T	0.0904573	1006
2	rs76303169	G	A	0.0218688	1006
2	rs7588120	C	T	0.0298211	1006
2	rs78992624	C	G	0.0228628	1006
2	rs77181456	C	T	0.0516899	1006
2	rs13407123	T	C	0.286282	1006
2	rs73964009	G	A	0.194831	1006
2	rs73964010	G	A	0.0815109	1006
2	rs10177949	C	T	0.675944	1006
2	rs17409807	A	G	0.194831	1006
2	rs77549031	A	G	0.0228628	1006
2	rs7587356	A	C	0.0815109	1006
2	rs114633476	A	G	0.00795229	1006
2	rs56222306	A	C	0.0904573	1006
2	rs78006276	C	T	0.0228628	1006
2	rs1516144	T	G	0.194831	1006
2	rs17409821	C	T	0.0516899	1006
2	rs12373773	T	C	0.0904573	1006
2	rs17481723	G	A	0.0695825	1006
2	rs28608895	C	T	0.285288	1006
2	rs2138451	A	C	0.0894632	1006
2	rs1022335	T	A	0.395626	1006
2	rs17409835	T	A	0.121272	1006
2	rs1400084	G	A	0.0337972	1006
2	rs1400085	A	G	0.0337972	1006
2	rs76653189	G	T	0.121272	1006
2	rs60172980	G	A	0.121272	1006
2	rs74403912	G	A	0.0337972	1006
2	rs182985669	C	T	0.00298211	1006
2	rs73964012	G	C	0.158052	1006
2	rs113012019	G	A	0.0188867	1006
2	rs1588942	G	A	0.121272	1006
2	rs1112964	A	G	0.121272	1006
2	rs10187072	C	T	0.524851	1006
2	rs73964018	A	G	0.158052	1006
2	rs75916216	T	C	0.0337972	1006
2	rs78113149	G	A	0.0337972	1006
2	rs13424045	T	C	0.0208748	1006
2	rs12992992	G	T	0.0228628	1006
2	rs79931290	T	G	0.0337972	1006
2	rs146929356	C	G	0.0159046	1006
2	rs12998905	A	G	0.0208748	1006
2	rs10445671	G	A	0.121272	1006
2	rs78080185	A	G	0.0337972	1006
2	rs10445672	T	C	0.158052	1006
2	rs10445673	A	T	0.0357853	1006
2	rs77855846	C	A	0.0337972	1006
2	rs73964022	C	A	0.158052	1006
2	rs16824790	T	C	0.122266	1006
2	rs7590051	G	A	0.121272	1006
2	rs80103020	A	G	0.0337972	1006
2	rs113985837	T	C	0.0337972	1006
2	rs56247953	A	G	0.158052	1006
2	rs56179570	A	T	0.158052	1006
2	rs1996289	A	G	0.0785288	1006
2	rs12479200	C	T	0.287276	1006
2	rs56032934	C	T	0.121272	1006
2	rs72861707	A	T	0.0646123	1006
2	rs185928645	G	A	0.0109344	1006
2	rs16824798	T	C	0.44334	1006
2	rs10928245	T	C	0.192843	1006
2	rs62167241	G	T	0.0994036	1006
2	rs12622835	G	T	0.192843	1006
2	rs16824802	C	T	0.194831	1006
2	rs188631322	A	G	0.00298211	1006
2	rs77731034	A	G	0.00795229	1006
2	rs72861712	T	C	0.0755467	1006
2	rs961414	G	T	0.500994	1006
2	rs16824810	T	A	0.194831	1006
2	rs7596680	C	G	0.500994	1006
2	rs141598281	G	A	0.0178926	1006
2	rs113064916	T	C	0.0168986	1006
2	rs4422110	C	T	0.500994	1006
2	rs11675757	C	T	0.194831	1006
2	rs13400797	T	C	0.194831	1006
2	rs13387473	C	G	0.195825	1006
2	rs13401165	T	C	0.194831	1006
2	rs6756426	G	T	0.0745527	1006
2	rs6727617	A	C	0.0745527	1006
2	rs116689938	A	C	0.00894632	1006
2	rs1474011	G	A	0.503976	1006
2	rs16824821	C	T	0.0745527	1006
2	rs16824823	C	T	0.0745527	1006
2	rs1533426	G	A	0.492048	1006
2	rs6430080	C	A	0.492048	1006
2	rs16824827	C	A	0.0745527	1006
2	rs111989261	G	C	0.0129225	1006
2	rs1040174	G	C	0.429423	1006
2	rs72861730	G	T	0.0745527	1006
2	rs1040173	C	T	0.429423	1006
2	rs16824829	G	C	0.0745527	1006
2	rs13001011	A	G	0.027833	1006
2	rs55780693	A	G	0.00994036	1006
2	rs16824836	C	G	0.0745527	1006
2	rs16824838	T	G	0.0745527	1006
2	rs13034670	T	G	0.429423	1006
2	rs72861741	T	G	0.0745527	1006
2	rs72861744	G	T	0.0745527	1006
2	rs72861745	C	T	0.234592	1006
2	rs13009175	C	T	0.50497	1006
2	rs7571606	T	A	0.492048	1006
2	rs10803511	T	C	0.50497	1006
2	rs17481869	C	A	0.0805169	1006
2	rs2138445	A	C	0.50497	1006
2	rs9287371	T	A	0.0745527	1006
2	rs9287372	A	G	0.50497	1006
2	rs10427255	C	T	0.50497	1006
2	rs12471376	G	A	0.119284	1006
2	rs1949331	T	C	0.430417	1006
2	rs72861759	A	T	0.0178926	1006
2	rs72861761	A	G	0.234592	1006
2	rs10207381	T	C	0.429423	1006
2	rs1516136	A	T	0.429423	1006
2	rs10928246	G	A	0.429423	1006
2	rs7426372	A	G	0.194831	1006
2	rs10803512	T	A	0.429423	1006
2	rs10198737	G	C	0.429423	1006
2	rs10211081	T	A	0.429423	1006
2	rs1400080	T	C	0.0745527	1006
2	rs1949330	C	G	0.50497	1006
2	rs80012397	T	A	0.00596421	1006
2	rs10199356	T	A	0.430417	1006
2	rs1516135	C	T	0.50497	1006
2	rs6752408	A	G	0.0745527	1006
2	rs12472231	C	T	0.430417	1006
2	rs1996287	G	T	0.50497	1006
2	rs1996286	C	T	0.50497	1006
2	rs2381726	T	C	0.50497	1006
2	rs1008127	A	G	0.430417	1006
2	rs114972581	C	T	0.0328032	1006
2	rs16855364	T	C	0.0745527	1006
2	rs2138448	A	G	0.50497	1006
2	rs4991228	C	T	0.0745527	1006
2	rs17410058	T	C	0.324056	1006
2	rs62167242	T	C	0.0497018	1006
2	rs1006135	A	T	0.430417	1006
2	rs1006134	A	G	0.430417	1006
2	rs10203432	C	T	0.120278	1006
2	rs1878129	C	T	0.0745527	1006
2	rs1996285	A	C	0.195825	1006
2	rs72861798	C	T	0.234592	1006
2	rs10496979	G	A	0.0745527	1006
2	rs7558398	T	C	0.430417	1006
2	rs41409746	T	C	0.0745527	1006
2	rs10211099	G	A	0.430417	1006
2	rs58110512	T	A	0.234592	1006
2	rs72863303	C	T	0.0337972	1006
2	rs72863305	T	A	0.234592	1006
2	rs1474012	G	A	0.0745527	1006
2	rs12991651	C	T	0.121272	1006
2	rs74441469	T	A	0.00894632	1006
2	rs6756212	C	T	0.50497	1006
2	rs6727588	A	T	0.430417	1006
2	rs993338	T	C	0.430417	1006
2	rs993337	G	A	0.430417	1006
2	rs7561642	A	G	0.204771	1006
2	rs10928247	G	A	0.190855	1006
2	rs187847568	C	T	0.00994036	1006
2	rs13030994	G	A	0.508946	1006
2	rs13393501	T	C	0.49006	1006
2	rs34073072	A	T	0.084493	1006
2	rs13383375	G	A	0.222664	1006
2	rs13383399	C	T	0.0129225	1006
2	rs6751393	C	G	0.084493	1006
2	rs72863324	C	T	0.0805169	1006
2	rs1516145	A	T	0.49006	1006
2	rs11891066	T	A	0.084493	1006
2	rs2063862	A	G	0.49006	1006
2	rs11896319	A	G	0.182903	1006
2	rs10928248	C	G	0.405567	1006
2	rs12465131	G	A	0.182903	1006
2	rs6756333	G	A	0.084493	1006
2	rs55867253	G	A	0.222664	1006
2	rs77189856	G	A	0.0397614	1006
2	rs6730602	A	C	0.084493	1006
2	rs34338764	A	T	0.508946	1006
2	rs72863347	G	A	0.084493	1006
2	rs12466103	C	T	0.405567	1006
2	rs4452084	A	G	0.182903	1006
2	rs13393887	C	T	0.222664	1006
2	rs13407544	T	C	0.222664	1006
2	rs4662420	C	A	0.49006	1006
2	rs11888688	G	A	0.182903	1006
2	rs72863357	C	T	0.084493	1006
2	rs4662240	T	C	0.084493	1006
2	rs28380457	T	C	0.0984095	1006
2	rs11693164	A	G	0.405567	1006
2	rs77688550	C	G	0.026839	1006
2	rs7580214	T	C	0.182903	1006
2	rs16824882	A	G	0.0805169	1006
2	rs11683757	C	T	0.182903	1006
2	rs10171110	G	A	0.182903	1006
2	rs72850403	G	A	0.0805169	1006
2	rs1516142	G	C	0.0964215	1006
2	rs1516141	A	G	0.49006	1006
2	rs10175039	C	T	0.49006	1006
2	rs75402496	T	C	0.0159046	1006
2	rs10201277	A	C	0.49006	1006
2	rs16824893	A	G	0.0805169	1006
2	rs16824898	G	A	0.222664	1006
2	rs10928249	G	A	0.084493	1006
2	rs10204857	A	G	0.491054	1006
2	rs1400082	G	A	0.919483	1006
2	rs10197143	T	C	0.410537	1006
2	rs6745444	A	G	0.508946	1006
2	rs2138449	C	A	0.919483	1006
2	rs114885684	A	G	0.00994036	1006
2	rs149215866	G	A	0.0328032	1006
2	rs1516140	G	A	0.919483	1006
2	rs6721116	G	A	0.508946	1006
2	rs148286618	C	T	0.0328032	1006
2	rs12479382	A	G	0.083499	1006
2	rs4662421	A	G	0.0805169	1006
2	rs12617922	G	A	0.508946	1006
2	rs12471573	G	T	0.183897	1006
2	rs11684989	C	A	0.410537	1006
2	rs12992327	C	A	0.119284	1006
2	rs17482021	C	A	0.0785288	1006
2	rs10167867	A	G	0.913519	1006
2	rs1516139	G	C	0.409543	1006
2	rs1516138	A	G	0.187873	1006
2	rs72850429	T	C	0.0775348	1006
2	rs72850430	G	A	0.222664	1006
2	rs13414933	C	T	0.0129225	1006
2	rs77027339	G	T	0.084493	1006
2	rs13389677	A	C	0.224652	1006
2	rs147029940	C	A	0.0149105	1006
2	rs9287373	C	T	0.0735586	1006
2	rs10173103	A	G	0.0735586	1006
2	rs10197614	G	A	0.0735586	1006
2	rs148257582	T	C	0.0218688	1006
2	rs76906549	G	T	0.0397614	1006
2	rs932140	G	T	0.0735586	1006
2	rs12996225	T	C	0.55666	1006
2	rs78635519	G	A	0.027833	1006
2	rs35591080	G	C	0.0188867	1006
2	rs72850436	C	T	0.0735586	1006
2	rs16824949	G	T	0.55666	1006
2	rs11679205	T	C	0.0427435	1006
2	rs10496981	G	T	0.0735586	1006
2	rs1533427	A	G	0.632207	1006
2	rs113285623	A	G	0.0377734	1006
2	rs72850442	A	G	0.0745527	1006
2	rs71428057	T	C	0.00894632	1006
2	rs10203292	G	A	0.890656	1006
2	rs144598036	C	A	0.0129225	1006
2	rs960720	C	T	0.0725646	1006
2	rs1516137	G	A	0.965209	1006
2	rs72850447	A	G	0.0347913	1006
2	rs145540963	C	T	0.0139165	1006
2	rs10185946	A	G	0.965209	1006
2	rs111832362	G	C	0.0198807	1006
2	rs17482048	A	G	0.0159046	1006
2	rs2063866	A	C	0.0725646	1006
2	rs76498040	A	G	0.0129225	1006
2	rs2890772	G	T	0.604374	1006
2	rs72850451	T	G	0.0646123	1006
2	rs1913948	C	T	0.965209	1006
2	rs75838475	C	T	0.136183	1006
2	rs67981843	C	G	0.0725646	1006
2	rs79049748	G	C	0.0387674	1006
2	rs6738331	A	G	0.0735586	1006
2	rs72850457	G	A	0.0705765	1006
2	rs114174774	C	T	0.0109344	1006
2	rs72850461	A	T	0.0705765	1006
2	rs72850463	T	C	0.0705765	1006
2	rs184226316	T	C	0.00994036	1006
2	rs115833526	A	G	0.0397614	1006
2	rs72850465	G	C	0.0705765	1006
2	rs1516143	G	A	0.892644	1006
2	rs55814407	A	G	0.0705765	1006
2	rs7591198	A	T	0.0725646	1006
2	rs13028616	C	T	0.0457256	1006
2	rs112122238	G	A	0.0188867	1006
2	rs62169069	C	A	0.0666004	1006
2	rs116492251	A	G	0.0119284	1006
2	rs142297894	C	G	0.0149105	1006
2	rs4662422	T	C	0.0725646	1006
2	rs1913949	A	G	0.965209	1006
2	rs149896637	G	A	0.0129225	1006
2	rs72850471	A	G	0.0725646	1006
2	rs16824963	G	A	0.0715706	1006
2	rs2008868	G	T	0.89165	1006
2	rs9287374	C	T	0.33996	1006
2	rs72850479	G	A	0.0377734	1006
2	rs12373846	A	G	0.89165	1006
2	rs115836430	C	T	0.0218688	1006
2	rs138795397	G	A	0.0119284	1006
2	rs111606048	G	A	0.0188867	1006
2	rs189716947	C	T	0.0387674	1006
2	rs76894312	C	T	0.0347913	1006
2	rs116833802	C	T	0.0367793	1006
2	rs16824966	A	G	0.0715706	1006
2	rs115403342	T	A	0.0328032	1006
2	rs146398248	T	G	0.00795229	1006
2	rs13015091	T	C	0.0457256	1006
2	rs147960350	G	A	0.0328032	1006
2	rs140225943	G	A	0.0139165	1006
2	rs80255160	T	C	0.0188867	1006
2	rs547441781	T	G	0.0188867	1006
2	rs138747482	G	A	0.0208748	1006
2	rs1304935	C	T	0.965209	1006
2	rs2063863	G	A	0.965209	1006
2	rs59611249	T	A	0.0715706	1006
2	rs80348446	T	C	0.0328032	1006
2	rs142656276	C	A	0.0208748	1006
2	rs72850485	A	G	0.0715706	1006
2	rs11887767	T	C	0.0735586	1006
2	rs114524203	C	A	0.0397614	1006
2	rs72850487	A	C	0.0735586	1006
2	rs148376055	A	T	0.0218688	1006
2	rs66517906	T	A	0.0735586	1006
2	rs72850489	T	C	0.0715706	1006
2	rs12987682	A	T	0.0129225	1006
2	rs113634938	T	C	0.0377734	1006
2	rs57953861	G	A	0.0745527	1006
2	rs13008797	A	G	0.281312	1006
2	rs56673819	T	C	0.0337972	1006
2	rs149736905	C	T	0.00994036	1006
2	rs79851722	G	A	0.0347913	1006
2	rs74470259	T	C	0.0208748	1006
2	rs77331393	A	T	0.0377734	1006
2	rs59038154	G	A	0.0735586	1006
2	rs57241845	C	A	0.172962	1006
2	rs57008165	A	G	0.0735586	1006
2	rs13395759	G	A	0.0417495	1006
2	rs2035539	T	A	0.0735586	1006
2	rs995308	G	A	0.89165	1006
2	rs13020225	G	T	0.0188867	1006
2	rs79141733	A	G	0.0318091	1006
2	rs187232382	A	C	0.00795229	1006
2	rs12053155	T	C	0.0715706	1006
2	rs4467205	A	T	0.0328032	1006
2	rs2035538	T	G	0.0735586	1006
2	rs16825016	T	A	0.0715706	1006
2	rs16825019	G	A	0.0715706	1006
2	rs72485559	A	G	0.0735586	1006
2	rs145964992	C	G	0.00894632	1006
2	rs66847179	A	C	0.0735586	1006
2	rs6430082	G	A	0.89165	1006
2	rs114761789	A	G	0.0606362	1006
2	rs12618995	C	T	0.89165	1006
2	rs2628581	C	T	0.0387674	1006
2	rs2012418	A	G	0.965209	1006
2	rs72851609	G	C	0.0347913	1006
2	rs6754243	T	C	0.0735586	1006
2	rs78262182	G	T	0.0337972	1006
2	rs147311080	A	G	0.00994036	1006
2	rs72851612	C	T	0.0715706	1006
2	rs62169072	G	T	0.136183	1006
2	rs983115	G	A	0.89165	1006
2	rs73964081	A	G	0.0735586	1006
2	rs12995224	G	A	0.281312	1006
2	rs6708670	A	T	0.0735586	1006
2	rs13015680	C	T	0.0497018	1006
2	rs72851617	T	C	0.0715706	1006
2	rs11694518	C	T	0.281312	1006
2	rs75107101	T	A	0.0188867	1006
2	rs13035635	A	T	0.89165	1006
2	rs114594887	T	G	0.0407555	1006
2	rs75643354	A	C	0.0536779	1006
2	rs72851622	C	A	0.0347913	1006
2	rs72851624	T	G	0.0159046	1006
2	rs62169073	G	A	0.0129225	1006
2	rs6430083	C	T	0.890656	1006
2	rs72851626	T	G	0.00994036	1006
2	rs68000532	C	T	0.0745527	1006
2	rs72851629	T	C	0.0725646	1006
2	rs17838523	T	A	0.0745527	1006
2	rs4662424	A	C	0.0725646	1006
2	rs13400519	G	A	0.333996	1006
2	rs76296139	C	T	0.0417495	1006
2	rs1385366	C	T	0.0745527	1006
2	rs1385367	C	T	0.964215	1006
2	rs10196769	T	G	0.889662	1006
2	rs7582049	T	G	0.889662	1006
2	rs73964084	C	T	0.0745527	1006
2	rs72851638	T	C	0.0357853	1006
2	rs10928250	A	T	0.964215	1006
2	rs74508778	G	T	0.0357853	1006
2	rs3842898	A	G	0.889662	1006
2	rs3842899	A	T	0.964215	1006
2	rs76546748	T	C	0.0228628	1006
2	rs12614884	G	A	0.0357853	1006
2	rs9287375	G	A	0.889662	1006
2	rs4662241	C	T	0.889662	1006
2	rs4662242	T	C	0.889662	1006
2	rs114108633	C	T	0.0357853	1006
2	rs1484928	T	C	0.889662	1006
2	rs183058166	T	C	0.00795229	1006
2	rs115933528	T	C	0.00894632	1006
2	rs992986	T	C	0.964215	1006
2	rs6430085	T	G	0.552684	1006
2	rs78165666	G	A	0.0308151	1006
2	rs6747939	A	G	0.889662	1006
2	rs1484929	C	T	0.964215	1006
2	rs76595357	T	C	0.0924453	1006
2	rs1949332	C	A	0.0715706	1006
2	rs2840149	T	A	0.890656	1006
2	rs1564825	G	A	0.890656	1006
2	rs1016530	T	C	0.890656	1006
2	rs16825075	C	A	0.0725646	1006
2	rs7578129	G	T	0.890656	1006
2	rs12622738	T	C	0.560636	1006
2	rs7592837	T	C	0.890656	1006
2	rs7581734	G	T	0.890656	1006
2	rs56011010	G	A	0.0357853	1006
2	rs1484930	A	C	0.890656	1006
2	rs1351907	T	C	0.0715706	1006
2	rs192189513	A	G	0.00695825	1006
2	rs7586112	G	A	0.890656	1006
2	rs10198147	T	C	0.890656	1006
2	rs10185841	C	T	0.294235	1006
2	rs6727126	G	A	0.964215	1006
2	rs143846031	C	T	0.00596421	1006
2	rs72851672	T	G	0.0367793	1006
2	rs2090327	A	T	0.889662	1006
2	rs72851676	T	C	0.0367793	1006
2	rs1471775	G	A	0.889662	1006
2	rs61560044	A	T	0.0735586	1006
2	rs72851680	A	G	0.0367793	1006
2	rs6430086	A	C	0.887674	1006
2	rs75150507	G	A	0.026839	1006
2	rs12612678	C	T	0.0367793	1006
2	rs146196256	C	A	0.0159046	1006
2	rs12619081	A	G	0.0367793	1006
2	rs12621447	G	A	0.0367793	1006
2	rs67372452	T	C	0.0367793	1006
2	rs72851684	G	A	0.0367793	1006
2	rs56352912	G	A	0.0735586	1006
2	rs61107916	T	C	0.0735586	1006
2	rs12621589	C	T	0.0367793	1006
2	rs76096620	A	G	0.0924453	1006
2	rs72851691	C	T	0.0149105	1006
2	rs56070311	G	T	0.0367793	1006
2	rs68147838	A	G	0.0367793	1006
2	rs72851696	A	C	0.0367793	1006
2	rs34570306	C	T	0.559642	1006
2	rs72851700	T	A	0.0367793	1006
2	rs72852803	T	A	0.0367793	1006
2	rs6717337	A	G	0.927435	1006
2	rs116493529	T	C	0.0367793	1006
2	rs6430087	C	T	0.887674	1006
2	rs77168479	G	C	0.0347913	1006
2	rs72852814	G	A	0.0367793	1006
2	rs72852818	T	C	0.0367793	1006
2	rs7559810	T	A	0.963221	1006
2	rs72852820	A	G	0.0367793	1006
2	rs6413982	C	T	0.963221	1006
2	rs72852822	A	G	0.0367793	1006
2	rs72852824	A	T	0.0367793	1006
2	rs72852825	T	A	0.0367793	1006
2	rs140446511	T	C	0.0685885	1006
2	rs78879325	C	G	0.0119284	1006
2	rs16825087	T	C	0.0735586	1006
2	rs12613199	C	A	0.0367793	1006
2	rs4662243	G	A	0.183897	1006
2	rs12619517	A	C	0.0367793	1006
2	rs12613278	C	T	0.0367793	1006
2	rs12619622	A	T	0.0367793	1006
2	rs12616712	T	G	0.0367793	1006
2	rs140726816	C	T	0.0367793	1006
2	rs191957015	T	C	0.0367793	1006
2	rs149716428	C	A	0.0934394	1006
2	rs191891853	T	C	0.0367793	1006
2	rs183030758	T	C	0.0367793	1006
2	rs140369409	T	C	0.0367793	1006
2	rs79012880	G	A	0.0745527	1006
2	rs7560253	G	A	0.889662	1006
2	rs116550736	T	C	0.0347913	1006
2	rs7560259	G	A	0.89165	1006
2	rs141209995	A	G	0.0675944	1006
2	rs76063228	T	C	0.0735586	1006
2	rs75426990	C	A	0.0735586	1006
2	rs147320931	T	C	0.0238569	1006
2	rs141047905	T	A	0.0178926	1006
2	rs111602073	G	A	0.0367793	1006
2	rs144699721	C	T	0.0149105	1006
2	rs148523204	T	A	0.0367793	1006
2	rs142872395	G	A	0.0377734	1006
2	rs151188089	A	T	0.0367793	1006
2	rs139290031	T	C	0.0367793	1006
2	rs60303915	A	C	0.0735586	1006
2	rs115972949	C	T	0.0367793	1006
2	rs116346176	A	G	0.0367793	1006
2	rs145463567	A	G	0.0367793	1006
2	rs148843749	T	G	0.00695825	1006
2	rs16825101	C	T	0.0367793	1006
2	rs60440704	G	T	0.0367793	1006
2	rs16825107	A	G	0.0347913	1006
2	rs72852845	C	A	0.0367793	1006
2	rs56062753	C	A	0.0367793	1006
2	rs55810988	A	G	0.0367793	1006
2	rs56203207	T	C	0.0367793	1006
2	rs72852848	C	T	0.0367793	1006
2	rs12613968	C	T	0.0367793	1006
2	rs12614628	C	G	0.0367793	1006
2	rs12618073	T	C	0.0367793	1006
2	rs72852850	T	A	0.0367793	1006
2	rs72852852	C	T	0.0367793	1006
2	rs115268079	T	C	0.0168986	1006
2	rs142233732	G	A	0.00994036	1006
2	rs16825111	T	A	0.0367793	1006
2	rs72852855	A	G	0.0367793	1006
2	rs72852856	T	C	0.0367793	1006
2	rs72852863	C	T	0.0367793	1006
2	rs72852865	G	C	0.0367793	1006
2	rs72852867	T	G	0.0367793	1006
2	rs72852868	G	A	0.0367793	1006
2	rs72852869	A	C	0.0367793	1006
2	rs72852871	A	G	0.0367793	1006
2	rs72852876	T	C	0.0367793	1006
2	rs59074041	C	T	0.0705765	1006
2	rs72852878	T	C	0.0367793	1006
2	rs72852880	G	T	0.0367793	1006
2	rs12620189	G	A	0.0367793	1006
2	rs12620207	C	T	0.0367793	1006
2	rs16825118	T	C	0.0715706	1006
2	rs72852883	A	G	0.0367793	1006
2	rs1979517	A	G	0.89165	1006
2	rs16825122	G	T	0.0705765	1006
2	rs72852886	T	A	0.0367793	1006
2	rs16825124	A	G	0.0367793	1006
2	rs116290273	A	G	0.0168986	1006
2	rs72852887	G	A	0.0367793	1006
2	rs17482282	A	G	0.0367793	1006
2	rs72852889	G	T	0.0367793	1006
2	rs10460255	T	A	0.102386	1006
2	rs10175989	G	A	0.0656064	1006
2	rs12467457	C	T	0.0357853	1006
2	rs55865603	T	C	0.0367793	1006
2	rs1484926	T	C	0.895626	1006
2	rs72852893	A	G	0.0367793	1006
2	rs10180063	G	A	0.0656064	1006
2	rs28416726	T	C	0.0367793	1006
2	rs28529730	A	C	0.0367793	1006
2	rs2054762	A	T	0.0656064	1006
2	rs28692577	G	A	0.0367793	1006
2	rs28449827	C	A	0.0367793	1006
2	rs72852898	G	A	0.0367793	1006
2	rs146889204	T	C	0.0367793	1006
2	rs17482303	G	A	0.0367793	1006
2	rs10192394	C	T	0.567594	1006
2	rs13425697	T	G	0.0656064	1006
2	rs16825131	A	G	0.0357853	1006
2	rs17410451	C	T	0.0367793	1006
2	rs17482324	A	C	0.0377734	1006
2	rs149590600	G	A	0.0188867	1006
2	rs56021065	T	C	0.0367793	1006
2	rs55766021	C	T	0.0367793	1006
2	rs17410479	A	T	0.0367793	1006
2	rs74509831	C	T	0.292247	1006
2	rs56174466	C	T	0.0367793	1006
2	rs72854707	T	C	0.0367793	1006
2	rs72854708	T	C	0.0367793	1006
2	rs7370102	G	C	0.894632	1006
2	rs72854709	C	T	0.00894632	1006
2	rs72854710	A	G	0.0367793	1006
2	rs72854714	A	G	0.0367793	1006
2	rs10199699	C	A	0.858847	1006
2	rs13011643	G	C	0.0208748	1006
2	rs72854716	A	C	0.0367793	1006
2	rs72854717	A	G	0.0367793	1006
2	rs72854718	G	A	0.0367793	1006
2	rs13429432	A	G	0.0656064	1006
2	rs146037157	T	C	0.0168986	1006
2	rs72854720	T	C	0.0367793	1006
2	rs72854721	C	T	0.0367793	1006
2	rs11892992	C	T	0.102386	1006
2	rs72854723	T	C	0.0367793	1006
2	rs12691710	T	A	0.894632	1006
2	rs72854728	G	A	0.0367793	1006
2	rs13407875	C	T	0.0656064	1006
2	rs72854732	C	T	0.0367793	1006
2	rs74873827	A	T	0.0894632	1006
2	rs12618803	C	T	0.0367793	1006
2	rs12618828	C	T	0.0367793	1006
2	rs114830043	C	T	0.0109344	1006
2	rs1385356	T	C	0.0367793	1006
2	rs72854740	T	C	0.0367793	1006
2	rs17482358	T	C	0.0367793	1006
2	rs72854742	A	G	0.0367793	1006
2	rs72854743	T	G	0.0367793	1006
2	rs72854747	T	A	0.0367793	1006
2	rs72854748	G	A	0.0367793	1006
2	rs72854750	C	A	0.0367793	1006
2	rs72854751	A	G	0.0367793	1006
2	rs13384731	T	C	0.0675944	1006
2	rs72854753	G	A	0.0119284	1006
2	rs66498010	T	C	0.0387674	1006
2	rs17410493	C	G	0.0367793	1006
2	rs10496982	A	C	0.0666004	1006
2	rs17482393	A	G	0.0377734	1006
2	rs10496983	T	A	0.0357853	1006
2	rs17410535	T	C	0.279324	1006
2	rs17482414	G	A	0.279324	1006
2	rs17410542	A	G	0.0367793	1006
2	rs1484918	C	G	0.894632	1006
2	rs10191819	A	C	0.102386	1006
2	rs10176779	A	G	0.0656064	1006
2	rs72854764	G	A	0.0367793	1006
2	rs13383852	T	A	0.0626243	1006
2	rs13395767	A	G	0.0626243	1006
2	rs17410563	G	T	0.0367793	1006
2	rs17482435	G	A	0.0367793	1006
2	rs72854769	T	A	0.0516899	1006
2	rs11901708	G	A	0.10835	1006
2	rs72854773	C	T	0.0129225	1006
2	rs1484921	C	T	0.0377734	1006
2	rs10187579	A	G	0.848907	1006
2	rs79929019	G	A	0.0397614	1006
2	rs72854776	T	C	0.109344	1006
2	rs10193706	A	C	0.554672	1006
2	rs11676626	C	G	0.0447316	1006
2	rs13005432	G	A	0.0467197	1006
2	rs184701860	A	G	0.0109344	1006
2	rs10432330	C	T	0.10835	1006
2	rs55778304	G	A	0.00695825	1006
2	rs150608303	T	C	0.0168986	1006
2	rs114930223	A	T	0.0168986	1006
2	rs16825177	A	G	0.0407555	1006
2	rs876903	A	T	0.847913	1006
2	rs900980	C	T	0.889662	1006
2	rs62169099	C	T	0.0258449	1006
2	rs11899509	A	T	0.10835	1006
2	rs17410611	T	A	0.0367793	1006
2	rs78956291	T	C	0.0238569	1006
2	rs79001548	T	C	0.00994036	1006
2	rs74724723	C	T	0.0168986	1006
2	rs4662244	C	A	0.10835	1006
2	rs7581334	G	A	0.847913	1006
2	rs6734779	G	T	0.847913	1006
2	rs17482496	G	T	0.0666004	1006
2	rs12623580	A	C	0.888668	1006
2	rs1484920	C	T	0.888668	1006
2	rs4662426	G	A	0.888668	1006
2	rs1484919	G	A	0.847913	1006
2	rs12619621	G	T	0.0526839	1006
2	rs115866528	T	C	0.00795229	1006
2	rs74930048	T	C	0.026839	1006
2	rs17410660	T	C	0.0109344	1006
2	rs953246	T	A	0.290258	1006
2	rs16825205	T	C	0.0477137	1006
2	rs139491239	C	T	0.0109344	1006
2	rs150221755	A	G	0.00894632	1006
2	rs77515171	T	C	0.0397614	1006
2	rs76990508	C	T	0.0397614	1006
2	rs74592630	A	G	0.0397614	1006
2	rs77126133	C	T	0.0397614	1006
2	rs16825218	G	A	0.10835	1006
2	rs10186882	A	G	0.847913	1006
2	rs11895440	A	T	0.232604	1006
2	rs6727997	A	G	0.659046	1006
2	rs16825228	A	G	0.467197	1006
2	rs73962408	G	A	0.0487078	1006
2	rs6715269	T	C	0.60835	1006
2	rs6430090	A	G	0.600398	1006
2	rs6719184	T	C	0.0586481	1006
2	rs7609422	G	A	0.605368	1006
2	rs76407510	C	T	0.0854871	1006
2	rs35696970	C	T	0.454274	1006
2	rs7573795	T	C	0.0586481	1006
2	rs6430091	C	T	0.607356	1006
2	rs1484917	A	G	0.606362	1006
2	rs1484916	G	C	0.0586481	1006
2	rs114485299	G	A	0.00894632	1006
2	rs6744328	A	G	0.547714	1006
2	rs6716090	C	T	0.547714	1006
2	rs61111812	A	G	0.0586481	1006
2	rs6716394	G	A	0.547714	1006
2	rs7577837	A	C	0.607356	1006
2	rs7568603	T	G	0.607356	1006
2	rs7571848	T	A	0.607356	1006
2	rs10188267	T	C	0.548708	1006
2	rs116765430	G	A	0.0149105	1006
2	rs10175928	C	T	0.607356	1006
2	rs75823384	T	C	0.0904573	1006
2	rs12615318	C	A	0.0854871	1006
2	rs12468287	C	A	0.607356	1006
2	rs116058562	C	A	0.0397614	1006
2	rs12476415	A	G	0.456262	1006
2	rs4662246	A	G	0.574553	1006
2	rs4662247	A	G	0.528827	1006
2	rs4662248	T	C	0.575547	1006
2	rs6430092	C	T	0.562624	1006
2	rs6430093	A	G	0.575547	1006
2	rs75180379	G	T	0.0854871	1006
2	rs116473503	A	G	0.0467197	1006
2	rs57603568	C	A	0.0129225	1006
2	rs6741492	T	C	0.575547	1006
2	rs115944025	C	T	0.0467197	1006
2	rs1023965	C	A	0.576541	1006
2	rs115519082	A	T	0.0427435	1006
2	rs1155526	A	C	0.0725646	1006
2	rs1023964	C	A	0.575547	1006
2	rs59064308	G	C	0.0129225	1006
2	rs116766858	G	A	0.00994036	1006
2	rs10211277	T	A	0.562624	1006
2	rs12463464	T	G	0.562624	1006
2	rs7558067	A	C	0.575547	1006
2	rs2306682	C	T	0.423459	1006
2	rs113223814	C	G	0.563618	1006
2	rs189509358	C	T	0.0467197	1006
2	rs7598920	A	C	0.575547	1006
2	rs74626210	T	C	0.0129225	1006
2	rs1385363	A	G	0.575547	1006
2	rs72856131	C	T	0.0616302	1006
2	rs2200363	T	A	0.424453	1006
2	rs1385362	A	T	0.575547	1006
2	rs4662431	C	T	0.575547	1006
2	rs4662432	A	G	0.562624	1006
2	rs2054763	T	G	0.562624	1006
2	rs78270796	A	G	0.084493	1006
2	rs34734151	T	C	0.427435	1006
2	rs73962416	T	C	0.0129225	1006
2	rs10198306	G	A	0.562624	1006
2	rs79039284	G	A	0.0119284	1006
2	rs10210854	T	C	0.575547	1006
2	rs74398958	G	A	0.0129225	1006
2	rs59911227	A	G	0.0129225	1006
2	rs56172107	A	T	0.0129225	1006
2	rs73962417	G	C	0.0208748	1006
2	rs1385361	T	C	0.562624	1006
2	rs1351906	G	A	0.575547	1006
2	rs72856145	A	C	0.190855	1006
2	rs17489143	C	T	0.427435	1006
2	rs11694449	G	A	0.559642	1006
2	rs16825266	C	T	0.0129225	1006
2	rs74325931	G	T	0.0168986	1006
2	rs77283667	T	A	0.0854871	1006
2	rs867005	T	C	0.575547	1006
2	rs952210	A	G	0.427435	1006
2	rs74906529	T	C	0.0228628	1006
2	rs1385359	G	T	0.562624	1006
2	rs1385358	G	T	0.424453	1006
2	rs72998754	G	A	0.0467197	1006
2	rs13410636	A	G	0.427435	1006
2	rs10928254	T	A	0.0129225	1006
2	rs16825272	C	T	0.0149105	1006
2	rs2381745	C	T	0.575547	1006
2	rs116089343	G	A	0.0178926	1006
2	rs13421257	C	G	0.562624	1006
2	rs10928255	G	C	0.575547	1006
2	rs13396072	A	G	0.562624	1006
2	rs13396091	A	G	0.562624	1006
2	rs13424245	C	T	0.562624	1006
2	rs78579010	T	A	0.0715706	1006
2	rs7603916	T	C	0.428429	1006
2	rs7567067	A	G	0.575547	1006
2	rs7567166	A	G	0.575547	1006
2	rs76756270	T	G	0.0129225	1006
2	rs115248214	A	G	0.084493	1006
2	rs7608096	T	A	0.562624	1006
2	rs10210894	G	A	0.575547	1006
2	rs10176261	T	C	0.575547	1006
2	rs73962431	A	G	0.0129225	1006
2	rs12691711	C	T	0.239563	1006
2	rs2381746	A	G	0.575547	1006
2	rs10179272	T	C	0.575547	1006
2	rs34906711	C	A	0.0129225	1006
2	rs1385368	T	A	0.575547	1006
2	rs11885945	C	T	0.0129225	1006
2	rs7604776	C	G	0.426441	1006
2	rs16825289	A	G	0.0129225	1006
2	rs6757584	G	A	0.0129225	1006
2	rs74769191	A	G	0.084493	1006
2	rs58162439	T	C	0.0516899	1006
2	rs6707541	G	A	0.084493	1006
2	rs73962434	C	A	0.0129225	1006
2	rs10204009	A	G	0.426441	1006
2	rs114872280	C	G	0.0437376	1006
2	rs2381747	T	G	0.575547	1006
2	rs2381748	T	A	0.575547	1006
2	rs10496984	G	A	0.0129225	1006
2	rs2381749	A	C	0.575547	1006
2	rs2381750	G	T	0.084493	1006
2	rs16825300	G	C	0.0129225	1006
2	rs2381751	T	C	0.427435	1006
2	rs75128157	T	C	0.0139165	1006
2	rs62168070	G	A	0.0208748	1006
2	rs2381752	C	T	0.565606	1006
2	rs10182577	G	A	0.0467197	1006
2	rs6430094	A	C	0.573559	1006
2	rs77553692	G	A	0.0457256	1006
2	rs4309527	C	T	0.0139165	1006
2	rs6719363	G	A	0.54672	1006
2	rs2381753	C	T	0.0139165	1006
2	rs74444881	C	A	0.0457256	1006
2	rs2381754	G	A	0.565606	1006
2	rs9287376	C	A	0.417495	1006
2	rs79180145	C	A	0.082505	1006
2	rs79749530	G	A	0.0695825	1006
2	rs72856181	G	A	0.0318091	1006
2	rs78105304	T	C	0.0914513	1006
2	rs13411432	C	G	0.105368	1006
2	rs12619445	C	A	0.183897	1006
2	rs113927788	G	A	0.0755467	1006
2	rs2381755	A	G	0.877734	1006
2	rs72856183	G	A	0.0675944	1006
2	rs2381756	C	A	0.183897	1006
2	rs144839557	A	G	0.0178926	1006
2	rs78755052	A	T	0.107356	1006
2	rs10190723	A	T	0.109344	1006
2	rs72998792	G	A	0.0705765	1006
2	rs150431499	C	T	0.0149105	1006
2	rs13405554	A	T	0.114314	1006
2	rs73962450	A	T	0.0755467	1006
2	rs28687997	A	G	0.0755467	1006
2	rs79960759	A	G	0.0924453	1006
2	rs4632277	T	C	0.107356	1006
2	rs10193661	A	G	0.12326	1006
2	rs13005032	G	A	0.570577	1006
2	rs72856189	G	T	0.0248509	1006
2	rs149592438	G	A	0.0606362	1006
2	rs7572905	T	A	0.878728	1006
2	rs13423564	A	T	0.105368	1006
2	rs16825330	T	C	0.114314	1006
2	rs10183073	G	T	0.10835	1006
2	rs35518274	C	A	0.0477137	1006
2	rs13393482	C	T	0.0139165	1006
2	rs13394364	G	T	0.115308	1006
2	rs75436672	A	G	0.0725646	1006
2	rs17411140	G	A	0.0675944	1006
2	rs115743633	A	G	0.0228628	1006
2	rs34551046	T	C	0.240557	1006
2	rs36061393	T	G	0.125249	1006
2	rs7599062	A	G	0.225646	1006
2	rs78596954	G	A	0.0139165	1006
2	rs7586944	T	C	0.873757	1006
2	rs11896112	G	A	0.11332	1006
2	rs114131626	A	T	0.0487078	1006
2	rs72856201	T	A	0.205765	1006
2	rs77236368	T	C	0.0149105	1006
2	rs17489400	A	C	0.189861	1006
2	rs16825339	C	T	0.193837	1006
2	rs114558413	C	T	0.0178926	1006
2	rs10178168	A	C	0.112326	1006
2	rs4662434	T	A	0.326044	1006
2	rs10167121	T	C	0.11332	1006
2	rs112389291	C	T	0.177932	1006
2	rs68002929	T	A	0.181909	1006
2	rs67082009	C	A	0.183897	1006
2	rs572106871	G	A	0.00894632	1006
2	rs72857408	C	G	0.177932	1006
2	rs72857410	A	T	0.177932	1006
2	rs12998978	A	G	0.326044	1006
2	rs150742893	A	G	0.0198807	1006
2	rs2381757	C	T	0.316103	1006
2	rs2890780	G	A	0.182903	1006
2	rs12623924	T	G	0.326044	1006
2	rs11689535	C	T	0.105368	1006
2	rs142196843	G	T	0.0109344	1006
2	rs16825349	A	G	0.193837	1006
2	rs11683083	A	G	0.184891	1006
2	rs2381759	A	T	0.184891	1006
2	rs72857419	T	C	0.181909	1006
2	rs10170496	G	T	0.10338	1006
2	rs142322207	G	T	0.0149105	1006
2	rs13006403	A	T	0.316103	1006
2	rs72857421	T	C	0.185885	1006
2	rs72857423	C	A	0.187873	1006
2	rs72857425	C	A	0.184891	1006
2	rs72857426	G	T	0.180915	1006
2	rs187576491	A	C	0.00497018	1006
2	rs80297339	T	C	0.0815109	1006
2	rs16825356	A	G	0.181909	1006
2	rs114781452	C	T	0.0347913	1006
2	rs72857431	G	A	0.180915	1006
2	rs145380972	T	C	0.0636183	1006
2	rs77057522	C	T	0.00695825	1006
2	rs77168555	A	G	0.0228628	1006
2	rs72857434	A	G	0.181909	1006
2	rs113542905	C	T	0.0188867	1006
2	rs6430095	G	A	0.187873	1006
2	rs2381760	A	G	0.181909	1006
2	rs10496985	G	A	0.0864811	1006
2	rs111778150	G	T	0.0218688	1006
2	rs72857442	G	A	0.181909	1006
2	rs6709699	G	T	0.617296	1006
2	rs17489608	C	T	0.28827	1006
2	rs74580888	G	C	0.0168986	1006
2	rs12691712	A	G	0.877734	1006
2	rs112469639	G	A	0.0238569	1006
2	rs13000780	A	G	0.869781	1006
2	rs72857446	A	T	0.0407555	1006
2	rs56110967	T	C	0.877734	1006
2	rs16825363	C	T	0.868787	1006
2	rs7583637	G	T	0.875746	1006
2	rs7583742	G	A	0.867793	1006
2	rs5014950	C	T	0.872763	1006
2	rs4260184	C	T	0.549702	1006
2	rs2381762	T	G	0.875746	1006
2	rs7575041	G	A	0.866799	1006
2	rs10190915	G	T	0.875746	1006
2	rs12992345	G	A	0.875746	1006
2	rs77983320	C	G	0.0437376	1006
2	rs71428065	A	G	0.0178926	1006
2	rs17411454	C	G	0.219682	1006
2	rs59602261	G	A	0.313121	1006
2	rs35819886	T	C	0.554672	1006
2	rs35813516	C	T	0.867793	1006
2	rs2381763	T	A	0.875746	1006
2	rs115051985	T	G	0.0208748	1006
2	rs2381765	G	A	0.867793	1006
2	rs6430096	A	T	0.313121	1006
2	rs6430097	G	A	0.875746	1006
2	rs6740518	C	A	0.867793	1006
2	rs185314245	C	T	0.0109344	1006
2	rs2381766	C	T	0.55169	1006
2	rs116242003	A	T	0.00695825	1006
2	rs58406619	T	C	0.313121	1006
2	rs10754920	C	G	0.875746	1006
2	rs11695870	G	A	0.821074	1006
2	rs6749195	C	T	0.0795229	1006
2	rs10928256	T	C	0.563618	1006
2	rs150132319	C	T	0.0159046	1006
2	rs113997016	T	C	0.0159046	1006
2	rs10182561	T	C	0.54672	1006
2	rs7578965	A	C	0.547714	1006
2	rs13405633	T	A	0.331014	1006
2	rs13401823	A	C	0.0178926	1006
2	rs7592820	C	T	0.569583	1006
2	rs185679520	A	G	0.0159046	1006
2	rs147633557	A	G	0.00497018	1006
2	rs183395340	G	A	0.0159046	1006
2	rs10175203	T	C	0.0178926	1006
2	rs138369540	T	G	0.0129225	1006
2	rs116750727	T	C	0.0208748	1006
2	rs10165639	C	T	0.568588	1006
2	rs9653171	G	A	0.544732	1006
2	rs11674558	G	C	0.544732	1006
2	rs114311298	A	G	0.0497018	1006
2	rs2704773	A	G	0.331014	1006
2	rs7577976	A	C	0.569583	1006
2	rs72857480	T	A	0.0318091	1006
2	rs7607770	G	T	0.568588	1006
2	rs78810892	C	T	0.0159046	1006
2	rs13003549	A	G	0.544732	1006
2	rs7569165	T	C	0.568588	1006
2	rs7581808	A	G	0.569583	1006
2	rs7584629	A	T	0.569583	1006
2	rs2577228	C	T	0.33002	1006
2	rs144710829	C	T	0.0188867	1006
2	rs142183573	G	A	0.0159046	1006
2	rs12473850	T	G	0.570577	1006
2	rs10048724	G	A	0.545726	1006
2	rs6430098	T	G	0.570577	1006
2	rs116520774	T	C	0.0159046	1006
2	rs55942453	A	G	0.544732	1006
2	rs55633567	G	A	0.568588	1006
2	rs115548934	A	G	0.0159046	1006
2	rs78342697	G	A	0.0159046	1006
2	rs55856040	T	C	0.0944334	1006
2	rs9287378	A	T	0.569583	1006
2	rs2577227	G	A	0.33002	1006
2	rs77873558	C	T	0.028827	1006
2	rs190198298	T	A	0.0159046	1006
2	rs10190902	T	C	0.544732	1006
2	rs10201848	A	G	0.569583	1006
2	rs1982165	A	G	0.544732	1006
2	rs1982164	C	T	0.544732	1006
2	rs79286193	G	A	0.0228628	1006
2	rs75722575	G	A	0.0159046	1006
2	rs12691713	T	C	0.568588	1006
2	rs2704774	T	C	0.899602	1006
2	rs78007765	T	A	0.0208748	1006
2	rs116014317	T	A	0.055666	1006
2	rs10928257	C	T	0.545726	1006
2	rs6733821	C	T	0.569583	1006
2	rs6705350	A	G	0.545726	1006
2	rs114835732	T	C	0.0159046	1006
2	rs6737874	G	A	0.570577	1006
2	rs6737894	G	A	0.569583	1006
2	rs17489733	G	A	0.0447316	1006
2	rs10205783	G	A	0.545726	1006
2	rs10202902	T	C	0.545726	1006
2	rs144972983	T	C	0.0159046	1006
2	rs2704775	G	A	0.328032	1006
2	rs115515278	G	A	0.0159046	1006
2	rs12465536	A	G	0.328032	1006
2	rs10197322	G	A	0.547714	1006
2	rs138817765	C	T	0.00695825	1006
2	rs973326	C	T	0.328032	1006
2	rs72859130	G	A	0.0437376	1006
2	rs75550998	G	T	0.0526839	1006
2	rs7570467	A	G	0.544732	1006
2	rs116634606	A	G	0.0168986	1006
2	rs13035859	G	A	0.539761	1006
2	rs77928661	C	T	0.0328032	1006
2	rs6753273	C	T	0.0258449	1006
2	rs2577221	T	C	0.900596	1006
2	rs145554873	A	G	0.0168986	1006
2	rs192376269	C	T	0.00695825	1006
2	rs73962484	A	G	0.0258449	1006
2	rs2246147	A	G	0.900596	1006
2	rs1437716	T	C	0.33002	1006
2	rs114442922	A	G	0.0218688	1006
2	rs73962485	G	A	0.027833	1006
2	rs2704776	A	G	0.355865	1006
2	rs2704777	A	G	0.33002	1006
2	rs139565579	A	C	0.0168986	1006
2	rs114085315	T	C	0.0168986	1006
2	rs2704778	C	T	0.900596	1006
2	rs188515927	T	G	0.0168986	1006
2	rs77311879	G	A	0.0168986	1006
2	rs75317378	T	G	0.0188867	1006
2	rs10496986	C	T	0.544732	1006
2	rs73962488	G	A	0.0258449	1006
2	rs2704779	G	A	0.33002	1006
2	rs2577222	G	A	0.33002	1006
2	rs2083106	C	G	0.33002	1006
2	rs7589182	C	A	0.0248509	1006
2	rs1437717	A	C	0.331014	1006
2	rs766540	A	G	0.900596	1006
2	rs115394685	C	T	0.00695825	1006
2	rs72859151	T	C	0.0337972	1006
2	rs2704781	G	T	0.355865	1006
2	rs1561276	G	A	0.33002	1006
2	rs12997942	C	T	0.544732	1006
2	rs2704783	T	C	0.322068	1006
2	rs2083107	G	T	0.0994036	1006
2	rs4662250	A	T	0.649105	1006
2	rs2464542	G	T	0.32505	1006
2	rs11891563	A	C	0.0248509	1006
2	rs10496987	T	C	0.540755	1006
2	rs4662435	T	C	0.455268	1006
2	rs2577212	G	A	0.350895	1006
2	rs2704785	T	C	0.350895	1006
2	rs2704786	G	A	0.350895	1006
2	rs2043750	A	G	0.326044	1006
2	rs2043751	G	A	0.342942	1006
2	rs2118390	T	G	0.455268	1006
2	rs2043752	G	A	0.350895	1006
2	rs12995581	G	A	0.0178926	1006
2	rs1370521	C	T	0.350895	1006
2	rs114714399	C	A	0.0168986	1006
2	rs2381769	A	G	0.350895	1006
2	rs115135648	T	C	0.00596421	1006
2	rs58948964	T	C	0.327038	1006
2	rs71428067	G	A	0.0178926	1006
2	rs11678727	G	C	0.539761	1006
2	rs80319994	A	G	0.0178926	1006
2	rs78862952	T	C	0.083499	1006
2	rs10175603	C	T	0.0178926	1006
2	rs75830040	G	T	0.0695825	1006
2	rs2704787	T	C	0.32505	1006
2	rs2577213	T	G	0.32505	1006
2	rs115515058	G	A	0.0188867	1006
2	rs16825440	G	A	0.104374	1006
2	rs16825446	A	G	0.104374	1006
2	rs62168119	A	G	0.0506958	1006
2	rs111406897	C	A	0.0447316	1006
2	rs2252079	T	A	0.456262	1006
2	rs34088574	A	T	0.289264	1006
2	rs2704788	G	T	0.455268	1006
2	rs2577215	C	T	0.478131	1006
2	rs16825450	A	G	0.104374	1006
2	rs2577216	C	T	0.368787	1006
2	rs2704789	G	A	0.373757	1006
2	rs10181429	C	G	0.0775348	1006
2	rs4662251	G	A	0.0874751	1006
2	rs10184922	G	C	0.0775348	1006
2	rs1982167	G	C	0.515905	1006
2	rs1437710	G	A	0.38171	1006
2	rs11901196	T	C	0.0775348	1006
2	rs2251352	T	A	0.387674	1006
2	rs1437711	G	A	0.298211	1006
2	rs2704791	C	T	0.484095	1006
2	rs77644174	T	C	0.0328032	1006
2	rs6757470	A	G	0.0954274	1006
2	rs979526	G	A	0.387674	1006
2	rs10197841	G	A	0.0775348	1006
2	rs2704796	T	G	0.387674	1006
2	rs2704795	G	A	0.387674	1006
2	rs149148574	A	C	0.00795229	1006
2	rs1437712	A	G	0.486083	1006
2	rs190572182	G	A	0.0109344	1006
2	rs2704793	G	C	0.387674	1006
2	rs7574416	G	C	0.272366	1006
2	rs2577217	A	G	0.309145	1006
2	rs893334	C	G	0.272366	1006
2	rs13426482	T	G	0.0775348	1006
2	rs2704792	C	G	0.387674	1006
2	rs12691714	C	A	0.0775348	1006
2	rs1370522	T	C	0.387674	1006
2	rs1370523	C	A	0.485089	1006
2	rs2577218	C	T	0.387674	1006
2	rs35292258	A	G	0.387674	1006
2	rs12614476	A	C	0.309145	1006
2	rs9287380	C	G	0.690855	1006
2	rs12614611	A	C	0.272366	1006
2	rs9287381	G	A	0.690855	1006
2	rs16825475	T	A	0.0974155	1006
2	rs13025537	G	A	0.61332	1006
2	rs13405221	A	G	0.0894632	1006
2	rs13430877	C	A	0.0775348	1006
2	rs16855380	G	A	0.101392	1006
2	rs9287382	C	A	0.188867	1006
2	rs16825477	A	C	0.083499	1006
2	rs73965012	T	A	0.0884692	1006
2	rs17411803	A	T	0.16004	1006
2	rs16825480	T	C	0.0815109	1006
2	rs75543289	C	T	0.0149105	1006
2	rs71428068	G	T	0.0815109	1006
2	rs141172714	T	C	0.0149105	1006
2	rs13401239	A	G	0.0815109	1006
2	rs10206293	G	C	0.0198807	1006
2	rs16825485	A	T	0.0914513	1006
2	rs10496988	A	G	0.16004	1006
2	rs115145461	T	A	0.0149105	1006
2	rs12691715	T	C	0.0974155	1006
2	rs10496989	C	T	0.0815109	1006
2	rs71428069	A	C	0.0198807	1006
2	rs4662436	A	G	0.0914513	1006
2	rs1542020	A	G	0.0974155	1006
2	rs1542019	C	G	0.0815109	1006
2	rs79184272	T	C	0.083499	1006
2	rs76523620	G	A	0.0149105	1006
2	rs138962348	T	C	0.0248509	1006
2	rs77214030	A	G	0.0526839	1006
2	rs79018992	C	T	0.0576541	1006
2	rs10172195	G	C	0.0198807	1006
2	rs182465579	T	C	0.0109344	1006
2	rs1437715	G	T	0.0974155	1006
2	rs10178659	G	C	0.0815109	1006
2	rs114335161	C	A	0.0149105	1006
2	rs72861041	C	T	0.0914513	1006
2	rs13404357	G	A	0.0815109	1006
2	rs12691716	A	G	0.0974155	1006
2	rs72861045	T	C	0.0914513	1006
2	rs35544951	T	C	0.0964215	1006
2	rs139170069	C	A	0.0129225	1006
2	rs114655125	T	C	0.0149105	1006
2	rs144062247	G	C	0.0149105	1006
2	rs112027107	C	A	0.0596421	1006
2	rs13396137	C	T	0.0974155	1006
2	rs35292102	A	G	0.0815109	1006
2	rs12691717	A	G	0.0815109	1006
2	rs13399685	C	G	0.0815109	1006
2	rs13413211	T	C	0.0974155	1006
2	rs13399911	C	T	0.0815109	1006
2	rs141070748	C	T	0.0815109	1006
2	rs112457640	A	G	0.188867	1006
2	rs13403553	C	A	0.0815109	1006
2	rs144947490	C	T	0.0596421	1006
2	rs113831459	A	C	0.0914513	1006
2	rs138821458	A	G	0.0914513	1006
2	rs114952750	G	A	0.0159046	1006
2	rs10194464	C	T	0.188867	1006
2	rs10427396	T	C	0.0914513	1006
2	rs147748448	G	T	0.0198807	1006
2	rs10427400	T	C	0.188867	1006
2	rs10496990	A	C	0.188867	1006
2	rs142325763	C	A	0.0159046	1006
2	rs77796370	A	T	0.0149105	1006
2	rs116633069	T	A	0.0178926	1006
2	rs13421583	C	T	0.0974155	1006
2	rs35164012	G	T	0.0964215	1006
2	rs75898590	A	G	0.0347913	1006
2	rs76615389	T	C	0.0168986	1006
2	rs1437714	T	C	0.188867	1006
2	rs10928264	T	C	0.50994	1006
2	rs16825534	G	A	0.0815109	1006
2	rs115419809	T	A	0.0149105	1006
2	rs13413137	C	T	0.0815109	1006
2	rs75287316	G	A	0.0149105	1006
2	rs16825539	A	G	0.0914513	1006
2	rs11898170	G	A	0.0974155	1006
2	rs12691719	G	T	0.0815109	1006
2	rs13417105	G	A	0.0974155	1006
2	rs1228095	A	T	0.300199	1006
2	rs116124128	G	T	0.0149105	1006
2	rs11690567	G	A	0.055666	1006
2	rs11889036	A	T	0.0974155	1006
2	rs76709854	T	C	0.0149105	1006
2	rs10203259	G	A	0.0974155	1006
2	rs111447601	G	T	0.0188867	1006
2	rs113392284	G	A	0.0248509	1006
2	rs6755039	T	C	0.188867	1006
2	rs10168781	T	C	0.0815109	1006
2	rs11901275	G	A	0.0815109	1006
2	rs114175387	T	C	0.0149105	1006
2	rs4591296	A	G	0.251491	1006
2	rs72861062	C	A	0.082505	1006
2	rs2178633	C	T	0.50994	1006
2	rs72861065	G	A	0.0914513	1006
2	rs72861067	T	G	0.00795229	1006
2	rs114222106	A	T	0.0109344	1006
2	rs13025943	G	A	0.0815109	1006
2	rs144536860	G	A	0.0149105	1006
2	rs11904072	G	T	0.0815109	1006
2	rs116552954	T	G	0.0258449	1006
2	rs16855387	A	C	0.0974155	1006
2	rs17411878	G	A	0.0447316	1006
2	rs113269576	C	T	0.0248509	1006
2	rs6756517	G	A	0.0914513	1006
2	rs187320870	C	T	0.00497018	1006
2	rs13390976	C	T	0.0974155	1006
2	rs7581047	A	T	0.0159046	1006
2	rs141972846	G	C	0.0914513	1006
2	rs112880591	G	A	0.0914513	1006
2	rs12691720	C	T	0.0974155	1006
2	rs74917221	T	A	0.0467197	1006
2	rs13430449	G	A	0.0974155	1006
2	rs16825545	A	T	0.0914513	1006
2	rs67159179	C	G	0.188867	1006
2	rs116261204	A	G	0.0149105	1006
2	rs141335537	C	T	0.0149105	1006
2	rs72861074	C	G	0.0129225	1006
2	rs34104915	T	A	0.0974155	1006
2	rs13007611	A	G	0.0974155	1006
2	rs1228071	T	C	0.902584	1006
2	rs1228070	A	G	0.902584	1006
2	rs1228069	G	A	0.902584	1006
2	rs1228068	G	C	0.918489	1006
2	rs141843752	A	G	0.0149105	1006
2	rs116640790	C	A	0.0149105	1006
2	rs6724640	T	C	0.0914513	1006
2	rs72861080	C	A	0.0168986	1006
2	rs1228066	A	G	0.902584	1006
2	rs1228065	C	T	0.918489	1006
2	rs10193904	T	G	0.0815109	1006
2	rs17490163	T	A	0.0149105	1006
2	rs1228064	T	C	0.902584	1006
2	rs114073672	G	A	0.0168986	1006
2	rs1228063	G	A	0.902584	1006
2	rs1370526	C	T	0.0914513	1006
2	rs1370525	T	C	0.0914513	1006
2	rs16825566	T	C	0.0815109	1006
2	rs1922038	T	C	0.902584	1006
2	rs72861100	G	A	0.0208748	1006
2	rs17411975	T	C	0.0149105	1006
2	rs17411981	C	G	0.0149105	1006
2	rs1228057	C	T	0.902584	1006
2	rs16825575	A	T	0.0815109	1006
2	rs1228055	G	A	0.918489	1006
2	rs139188492	C	T	0.0109344	1006
2	rs114497481	C	T	0.0218688	1006
2	rs1228054	C	T	0.902584	1006
2	rs10180297	C	T	0.0815109	1006
2	rs766139	A	G	0.902584	1006
2	rs138410676	G	A	0.0298211	1006
2	rs1228059	T	A	0.902584	1006
2	rs17490240	G	A	0.0258449	1006
2	rs10184547	G	C	0.0815109	1006
2	rs1228058	A	G	0.902584	1006
2	rs66484168	G	A	0.0894632	1006
2	rs966831	A	G	0.902584	1006
2	rs111543856	C	T	0.0109344	1006
2	rs144845308	A	G	0.00994036	1006
2	rs1228061	A	C	0.281312	1006
2	rs75744832	C	G	0.0616302	1006
2	rs17412023	C	G	0.0357853	1006
2	rs77785849	C	A	0.0308151	1006
2	rs137856705	C	T	0.0198807	1006
2	rs62168139	G	C	0.0367793	1006
2	rs71430030	A	G	0.0815109	1006
2	rs12996593	C	T	0.197813	1006
2	rs72862334	A	T	0.0994036	1006
2	rs72862336	C	A	0.110338	1006
2	rs113048017	C	T	0.0228628	1006
2	rs1561275	C	A	0.197813	1006
2	rs191471563	T	A	0.00994036	1006
2	rs1561274	T	C	0.0815109	1006
2	rs1561273	A	C	0.0815109	1006
2	rs143582230	G	T	0.00994036	1006
2	rs6760390	A	C	0.0874751	1006
2	rs6735536	G	A	0.197813	1006
2	rs4471837	C	T	0.0874751	1006
2	rs148790636	C	T	0.0188867	1006
2	rs13428154	G	A	0.0188867	1006
2	rs137880460	A	T	0.0208748	1006
2	rs6747057	C	T	0.197813	1006
2	rs76680160	G	A	0.0258449	1006
2	rs74595984	G	A	0.054672	1006
2	rs138912350	G	C	0.0238569	1006
2	rs142779671	G	T	0.00994036	1006
2	rs10221780	A	G	0.0815109	1006
2	rs2577219	A	T	0.801193	1006
2	rs28786802	G	A	0.0815109	1006
2	rs149056227	A	G	0.00994036	1006
2	rs28793347	A	T	0.0815109	1006
2	rs138490503	C	A	0.00994036	1006
2	rs6723151	C	G	0.197813	1006
2	rs6751558	A	G	0.197813	1006
2	rs139748244	A	T	0.0198807	1006
2	rs78232684	A	T	0.00894632	1006
2	rs12619866	C	A	0.0964215	1006
2	rs116144112	G	A	0.0328032	1006
2	rs74928444	A	G	0.00894632	1006
2	rs12691721	A	T	0.0815109	1006
2	rs1437713	C	A	0.191849	1006
2	rs143930082	G	T	0.00894632	1006
2	rs72862355	G	A	0.170974	1006
2	rs112742731	C	T	0.0218688	1006
2	rs62170662	C	T	0.142147	1006
2	rs10174302	T	C	0.027833	1006
2	rs10174312	T	C	0.0188867	1006
2	rs13430666	G	A	0.026839	1006
2	rs973825	T	G	0.857853	1006
2	rs1228082	T	C	0.857853	1006
2	rs75864806	G	A	0.0377734	1006
2	rs1228080	T	C	0.857853	1006
2	rs11895537	A	C	0.0328032	1006
2	rs1228079	C	G	0.818091	1006
2	rs12691722	A	G	0.0188867	1006
2	rs9287383	A	C	0.0248509	1006
2	rs1228078	C	T	0.960239	1006
2	rs1370524	A	G	0.141153	1006
2	rs1228076	C	T	0.817097	1006
2	rs1228075	G	A	0.817097	1006
2	rs10207472	A	G	0.0347913	1006
2	rs1228074	C	T	0.818091	1006
2	rs10184678	C	T	0.026839	1006
2	rs1228073	T	C	0.82505	1006
2	rs1228072	A	G	0.819085	1006
2	rs34995842	C	T	0.420477	1006
2	rs17412092	A	T	0.10835	1006
2	rs114222418	C	T	0.0218688	1006
2	rs111450034	G	A	0.143141	1006
2	rs143234859	G	A	0.0159046	1006
2	rs7577353	C	T	0.143141	1006
2	rs1228092	C	T	0.823062	1006
2	rs35541209	C	T	0.0188867	1006
2	rs1228091	G	A	0.823062	1006
2	rs139148699	C	T	0.00994036	1006
2	rs16825657	C	G	0.144135	1006
2	rs79083298	A	G	0.0715706	1006
2	rs147201415	T	C	0.00994036	1006
2	rs1228088	G	C	0.306163	1006
2	rs79614084	T	A	0.0188867	1006
2	rs115045120	C	A	0.0705765	1006
2	rs116745600	G	T	0.0198807	1006
2	rs60303464	C	T	0.285288	1006
2	rs73965029	T	A	0.291252	1006
2	rs1922035	C	T	0.183897	1006
2	rs1922036	T	G	0.285288	1006
2	rs6721450	G	T	0.183897	1006
2	rs72862397	T	C	0.156064	1006
2	rs11902459	A	G	0.297217	1006
2	rs12616481	C	A	0.285288	1006
2	rs76093497	C	A	0.0109344	1006
2	rs114865020	C	T	0.0347913	1006
2	rs56397639	T	C	0.297217	1006
2	rs79228308	C	T	0.285288	1006
2	rs185880149	G	A	0.00894632	1006
2	rs16825703	T	A	0.291252	1006
2	rs56372007	A	C	0.0328032	1006
2	rs75180859	G	A	0.0994036	1006
2	rs79405076	G	T	0.0149105	1006
2	rs7606490	A	T	0.702783	1006
2	rs7419403	A	C	0.709742	1006
2	rs16825711	G	T	0.290258	1006
2	rs72863715	C	T	0.184891	1006
2	rs76522131	A	T	0.00994036	1006
2	rs6746500	C	T	0.210736	1006
2	rs6430107	G	A	0.220676	1006
2	rs4583403	G	A	0.633201	1006
2	rs16825715	A	G	0.0218688	1006
2	rs2890798	C	T	0.313121	1006
2	rs16825716	T	G	0.0328032	1006
2	rs16825718	C	T	0.028827	1006
2	rs140071474	A	G	0.0198807	1006
2	rs12464667	C	T	0.232604	1006
2	rs7567314	T	A	0.0238569	1006
2	rs1317530	T	C	0.239563	1006
2	rs62170669	G	A	0.163022	1006
2	rs6430108	T	C	0.382704	1006
2	rs77356162	C	A	0.0228628	1006
2	rs62170670	T	C	0.0497018	1006
2	rs1922040	A	G	0.404573	1006
2	rs1997485	G	T	0.240557	1006
2	rs1922041	A	G	0.0606362	1006
2	rs10496992	A	G	0.383698	1006
2	rs10496993	C	T	0.229622	1006
2	rs7423282	A	G	0.382704	1006
2	rs111358071	T	A	0.0188867	1006
2	rs12623125	A	G	0.229622	1006
2	rs1515234	C	A	0.229622	1006
2	rs16825733	A	G	0.382704	1006
2	rs1515235	T	A	0.382704	1006
2	rs1399671	A	T	0.229622	1006
2	rs1399672	T	A	0.382704	1006
2	rs114179047	C	T	0.0228628	1006
2	rs997033	A	G	0.639165	1006
2	rs16825743	A	G	0.382704	1006
2	rs10203367	A	C	0.640159	1006
2	rs17412366	C	A	0.0626243	1006
2	rs12478954	A	C	0.251491	1006
2	rs10202358	T	C	0.251491	1006
2	rs34800050	C	T	0.252485	1006
2	rs62170706	C	T	0.0715706	1006
2	rs1515238	C	T	0.225646	1006
2	rs1515239	G	T	0.230616	1006
2	rs111905513	T	C	0.0188867	1006
2	rs11901041	C	A	0.230616	1006
2	rs1567989	A	C	0.22664	1006
2	rs1028118	T	C	0.252485	1006
2	rs1028119	C	G	0.0218688	1006
2	rs141598601	A	G	0.0159046	1006
2	rs10168264	A	T	0.252485	1006
2	rs17412436	G	A	0.0149105	1006
2	rs13027093	T	C	0.225646	1006
2	rs16825776	A	G	0.384692	1006
2	rs62170708	A	G	0.166004	1006
2	rs67062845	C	T	0.335984	1006
2	rs1567988	A	G	0.747515	1006
2	rs2063807	G	A	0.225646	1006
2	rs1515256	C	A	0.252485	1006
2	rs10164536	C	A	0.218688	1006
2	rs62170710	T	A	0.201789	1006
2	rs141027465	G	T	0.00795229	1006
2	rs12612543	C	T	0.23161	1006
2	rs34994067	C	T	0.0228628	1006
2	rs191733420	T	C	0.00695825	1006
2	rs10200377	T	C	0.741551	1006
2	rs16825811	T	C	0.0208748	1006
2	rs10803513	A	G	0.232604	1006
2	rs1515259	T	G	0.559642	1006
2	rs62170712	G	T	0.00994036	1006
2	rs12622515	G	T	0.640159	1006
2	rs10173576	T	C	0.228628	1006
2	rs77552127	C	A	0.0149105	1006
2	rs10928269	A	G	0.974155	1006
2	rs12999281	G	C	0.975149	1006
2	rs36015680	G	A	0.0258449	1006
2	rs146098017	T	C	0.00795229	1006
2	rs79766583	G	T	0.125249	1006
2	rs36063579	T	A	0.327038	1006
2	rs13018782	A	G	0.750497	1006
2	rs62170713	A	C	0.201789	1006
2	rs10209900	C	T	0.0258449	1006
2	rs62170714	T	C	0.197813	1006
2	rs113182506	G	A	0.0159046	1006
2	rs10175758	T	C	0.965209	1006
2	rs182722316	G	A	0.0646123	1006
2	rs10210417	C	T	0.0258449	1006
2	rs148666925	C	T	0.0188867	1006
2	rs145012917	G	A	0.00994036	1006
2	rs4662254	G	A	0.975149	1006
2	rs10928271	T	G	0.975149	1006
2	rs62170716	C	T	0.197813	1006
2	rs113530267	T	C	0.323062	1006
2	rs7608447	C	T	0.750497	1006
2	rs7572490	T	C	0.982107	1006
2	rs187579178	C	A	0.0178926	1006
2	rs6736035	A	T	0.224652	1006
2	rs143730861	G	T	0.026839	1006
2	rs2381864	A	G	0.974155	1006
2	rs2381865	C	T	0.324056	1006
2	rs62170717	G	A	0.421471	1006
2	rs191122905	G	A	0.0129225	1006
2	rs35363021	A	T	0.0258449	1006
2	rs73010208	C	T	0.00994036	1006
2	rs10928273	T	G	0.751491	1006
2	rs1817804	A	T	0.975149	1006
2	rs1907446	T	C	0.32505	1006
2	rs10928274	A	G	0.975149	1006
2	rs13015725	A	G	0.027833	1006
2	rs1606807	G	A	0.750497	1006
2	rs4662443	C	T	0.975149	1006
2	rs531296412	A	C	0.00894632	1006
2	rs12617206	G	A	0.974155	1006
2	rs12617231	G	A	0.196819	1006
2	rs12617212	C	A	0.197813	1006
2	rs76133601	G	A	0.0258449	1006
2	rs12994347	C	T	0.0258449	1006
2	rs148014333	G	A	0.0208748	1006
2	rs193033942	G	A	0.00894632	1006
2	rs6430112	A	G	0.975149	1006
2	rs7607169	A	T	0.975149	1006
2	rs113676863	G	A	0.0159046	1006
2	rs56364424	G	A	0.197813	1006
2	rs2381866	T	C	0.421471	1006
2	rs1849891	T	G	0.327038	1006
2	rs1515258	C	G	0.975149	1006
2	rs116773966	G	A	0.0139165	1006
2	rs1996239	C	T	0.974155	1006
2	rs184520272	A	G	0.0159046	1006
2	rs12473574	G	C	0.975149	1006
2	rs1399675	C	T	0.974155	1006
2	rs62168169	A	T	0.196819	1006
2	rs115173482	T	C	0.00894632	1006
2	rs1399674	C	T	0.974155	1006
2	rs2890820	C	A	0.421471	1006
2	rs1515244	C	A	0.974155	1006
2	rs55853372	T	C	0.982107	1006
2	rs7608379	T	G	0.975149	1006
2	rs13035200	A	C	0.975149	1006
2	rs1399677	T	C	0.974155	1006
2	rs12992475	A	G	0.0218688	1006
2	rs12612333	G	A	0.198807	1006
2	rs2201051	G	A	0.421471	1006
2	rs1399676	A	G	0.975149	1006
2	rs114064845	C	T	0.0228628	1006
2	rs114063764	G	A	0.0308151	1006
2	rs4662446	C	A	0.974155	1006
2	rs9646683	G	A	0.324056	1006
2	rs1515240	C	T	0.974155	1006
2	rs17412589	G	A	0.00994036	1006
2	rs146874695	T	C	0.0168986	1006
2	rs10173102	G	A	0.224652	1006
2	rs16825854	G	T	0.122266	1006
2	rs35768585	C	T	0.0228628	1006
2	rs7579963	T	C	0.982107	1006
2	rs58044807	C	A	0.104374	1006
2	rs11902559	A	C	0.104374	1006
2	rs62168172	T	C	0.104374	1006
2	rs115573521	A	T	0.0218688	1006
2	rs78467347	T	G	0.104374	1006
2	rs1515241	C	T	0.853877	1006
2	rs34587339	G	T	0.0586481	1006
2	rs16825861	G	A	0.377734	1006
2	rs143905394	C	A	0.0168986	1006
2	rs17490854	A	C	0.183897	1006
2	rs16825866	C	A	0.0238569	1006
2	rs34053477	G	A	0.377734	1006
2	rs13010057	C	T	0.0586481	1006
2	rs35568691	A	G	0.0586481	1006
2	rs34268363	C	T	0.0586481	1006
2	rs17412644	A	G	0.00994036	1006
2	rs139717153	T	C	0.026839	1006
2	rs16825874	G	A	0.104374	1006
2	rs116267232	A	G	0.0864811	1006
2	rs7565581	C	T	0.95825	1006
2	rs7579656	T	C	0.95825	1006
2	rs79537225	A	G	0.0586481	1006
2	rs111972749	G	A	0.0357853	1006
2	rs1515242	T	C	0.104374	1006
2	rs62168173	C	T	0.104374	1006
2	rs9789624	C	T	0.95825	1006
2	rs9789625	C	T	0.95825	1006
2	rs16825883	A	G	0.104374	1006
2	rs6730880	G	A	0.104374	1006
2	rs115071378	A	G	0.0168986	1006
2	rs79883621	T	C	0.0775348	1006
2	rs1515243	T	A	0.95825	1006
2	rs62168174	A	G	0.104374	1006
2	rs9808567	A	T	0.0586481	1006
2	rs2130858	C	T	0.795229	1006
2	rs13026986	T	G	0.37674	1006
2	rs34413329	C	T	0.0586481	1006
2	rs1586750	G	A	0.95825	1006
2	rs115938910	C	T	0.0168986	1006
2	rs9967870	G	A	0.95825	1006
2	rs34355329	C	T	0.795229	1006
2	rs115896612	A	C	0.0238569	1006
2	rs62168175	A	G	0.104374	1006
2	rs1606806	C	T	0.377734	1006
2	rs13433004	G	A	0.0586481	1006
2	rs190579613	T	C	0.00695825	1006
2	rs2381867	C	T	0.853877	1006
2	rs13384828	G	T	0.0586481	1006
2	rs11674960	G	T	0.417495	1006
2	rs114557040	G	A	0.0228628	1006
2	rs7602000	G	T	0.418489	1006
2	rs62168176	G	A	0.104374	1006
2	rs59432889	C	T	0.104374	1006
2	rs13026015	T	G	0.0168986	1006
2	rs62168178	T	C	0.104374	1006
2	rs78849214	C	A	0.0367793	1006
2	rs34474599	G	C	0.0586481	1006
2	rs1515232	T	C	0.417495	1006
2	rs4144838	T	A	0.95825	1006
2	rs16825902	G	A	0.104374	1006
2	rs13022804	T	G	0.795229	1006
2	rs1399667	G	C	0.95825	1006
2	rs7584807	A	C	0.95825	1006
2	rs13012335	G	A	0.853877	1006
2	rs16825912	G	A	0.104374	1006
2	rs16825916	A	G	0.377734	1006
2	rs111380244	C	T	0.0347913	1006
2	rs62168192	A	G	0.104374	1006
2	rs141878347	C	T	0.0178926	1006
2	rs16825922	C	T	0.101392	1006
2	rs6706487	G	A	0.865805	1006
2	rs114102875	G	A	0.0208748	1006
2	rs12618750	T	C	0.101392	1006
2	rs17412774	A	C	0.422465	1006
2	rs12619396	T	C	0.101392	1006
2	rs6714304	G	A	0.966203	1006
2	rs72853046	G	C	0.220676	1006
2	rs13404625	G	A	0.0656064	1006
2	rs6718009	C	A	0.101392	1006
2	rs1022310	T	A	0.967197	1006
2	rs139205519	T	C	0.00994036	1006
2	rs62168195	T	C	0.101392	1006
2	rs16825929	A	G	0.101392	1006
2	rs6430114	T	A	0.967197	1006
2	rs78048266	G	T	0.0168986	1006
2	rs150422203	A	G	0.0159046	1006
2	rs13415561	C	T	0.0646123	1006
2	rs12479100	T	C	0.0765408	1006
2	rs1515252	G	A	0.375746	1006
2	rs2035786	C	T	0.854871	1006
2	rs2035787	C	T	0.966203	1006
2	rs13419312	C	T	0.0228628	1006
2	rs12621515	C	A	0.109344	1006
2	rs1515253	C	T	0.975149	1006
2	rs1515254	G	C	0.969185	1006
2	rs7578813	C	T	0.109344	1006
2	rs77872370	T	A	0.0139165	1006
2	rs12691725	T	C	0.967197	1006
2	rs13013359	C	T	0.90159	1006
2	rs72853064	T	A	0.0208748	1006
2	rs10928276	A	T	0.424453	1006
2	rs68133316	C	T	0.0656064	1006
2	rs112819777	A	G	0.00894632	1006
2	rs76189840	A	G	0.109344	1006
2	rs180806322	A	G	0.0139165	1006
2	rs12479145	G	T	0.791252	1006
2	rs13432108	C	G	0.0208748	1006
2	rs12691726	G	A	0.0656064	1006
2	rs4662448	G	A	0.969185	1006
2	rs12464439	G	A	0.0994036	1006
2	rs4662449	C	A	0.967197	1006
2	rs79728686	T	A	0.0298211	1006
2	rs36048383	G	A	0.0656064	1006
2	rs34277692	C	T	0.0168986	1006
2	rs10193889	G	A	0.0656064	1006
2	rs17412908	T	C	0.0656064	1006
2	rs1515245	C	T	0.357853	1006
2	rs16825975	A	G	0.357853	1006
2	rs13393945	T	A	0.0636183	1006
2	rs17491167	A	G	0.428429	1006
2	rs72999903	G	C	0.0328032	1006
2	rs10193417	A	C	0.0516899	1006
2	rs79975776	G	T	0.0308151	1006
2	rs75291528	A	T	0.0208748	1006
2	rs10803514	A	G	0.429423	1006
2	rs968132	C	T	0.11829	1006
2	rs13018064	C	A	0.0636183	1006
2	rs142616447	G	A	0.028827	1006
2	rs139964402	G	C	0.0208748	1006
2	rs1913673	G	A	0.110338	1006
2	rs7565993	A	G	0.638171	1006
2	rs143335580	C	T	0.0208748	1006
2	rs2381868	T	A	0.638171	1006
2	rs74783793	T	C	0.0208748	1006
2	rs35745254	A	T	0.260437	1006
2	rs17491209	A	G	0.360835	1006
2	rs2138189	C	T	0.638171	1006
2	rs12691727	G	C	0.0636183	1006
2	rs6717099	T	C	0.428429	1006
2	rs4662450	A	C	0.638171	1006
2	rs1606808	G	A	0.492048	1006
2	rs76114508	T	G	0.0208748	1006
2	rs4662256	T	A	0.638171	1006
2	rs115239908	A	G	0.0208748	1006
2	rs67175102	A	G	0.0636183	1006
2	rs62168200	C	T	0.11829	1006
2	rs72999919	G	A	0.0457256	1006
2	rs1828931	T	C	0.492048	1006
2	rs13426256	A	G	0.0636183	1006
2	rs13426358	A	T	0.0188867	1006
2	rs62168201	G	A	0.110338	1006
2	rs4662452	T	A	0.638171	1006
2	rs141695336	T	G	0.0208748	1006
2	rs2130860	G	A	0.428429	1006
2	rs149965841	C	T	0.00497018	1006
2	rs10185868	C	T	0.0636183	1006
2	rs10198464	T	C	0.0188867	1006
2	rs10194163	A	T	0.0636183	1006
2	rs6430115	A	T	0.638171	1006
2	rs62168202	A	G	0.00994036	1006
2	rs1949298	G	A	0.428429	1006
2	rs4520978	T	C	0.638171	1006
2	rs7609498	G	A	0.638171	1006
2	rs78786680	G	A	0.0208748	1006
2	rs9973767	A	G	0.0636183	1006
2	rs9973621	T	C	0.638171	1006
2	rs78691927	A	C	0.11829	1006
2	rs62168233	G	T	0.11829	1006
2	rs61051986	A	G	0.428429	1006
2	rs62168234	C	T	0.110338	1006
2	rs80343082	G	A	0.0248509	1006
2	rs62168235	A	G	0.0308151	1006
2	rs68158702	G	C	0.0636183	1006
2	rs7563823	G	A	0.125249	1006
2	rs7594453	A	G	0.638171	1006
2	rs7571776	C	T	0.125249	1006
2	rs80046096	G	A	0.0178926	1006
2	rs62168236	G	A	0.428429	1006
2	rs115058441	C	A	0.0377734	1006
2	rs62168237	G	A	0.11829	1006
2	rs10194436	C	G	0.0636183	1006
2	rs116195121	G	A	0.0208748	1006
2	rs72853102	C	T	0.117296	1006
2	rs7583107	C	T	0.638171	1006
2	rs4662453	T	C	0.428429	1006
2	rs112805521	T	C	0.0238569	1006
2	rs62168238	C	T	0.10835	1006
2	rs1399670	C	A	0.637177	1006
2	rs115825674	C	T	0.0228628	1006
2	rs13406627	G	T	0.0646123	1006
2	rs144995670	C	T	0.0198807	1006
2	rs151274050	C	T	0.0198807	1006
2	rs12691728	C	A	0.0188867	1006
2	rs12991309	G	A	0.361829	1006
2	rs75588797	G	A	0.0198807	1006
2	rs12612023	A	G	0.431412	1006
2	rs115778325	G	A	0.0198807	1006
2	rs1515230	A	G	0.637177	1006
2	rs190546483	C	T	0.0139165	1006
2	rs1399669	A	T	0.428429	1006
2	rs16825985	C	A	0.117296	1006
2	rs9653172	C	T	0.0636183	1006
2	rs9653188	G	A	0.0636183	1006
2	rs79659989	G	A	0.0198807	1006
2	rs1399668	T	A	0.429423	1006
2	rs181046713	A	T	0.0178926	1006
2	rs113670103	T	A	0.0159046	1006
2	rs12691729	A	T	0.492048	1006
2	rs6740391	C	A	0.11829	1006
2	rs6740495	C	T	0.637177	1006
2	rs150083657	T	C	0.0188867	1006
2	rs11693608	C	T	0.492048	1006
2	rs6714937	A	G	0.637177	1006
2	rs6744075	G	A	0.11829	1006
2	rs116410571	A	T	0.0198807	1006
2	rs76053126	T	G	0.00994036	1006
2	rs115251267	A	G	0.0168986	1006
2	rs12691730	A	G	0.0636183	1006
2	rs75027796	C	T	0.11829	1006
2	rs12691731	G	T	0.637177	1006
2	rs16825994	C	T	0.637177	1006
2	rs6727345	A	G	0.110338	1006
2	rs13387807	C	A	0.0636183	1006
2	rs7604349	G	A	0.427435	1006
2	rs7577806	A	G	0.427435	1006
2	rs1515251	A	T	0.492048	1006
2	rs1515250	T	C	0.428429	1006
2	rs72854321	C	A	0.428429	1006
2	rs193208103	T	G	0.00596421	1006
2	rs145224905	C	T	0.0198807	1006
2	rs55662847	C	T	0.428429	1006
2	rs56109234	A	G	0.428429	1006
2	rs142494270	G	T	0.110338	1006
2	rs56130419	C	G	0.428429	1006
2	rs56125511	A	G	0.427435	1006
2	rs17491258	C	T	0.427435	1006
2	rs10192084	A	G	0.592445	1006
2	rs35890958	G	A	0.0188867	1006
2	rs1515248	T	C	0.428429	1006
2	rs1515247	G	C	0.428429	1006
2	rs1515246	G	A	0.492048	1006
2	rs10496995	C	T	0.110338	1006
2	rs77214700	C	T	0.0178926	1006
2	rs2035788	G	A	0.427435	1006
2	rs10195265	A	C	0.0188867	1006
2	rs2035789	T	G	0.428429	1006
2	rs2172113	T	A	0.0636183	1006
2	rs1040140	T	C	0.0636183	1006
2	rs115640895	T	C	0.0198807	1006
2	rs6721560	T	G	0.637177	1006
2	rs13422402	A	G	0.0636183	1006
2	rs11691697	A	T	0.427435	1006
2	rs12329220	A	G	0.0636183	1006
2	rs59126787	A	G	0.428429	1006
2	rs13401109	C	T	0.0636183	1006
2	rs36049952	T	C	0.360835	1006
2	rs13404882	G	T	0.492048	1006
2	rs7609368	G	A	0.428429	1006
2	rs28501592	A	T	0.0636183	1006
2	rs115382054	A	G	0.0198807	1006
2	rs6705103	G	C	0.110338	1006
2	rs56832839	C	A	0.0298211	1006
2	rs80224637	G	A	0.0159046	1006
2	rs56161088	G	A	0.0198807	1006
2	rs13013932	C	T	0.0636183	1006
2	rs111485701	A	G	0.0248509	1006
2	rs11692385	A	T	0.554672	1006
2	rs28589859	T	C	0.0636183	1006
2	rs114414387	G	A	0.0149105	1006
2	rs62168247	A	G	0.110338	1006
2	rs1109425	T	C	0.110338	1006
2	rs10184782	G	A	0.0168986	1006
2	rs873627	G	A	0.0636183	1006
2	rs115820951	C	T	0.0308151	1006
2	rs34334946	T	G	0.0636183	1006
2	rs7588984	T	C	0.110338	1006
2	rs147031734	C	T	0.0198807	1006
2	rs80147867	C	T	0.0198807	1006
2	rs56875377	C	T	0.0447316	1006
2	rs116803092	G	C	0.0198807	1006
2	rs62168248	A	G	0.110338	1006
2	rs4662454	G	A	0.630219	1006
2	rs10194432	C	T	0.0636183	1006
2	rs116656677	T	C	0.0308151	1006
2	rs13391956	A	G	0.0188867	1006
2	rs192581515	A	G	0.00795229	1006
2	rs10197939	C	T	0.0636183	1006
2	rs992903	C	T	0.610338	1006
2	rs13013757	G	A	0.0636183	1006
2	rs75961083	G	A	0.0755467	1006
2	rs72999984	C	T	0.0447316	1006
2	rs12611909	T	C	0.429423	1006
2	rs12621488	G	A	0.428429	1006
2	rs66532308	C	A	0.0636183	1006
2	rs35585393	G	A	0.0636183	1006
2	rs1826267	T	C	0.610338	1006
2	rs11902246	T	G	0.0636183	1006
2	rs1491125	G	A	0.630219	1006
2	rs74576713	C	T	0.110338	1006
2	rs62169485	G	T	0.110338	1006
2	rs11675490	T	C	0.428429	1006
2	rs68171028	A	C	0.0636183	1006
2	rs78016003	T	C	0.110338	1006
2	rs13025579	A	C	0.0636183	1006
2	rs114235739	G	A	0.0119284	1006
2	rs77828943	C	G	0.0198807	1006
2	rs1602444	G	A	0.110338	1006
2	rs1602445	G	A	0.610338	1006
2	rs1907444	C	T	0.610338	1006
2	rs1907445	T	C	0.428429	1006
2	rs11681759	T	C	0.427435	1006
2	rs78350937	G	T	0.110338	1006
2	rs2201049	T	C	0.427435	1006
2	rs62169487	T	A	0.424453	1006
2	rs2172112	T	C	0.38171	1006
2	rs12465919	G	T	0.805169	1006
2	rs12467138	C	T	0.0188867	1006
2	rs73001885	A	G	0.0208748	1006
2	rs12691732	T	C	0.027833	1006
2	rs12691733	T	C	0.027833	1006
2	rs13395885	C	A	0.027833	1006
2	rs12691735	T	C	0.833002	1006
2	rs10178081	C	T	0.833002	1006
2	rs10190602	T	A	0.833002	1006
2	rs6731756	T	A	0.129225	1006
2	rs10928278	G	A	0.729622	1006
2	rs62169493	C	T	0.424453	1006
2	rs62169494	G	A	0.0318091	1006
2	rs222829	T	A	0.981113	1006
2	rs74571772	C	A	0.055666	1006
2	rs10490593	G	A	0.38171	1006
2	rs222828	T	C	0.981113	1006
2	rs222827	A	G	0.981113	1006
2	rs222826	T	C	0.981113	1006
2	rs4277465	A	T	0.424453	1006
2	rs7579316	C	A	0.424453	1006
2	rs1986285	G	C	0.423459	1006
2	rs222825	A	G	0.0586481	1006
2	rs7424648	T	C	0.0924453	1006
2	rs62169495	G	A	0.0934394	1006
2	rs2552540	G	T	0.981113	1006
2	rs56075542	T	G	0.425447	1006
2	rs116517278	C	T	0.026839	1006
2	rs55726321	G	A	0.0606362	1006
2	rs73003718	T	C	0.0149105	1006
2	rs114539691	C	T	0.0178926	1006
2	rs17789657	A	C	0.380716	1006
2	rs75337516	G	C	0.027833	1006
2	rs222824	A	G	0.981113	1006
2	rs222822	G	T	0.104374	1006
2	rs222820	A	G	0.981113	1006
2	rs222819	C	T	0.981113	1006
2	rs222817	A	G	0.981113	1006
2	rs28595092	G	A	0.425447	1006
2	rs73005846	C	T	0.0149105	1006
2	rs73005848	G	A	0.055666	1006
2	rs16826023	G	A	0.05666	1006
2	rs222816	G	T	0.119284	1006
2	rs61049169	G	A	0.425447	1006
2	rs222815	T	C	0.981113	1006
2	rs11680349	T	C	0.861829	1006
2	rs17733267	T	C	0.425447	1006
2	rs17789747	A	C	0.425447	1006
2	rs7561412	T	A	0.0944334	1006
2	rs222814	T	C	0.981113	1006
2	rs222813	C	G	0.981113	1006
2	rs222812	T	C	0.981113	1006
2	rs75062136	T	C	0.055666	1006
2	rs222811	A	G	0.980119	1006
2	rs222810	T	G	0.104374	1006
2	rs13032210	G	A	0.0168986	1006
2	rs222809	A	G	0.981113	1006
2	rs116689858	C	A	0.0168986	1006
2	rs71430040	T	C	0.373757	1006
2	rs150840400	T	C	0.028827	1006
2	rs78630037	G	A	0.0506958	1006
2	rs222808	G	C	0.119284	1006
2	rs222805	G	A	0.981113	1006
2	rs222803	C	G	0.981113	1006
2	rs11673782	T	A	0.861829	1006
2	rs147725967	C	G	0.0119284	1006
2	rs142555987	T	C	0.028827	1006
2	rs4407186	T	C	0.10835	1006
2	rs62169534	T	C	0.423459	1006
2	rs34708096	G	C	0.104374	1006
2	rs73005868	C	A	0.0149105	1006
2	rs79587612	T	G	0.107356	1006
2	rs10928279	G	T	0.423459	1006
2	rs62169536	G	A	0.128231	1006
2	rs2009737	T	C	0.981113	1006
2	rs73005874	T	C	0.0149105	1006
2	rs12471553	A	G	0.852883	1006
2	rs1981909	T	C	0.423459	1006
2	rs13029081	A	T	0.382704	1006
2	rs4662258	C	G	0.423459	1006
2	rs13432440	C	T	0.107356	1006
2	rs61321901	T	C	0.0685885	1006
2	rs12473657	A	G	0.382704	1006
2	rs74590948	T	C	0.0536779	1006
2	rs192929249	C	G	0.0149105	1006
2	rs142737096	G	C	0.0149105	1006
2	rs150749738	C	G	0.0536779	1006
2	rs144390038	T	C	0.382704	1006
2	rs62169537	T	A	0.104374	1006
2	rs7370138	T	G	0.806163	1006
2	rs13028950	A	T	0.382704	1006
2	rs13023649	T	C	0.382704	1006
2	rs150362011	T	C	0.0298211	1006
2	rs79407769	A	G	0.0536779	1006
2	rs16826041	A	T	0.104374	1006
2	rs16826044	A	T	0.105368	1006
2	rs4662457	A	G	0.423459	1006
2	rs2216929	T	C	0.382704	1006
2	rs73005886	C	A	0.0149105	1006
2	rs73005889	A	G	0.0149105	1006
2	rs17734111	G	A	0.424453	1006
2	rs12467509	G	T	0.806163	1006
2	rs17734150	T	C	0.423459	1006
2	rs62169538	C	G	0.423459	1006
2	rs76823176	T	C	0.0149105	1006
2	rs80202878	G	A	0.0685885	1006
2	rs188903201	T	C	0.0149105	1006
2	rs6742634	T	C	0.423459	1006
2	rs75156540	A	G	0.026839	1006
2	rs72858351	G	A	0.423459	1006
2	rs73005897	G	A	0.0685885	1006
2	rs147905931	A	G	0.0109344	1006
2	rs144462112	C	T	0.00596421	1006
2	rs35837353	T	C	0.382704	1006
2	rs73005898	T	C	0.0149105	1006
2	rs140721776	T	C	0.00695825	1006
2	rs16826056	T	G	0.105368	1006
2	rs79299124	T	C	0.0536779	1006
2	rs147482831	A	G	0.027833	1006
2	rs17790772	A	G	0.00695825	1006
2	rs1991166	T	C	0.382704	1006
2	rs76869133	A	G	0.0536779	1006
2	rs2113773	C	T	0.913519	1006
2	rs7581247	G	A	0.107356	1006
```
