## Supplementary material for "Characterization of shared and ancestry-specific signals driving complex traits using multi-ancestry fine-mapping": s1_snps.txt

```
rs274841
rs28392977
rs113374952
rs11674051
rs72993539
rs11674319
rs62167175
rs115768267
rs2457390
rs13007065
rs6747588
rs1445298
rs10189220
rs62167177
rs11674476
rs11675534
rs139423714
rs34368046
rs79381854
rs13021965
rs78088381
rs116246329
rs274852
rs17409013
rs17480916
rs149708670
rs80181138
rs274850
rs73009464
rs36032963
rs16824601
rs79572466
rs7572288
rs6718620
rs62167178
rs80317811
rs274848
rs149571886
rs139939046
rs13032601
rs2697325
rs147110411
rs140921984
rs274837
rs6707744
rs74716827
rs116505413
rs72858831
rs959809
rs116662364
rs67920867
rs275160
rs115885019
rs75714692
rs111910799
rs147355389
rs12464832
rs6755330
rs55949700
rs182846415
rs141646601
rs115535320
rs274838
rs16824614
rs13406759
rs1995832
rs7560745
rs1123225
rs115667357
rs1123224
rs6736077
rs116450488
rs59546905
rs7581822
rs62167181
rs75695257
rs7569986
rs62167182
rs181100771
rs62167183
rs62167184
rs13398905
rs34878291
rs16824634
rs72858872
rs16824636
rs187519580
rs76676584
rs115053224
rs17753709
rs7588834
rs10496975
rs11898385
rs11898388
rs10200130
rs59496356
rs13017937
rs16824670
rs68176193
rs66929781
rs58382632
rs184117751
rs10172711
rs17481130
rs116706211
rs13407626
rs35281142
rs10176318
rs10176344
rs10202348
rs10179372
rs62167186
rs11897349
rs62167187
rs144490547
rs17481144
rs115426074
rs12611786
rs10204792
rs59546439
rs17409263
rs13412736
rs10193147
rs7594382
rs17409284
rs17409291
rs112431496
rs74418515
rs17409305
rs17409319
rs13028192
rs148398982
rs17409360
rs62167201
rs113035174
rs62167202
rs17481270
rs185994381
rs17481305
rs71428054
rs10203763
rs76982273
rs77796457
rs116718979
rs140542905
rs1445299
rs112991607
rs1816890
rs71428055
rs114964326
rs6756883
rs1445300
rs62167203
rs17409500
rs62167204
rs75966369
rs142202753
rs967295
rs72993337
rs113774217
rs17481424
rs71428056
rs2008155
rs62167206
rs10928243
rs62167207
rs13412382
rs13003259
rs13385877
rs13385881
rs113747019
rs7572589
rs62167208
rs1117116
rs62167209
rs9287369
rs76101206
rs4662236
rs4233570
rs62167210
rs2381710
rs4662237
rs4662238
rs10169888
rs62167211
rs895219
rs62167212
rs78191828
rs6750386
rs58930260
rs62167213
rs2381711
rs62167214
rs56679869
rs17481452
rs10203950
rs2197362
rs72860535
rs138281946
rs12691707
rs141829143
rs17481466
rs1822881
rs17409597
rs11687420
rs62167216
rs12998573
rs34457764
rs1445304
rs1445305
rs10199895
rs74451754
rs72860543
rs35484537
rs36081742
rs10187272
rs10496976
rs111910549
rs55980532
rs56315201
rs75852062
rs77025596
rs78763186
rs6710241
rs1838381
rs35536462
rs67228941
rs16824761
rs13003470
rs75287887
rs55639614
rs13423475
rs73962297
rs74631846
rs145821561
rs113469670
rs76267778
rs111980433
rs146805261
rs1445302
rs78434477
rs2166088
rs34219305
rs72860563
rs114654100
rs77006103
rs76226453
rs7609091
rs73962299
rs17409653
rs112657232
rs79097064
rs76513496
rs56225718
rs113747797
rs58073177
rs80310165
rs113751998
rs62167238
rs17481550
rs10180522
rs115576779
rs73962301
rs73962302
rs79553859
rs12479082
rs73964003
rs79336376
rs79661939
rs78898493
rs77491762
rs76960191
rs80182591
rs78446654
rs77668256
rs13005641
rs112280524
rs10176428
rs6722986
rs6723081
rs72860574
rs12615682
rs62167239
rs17481592
rs79529897
rs75075839
rs11683947
rs1992616
rs16855358
rs17481606
rs13002665
rs78942374
rs10188215
rs10175957
rs10496977
rs34521840
rs56744548
rs59491189
rs17481648
rs75452486
rs147033380
rs16824775
rs141747508
rs17409765
rs72860585
rs7590923
rs145693741
rs76045440
rs1445307
rs76445040
rs78877375
rs73964008
rs1822882
rs7598244
rs183528028
rs6735129
rs10496978
rs55699770
rs76303169
rs7588120
rs78992624
rs77181456
rs13407123
rs73964009
rs73964010
rs10177949
rs17409807
rs77549031
rs7587356
rs114633476
rs56222306
rs78006276
rs1516144
rs17409821
rs12373773
rs17481723
rs28608895
rs2138451
rs1022335
rs17409835
rs1400084
rs1400085
rs76653189
rs60172980
rs74403912
rs182985669
rs73964012
rs113012019
rs1588942
rs1112964
rs10187072
rs73964018
rs75916216
rs78113149
rs13424045
rs12992992
rs79931290
rs146929356
rs12998905
rs10445671
rs78080185
rs10445672
rs10445673
rs77855846
rs73964022
rs16824790
rs7590051
rs80103020
rs113985837
rs56247953
rs56179570
rs1996289
rs12479200
rs56032934
rs72861707
rs185928645
rs16824798
rs10928245
rs62167241
rs12622835
rs16824802
rs188631322
rs77731034
rs72861712
rs961414
rs16824810
rs7596680
rs141598281
rs113064916
rs4422110
rs11675757
rs13400797
rs13387473
rs13401165
rs6756426
rs6727617
rs116689938
rs1474011
rs16824821
rs16824823
rs1533426
rs6430080
rs16824827
rs111989261
rs1040174
rs72861730
rs1040173
rs16824829
rs13001011
rs55780693
rs16824836
rs16824838
rs13034670
rs72861741
rs72861744
rs72861745
rs13009175
rs7571606
rs10803511
rs17481869
rs2138445
rs9287371
rs9287372
rs10427255
rs12471376
rs1949331
rs72861759
rs72861761
rs10207381
rs1516136
rs10928246
rs7426372
rs10803512
rs10198737
rs10211081
rs1400080
rs1949330
rs80012397
rs10199356
rs1516135
rs6752408
rs12472231
rs1996287
rs1996286
rs2381726
rs1008127
rs114972581
rs16855364
rs2138448
rs4991228
rs17410058
rs62167242
rs1006135
rs1006134
rs10203432
rs1878129
rs1996285
rs72861798
rs10496979
rs7558398
rs41409746
rs10211099
rs58110512
rs72863303
rs72863305
rs1474012
rs12991651
rs74441469
rs6756212
rs6727588
rs993338
rs993337
rs7561642
rs10928247
rs187847568
rs13030994
rs13393501
rs34073072
rs13383375
rs13383399
rs6751393
rs72863324
rs1516145
rs11891066
rs2063862
rs11896319
rs10928248
rs12465131
rs6756333
rs55867253
rs77189856
rs6730602
rs34338764
rs72863347
rs12466103
rs4452084
rs13393887
rs13407544
rs4662420
rs11888688
rs72863357
rs4662240
rs28380457
rs11693164
rs77688550
rs7580214
rs16824882
rs11683757
rs10171110
rs72850403
rs1516142
rs1516141
rs10175039
rs75402496
rs10201277
rs16824893
rs16824898
rs10928249
rs10204857
rs1400082
rs10197143
rs6745444
rs2138449
rs114885684
rs149215866
rs1516140
rs6721116
rs148286618
rs12479382
rs4662421
rs12617922
rs12471573
rs11684989
rs12992327
rs17482021
rs10167867
rs1516139
rs1516138
rs72850429
rs72850430
rs13414933
rs77027339
rs13389677
rs147029940
rs9287373
rs10173103
rs10197614
rs148257582
rs76906549
rs932140
rs12996225
rs78635519
rs35591080
rs72850436
rs16824949
rs11679205
rs10496981
rs1533427
rs113285623
rs72850442
rs71428057
rs10203292
rs144598036
rs960720
rs1516137
rs72850447
rs145540963
rs10185946
rs111832362
rs17482048
rs2063866
rs76498040
rs2890772
rs72850451
rs1913948
rs75838475
rs67981843
rs79049748
rs6738331
rs72850457
rs114174774
rs72850461
rs72850463
rs184226316
rs115833526
rs72850465
rs1516143
rs55814407
rs7591198
rs13028616
rs112122238
rs62169069
rs116492251
rs142297894
rs4662422
rs1913949
rs149896637
rs72850471
rs16824963
rs2008868
rs9287374
rs72850479
rs12373846
rs115836430
rs138795397
rs111606048
rs189716947
rs76894312
rs116833802
rs16824966
rs115403342
rs146398248
rs13015091
rs147960350
rs140225943
rs80255160
rs547441781
rs138747482
rs1304935
rs2063863
rs59611249
rs80348446
rs142656276
rs72850485
rs11887767
rs114524203
rs72850487
rs148376055
rs66517906
rs72850489
rs12987682
rs113634938
rs57953861
rs13008797
rs56673819
rs149736905
rs79851722
rs74470259
rs77331393
rs59038154
rs57241845
rs57008165
rs13395759
rs2035539
rs995308
rs13020225
rs79141733
rs187232382
rs12053155
rs4467205
rs2035538
rs16825016
rs16825019
rs72485559
rs145964992
rs66847179
rs6430082
rs114761789
rs12618995
rs2628581
rs2012418
rs72851609
rs6754243
rs78262182
rs147311080
rs72851612
rs62169072
rs983115
rs73964081
rs12995224
rs6708670
rs13015680
rs72851617
rs11694518
rs75107101
rs13035635
rs114594887
rs75643354
rs72851622
rs72851624
rs62169073
rs6430083
rs72851626
rs68000532
rs72851629
rs17838523
rs4662424
rs13400519
rs76296139
rs1385366
rs1385367
rs10196769
rs7582049
rs73964084
rs72851638
rs10928250
rs74508778
rs3842898
rs3842899
rs76546748
rs12614884
rs9287375
rs4662241
rs4662242
rs114108633
rs1484928
rs183058166
rs115933528
rs992986
rs6430085
rs78165666
rs6747939
rs1484929
rs76595357
rs1949332
rs2840149
rs1564825
rs1016530
rs16825075
rs7578129
rs12622738
rs7592837
rs7581734
rs56011010
rs1484930
rs1351907
rs192189513
rs7586112
rs10198147
rs10185841
rs6727126
rs143846031
rs72851672
rs2090327
rs72851676
rs1471775
rs61560044
rs72851680
rs6430086
rs75150507
rs12612678
rs146196256
rs12619081
rs12621447
rs67372452
rs72851684
rs56352912
rs61107916
rs12621589
rs76096620
rs72851691
rs56070311
rs68147838
rs72851696
rs34570306
rs72851700
rs72852803
rs6717337
rs116493529
rs6430087
rs77168479
rs72852814
rs72852818
rs7559810
rs72852820
rs6413982
rs72852822
rs72852824
rs72852825
rs140446511
rs78879325
rs16825087
rs12613199
rs4662243
rs12619517
rs12613278
rs12619622
rs12616712
rs140726816
rs191957015
rs149716428
rs191891853
rs183030758
rs140369409
rs79012880
rs7560253
rs116550736
rs7560259
rs141209995
rs76063228
rs75426990
rs147320931
rs141047905
rs111602073
rs144699721
rs148523204
rs142872395
rs151188089
rs139290031
rs60303915
rs115972949
rs116346176
rs145463567
rs148843749
rs16825101
rs60440704
rs16825107
rs72852845
rs56062753
rs55810988
rs56203207
rs72852848
rs12613968
rs12614628
rs12618073
rs72852850
rs72852852
rs115268079
rs142233732
rs16825111
rs72852855
rs72852856
rs72852863
rs72852865
rs72852867
rs72852868
rs72852869
rs72852871
rs72852876
rs59074041
rs72852878
rs72852880
rs12620189
rs12620207
rs16825118
rs72852883
rs1979517
rs16825122
rs72852886
rs16825124
rs116290273
rs72852887
rs17482282
rs72852889
rs10460255
rs10175989
rs12467457
rs55865603
rs1484926
rs72852893
rs10180063
rs28416726
rs28529730
rs2054762
rs28692577
rs28449827
rs72852898
rs146889204
rs17482303
rs10192394
rs13425697
rs16825131
rs17410451
rs17482324
rs149590600
rs56021065
rs55766021
rs17410479
rs74509831
rs56174466
rs72854707
rs72854708
rs7370102
rs72854709
rs72854710
rs72854714
rs10199699
rs13011643
rs72854716
rs72854717
rs72854718
rs13429432
rs146037157
rs72854720
rs72854721
rs11892992
rs72854723
rs12691710
rs72854728
rs13407875
rs72854732
rs74873827
rs12618803
rs12618828
rs114830043
rs1385356
rs72854740
rs17482358
rs72854742
rs72854743
rs72854747
rs72854748
rs72854750
rs72854751
rs13384731
rs72854753
rs66498010
rs17410493
rs10496982
rs17482393
rs10496983
rs17410535
rs17482414
rs17410542
rs1484918
rs10191819
rs10176779
rs72854764
rs13383852
rs13395767
rs17410563
rs17482435
rs72854769
rs11901708
rs72854773
rs1484921
rs10187579
rs79929019
rs72854776
rs10193706
rs11676626
rs13005432
rs184701860
rs10432330
rs55778304
rs150608303
rs114930223
rs16825177
rs876903
rs900980
rs62169099
rs11899509
rs17410611
rs78956291
rs79001548
rs74724723
rs4662244
rs7581334
rs6734779
rs17482496
rs12623580
rs1484920
rs4662426
rs1484919
rs12619621
rs115866528
rs74930048
rs17410660
rs953246
rs16825205
rs139491239
rs150221755
rs77515171
rs76990508
rs74592630
rs77126133
rs16825218
rs10186882
rs11895440
rs6727997
rs16825228
rs73962408
rs6715269
rs6430090
rs6719184
rs7609422
rs76407510
rs35696970
rs7573795
rs6430091
rs1484917
rs1484916
rs114485299
rs6744328
rs6716090
rs61111812
rs6716394
rs7577837
rs7568603
rs7571848
rs10188267
rs116765430
rs10175928
rs75823384
rs12615318
rs12468287
rs116058562
rs12476415
rs4662246
rs4662247
rs4662248
rs6430092
rs6430093
rs75180379
rs116473503
rs57603568
rs6741492
rs115944025
rs1023965
rs115519082
rs1155526
rs1023964
rs59064308
rs116766858
rs10211277
rs12463464
rs7558067
rs2306682
rs113223814
rs189509358
rs7598920
rs74626210
rs1385363
rs72856131
rs2200363
rs1385362
rs4662431
rs4662432
rs2054763
rs78270796
rs34734151
rs73962416
rs10198306
rs79039284
rs10210854
rs74398958
rs59911227
rs56172107
rs73962417
rs1385361
rs1351906
rs72856145
rs17489143
rs11694449
rs16825266
rs74325931
rs77283667
rs867005
rs952210
rs74906529
rs1385359
rs1385358
rs72998754
rs13410636
rs10928254
rs16825272
rs2381745
rs116089343
rs13421257
rs10928255
rs13396072
rs13396091
rs13424245
rs78579010
rs7603916
rs7567067
rs7567166
rs76756270
rs115248214
rs7608096
rs10210894
rs10176261
rs73962431
rs12691711
rs2381746
rs10179272
rs34906711
rs1385368
rs11885945
rs7604776
rs16825289
rs6757584
rs74769191
rs58162439
rs6707541
rs73962434
rs10204009
rs114872280
rs2381747
rs2381748
rs10496984
rs2381749
rs2381750
rs16825300
rs2381751
rs75128157
rs62168070
rs2381752
rs10182577
rs6430094
rs77553692
rs4309527
rs6719363
rs2381753
rs74444881
rs2381754
rs9287376
rs79180145
rs79749530
rs72856181
rs78105304
rs13411432
rs12619445
rs113927788
rs2381755
rs72856183
rs2381756
rs144839557
rs78755052
rs10190723
rs72998792
rs150431499
rs13405554
rs73962450
rs28687997
rs79960759
rs4632277
rs10193661
rs13005032
rs72856189
rs149592438
rs7572905
rs13423564
rs16825330
rs10183073
rs35518274
rs13393482
rs13394364
rs75436672
rs17411140
rs115743633
rs34551046
rs36061393
rs7599062
rs78596954
rs7586944
rs11896112
rs114131626
rs72856201
rs77236368
rs17489400
rs16825339
rs114558413
rs10178168
rs4662434
rs10167121
rs112389291
rs68002929
rs67082009
rs572106871
rs72857408
rs72857410
rs12998978
rs150742893
rs2381757
rs2890780
rs12623924
rs11689535
rs142196843
rs16825349
rs11683083
rs2381759
rs72857419
rs10170496
rs142322207
rs13006403
rs72857421
rs72857423
rs72857425
rs72857426
rs187576491
rs80297339
rs16825356
rs114781452
rs72857431
rs145380972
rs77057522
rs77168555
rs72857434
rs113542905
rs6430095
rs2381760
rs10496985
rs111778150
rs72857442
rs6709699
rs17489608
rs74580888
rs12691712
rs112469639
rs13000780
rs72857446
rs56110967
rs16825363
rs7583637
rs7583742
rs5014950
rs4260184
rs2381762
rs7575041
rs10190915
rs12992345
rs77983320
rs71428065
rs17411454
rs59602261
rs35819886
rs35813516
rs2381763
rs115051985
rs2381765
rs6430096
rs6430097
rs6740518
rs185314245
rs2381766
rs116242003
rs58406619
rs10754920
rs11695870
rs6749195
rs10928256
rs150132319
rs113997016
rs10182561
rs7578965
rs13405633
rs13401823
rs7592820
rs185679520
rs147633557
rs183395340
rs10175203
rs138369540
rs116750727
rs10165639
rs9653171
rs11674558
rs114311298
rs2704773
rs7577976
rs72857480
rs7607770
rs78810892
rs13003549
rs7569165
rs7581808
rs7584629
rs2577228
rs144710829
rs142183573
rs12473850
rs10048724
rs6430098
rs116520774
rs55942453
rs55633567
rs115548934
rs78342697
rs55856040
rs9287378
rs2577227
rs77873558
rs190198298
rs10190902
rs10201848
rs1982165
rs1982164
rs79286193
rs75722575
rs12691713
rs2704774
rs78007765
rs116014317
rs10928257
rs6733821
rs6705350
rs114835732
rs6737874
rs6737894
rs17489733
rs10205783
rs10202902
rs144972983
rs2704775
rs115515278
rs12465536
rs10197322
rs138817765
rs973326
rs72859130
rs75550998
rs7570467
rs116634606
rs13035859
rs77928661
rs6753273
rs2577221
rs145554873
rs192376269
rs73962484
rs2246147
rs1437716
rs114442922
rs73962485
rs2704776
rs2704777
rs139565579
rs114085315
rs2704778
rs188515927
rs77311879
rs75317378
rs10496986
rs73962488
rs2704779
rs2577222
rs2083106
rs7589182
rs1437717
rs766540
rs115394685
rs72859151
rs2704781
rs1561276
rs12997942
rs2704783
rs2083107
rs4662250
rs2464542
rs11891563
rs10496987
rs4662435
rs2577212
rs2704785
rs2704786
rs2043750
rs2043751
rs2118390
rs2043752
rs12995581
rs1370521
rs114714399
rs2381769
rs115135648
rs58948964
rs71428067
rs11678727
rs80319994
rs78862952
rs10175603
rs75830040
rs2704787
rs2577213
rs115515058
rs16825440
rs16825446
rs62168119
rs111406897
rs2252079
rs34088574
rs2704788
rs2577215
rs16825450
rs2577216
rs2704789
rs10181429
rs4662251
rs10184922
rs1982167
rs1437710
rs11901196
rs2251352
rs1437711
rs2704791
rs77644174
rs6757470
rs979526
rs10197841
rs2704796
rs2704795
rs149148574
rs1437712
rs190572182
rs2704793
rs7574416
rs2577217
rs893334
rs13426482
rs2704792
rs12691714
rs1370522
rs1370523
rs2577218
rs35292258
rs12614476
rs9287380
rs12614611
rs9287381
rs16825475
rs13025537
rs13405221
rs13430877
rs16855380
rs9287382
rs16825477
rs73965012
rs17411803
rs16825480
rs75543289
rs71428068
rs141172714
rs13401239
rs10206293
rs16825485
rs10496988
rs115145461
rs12691715
rs10496989
rs71428069
rs4662436
rs1542020
rs1542019
rs79184272
rs76523620
rs138962348
rs77214030
rs79018992
rs10172195
rs182465579
rs1437715
rs10178659
rs114335161
rs72861041
rs13404357
rs12691716
rs72861045
rs35544951
rs139170069
rs114655125
rs144062247
rs112027107
rs13396137
rs35292102
rs12691717
rs13399685
rs13413211
rs13399911
rs141070748
rs112457640
rs13403553
rs144947490
rs113831459
rs138821458
rs114952750
rs10194464
rs10427396
rs147748448
rs10427400
rs10496990
rs142325763
rs77796370
rs116633069
rs13421583
rs35164012
rs75898590
rs76615389
rs1437714
rs10928264
rs16825534
rs115419809
rs13413137
rs75287316
rs16825539
rs11898170
rs12691719
rs13417105
rs1228095
rs116124128
rs11690567
rs11889036
rs76709854
rs10203259
rs111447601
rs113392284
rs6755039
rs10168781
rs11901275
rs114175387
rs4591296
rs72861062
rs2178633
rs72861065
rs72861067
rs114222106
rs13025943
rs144536860
rs11904072
rs116552954
rs16855387
rs17411878
rs113269576
rs6756517
rs187320870
rs13390976
rs7581047
rs141972846
rs112880591
rs12691720
rs74917221
rs13430449
rs16825545
rs67159179
rs116261204
rs141335537
rs72861074
rs34104915
rs13007611
rs1228071
rs1228070
rs1228069
rs1228068
rs141843752
rs116640790
rs6724640
rs72861080
rs1228066
rs1228065
rs10193904
rs17490163
rs1228064
rs114073672
rs1228063
rs1370526
rs1370525
rs16825566
rs1922038
rs72861100
rs17411975
rs17411981
rs1228057
rs16825575
rs1228055
rs139188492
rs114497481
rs1228054
rs10180297
rs766139
rs138410676
rs1228059
rs17490240
rs10184547
rs1228058
rs66484168
rs966831
rs111543856
rs144845308
rs1228061
rs75744832
rs17412023
rs77785849
rs137856705
rs62168139
rs71430030
rs12996593
rs72862334
rs72862336
rs113048017
rs1561275
rs191471563
rs1561274
rs1561273
rs143582230
rs6760390
rs6735536
rs4471837
rs148790636
rs13428154
rs137880460
rs6747057
rs76680160
rs74595984
rs138912350
rs142779671
rs10221780
rs2577219
rs28786802
rs149056227
rs28793347
rs138490503
rs6723151
rs6751558
rs139748244
rs78232684
rs12619866
rs116144112
rs74928444
rs12691721
rs1437713
rs143930082
rs72862355
rs112742731
rs62170662
rs10174302
rs10174312
rs13430666
rs973825
rs1228082
rs75864806
rs1228080
rs11895537
rs1228079
rs12691722
rs9287383
rs1228078
rs1370524
rs1228076
rs1228075
rs10207472
rs1228074
rs10184678
rs1228073
rs1228072
rs34995842
rs17412092
rs114222418
rs111450034
rs143234859
rs7577353
rs1228092
rs35541209
rs1228091
rs139148699
rs16825657
rs79083298
rs147201415
rs1228088
rs79614084
rs115045120
rs116745600
rs60303464
rs73965029
rs1922035
rs1922036
rs6721450
rs72862397
rs11902459
rs12616481
rs76093497
rs114865020
rs56397639
rs79228308
rs185880149
rs16825703
rs56372007
rs75180859
rs79405076
rs7606490
rs7419403
rs16825711
rs72863715
rs76522131
rs6746500
rs6430107
rs4583403
rs16825715
rs2890798
rs16825716
rs16825718
rs140071474
rs12464667
rs7567314
rs1317530
rs62170669
rs6430108
rs77356162
rs62170670
rs1922040
rs1997485
rs1922041
rs10496992
rs10496993
rs7423282
rs111358071
rs12623125
rs1515234
rs16825733
rs1515235
rs1399671
rs1399672
rs114179047
rs997033
rs16825743
rs10203367
rs17412366
rs12478954
rs10202358
rs34800050
rs62170706
rs1515238
rs1515239
rs111905513
rs11901041
rs1567989
rs1028118
rs1028119
rs141598601
rs10168264
rs17412436
rs13027093
rs16825776
rs62170708
rs67062845
rs1567988
rs2063807
rs1515256
rs10164536
rs62170710
rs141027465
rs12612543
rs34994067
rs191733420
rs10200377
rs16825811
rs10803513
rs1515259
rs62170712
rs12622515
rs10173576
rs77552127
rs10928269
rs12999281
rs36015680
rs146098017
rs79766583
rs36063579
rs13018782
rs62170713
rs10209900
rs62170714
rs113182506
rs10175758
rs182722316
rs10210417
rs148666925
rs145012917
rs4662254
rs10928271
rs62170716
rs113530267
rs7608447
rs7572490
rs187579178
rs6736035
rs143730861
rs2381864
rs2381865
rs62170717
rs191122905
rs35363021
rs73010208
rs10928273
rs1817804
rs1907446
rs10928274
rs13015725
rs1606807
rs4662443
rs531296412
rs12617206
rs12617231
rs12617212
rs76133601
rs12994347
rs148014333
rs193033942
rs6430112
rs7607169
rs113676863
rs56364424
rs2381866
rs1849891
rs1515258
rs116773966
rs1996239
rs184520272
rs12473574
rs1399675
rs62168169
rs115173482
rs1399674
rs2890820
rs1515244
rs55853372
rs7608379
rs13035200
rs1399677
rs12992475
rs12612333
rs2201051
rs1399676
rs114064845
rs114063764
rs4662446
rs9646683
rs1515240
rs17412589
rs146874695
rs10173102
rs16825854
rs35768585
rs7579963
rs58044807
rs11902559
rs62168172
rs115573521
rs78467347
rs1515241
rs34587339
rs16825861
rs143905394
rs17490854
rs16825866
rs34053477
rs13010057
rs35568691
rs34268363
rs17412644
rs139717153
rs16825874
rs116267232
rs7565581
rs7579656
rs79537225
rs111972749
rs1515242
rs62168173
rs9789624
rs9789625
rs16825883
rs6730880
rs115071378
rs79883621
rs1515243
rs62168174
rs9808567
rs2130858
rs13026986
rs34413329
rs1586750
rs115938910
rs9967870
rs34355329
rs115896612
rs62168175
rs1606806
rs13433004
rs190579613
rs2381867
rs13384828
rs11674960
rs114557040
rs7602000
rs62168176
rs59432889
rs13026015
rs62168178
rs78849214
rs34474599
rs1515232
rs4144838
rs16825902
rs13022804
rs1399667
rs7584807
rs13012335
rs16825912
rs16825916
rs111380244
rs62168192
rs141878347
rs16825922
rs6706487
rs114102875
rs12618750
rs17412774
rs12619396
rs6714304
rs72853046
rs13404625
rs6718009
rs1022310
rs139205519
rs62168195
rs16825929
rs6430114
rs78048266
rs150422203
rs13415561
rs12479100
rs1515252
rs2035786
rs2035787
rs13419312
rs12621515
rs1515253
rs1515254
rs7578813
rs77872370
rs12691725
rs13013359
rs72853064
rs10928276
rs68133316
rs112819777
rs76189840
rs180806322
rs12479145
rs13432108
rs12691726
rs4662448
rs12464439
rs4662449
rs79728686
rs36048383
rs34277692
rs10193889
rs17412908
rs1515245
rs16825975
rs13393945
rs17491167
rs72999903
rs10193417
rs79975776
rs75291528
rs10803514
rs968132
rs13018064
rs142616447
rs139964402
rs1913673
rs7565993
rs143335580
rs2381868
rs74783793
rs35745254
rs17491209
rs2138189
rs12691727
rs6717099
rs4662450
rs1606808
rs76114508
rs4662256
rs115239908
rs67175102
rs62168200
rs72999919
rs1828931
rs13426256
rs13426358
rs62168201
rs4662452
rs141695336
rs2130860
rs149965841
rs10185868
rs10198464
rs10194163
rs6430115
rs62168202
rs1949298
rs4520978
rs7609498
rs78786680
rs9973767
rs9973621
rs78691927
rs62168233
rs61051986
rs62168234
rs80343082
rs62168235
rs68158702
rs7563823
rs7594453
rs7571776
rs80046096
rs62168236
rs115058441
rs62168237
rs10194436
rs116195121
rs72853102
rs7583107
rs4662453
rs112805521
rs62168238
rs1399670
rs115825674
rs13406627
rs144995670
rs151274050
rs12691728
rs12991309
rs75588797
rs12612023
rs115778325
rs1515230
rs190546483
rs1399669
rs16825985
rs9653172
rs9653188
rs79659989
rs1399668
rs181046713
rs113670103
rs12691729
rs6740391
rs6740495
rs150083657
rs11693608
rs6714937
rs6744075
rs116410571
rs76053126
rs115251267
rs12691730
rs75027796
rs12691731
rs16825994
rs6727345
rs13387807
rs7604349
rs7577806
rs1515251
rs1515250
rs72854321
rs193208103
rs145224905
rs55662847
rs56109234
rs142494270
rs56130419
rs56125511
rs17491258
rs10192084
rs35890958
rs1515248
rs1515247
rs1515246
rs10496995
rs77214700
rs2035788
rs10195265
rs2035789
rs2172113
rs1040140
rs115640895
rs6721560
rs13422402
rs11691697
rs12329220
rs59126787
rs13401109
rs36049952
rs13404882
rs7609368
rs28501592
rs115382054
rs6705103
rs56832839
rs80224637
rs56161088
rs13013932
rs111485701
rs11692385
rs28589859
rs114414387
rs62168247
rs1109425
rs10184782
rs873627
rs115820951
rs34334946
rs7588984
rs147031734
rs80147867
rs56875377
rs116803092
rs62168248
rs4662454
rs10194432
rs116656677
rs13391956
rs192581515
rs10197939
rs992903
rs13013757
rs75961083
rs72999984
rs12611909
rs12621488
rs66532308
rs35585393
rs1826267
rs11902246
rs1491125
rs74576713
rs62169485
rs11675490
rs68171028
rs78016003
rs13025579
rs114235739
rs77828943
rs1602444
rs1602445
rs1907444
rs1907445
rs11681759
rs78350937
rs2201049
rs62169487
rs2172112
rs12465919
rs12467138
rs73001885
rs12691732
rs12691733
rs13395885
rs12691735
rs10178081
rs10190602
rs6731756
rs10928278
rs62169493
rs62169494
rs222829
rs74571772
rs10490593
rs222828
rs222827
rs222826
rs4277465
rs7579316
rs1986285
rs222825
rs7424648
rs62169495
rs2552540
rs56075542
rs116517278
rs55726321
rs73003718
rs114539691
rs17789657
rs75337516
rs222824
rs222822
rs222820
rs222819
rs222817
rs28595092
rs73005846
rs73005848
rs16826023
rs222816
rs61049169
rs222815
rs11680349
rs17733267
rs17789747
rs7561412
rs222814
rs222813
rs222812
rs75062136
rs222811
rs222810
rs13032210
rs222809
rs116689858
rs71430040
rs150840400
rs78630037
rs222808
rs222805
rs222803
rs11673782
rs147725967
rs142555987
rs4407186
rs62169534
rs34708096
rs73005868
rs79587612
rs10928279
rs62169536
rs2009737
rs73005874
rs12471553
rs1981909
rs13029081
rs4662258
rs13432440
rs61321901
rs12473657
rs74590948
rs192929249
rs142737096
rs150749738
rs144390038
rs62169537
rs7370138
rs13028950
rs13023649
rs150362011
rs79407769
rs16826041
rs16826044
rs4662457
rs2216929
rs73005886
rs73005889
rs17734111
rs12467509
rs17734150
rs62169538
rs76823176
rs80202878
rs188903201
rs6742634
rs75156540
rs72858351
rs73005897
rs147905931
rs144462112
rs35837353
rs73005898
rs140721776
rs16826056
rs79299124
rs147482831
rs17790772
rs1991166
rs76869133
rs2113773
rs7581247
```
