## Supplementary material for "Characterization of shared and ancestry-specific signals driving complex traits using multi-ancestry fine-mapping": s2.afreq

```
#CHROM	ID	REF	ALT	ALT_FREQS	OBS_CT
2	rs274841	A	G	0.41369	1008
2	rs80327112	T	A	0.0277778	1008
2	rs13007065	T	A	0.565476	1008
2	rs62167177	A	T	0.0128968	1008
2	rs274852	C	T	0.97123	1008
2	rs274850	G	A	0.97123	1008
2	rs36032963	G	A	0.563492	1008
2	rs78641649	G	A	0.0218254	1008
2	rs141890787	C	T	0.0208333	1008
2	rs16824600	A	G	0.0902778	1008
2	rs274849	T	G	0.993056	1008
2	rs274848	A	G	0.97123	1008
2	rs13032601	A	G	0.563492	1008
2	rs2697325	A	C	0.97123	1008
2	rs117229622	G	A	0.0208333	1008
2	rs274837	C	T	0.97123	1008
2	rs141781634	A	T	0.0248016	1008
2	rs78443749	G	T	0.19246	1008
2	rs140050785	T	C	0.0218254	1008
2	rs959809	A	G	0.993056	1008
2	rs67920867	A	G	0.5625	1008
2	rs275160	T	C	0.97123	1008
2	rs6755330	G	A	0.97123	1008
2	rs55949700	G	T	0.563492	1008
2	rs141265920	C	T	0.0188492	1008
2	rs117477310	T	A	0.0287698	1008
2	rs274838	G	A	0.888889	1008
2	rs16824614	G	A	0.126984	1008
2	rs13406759	T	C	0.126984	1008
2	rs1995832	A	G	0.147817	1008
2	rs7560745	C	T	0.147817	1008
2	rs1123225	A	T	0.147817	1008
2	rs188209886	G	A	0.0178571	1008
2	rs1123224	T	A	0.108135	1008
2	rs72858853	C	T	0.0436508	1008
2	rs6736077	T	C	0.155754	1008
2	rs72858854	A	C	0.0436508	1008
2	rs59546905	G	A	0.0456349	1008
2	rs7581822	A	G	0.0456349	1008
2	rs62167181	A	G	0.102183	1008
2	rs75695257	C	T	0.00198413	1008
2	rs7569986	T	G	0.0456349	1008
2	rs62167182	C	T	0.102183	1008
2	rs62167183	A	G	0.145833	1008
2	rs75813063	A	G	0.0436508	1008
2	rs62167184	T	C	0.102183	1008
2	rs13398905	G	A	0.143849	1008
2	rs68158303	G	A	0.0436508	1008
2	rs72858867	T	C	0.0436508	1008
2	rs72858869	T	G	0.0436508	1008
2	rs16824634	C	T	0.144841	1008
2	rs16824636	G	A	0.144841	1008
2	rs75374625	T	A	0.0436508	1008
2	rs73962283	T	C	0.0436508	1008
2	rs67197114	G	A	0.0436508	1008
2	rs68121385	G	A	0.0436508	1008
2	rs1822620	G	A	0.0436508	1008
2	rs1822619	T	C	0.0436508	1008
2	rs7588834	T	C	0.147817	1008
2	rs10496975	T	G	0.0436508	1008
2	rs60405113	A	C	0.0436508	1008
2	rs11898385	C	A	0.0436508	1008
2	rs11898388	C	G	0.0436508	1008
2	rs10200130	C	T	0.0436508	1008
2	rs59496356	T	C	0.0436508	1008
2	rs13017937	C	T	0.269841	1008
2	rs16824670	G	T	0.0446429	1008
2	rs68176193	G	A	0.0436508	1008
2	rs66929781	A	T	0.0436508	1008
2	rs58382632	G	A	0.0436508	1008
2	rs10172711	G	T	0.0436508	1008
2	rs10172809	G	A	0.0436508	1008
2	rs13407626	T	C	0.149802	1008
2	rs10176318	G	A	0.0436508	1008
2	rs10176344	G	T	0.14881	1008
2	rs10202348	A	C	0.152778	1008
2	rs10179372	C	A	0.0436508	1008
2	rs62167186	G	T	0.104167	1008
2	rs11897349	T	G	0.0436508	1008
2	rs62167187	T	A	0.104167	1008
2	rs12611786	A	T	0.267857	1008
2	rs10204792	T	C	0.0436508	1008
2	rs59546439	C	A	0.106151	1008
2	rs17409263	C	T	0.106151	1008
2	rs13412736	C	T	0.0436508	1008
2	rs10193147	C	A	0.0436508	1008
2	rs10171873	A	G	0.0436508	1008
2	rs7594382	T	C	0.151786	1008
2	rs17409291	A	T	0.106151	1008
2	rs112431496	C	T	0.104167	1008
2	rs11889988	A	G	0.0436508	1008
2	rs60168307	T	C	0.014881	1008
2	rs139066049	T	C	0.0277778	1008
2	rs17409305	A	T	0.106151	1008
2	rs17409319	C	T	0.104167	1008
2	rs62167201	G	T	0.102183	1008
2	rs62167202	T	C	0.102183	1008
2	rs17481270	G	T	0.103175	1008
2	rs17481305	A	G	0.102183	1008
2	rs140335329	G	A	0.0277778	1008
2	rs71428054	C	G	0.00992063	1008
2	rs10203763	G	A	0.150794	1008
2	rs74393431	A	G	0.0257937	1008
2	rs1816890	T	C	0.244048	1008
2	rs6756883	G	A	0.133929	1008
2	rs1445300	A	G	0.107143	1008
2	rs62167203	C	T	0.106151	1008
2	rs62167204	G	T	0.106151	1008
2	rs185036301	C	T	0.0128968	1008
2	rs967295	G	T	0.106151	1008
2	rs72993337	T	C	0.108135	1008
2	rs17481424	G	T	0.106151	1008
2	rs62167206	C	T	0.106151	1008
2	rs10928243	T	C	0.126984	1008
2	rs62167207	G	A	0.106151	1008
2	rs76813204	G	A	0.0188492	1008
2	rs13412382	G	A	0.135913	1008
2	rs72617097	T	C	0.270833	1008
2	rs13003259	G	A	0.323413	1008
2	rs138606100	A	G	0.0287698	1008
2	rs13385881	T	A	0.240079	1008
2	rs113747019	A	T	0.108135	1008
2	rs7572589	C	T	0.104167	1008
2	rs62167208	C	T	0.108135	1008
2	rs1117116	C	G	0.105159	1008
2	rs62167209	G	T	0.108135	1008
2	rs9287369	G	A	0.241071	1008
2	rs76101206	C	T	0.0367063	1008
2	rs4233570	A	G	0.240079	1008
2	rs62167210	A	C	0.102183	1008
2	rs2381710	C	T	0.104167	1008
2	rs4662237	A	G	0.240079	1008
2	rs4662238	A	G	0.240079	1008
2	rs10169888	T	G	0.282738	1008
2	rs62167211	A	G	0.102183	1008
2	rs6750386	C	T	0.104167	1008
2	rs2381711	G	A	0.240079	1008
2	rs56679869	T	C	0.155754	1008
2	rs17481452	T	C	0.155754	1008
2	rs10203950	G	A	0.130952	1008
2	rs2197362	C	T	0.0992063	1008
2	rs12691707	A	C	0.985119	1008
2	rs77436397	C	T	0.0396825	1008
2	rs1822881	A	G	0.0992063	1008
2	rs17409597	T	C	0.354167	1008
2	rs11687420	A	T	0.0972222	1008
2	rs62167216	G	T	0.306548	1008
2	rs12998573	C	T	0.305556	1008
2	rs1445304	T	C	0.68254	1008
2	rs1445305	G	A	0.230159	1008
2	rs79401543	C	G	0.0248016	1008
2	rs72860543	A	G	0.314484	1008
2	rs35484537	A	T	0.00793651	1008
2	rs36081742	A	C	0.00793651	1008
2	rs10187272	C	A	0.397817	1008
2	rs10496976	C	T	0.353175	1008
2	rs55980532	C	T	0.1875	1008
2	rs56315201	C	T	0.1875	1008
2	rs78763186	C	T	0.1875	1008
2	rs6710241	C	G	0.350198	1008
2	rs75330753	G	A	0.0674603	1008
2	rs1838381	T	C	0.695437	1008
2	rs147298469	C	T	0.0168651	1008
2	rs35536462	T	C	0.00793651	1008
2	rs67228941	C	T	0.00793651	1008
2	rs16824761	A	C	0.422619	1008
2	rs13003470	G	T	0.00793651	1008
2	rs55639614	C	G	0.177579	1008
2	rs13423475	C	T	0.376984	1008
2	rs74631846	C	T	0.177579	1008
2	rs77701305	A	T	0.0267857	1008
2	rs1445302	T	G	0.375	1008
2	rs78434477	T	C	0.177579	1008
2	rs2166088	A	C	0.374008	1008
2	rs34219305	G	A	0.00793651	1008
2	rs72860563	G	A	0.10119	1008
2	rs77006103	G	A	0.177579	1008
2	rs7609091	T	C	0.00793651	1008
2	rs17409653	T	C	0.00793651	1008
2	rs79097064	G	A	0.177579	1008
2	rs76513496	G	A	0.00694444	1008
2	rs58073177	G	A	0.196429	1008
2	rs113751998	T	A	0.00793651	1008
2	rs62167238	C	T	0.00793651	1008
2	rs10180522	A	C	0.102183	1008
2	rs116931287	T	C	0.031746	1008
2	rs149880427	T	G	0.014881	1008
2	rs79661939	C	A	0.176587	1008
2	rs77491762	T	C	0.177579	1008
2	rs193148872	T	C	0.0138889	1008
2	rs78446654	T	C	0.177579	1008
2	rs13005641	C	G	0.328373	1008
2	rs10176428	G	A	0.373016	1008
2	rs6722986	T	C	0.177579	1008
2	rs6723081	T	A	0.199405	1008
2	rs72860574	A	G	0.0109127	1008
2	rs12615682	G	A	0.328373	1008
2	rs62167239	A	G	0.0218254	1008
2	rs75075839	C	G	0.177579	1008
2	rs11683947	C	T	0.800595	1008
2	rs1992616	C	T	0.822421	1008
2	rs16855358	A	G	0.328373	1008
2	rs17481606	G	T	0.0109127	1008
2	rs76454694	A	G	0.0277778	1008
2	rs10188215	T	C	0.375	1008
2	rs10175957	G	C	0.671627	1008
2	rs78972380	T	G	0.0257937	1008
2	rs56744548	C	T	0.174603	1008
2	rs59491189	A	G	0.174603	1008
2	rs17481648	A	G	0.378968	1008
2	rs16824775	T	A	0.193452	1008
2	rs72860585	C	A	0.00694444	1008
2	rs146175949	T	G	0.0267857	1008
2	rs7590923	T	C	0.483135	1008
2	rs1445307	G	C	0.483135	1008
2	rs79782117	G	A	0.285714	1008
2	rs1822882	T	C	0.670635	1008
2	rs10496978	G	A	0.377976	1008
2	rs55699770	C	T	0.174603	1008
2	rs13407123	T	C	0.0992063	1008
2	rs73964009	G	A	0.193452	1008
2	rs10177949	C	T	0.477183	1008
2	rs17409807	A	G	0.193452	1008
2	rs117329741	C	A	0.0456349	1008
2	rs56222306	A	C	0.174603	1008
2	rs1516144	T	G	0.193452	1008
2	rs12373773	T	C	0.174603	1008
2	rs28608895	C	T	0.0972222	1008
2	rs2138451	A	C	0.176587	1008
2	rs1022335	T	A	0.469246	1008
2	rs17409835	T	A	0.118056	1008
2	rs76653189	G	T	0.118056	1008
2	rs60172980	G	A	0.118056	1008
2	rs73964012	G	C	0.118056	1008
2	rs1588942	G	A	0.118056	1008
2	rs1112964	A	G	0.118056	1008
2	rs10187072	C	T	0.587302	1008
2	rs150910191	A	G	0.00892857	1008
2	rs73964018	A	G	0.118056	1008
2	rs10445671	G	A	0.119048	1008
2	rs10445672	T	C	0.121032	1008
2	rs73964022	C	A	0.119048	1008
2	rs7590051	G	A	0.117063	1008
2	rs56247953	A	G	0.117063	1008
2	rs56179570	A	T	0.117063	1008
2	rs1996289	A	G	0.359127	1008
2	rs12479200	C	T	0.00297619	1008
2	rs56032934	C	T	0.116071	1008
2	rs72861707	A	T	0.0357143	1008
2	rs16824798	T	C	0.415675	1008
2	rs10928245	T	C	0.319444	1008
2	rs12622835	G	T	0.319444	1008
2	rs16824802	C	T	0.319444	1008
2	rs72861712	T	C	0.0863095	1008
2	rs961414	G	T	0.55754	1008
2	rs16824810	T	A	0.319444	1008
2	rs7596680	C	G	0.55754	1008
2	rs4422110	C	T	0.55754	1008
2	rs11675757	C	T	0.319444	1008
2	rs13400797	T	C	0.320437	1008
2	rs13387473	C	G	0.320437	1008
2	rs13401165	T	C	0.320437	1008
2	rs6756426	G	T	0.0843254	1008
2	rs6727617	A	C	0.0843254	1008
2	rs144026670	A	T	0.0248016	1008
2	rs1474011	G	A	0.558532	1008
2	rs16824821	C	T	0.0853175	1008
2	rs16824823	C	T	0.0853175	1008
2	rs1533426	G	A	0.441468	1008
2	rs6430080	C	A	0.441468	1008
2	rs16824827	C	A	0.0853175	1008
2	rs1040174	G	C	0.473214	1008
2	rs72861730	G	T	0.0853175	1008
2	rs1040173	C	T	0.474206	1008
2	rs16824829	G	C	0.0853175	1008
2	rs16824836	C	G	0.0853175	1008
2	rs16824838	T	G	0.0853175	1008
2	rs13034670	T	G	0.473214	1008
2	rs72861741	T	G	0.0853175	1008
2	rs72861744	G	T	0.0853175	1008
2	rs72861745	C	T	0.15377	1008
2	rs13009175	C	T	0.558532	1008
2	rs7571606	T	A	0.441468	1008
2	rs10803511	T	C	0.558532	1008
2	rs77620915	T	C	0.0208333	1008
2	rs2138445	A	C	0.558532	1008
2	rs9287371	T	A	0.0863095	1008
2	rs9287372	A	G	0.558532	1008
2	rs10427255	C	T	0.558532	1008
2	rs12471376	G	A	0.315476	1008
2	rs117113095	C	T	0.0297619	1008
2	rs1949331	T	C	0.472222	1008
2	rs72861761	A	G	0.152778	1008
2	rs10207381	T	C	0.472222	1008
2	rs1516136	A	T	0.472222	1008
2	rs10928246	G	A	0.472222	1008
2	rs7426372	A	G	0.319444	1008
2	rs10803512	T	A	0.472222	1008
2	rs10198737	G	C	0.472222	1008
2	rs10211081	T	A	0.472222	1008
2	rs1400080	T	C	0.0863095	1008
2	rs1949330	C	G	0.558532	1008
2	rs10199356	T	A	0.472222	1008
2	rs1516135	C	T	0.558532	1008
2	rs6752408	A	G	0.0863095	1008
2	rs12472231	C	T	0.472222	1008
2	rs1996287	G	T	0.559524	1008
2	rs1996286	C	T	0.558532	1008
2	rs2381726	T	C	0.558532	1008
2	rs1008127	A	G	0.472222	1008
2	rs16855364	T	C	0.0863095	1008
2	rs2138448	A	G	0.558532	1008
2	rs60612480	C	T	0.0406746	1008
2	rs4991228	C	T	0.0863095	1008
2	rs17410058	T	C	0.00396825	1008
2	rs1006135	A	T	0.472222	1008
2	rs1006134	A	G	0.472222	1008
2	rs10203432	C	T	0.318452	1008
2	rs1878129	C	T	0.0863095	1008
2	rs1996285	A	C	0.319444	1008
2	rs72861798	C	T	0.152778	1008
2	rs10496979	G	A	0.0873016	1008
2	rs7558398	T	C	0.472222	1008
2	rs41409746	T	C	0.0882937	1008
2	rs10211099	G	A	0.472222	1008
2	rs58110512	T	A	0.152778	1008
2	rs72863305	T	A	0.152778	1008
2	rs1474012	G	A	0.0863095	1008
2	rs12991651	C	T	0.318452	1008
2	rs6756212	C	T	0.558532	1008
2	rs6727588	A	T	0.472222	1008
2	rs993338	T	C	0.472222	1008
2	rs993337	G	A	0.472222	1008
2	rs79483307	T	G	0.0297619	1008
2	rs7561642	A	G	0.358135	1008
2	rs10928247	G	A	0.0625	1008
2	rs79762412	G	A	0.0248016	1008
2	rs13030994	G	A	0.656746	1008
2	rs13393501	T	C	0.306548	1008
2	rs34073072	A	T	0.0863095	1008
2	rs13383375	G	A	0.167659	1008
2	rs6751393	C	G	0.0863095	1008
2	rs72863324	C	T	0.0863095	1008
2	rs1516145	A	T	0.304563	1008
2	rs11891066	T	A	0.0863095	1008
2	rs2063862	A	G	0.304563	1008
2	rs11896319	A	G	0.0585317	1008
2	rs10928248	C	G	0.218254	1008
2	rs12465131	G	A	0.0585317	1008
2	rs6756333	G	A	0.0863095	1008
2	rs55867253	G	A	0.159722	1008
2	rs6730602	A	C	0.0863095	1008
2	rs34338764	A	T	0.695437	1008
2	rs72863347	G	A	0.0863095	1008
2	rs12466103	C	T	0.218254	1008
2	rs4452084	A	G	0.0585317	1008
2	rs13393887	C	T	0.159722	1008
2	rs13407544	T	C	0.159722	1008
2	rs4662420	C	A	0.304563	1008
2	rs11888688	G	A	0.0585317	1008
2	rs72863357	C	T	0.0863095	1008
2	rs4662240	T	C	0.0863095	1008
2	rs28380457	T	C	0.0575397	1008
2	rs11693164	A	G	0.218254	1008
2	rs7580214	T	C	0.0585317	1008
2	rs16824882	A	G	0.0863095	1008
2	rs11683757	C	T	0.0585317	1008
2	rs10171110	G	A	0.0585317	1008
2	rs72850403	G	A	0.0863095	1008
2	rs1516142	G	C	0.0575397	1008
2	rs1516141	A	G	0.304563	1008
2	rs10175039	C	T	0.305556	1008
2	rs10201277	A	C	0.304563	1008
2	rs16824893	A	G	0.0863095	1008
2	rs16824898	G	A	0.159722	1008
2	rs10204857	A	G	0.304563	1008
2	rs117712880	G	A	0.0664683	1008
2	rs1400082	G	A	0.91369	1008
2	rs10197143	T	C	0.218254	1008
2	rs6745444	A	G	0.695437	1008
2	rs2138449	C	A	0.91369	1008
2	rs1516140	G	A	0.91369	1008
2	rs6721116	G	A	0.695437	1008
2	rs4662421	A	G	0.0863095	1008
2	rs12617922	G	A	0.695437	1008
2	rs12471573	G	T	0.0585317	1008
2	rs11684989	C	A	0.218254	1008
2	rs12992327	C	A	0.40873	1008
2	rs10167867	A	G	0.91369	1008
2	rs1516139	G	C	0.218254	1008
2	rs1516138	A	G	0.0585317	1008
2	rs72850429	T	C	0.0863095	1008
2	rs79345401	T	C	0.0277778	1008
2	rs72850430	G	A	0.159722	1008
2	rs13389677	A	C	0.159722	1008
2	rs9287373	C	T	0.10119	1008
2	rs10173103	A	G	0.10119	1008
2	rs10197614	G	A	0.10119	1008
2	rs151306996	A	G	0.030754	1008
2	rs932140	G	T	0.0992063	1008
2	rs12996225	T	C	0.65873	1008
2	rs72850436	C	T	0.0992063	1008
2	rs16824949	G	T	0.659722	1008
2	rs77380584	A	C	0.0416667	1008
2	rs10496981	G	T	0.0992063	1008
2	rs1533427	A	G	0.758929	1008
2	rs72850442	A	G	0.100198	1008
2	rs10203292	G	A	0.854167	1008
2	rs960720	C	T	0.112103	1008
2	rs1516137	G	A	0.957341	1008
2	rs72850447	A	G	0.0426587	1008
2	rs10185946	A	G	0.957341	1008
2	rs2063866	A	C	0.112103	1008
2	rs2890772	G	T	0.65377	1008
2	rs74271336	G	C	0.0248016	1008
2	rs72850451	T	G	0.111111	1008
2	rs1913948	C	T	0.956349	1008
2	rs67981843	C	G	0.112103	1008
2	rs6738331	A	G	0.111111	1008
2	rs72850457	G	A	0.111111	1008
2	rs72850461	A	T	0.111111	1008
2	rs72850463	T	C	0.111111	1008
2	rs72850465	G	C	0.111111	1008
2	rs1516143	G	A	0.84623	1008
2	rs55814407	A	G	0.111111	1008
2	rs7591198	A	T	0.111111	1008
2	rs148446517	C	T	0.0367063	1008
2	rs4662422	T	C	0.111111	1008
2	rs140606746	G	A	0.0376984	1008
2	rs1913949	A	G	0.956349	1008
2	rs72850471	A	G	0.110119	1008
2	rs16824963	G	A	0.110119	1008
2	rs2008868	G	T	0.847222	1008
2	rs9287374	C	T	0.00694444	1008
2	rs12373846	A	G	0.847222	1008
2	rs184773742	A	C	0.0228175	1008
2	rs76894312	C	T	0.0426587	1008
2	rs16824966	A	G	0.108135	1008
2	rs79232576	A	C	0.030754	1008
2	rs16824984	G	T	0.030754	1008
2	rs1304935	C	T	0.967262	1008
2	rs2063863	G	A	0.967262	1008
2	rs59611249	T	A	0.109127	1008
2	rs140897118	C	T	0.015873	1008
2	rs72850485	A	G	0.108135	1008
2	rs11887767	T	C	0.103175	1008
2	rs79443015	C	G	0.173611	1008
2	rs72850487	A	C	0.103175	1008
2	rs66517906	T	A	0.103175	1008
2	rs72850489	T	C	0.103175	1008
2	rs57953861	G	A	0.103175	1008
2	rs13008797	A	G	0.209325	1008
2	rs56673819	T	C	0.0327381	1008
2	rs185534262	C	T	0.0208333	1008
2	rs77027504	G	A	0.0218254	1008
2	rs59038154	G	A	0.103175	1008
2	rs57241845	C	A	0.356151	1008
2	rs57008165	A	G	0.104167	1008
2	rs2035539	T	A	0.103175	1008
2	rs995308	G	A	0.864087	1008
2	rs12053155	T	C	0.103175	1008
2	rs2035538	T	G	0.103175	1008
2	rs16825016	T	A	0.103175	1008
2	rs16825019	G	A	0.103175	1008
2	rs72485559	A	G	0.104167	1008
2	rs376286372	A	G	0.0119048	1008
2	rs66847179	A	C	0.104167	1008
2	rs142351378	C	T	0.0287698	1008
2	rs6430082	G	A	0.863095	1008
2	rs12618995	C	T	0.863095	1008
2	rs2012418	A	G	0.967262	1008
2	rs72851609	G	C	0.0327381	1008
2	rs6754243	T	C	0.104167	1008
2	rs72851612	C	T	0.104167	1008
2	rs983115	G	A	0.862103	1008
2	rs73964081	A	G	0.104167	1008
2	rs368992236	G	T	0.0128968	1008
2	rs12995224	G	A	0.217262	1008
2	rs6708670	A	T	0.106151	1008
2	rs72851617	T	C	0.106151	1008
2	rs11694518	C	T	0.215278	1008
2	rs13035635	A	T	0.861111	1008
2	rs72851622	C	A	0.0327381	1008
2	rs6430083	C	T	0.861111	1008
2	rs68000532	C	T	0.105159	1008
2	rs72851629	T	C	0.105159	1008
2	rs17838523	T	A	0.105159	1008
2	rs4662424	A	C	0.105159	1008
2	rs13400519	G	A	0.00694444	1008
2	rs1385366	C	T	0.105159	1008
2	rs1385367	C	T	0.96627	1008
2	rs10196769	T	G	0.861111	1008
2	rs7582049	T	G	0.861111	1008
2	rs73964084	C	T	0.105159	1008
2	rs72851638	T	C	0.0337302	1008
2	rs10928250	A	T	0.96627	1008
2	rs3842898	A	G	0.861111	1008
2	rs3842899	A	T	0.96627	1008
2	rs12614884	G	A	0.0337302	1008
2	rs9287375	G	A	0.861111	1008
2	rs4662241	C	T	0.861111	1008
2	rs4662242	T	C	0.861111	1008
2	rs1484928	T	C	0.861111	1008
2	rs79767170	A	C	0.162698	1008
2	rs992986	T	C	0.96627	1008
2	rs77403092	T	A	0.150794	1008
2	rs6430085	T	G	0.638889	1008
2	rs6747939	A	G	0.861111	1008
2	rs1484929	C	T	0.96627	1008
2	rs1949332	C	A	0.105159	1008
2	rs2840149	T	A	0.861111	1008
2	rs1564825	G	A	0.861111	1008
2	rs1016530	T	C	0.861111	1008
2	rs16825075	C	A	0.105159	1008
2	rs7578129	G	T	0.861111	1008
2	rs12622738	T	C	0.638889	1008
2	rs7592837	T	C	0.861111	1008
2	rs7581734	G	T	0.861111	1008
2	rs56011010	G	A	0.0337302	1008
2	rs1484930	A	C	0.861111	1008
2	rs1351907	T	C	0.105159	1008
2	rs7586112	G	A	0.861111	1008
2	rs10198147	T	C	0.861111	1008
2	rs10185841	C	T	0.21627	1008
2	rs6727126	G	A	0.96627	1008
2	rs72851672	T	G	0.0337302	1008
2	rs2090327	A	T	0.864087	1008
2	rs72851676	T	C	0.0357143	1008
2	rs1471775	G	A	0.862103	1008
2	rs61560044	A	T	0.102183	1008
2	rs72851680	A	G	0.0357143	1008
2	rs74271346	C	G	0.308532	1008
2	rs138666085	T	C	0.0128968	1008
2	rs6430086	A	C	0.862103	1008
2	rs12612678	C	T	0.0357143	1008
2	rs12619081	A	G	0.0357143	1008
2	rs12621447	G	A	0.0357143	1008
2	rs67372452	T	C	0.0357143	1008
2	rs72851684	G	A	0.0357143	1008
2	rs56352912	G	A	0.102183	1008
2	rs61107916	T	C	0.102183	1008
2	rs12621589	C	T	0.0357143	1008
2	rs56070311	G	T	0.0357143	1008
2	rs68147838	A	G	0.0357143	1008
2	rs72851696	A	C	0.0357143	1008
2	rs34570306	C	T	0.611111	1008
2	rs72851700	T	A	0.0357143	1008
2	rs72852803	T	A	0.0357143	1008
2	rs6717337	A	G	0.897817	1008
2	rs116493529	T	C	0.0357143	1008
2	rs6430087	C	T	0.862103	1008
2	rs76337676	T	A	0.0813492	1008
2	rs72852814	G	A	0.0357143	1008
2	rs72852818	T	C	0.0357143	1008
2	rs7559810	T	A	0.964286	1008
2	rs72852820	A	G	0.0357143	1008
2	rs6413982	C	T	0.964286	1008
2	rs72852822	A	G	0.0357143	1008
2	rs72852824	A	T	0.0357143	1008
2	rs72852825	T	A	0.0357143	1008
2	rs16825087	T	C	0.102183	1008
2	rs12613199	C	A	0.0357143	1008
2	rs4662243	G	A	0.360119	1008
2	rs12619517	A	C	0.0357143	1008
2	rs12613278	C	T	0.0357143	1008
2	rs12619622	A	T	0.0357143	1008
2	rs12616712	T	G	0.0357143	1008
2	rs140726816	C	T	0.0357143	1008
2	rs188717352	G	A	0.0267857	1008
2	rs191957015	T	C	0.0357143	1008
2	rs191891853	T	C	0.0357143	1008
2	rs183030758	T	C	0.0357143	1008
2	rs140369409	T	C	0.0357143	1008
2	rs565319987	C	T	0.0168651	1008
2	rs79012880	G	A	0.102183	1008
2	rs7560253	G	A	0.862103	1008
2	rs116550736	T	C	0.0357143	1008
2	rs7560259	G	A	0.862103	1008
2	rs76063228	T	C	0.102183	1008
2	rs75426990	C	A	0.102183	1008
2	rs147320931	T	C	0.0357143	1008
2	rs111602073	G	A	0.0357143	1008
2	rs148523204	T	A	0.0357143	1008
2	rs142872395	G	A	0.0357143	1008
2	rs151188089	A	T	0.0357143	1008
2	rs139290031	T	C	0.0357143	1008
2	rs60303915	A	C	0.102183	1008
2	rs115972949	C	T	0.0357143	1008
2	rs116346176	A	G	0.0357143	1008
2	rs145463567	A	G	0.0357143	1008
2	rs16825101	C	T	0.0357143	1008
2	rs60440704	G	T	0.0357143	1008
2	rs78313424	C	T	0.104167	1008
2	rs16825107	A	G	0.0357143	1008
2	rs72852845	C	A	0.0357143	1008
2	rs56062753	C	A	0.0357143	1008
2	rs55810988	A	G	0.0357143	1008
2	rs56203207	T	C	0.0357143	1008
2	rs72852848	C	T	0.0357143	1008
2	rs12613968	C	T	0.0357143	1008
2	rs12614628	C	G	0.0357143	1008
2	rs12618073	T	C	0.0357143	1008
2	rs72852850	T	A	0.0357143	1008
2	rs72852852	C	T	0.0357143	1008
2	rs16825111	T	A	0.0357143	1008
2	rs72852855	A	G	0.0357143	1008
2	rs72852856	T	C	0.0357143	1008
2	rs72852863	C	T	0.0357143	1008
2	rs72852865	G	C	0.0357143	1008
2	rs72852867	T	G	0.0357143	1008
2	rs72852868	G	A	0.0357143	1008
2	rs72852869	A	C	0.0357143	1008
2	rs72852871	A	G	0.0357143	1008
2	rs72852876	T	C	0.0357143	1008
2	rs59074041	C	T	0.104167	1008
2	rs72852878	T	C	0.0357143	1008
2	rs72852880	G	T	0.0357143	1008
2	rs190014162	T	C	0.0119048	1008
2	rs12620189	G	A	0.0357143	1008
2	rs12620207	C	T	0.0357143	1008
2	rs16825118	T	C	0.105159	1008
2	rs72852883	A	G	0.0357143	1008
2	rs144588503	C	A	0.0178571	1008
2	rs1979517	A	G	0.859127	1008
2	rs16825122	G	T	0.105159	1008
2	rs72852886	T	A	0.0357143	1008
2	rs16825124	A	G	0.0357143	1008
2	rs72852887	G	A	0.0357143	1008
2	rs17482282	A	G	0.0357143	1008
2	rs72852889	G	T	0.0357143	1008
2	rs10460255	T	A	0.140873	1008
2	rs10175989	G	A	0.105159	1008
2	rs55865603	T	C	0.0357143	1008
2	rs1484926	T	C	0.860119	1008
2	rs72852893	A	G	0.0357143	1008
2	rs10180063	G	A	0.104167	1008
2	rs28416726	T	C	0.0357143	1008
2	rs28529730	A	C	0.0357143	1008
2	rs2054762	A	T	0.104167	1008
2	rs28692577	G	A	0.0357143	1008
2	rs28449827	C	A	0.0357143	1008
2	rs72852898	G	A	0.0357143	1008
2	rs146889204	T	C	0.0357143	1008
2	rs17482303	G	A	0.0357143	1008
2	rs10192394	C	T	0.688492	1008
2	rs13425697	T	G	0.104167	1008
2	rs17410451	C	T	0.0357143	1008
2	rs17482324	A	C	0.0357143	1008
2	rs56021065	T	C	0.0367063	1008
2	rs55766021	C	T	0.0357143	1008
2	rs17410479	A	T	0.0357143	1008
2	rs74509831	C	T	0.165675	1008
2	rs56174466	C	T	0.0357143	1008
2	rs72854707	T	C	0.0357143	1008
2	rs72854708	T	C	0.0357143	1008
2	rs7370102	G	C	0.860119	1008
2	rs72854710	A	G	0.0357143	1008
2	rs72854714	A	G	0.0357143	1008
2	rs10199699	C	A	0.854167	1008
2	rs72854716	A	C	0.0357143	1008
2	rs72854717	A	G	0.0357143	1008
2	rs72854718	G	A	0.0357143	1008
2	rs13429432	A	G	0.104167	1008
2	rs72854720	T	C	0.0357143	1008
2	rs72854721	C	T	0.0357143	1008
2	rs11892992	C	T	0.139881	1008
2	rs72854723	T	C	0.0357143	1008
2	rs12691710	T	A	0.860119	1008
2	rs72854728	G	A	0.0357143	1008
2	rs13407875	C	T	0.104167	1008
2	rs72854732	C	T	0.0357143	1008
2	rs12618803	C	T	0.0357143	1008
2	rs12618828	C	T	0.0357143	1008
2	rs1385356	T	C	0.0357143	1008
2	rs72854740	T	C	0.0357143	1008
2	rs17482358	T	C	0.0357143	1008
2	rs72854742	A	G	0.0357143	1008
2	rs72854743	T	G	0.0357143	1008
2	rs72854747	T	A	0.0357143	1008
2	rs72854748	G	A	0.0357143	1008
2	rs72854750	C	A	0.0357143	1008
2	rs72854751	A	G	0.0357143	1008
2	rs66498010	T	C	0.0357143	1008
2	rs17410493	C	G	0.0357143	1008
2	rs10496982	A	C	0.104167	1008
2	rs17410535	T	C	0.165675	1008
2	rs17482414	G	A	0.165675	1008
2	rs17410542	A	G	0.0357143	1008
2	rs1484918	C	G	0.860119	1008
2	rs10191819	A	C	0.139881	1008
2	rs148057115	T	G	0.0208333	1008
2	rs10176779	A	G	0.104167	1008
2	rs72854764	G	A	0.0357143	1008
2	rs13383852	T	A	0.104167	1008
2	rs13395767	A	G	0.104167	1008
2	rs17410563	G	T	0.0357143	1008
2	rs17482435	G	A	0.0357143	1008
2	rs72854769	T	A	0.0367063	1008
2	rs11901708	G	A	0.117063	1008
2	rs10187579	A	G	0.832341	1008
2	rs2381743	C	A	0.171627	1008
2	rs72854776	T	C	0.162698	1008
2	rs10193706	A	C	0.616071	1008
2	rs10432330	C	T	0.161706	1008
2	rs876903	A	T	0.832341	1008
2	rs900980	C	T	0.838294	1008
2	rs11899509	A	T	0.161706	1008
2	rs4662244	C	A	0.161706	1008
2	rs191153177	A	G	0.00892857	1008
2	rs7581334	G	A	0.832341	1008
2	rs138939885	G	A	0.0168651	1008
2	rs6734779	G	T	0.832341	1008
2	rs12623580	A	C	0.838294	1008
2	rs1484920	C	T	0.838294	1008
2	rs4662426	G	A	0.837302	1008
2	rs1484919	G	A	0.832341	1008
2	rs12619621	G	T	0.0386905	1008
2	rs953246	T	A	0.21131	1008
2	rs16825205	T	C	0.205357	1008
2	rs16825218	G	A	0.161706	1008
2	rs10186882	A	G	0.833333	1008
2	rs11895440	A	T	0.21627	1008
2	rs6727997	A	G	0.645833	1008
2	rs16825228	A	G	0.590278	1008
2	rs6715269	T	C	0.641865	1008
2	rs78632456	G	T	0.142857	1008
2	rs6430090	A	G	0.615079	1008
2	rs6719184	T	C	0.175595	1008
2	rs7609422	G	A	0.610119	1008
2	rs76407510	C	T	0.0505952	1008
2	rs35696970	C	T	0.378968	1008
2	rs7573795	T	C	0.174603	1008
2	rs6430091	C	T	0.609127	1008
2	rs74418972	C	T	0.141865	1008
2	rs1484917	A	G	0.609127	1008
2	rs1484916	G	C	0.174603	1008
2	rs6744328	A	G	0.434524	1008
2	rs6716090	C	T	0.434524	1008
2	rs61111812	A	G	0.174603	1008
2	rs6716394	G	A	0.434524	1008
2	rs7577837	A	C	0.613095	1008
2	rs7568603	T	G	0.609127	1008
2	rs7571848	T	A	0.60119	1008
2	rs10188267	T	C	0.439484	1008
2	rs10175928	C	T	0.60119	1008
2	rs75823384	T	C	0.0505952	1008
2	rs12615318	C	A	0.0515873	1008
2	rs12468287	C	A	0.60119	1008
2	rs12476415	A	G	0.382937	1008
2	rs4662246	A	G	0.615079	1008
2	rs4662247	A	G	0.614087	1008
2	rs4662248	T	C	0.615079	1008
2	rs6430092	C	T	0.434524	1008
2	rs6430093	A	G	0.615079	1008
2	rs75180379	G	T	0.0515873	1008
2	rs57603568	C	A	0.180556	1008
2	rs6741492	T	C	0.615079	1008
2	rs80049690	T	G	0.00992063	1008
2	rs1023965	C	A	0.615079	1008
2	rs1023964	C	A	0.615079	1008
2	rs59064308	G	C	0.181548	1008
2	rs10211277	T	A	0.433532	1008
2	rs12463464	T	G	0.433532	1008
2	rs7558067	A	C	0.615079	1008
2	rs2306682	C	T	0.375992	1008
2	rs113223814	C	G	0.43254	1008
2	rs7598920	A	C	0.615079	1008
2	rs74626210	T	C	0.181548	1008
2	rs1385363	A	G	0.615079	1008
2	rs2200363	T	A	0.375992	1008
2	rs1385362	A	T	0.616071	1008
2	rs4662431	C	T	0.615079	1008
2	rs4662432	A	G	0.433532	1008
2	rs2054763	T	G	0.433532	1008
2	rs78270796	A	G	0.0515873	1008
2	rs34734151	T	C	0.375	1008
2	rs73962416	T	C	0.181548	1008
2	rs10198306	G	A	0.433532	1008
2	rs10210854	T	C	0.615079	1008
2	rs74398958	G	A	0.181548	1008
2	rs59911227	A	G	0.181548	1008
2	rs56172107	A	T	0.181548	1008
2	rs73962417	G	C	0.183532	1008
2	rs1385361	T	C	0.433532	1008
2	rs1351906	G	A	0.616071	1008
2	rs72856145	A	C	0.219246	1008
2	rs17489143	C	T	0.375992	1008
2	rs11694449	G	A	0.426587	1008
2	rs16825266	C	T	0.18254	1008
2	rs77283667	T	A	0.0505952	1008
2	rs867005	T	C	0.616071	1008
2	rs952210	A	G	0.375992	1008
2	rs1385359	G	T	0.433532	1008
2	rs1385358	G	T	0.375992	1008
2	rs13410636	A	G	0.375992	1008
2	rs10928254	T	A	0.18254	1008
2	rs16825272	C	T	0.00595238	1008
2	rs2381745	C	T	0.615079	1008
2	rs13421257	C	G	0.433532	1008
2	rs10928255	G	C	0.616071	1008
2	rs13396072	A	G	0.433532	1008
2	rs13396091	A	G	0.433532	1008
2	rs13424245	C	T	0.433532	1008
2	rs7603916	T	C	0.375992	1008
2	rs7567067	A	G	0.616071	1008
2	rs7567166	A	G	0.617063	1008
2	rs76756270	T	G	0.183532	1008
2	rs115248214	A	G	0.0486111	1008
2	rs7608096	T	A	0.433532	1008
2	rs10210894	G	A	0.62004	1008
2	rs10176261	T	C	0.618056	1008
2	rs73962431	A	G	0.183532	1008
2	rs12691711	C	T	0.00694444	1008
2	rs2381746	A	G	0.618056	1008
2	rs10179272	T	C	0.618056	1008
2	rs34906711	C	A	0.183532	1008
2	rs1385368	T	A	0.618056	1008
2	rs11885945	C	T	0.183532	1008
2	rs7604776	C	G	0.376984	1008
2	rs16825289	A	G	0.183532	1008
2	rs6757584	G	A	0.183532	1008
2	rs74769191	A	G	0.0505952	1008
2	rs6707541	G	A	0.0505952	1008
2	rs73962434	C	A	0.183532	1008
2	rs10204009	A	G	0.376984	1008
2	rs2381747	T	G	0.618056	1008
2	rs2381748	T	A	0.618056	1008
2	rs10496984	G	A	0.183532	1008
2	rs2381749	A	C	0.618056	1008
2	rs2381750	G	T	0.0505952	1008
2	rs16825300	G	C	0.183532	1008
2	rs2381751	T	C	0.378968	1008
2	rs75128157	T	C	0.179563	1008
2	rs2381752	C	T	0.618056	1008
2	rs6430094	A	C	0.617063	1008
2	rs4309527	C	T	0.181548	1008
2	rs6719363	G	A	0.430556	1008
2	rs2381753	C	T	0.181548	1008
2	rs2381754	G	A	0.617063	1008
2	rs9287376	C	A	0.378968	1008
2	rs79180145	C	A	0.0505952	1008
2	rs79693928	C	G	0.10119	1008
2	rs72856181	G	A	0.00198413	1008
2	rs78105304	T	C	0.356151	1008
2	rs150914632	A	G	0.0168651	1008
2	rs12619445	C	A	0.516865	1008
2	rs2381755	A	G	0.877976	1008
2	rs72856183	G	A	0.00198413	1008
2	rs2381756	C	A	0.515873	1008
2	rs117319756	T	A	0.0347222	1008
2	rs78755052	A	T	0.498016	1008
2	rs10190723	A	T	0.513889	1008
2	rs16825313	C	A	0.0218254	1008
2	rs16825317	A	G	0.031746	1008
2	rs75542845	C	A	0.014881	1008
2	rs4632277	T	C	0.499008	1008
2	rs10193661	A	G	0.0128968	1008
2	rs13005032	G	A	0.347222	1008
2	rs72998799	T	G	0.014881	1008
2	rs7572905	T	A	0.876984	1008
2	rs16825330	T	C	0.50496	1008
2	rs10183073	G	T	0.0277778	1008
2	rs13393482	C	T	0.155754	1008
2	rs13394364	G	T	0.0277778	1008
2	rs76648604	T	C	0.0297619	1008
2	rs34551046	T	C	0.171627	1008
2	rs36061393	T	G	0.614087	1008
2	rs7599062	A	G	0.52877	1008
2	rs78596954	G	A	0.15377	1008
2	rs7586944	T	C	0.878968	1008
2	rs11896112	G	A	0.124008	1008
2	rs117252883	C	T	0.0367063	1008
2	rs72856201	T	A	0.102183	1008
2	rs118013421	G	T	0.0347222	1008
2	rs17489400	A	C	0.094246	1008
2	rs16825339	C	T	0.094246	1008
2	rs10178168	A	C	0.014881	1008
2	rs4662434	T	A	0.160714	1008
2	rs10167121	T	C	0.014881	1008
2	rs112389291	C	T	0.094246	1008
2	rs68002929	T	A	0.094246	1008
2	rs67082009	C	A	0.0952381	1008
2	rs72857408	C	G	0.094246	1008
2	rs72857410	A	T	0.094246	1008
2	rs12998978	A	G	0.159722	1008
2	rs376763669	A	G	0.0128968	1008
2	rs2381757	C	T	0.156746	1008
2	rs2890780	G	A	0.094246	1008
2	rs12623924	T	G	0.160714	1008
2	rs11689535	C	T	0.014881	1008
2	rs16825349	A	G	0.094246	1008
2	rs11683083	A	G	0.0952381	1008
2	rs2381759	A	T	0.0952381	1008
2	rs72857419	T	C	0.0952381	1008
2	rs10170496	G	T	0.014881	1008
2	rs13006403	A	T	0.156746	1008
2	rs72857421	T	C	0.0952381	1008
2	rs72857423	C	A	0.0952381	1008
2	rs72857425	C	A	0.0952381	1008
2	rs72857426	G	T	0.0952381	1008
2	rs141998752	C	T	0.0228175	1008
2	rs80297339	T	C	0.0337302	1008
2	rs16825356	A	G	0.0952381	1008
2	rs72857431	G	A	0.0952381	1008
2	rs72857434	A	G	0.0952381	1008
2	rs6430095	G	A	0.0952381	1008
2	rs2381760	A	G	0.0952381	1008
2	rs72857442	G	A	0.0992063	1008
2	rs6709699	G	T	0.276786	1008
2	rs17489608	C	T	0.168651	1008
2	rs368622058	A	T	0.014881	1008
2	rs12691712	A	G	0.396825	1008
2	rs13000780	A	G	0.395833	1008
2	rs56110967	T	C	0.396825	1008
2	rs16825363	C	T	0.396825	1008
2	rs7583637	G	T	0.396825	1008
2	rs7583742	G	A	0.396825	1008
2	rs5014950	C	T	0.395833	1008
2	rs4260184	C	T	0.134921	1008
2	rs2381762	T	G	0.396825	1008
2	rs7575041	G	A	0.395833	1008
2	rs10190915	G	T	0.396825	1008
2	rs12992345	G	A	0.396825	1008
2	rs17411454	C	G	0.0525794	1008
2	rs59602261	G	A	0.262897	1008
2	rs35819886	T	C	0.132937	1008
2	rs35813516	C	T	0.395833	1008
2	rs2381763	T	A	0.395833	1008
2	rs145105275	C	T	0.0734127	1008
2	rs2381765	G	A	0.395833	1008
2	rs6430096	A	T	0.261905	1008
2	rs6430097	G	A	0.395833	1008
2	rs6740518	C	A	0.394841	1008
2	rs143134262	A	G	0.0277778	1008
2	rs2381766	C	T	0.132937	1008
2	rs58406619	T	C	0.272817	1008
2	rs137901789	A	G	0.0684524	1008
2	rs10754920	C	G	0.393849	1008
2	rs6749109	G	A	0.0277778	1008
2	rs11695870	G	A	0.344246	1008
2	rs6749195	C	T	0.374008	1008
2	rs10928256	T	C	0.16369	1008
2	rs12468635	T	C	0.130952	1008
2	rs10182561	T	C	0.138889	1008
2	rs115450264	A	C	0.0248016	1008
2	rs7578965	A	C	0.138889	1008
2	rs11887675	C	T	0.0248016	1008
2	rs13405633	T	A	0.224206	1008
2	rs7592820	C	T	0.164683	1008
2	rs11903975	G	T	0.0248016	1008
2	rs77800224	C	A	0.0694444	1008
2	rs10165639	C	T	0.138889	1008
2	rs9653171	G	A	0.138889	1008
2	rs142909765	T	C	0.030754	1008
2	rs11674558	G	C	0.138889	1008
2	rs142232489	A	T	0.0248016	1008
2	rs2704773	A	G	0.223214	1008
2	rs7577976	A	C	0.16369	1008
2	rs7607770	G	T	0.16369	1008
2	rs187881179	G	A	0.0198413	1008
2	rs13003549	A	G	0.138889	1008
2	rs7569165	T	C	0.138889	1008
2	rs7581808	A	G	0.16369	1008
2	rs7584629	A	T	0.16369	1008
2	rs2577228	C	T	0.223214	1008
2	rs6710738	G	A	0.0248016	1008
2	rs12473850	T	G	0.16369	1008
2	rs78352004	C	T	0.0803571	1008
2	rs10048724	G	A	0.138889	1008
2	rs74865042	G	T	0.0744048	1008
2	rs60220827	G	C	0.0248016	1008
2	rs6430098	T	G	0.16369	1008
2	rs11895157	G	A	0.0248016	1008
2	rs55942453	A	G	0.138889	1008
2	rs55633567	G	A	0.138889	1008
2	rs75925101	T	C	0.0248016	1008
2	rs55856040	T	C	0.35119	1008
2	rs9287378	A	T	0.16369	1008
2	rs2577227	G	A	0.223214	1008
2	rs10190902	T	C	0.138889	1008
2	rs10201848	A	G	0.16369	1008
2	rs1982165	A	G	0.138889	1008
2	rs1982164	C	T	0.138889	1008
2	rs12691713	T	C	0.138889	1008
2	rs7576721	G	T	0.0248016	1008
2	rs2704774	T	C	0.386905	1008
2	rs60824550	G	T	0.0793651	1008
2	rs7580289	C	T	0.0248016	1008
2	rs10928257	C	T	0.139881	1008
2	rs6733821	C	T	0.164683	1008
2	rs6705350	A	G	0.139881	1008
2	rs6737874	G	A	0.164683	1008
2	rs6737894	G	A	0.139881	1008
2	rs115810270	G	A	0.0248016	1008
2	rs11902015	C	T	0.0248016	1008
2	rs10205783	G	A	0.138889	1008
2	rs10202902	T	C	0.138889	1008
2	rs2704775	G	A	0.222222	1008
2	rs12465536	A	G	0.222222	1008
2	rs150217690	A	G	0.014881	1008
2	rs10197322	G	A	0.138889	1008
2	rs973326	C	T	0.222222	1008
2	rs115203165	G	A	0.0248016	1008
2	rs77769561	T	C	0.0248016	1008
2	rs78693461	G	A	0.0337302	1008
2	rs138661554	A	C	0.0267857	1008
2	rs7570467	A	G	0.138889	1008
2	rs13035859	G	A	0.137897	1008
2	rs6710962	T	G	0.0248016	1008
2	rs6753273	C	T	0.0248016	1008
2	rs75399032	G	A	0.0793651	1008
2	rs2577221	T	C	0.382937	1008
2	rs6753880	G	A	0.0248016	1008
2	rs73962483	T	C	0.0248016	1008
2	rs145690676	G	A	0.0188492	1008
2	rs73962484	A	G	0.0248016	1008
2	rs2246147	A	G	0.382937	1008
2	rs1437716	T	C	0.220238	1008
2	rs73962485	G	A	0.0248016	1008
2	rs2704776	A	G	0.24504	1008
2	rs2704777	A	G	0.220238	1008
2	rs79446426	T	A	0.0248016	1008
2	rs78318929	T	C	0.107143	1008
2	rs2704778	C	T	0.382937	1008
2	rs114567222	G	A	0.0248016	1008
2	rs10496986	C	T	0.137897	1008
2	rs73962488	G	A	0.0248016	1008
2	rs2704779	G	A	0.220238	1008
2	rs2577222	G	A	0.220238	1008
2	rs116455226	T	C	0.0248016	1008
2	rs2083106	C	G	0.220238	1008
2	rs7603004	T	G	0.0248016	1008
2	rs7589182	C	A	0.0248016	1008
2	rs1437717	A	C	0.219246	1008
2	rs766540	A	G	0.382937	1008
2	rs2704781	G	T	0.24504	1008
2	rs1561276	G	A	0.220238	1008
2	rs117184145	G	A	0.0267857	1008
2	rs12997942	C	T	0.137897	1008
2	rs2704783	T	C	0.220238	1008
2	rs2083107	G	T	0.617063	1008
2	rs4662250	A	T	0.75496	1008
2	rs2464542	G	T	0.220238	1008
2	rs11891563	A	C	0.0248016	1008
2	rs10496987	T	C	0.138889	1008
2	rs4662435	T	C	0.861111	1008
2	rs2577212	G	A	0.24504	1008
2	rs2704785	T	C	0.24504	1008
2	rs2704786	G	A	0.24504	1008
2	rs2043750	A	G	0.220238	1008
2	rs2043751	G	A	0.220238	1008
2	rs2118390	T	G	0.861111	1008
2	rs2043752	G	A	0.24504	1008
2	rs1370521	C	T	0.24504	1008
2	rs2381769	A	G	0.24504	1008
2	rs75398140	A	T	0.0248016	1008
2	rs58948964	T	C	0.249008	1008
2	rs11678727	G	C	0.162698	1008
2	rs78823739	G	A	0.0257937	1008
2	rs78862952	T	C	0.0892857	1008
2	rs2704787	T	C	0.249008	1008
2	rs2577213	T	G	0.249008	1008
2	rs117515899	G	A	0.0416667	1008
2	rs16825440	G	A	0.563492	1008
2	rs7565604	G	A	0.0277778	1008
2	rs7568479	C	G	0.0248016	1008
2	rs16825446	A	G	0.564484	1008
2	rs111406897	C	A	0.00892857	1008
2	rs2252079	T	A	0.837302	1008
2	rs34088574	A	T	0.107143	1008
2	rs2704788	G	T	0.83631	1008
2	rs2577215	C	T	0.869048	1008
2	rs16825450	A	G	0.235119	1008
2	rs2577216	C	T	0.585317	1008
2	rs2704789	G	A	0.584325	1008
2	rs10181429	C	G	0.294643	1008
2	rs4662251	G	A	0.230159	1008
2	rs10184922	G	C	0.294643	1008
2	rs1982167	G	C	0.177579	1008
2	rs1437710	G	A	0.592262	1008
2	rs11901196	T	C	0.294643	1008
2	rs77630478	C	A	0.0238095	1008
2	rs2251352	T	A	0.592262	1008
2	rs1437711	G	A	0.295635	1008
2	rs2704791	C	T	0.822421	1008
2	rs6757470	A	G	0.230159	1008
2	rs979526	G	A	0.592262	1008
2	rs10197841	G	A	0.294643	1008
2	rs2704796	T	G	0.59127	1008
2	rs2704795	G	A	0.592262	1008
2	rs1437712	A	G	0.822421	1008
2	rs2704793	G	C	0.592262	1008
2	rs7574416	G	C	0.285714	1008
2	rs2577217	A	G	0.295635	1008
2	rs893334	C	G	0.285714	1008
2	rs13426482	T	G	0.294643	1008
2	rs2704792	C	G	0.592262	1008
2	rs12691714	C	A	0.295635	1008
2	rs1370522	T	C	0.592262	1008
2	rs1370523	C	A	0.821429	1008
2	rs2577218	C	T	0.592262	1008
2	rs35292258	A	G	0.592262	1008
2	rs12614476	A	C	0.295635	1008
2	rs9287380	C	G	0.704365	1008
2	rs12614611	A	C	0.281746	1008
2	rs9287381	G	A	0.704365	1008
2	rs142968952	T	C	0.0515873	1008
2	rs151117957	A	G	0.0416667	1008
2	rs16825475	T	A	0.230159	1008
2	rs13025537	G	A	0.407738	1008
2	rs13405221	A	G	0.305556	1008
2	rs13430877	C	A	0.304563	1008
2	rs16855380	G	A	0.229167	1008
2	rs9287382	C	A	0.571429	1008
2	rs16825477	A	C	0.232143	1008
2	rs16825480	T	C	0.311508	1008
2	rs71428068	G	T	0.311508	1008
2	rs112684553	G	A	0.0119048	1008
2	rs16825483	T	C	0.0694444	1008
2	rs13401239	A	G	0.311508	1008
2	rs16825485	A	T	0.258929	1008
2	rs12691715	T	C	0.3125	1008
2	rs10496989	C	T	0.310516	1008
2	rs4662436	A	G	0.258929	1008
2	rs1542020	A	G	0.3125	1008
2	rs1542019	C	G	0.310516	1008
2	rs77214030	A	G	0.00992063	1008
2	rs1437715	G	T	0.3125	1008
2	rs10178659	G	C	0.310516	1008
2	rs72861041	C	T	0.258929	1008
2	rs13404357	G	A	0.310516	1008
2	rs12691716	A	G	0.3125	1008
2	rs72861045	T	C	0.258929	1008
2	rs35544951	T	C	0.310516	1008
2	rs112027107	C	A	0.299603	1008
2	rs13396137	C	T	0.3125	1008
2	rs35292102	A	G	0.310516	1008
2	rs12691717	A	G	0.310516	1008
2	rs13399685	C	G	0.311508	1008
2	rs13413211	T	C	0.3125	1008
2	rs13399911	C	T	0.310516	1008
2	rs141070748	C	T	0.311508	1008
2	rs112457640	A	G	0.571429	1008
2	rs13403553	C	A	0.310516	1008
2	rs144947490	C	T	0.299603	1008
2	rs113831459	A	C	0.258929	1008
2	rs138821458	A	G	0.258929	1008
2	rs77918449	A	T	0.0337302	1008
2	rs145808855	C	T	0.0436508	1008
2	rs10194464	C	T	0.571429	1008
2	rs10427396	T	C	0.258929	1008
2	rs10427400	T	C	0.571429	1008
2	rs117517628	G	A	0.0198413	1008
2	rs10496990	A	C	0.571429	1008
2	rs140488981	G	A	0.0138889	1008
2	rs13421583	C	T	0.3125	1008
2	rs35164012	G	T	0.3125	1008
2	rs1437714	T	C	0.571429	1008
2	rs10928264	T	C	0.145833	1008
2	rs16825534	G	A	0.310516	1008
2	rs117300672	C	T	0.0198413	1008
2	rs13413137	C	T	0.310516	1008
2	rs16825539	A	G	0.258929	1008
2	rs11898170	G	A	0.3125	1008
2	rs12691719	G	T	0.310516	1008
2	rs13417105	G	A	0.3125	1008
2	rs1228095	A	T	0.282738	1008
2	rs12233129	C	T	0.0505952	1008
2	rs11889036	A	T	0.3125	1008
2	rs10203259	G	A	0.3125	1008
2	rs6755039	T	C	0.571429	1008
2	rs143513423	G	T	0.0228175	1008
2	rs10168781	T	C	0.310516	1008
2	rs11901275	G	A	0.310516	1008
2	rs4591296	A	G	0.109127	1008
2	rs72861062	C	A	0.236111	1008
2	rs2178633	C	T	0.145833	1008
2	rs72861065	G	A	0.258929	1008
2	rs13025943	G	A	0.310516	1008
2	rs11904072	G	T	0.310516	1008
2	rs16855387	A	C	0.3125	1008
2	rs77357812	A	T	0.0347222	1008
2	rs6756517	G	A	0.258929	1008
2	rs13390976	C	T	0.3125	1008
2	rs141972846	G	C	0.258929	1008
2	rs112880591	G	A	0.258929	1008
2	rs12691720	C	T	0.3125	1008
2	rs139710460	C	G	0.0198413	1008
2	rs75564436	A	G	0.0198413	1008
2	rs13430449	G	A	0.3125	1008
2	rs16825545	A	T	0.258929	1008
2	rs67159179	C	G	0.571429	1008
2	rs34104915	T	A	0.3125	1008
2	rs13007611	A	G	0.3125	1008
2	rs1228071	T	C	0.6875	1008
2	rs1228070	A	G	0.6875	1008
2	rs1228069	G	A	0.6875	1008
2	rs1228068	G	C	0.689484	1008
2	rs6724640	T	C	0.259921	1008
2	rs118097328	A	G	0.0228175	1008
2	rs1228066	A	G	0.6875	1008
2	rs1228065	C	T	0.689484	1008
2	rs10193904	T	G	0.310516	1008
2	rs1228064	T	C	0.6875	1008
2	rs1228063	G	A	0.6875	1008
2	rs1370526	C	T	0.257937	1008
2	rs1370525	T	C	0.258929	1008
2	rs16825566	T	C	0.310516	1008
2	rs1922038	T	C	0.6875	1008
2	rs1228057	C	T	0.6875	1008
2	rs16825575	A	T	0.310516	1008
2	rs1228055	G	A	0.690476	1008
2	rs1228054	C	T	0.6875	1008
2	rs149967025	A	G	0.0168651	1008
2	rs10180297	C	T	0.311508	1008
2	rs766139	A	G	0.685516	1008
2	rs1228059	T	A	0.685516	1008
2	rs146031853	C	G	0.0188492	1008
2	rs10184547	G	C	0.313492	1008
2	rs116896006	A	G	0.0228175	1008
2	rs1228058	A	G	0.684524	1008
2	rs66484168	G	A	0.255952	1008
2	rs79826831	G	A	0.237103	1008
2	rs966831	A	G	0.684524	1008
2	rs1228061	A	C	0.229167	1008
2	rs75744832	C	G	0.362103	1008
2	rs150388262	T	G	0.0357143	1008
2	rs71430030	A	G	0.363095	1008
2	rs12996593	C	T	0.623016	1008
2	rs72862334	A	T	0.232143	1008
2	rs72862336	C	A	0.256944	1008
2	rs1561275	C	A	0.623016	1008
2	rs12619274	C	T	0.0644841	1008
2	rs1561274	T	C	0.363095	1008
2	rs1561273	A	C	0.363095	1008
2	rs117273663	C	T	0.046627	1008
2	rs6760390	A	C	0.366071	1008
2	rs6735536	G	A	0.623016	1008
2	rs4471837	C	T	0.366071	1008
2	rs146580088	T	G	0.0138889	1008
2	rs145022554	G	A	0.0168651	1008
2	rs6747057	C	T	0.623016	1008
2	rs74595984	G	A	0.298611	1008
2	rs10221780	A	G	0.363095	1008
2	rs2577219	A	T	0.376984	1008
2	rs28786802	G	A	0.363095	1008
2	rs28793347	A	T	0.363095	1008
2	rs6723151	C	G	0.624008	1008
2	rs6751558	A	G	0.624008	1008
2	rs12619866	C	A	0.388889	1008
2	rs74453889	T	C	0.0634921	1008
2	rs12691721	A	T	0.386905	1008
2	rs1437713	C	A	0.64881	1008
2	rs72862355	G	A	0.00992063	1008
2	rs10174302	T	C	0.0654762	1008
2	rs973825	T	G	0.71627	1008
2	rs149333110	T	G	0.0138889	1008
2	rs13389966	C	T	0.0674603	1008
2	rs1228082	T	C	0.715278	1008
2	rs73006411	C	T	0.293651	1008
2	rs7564569	A	G	0.294643	1008
2	rs7608036	T	C	0.295635	1008
2	rs1228080	T	C	0.715278	1008
2	rs1228079	C	G	0.342262	1008
2	rs1228078	C	T	0.634921	1008
2	rs77628465	A	C	0.0892857	1008
2	rs1370524	A	G	0.292659	1008
2	rs1228076	C	T	0.342262	1008
2	rs1228075	G	A	0.34127	1008
2	rs10207472	A	G	0.0684524	1008
2	rs1228074	C	T	0.342262	1008
2	rs1228073	T	C	0.344246	1008
2	rs1228072	A	G	0.343254	1008
2	rs34995842	C	T	0.115079	1008
2	rs116931026	C	T	0.0218254	1008
2	rs16825634	G	C	0.104167	1008
2	rs75421311	C	T	0.296627	1008
2	rs111450034	G	A	0.290675	1008
2	rs78590844	C	G	0.296627	1008
2	rs7577353	C	T	0.290675	1008
2	rs1228092	C	T	0.345238	1008
2	rs76070479	T	C	0.296627	1008
2	rs4662437	G	A	0.0446429	1008
2	rs1228091	G	A	0.344246	1008
2	rs75087711	C	T	0.0664683	1008
2	rs79661466	G	T	0.0347222	1008
2	rs16825657	C	G	0.28373	1008
2	rs117947142	G	T	0.0238095	1008
2	rs77366169	T	C	0.324405	1008
2	rs16825668	G	C	0.321429	1008
2	rs1228088	G	C	0.203373	1008
2	rs79268445	G	C	0.322421	1008
2	rs149387610	A	G	0.0188492	1008
2	rs16825676	C	T	0.321429	1008
2	rs116505380	G	A	0.0188492	1008
2	rs60303464	C	T	0.202381	1008
2	rs4662252	C	T	0.319444	1008
2	rs73965029	T	A	0.214286	1008
2	rs1922034	C	T	0.0168651	1008
2	rs1922035	C	T	0.279762	1008
2	rs1922036	T	G	0.202381	1008
2	rs6721450	G	T	0.279762	1008
2	rs11902459	A	G	0.549603	1008
2	rs12616481	C	A	0.202381	1008
2	rs13402467	C	T	0.0605159	1008
2	rs56397639	T	C	0.526786	1008
2	rs74809354	G	A	0.319444	1008
2	rs73006455	G	A	0.320437	1008
2	rs79228308	C	T	0.200397	1008
2	rs16825702	A	G	0.340278	1008
2	rs16825703	T	A	0.515873	1008
2	rs75180859	G	A	0.00198413	1008
2	rs7606490	A	T	0.479167	1008
2	rs7419403	A	C	0.481151	1008
2	rs16825711	G	T	0.518849	1008
2	rs72863715	C	T	0.280754	1008
2	rs6746500	C	T	0.365079	1008
2	rs6430107	G	A	0.684524	1008
2	rs4583403	G	A	0.390873	1008
2	rs118096824	G	T	0.0128968	1008
2	rs16825715	A	G	0.0238095	1008
2	rs2890798	C	T	0.0982143	1008
2	rs16825716	T	G	0.0238095	1008
2	rs16825718	C	T	0.0208333	1008
2	rs78215550	G	A	0.0248016	1008
2	rs12464667	C	T	0.615079	1008
2	rs4008182	C	G	0.0396825	1008
2	rs1317530	T	C	0.623016	1008
2	rs141975866	G	A	0.0327381	1008
2	rs6430108	T	C	0.286706	1008
2	rs1922040	A	G	0.285714	1008
2	rs1997485	G	T	0.619048	1008
2	rs10496992	A	G	0.315476	1008
2	rs10496993	C	T	0.589286	1008
2	rs7423282	A	G	0.315476	1008
2	rs12623125	A	G	0.592262	1008
2	rs1515234	C	A	0.589286	1008
2	rs16825733	A	G	0.315476	1008
2	rs1515235	T	A	0.313492	1008
2	rs1399671	A	T	0.59127	1008
2	rs1399672	T	A	0.313492	1008
2	rs997033	A	G	0.910714	1008
2	rs16825743	A	G	0.314484	1008
2	rs10203367	A	C	0.910714	1008
2	rs12478954	A	C	0.598214	1008
2	rs10202358	T	C	0.597222	1008
2	rs34800050	C	T	0.59623	1008
2	rs62170706	C	T	0.0803571	1008
2	rs1515238	C	T	0.589286	1008
2	rs1515239	G	T	0.59623	1008
2	rs11901041	C	A	0.59623	1008
2	rs1567989	A	C	0.59127	1008
2	rs1028118	T	C	0.597222	1008
2	rs10168264	A	T	0.597222	1008
2	rs13027093	T	C	0.59127	1008
2	rs16825776	A	G	0.306548	1008
2	rs67062845	C	T	0.0714286	1008
2	rs1567988	A	G	0.40377	1008
2	rs2063807	G	A	0.224206	1008
2	rs1515256	C	A	0.324405	1008
2	rs10164536	C	A	0.326389	1008
2	rs62170710	T	A	0.207341	1008
2	rs146751368	G	A	0.014881	1008
2	rs12612543	C	T	0.315476	1008
2	rs34994067	C	T	0.0208333	1008
2	rs10200377	T	C	0.677579	1008
2	rs10803513	A	G	0.219246	1008
2	rs1515259	T	G	0.411706	1008
2	rs78789634	G	A	0.047619	1008
2	rs138481709	C	T	0.0297619	1008
2	rs12615900	A	G	0.0257937	1008
2	rs12622515	G	T	0.794643	1008
2	rs146960554	A	G	0.00595238	1008
2	rs138452302	T	C	0.0238095	1008
2	rs10173576	T	C	0.242063	1008
2	rs79796893	A	G	0.0218254	1008
2	rs36015680	G	A	0.0515873	1008
2	rs79766583	G	T	0.00297619	1008
2	rs36063579	T	A	0.0873016	1008
2	rs13018782	A	G	0.762897	1008
2	rs62170713	A	C	0.185516	1008
2	rs143338844	C	T	0.0357143	1008
2	rs10209900	C	T	0.0555556	1008
2	rs62170714	T	C	0.186508	1008
2	rs10210417	C	T	0.0555556	1008
2	rs184074668	C	T	0.0833333	1008
2	rs62170716	C	T	0.185516	1008
2	rs113530267	T	C	0.0575397	1008
2	rs7608447	C	T	0.758929	1008
2	rs6736035	A	T	0.241071	1008
2	rs2381865	C	T	0.0843254	1008
2	rs62170717	G	A	0.585317	1008
2	rs141379994	T	C	0.0168651	1008
2	rs143673198	G	A	0.00992063	1008
2	rs35363021	A	T	0.0555556	1008
2	rs10928273	T	G	0.758929	1008
2	rs117643663	C	A	0.0386905	1008
2	rs1907446	T	C	0.0833333	1008
2	rs13015725	A	G	0.0555556	1008
2	rs1606807	G	A	0.758929	1008
2	rs12617231	G	A	0.18254	1008
2	rs12617212	C	A	0.185516	1008
2	rs76133601	G	A	0.0555556	1008
2	rs12994347	C	T	0.0555556	1008
2	rs117401502	G	A	0.0863095	1008
2	rs117688962	A	G	0.0228175	1008
2	rs113676863	G	A	0.00198413	1008
2	rs56364424	G	A	0.184524	1008
2	rs2381866	T	C	0.585317	1008
2	rs1849891	T	G	0.0882937	1008
2	rs374201838	G	A	0.0218254	1008
2	rs62168169	A	T	0.184524	1008
2	rs2890820	C	A	0.585317	1008
2	rs76450062	G	A	0.0952381	1008
2	rs12612333	G	A	0.184524	1008
2	rs2201051	G	A	0.581349	1008
2	rs149589176	C	A	0.0178571	1008
2	rs9646683	G	A	0.0853175	1008
2	rs10173102	G	A	0.241071	1008
2	rs16825854	G	T	0.173611	1008
2	rs35768585	C	T	0.0535714	1008
2	rs58044807	C	A	0.176587	1008
2	rs11902559	A	C	0.176587	1008
2	rs62168172	T	C	0.176587	1008
2	rs78467347	T	G	0.176587	1008
2	rs1515241	C	T	0.823413	1008
2	rs34587339	G	T	0.0565476	1008
2	rs149454343	T	C	0.031746	1008
2	rs16825861	G	A	0.166667	1008
2	rs34053477	G	A	0.166667	1008
2	rs13010057	C	T	0.0565476	1008
2	rs35568691	A	G	0.0575397	1008
2	rs34268363	C	T	0.0575397	1008
2	rs16825874	G	A	0.176587	1008
2	rs1515242	T	C	0.176587	1008
2	rs62168173	C	T	0.176587	1008
2	rs150076656	G	A	0.015873	1008
2	rs16825883	A	G	0.176587	1008
2	rs6730880	G	A	0.176587	1008
2	rs78309311	C	A	0.0109127	1008
2	rs79883621	T	C	0.0753968	1008
2	rs117201659	G	T	0.0208333	1008
2	rs62168174	A	G	0.176587	1008
2	rs9808567	A	T	0.0565476	1008
2	rs2130858	C	T	0.765873	1008
2	rs141513575	T	A	0.0178571	1008
2	rs145288641	T	C	0.015873	1008
2	rs13026986	T	G	0.165675	1008
2	rs34413329	C	T	0.0575397	1008
2	rs34355329	C	T	0.764881	1008
2	rs117487858	C	G	0.0257937	1008
2	rs77087041	C	T	0.0287698	1008
2	rs140771108	T	C	0.0257937	1008
2	rs62168175	A	G	0.177579	1008
2	rs1606806	C	T	0.166667	1008
2	rs13433004	G	A	0.0575397	1008
2	rs2381867	C	T	0.822421	1008
2	rs13384828	G	T	0.0575397	1008
2	rs11674960	G	T	0.59623	1008
2	rs7602000	G	T	0.59623	1008
2	rs62168176	G	A	0.177579	1008
2	rs59432889	C	T	0.177579	1008
2	rs62168178	T	C	0.155754	1008
2	rs78770342	C	A	0.0386905	1008
2	rs34474599	G	C	0.0575397	1008
2	rs1515232	T	C	0.618056	1008
2	rs16825902	G	A	0.156746	1008
2	rs13022804	T	G	0.785714	1008
2	rs13012335	G	A	0.844246	1008
2	rs16825912	G	A	0.155754	1008
2	rs16825916	A	G	0.166667	1008
2	rs74502384	C	T	0.0565476	1008
2	rs62168192	A	G	0.155754	1008
2	rs16825922	C	T	0.154762	1008
2	rs6706487	G	A	0.845238	1008
2	rs12618750	T	C	0.154762	1008
2	rs17412774	A	C	0.630952	1008
2	rs12619396	T	C	0.154762	1008
2	rs72853046	G	C	0.0545635	1008
2	rs13404625	G	A	0.0406746	1008
2	rs6718009	C	A	0.154762	1008
2	rs62168195	T	C	0.154762	1008
2	rs16825929	A	G	0.154762	1008
2	rs144342143	G	T	0.014881	1008
2	rs13415561	C	T	0.0406746	1008
2	rs12479100	T	C	0.0813492	1008
2	rs1515252	G	A	0.169643	1008
2	rs2035786	C	T	0.843254	1008
2	rs13419312	C	T	0.0376984	1008
2	rs12621515	C	A	0.155754	1008
2	rs10928275	A	T	0.0238095	1008
2	rs7578813	C	T	0.155754	1008
2	rs13013359	C	T	0.957341	1008
2	rs10928276	A	T	0.638889	1008
2	rs68133316	C	T	0.0426587	1008
2	rs76189840	A	G	0.154762	1008
2	rs117998992	T	C	0.0357143	1008
2	rs12479145	G	T	0.801587	1008
2	rs13432108	C	G	0.0406746	1008
2	rs12691726	G	A	0.0436508	1008
2	rs12464439	G	A	0.0843254	1008
2	rs181911129	C	T	0.0198413	1008
2	rs16825973	A	G	0.0396825	1008
2	rs192330590	A	G	0.0238095	1008
2	rs36048383	G	A	0.0436508	1008
2	rs10193889	G	A	0.0436508	1008
2	rs17412908	T	C	0.0436508	1008
2	rs1515245	C	T	0.162698	1008
2	rs16825975	A	G	0.16369	1008
2	rs13393945	T	A	0.0367063	1008
2	rs17491167	A	G	0.636905	1008
2	rs10193417	A	C	0.0367063	1008
2	rs10803514	A	G	0.636905	1008
2	rs968132	C	T	0.154762	1008
2	rs13018064	C	A	0.0367063	1008
2	rs1913673	G	A	0.154762	1008
2	rs7565993	A	G	0.830357	1008
2	rs2381868	T	A	0.830357	1008
2	rs138551438	A	G	0.0119048	1008
2	rs35745254	A	T	0.0674603	1008
2	rs17491209	A	G	0.151786	1008
2	rs2138189	C	T	0.830357	1008
2	rs12691727	G	C	0.0367063	1008
2	rs6717099	T	C	0.636905	1008
2	rs4662450	A	C	0.830357	1008
2	rs1606808	G	A	0.673611	1008
2	rs117487817	A	G	0.0188492	1008
2	rs4662256	T	A	0.830357	1008
2	rs67175102	A	G	0.0367063	1008
2	rs62168200	C	T	0.154762	1008
2	rs1828931	T	C	0.673611	1008
2	rs13426256	A	G	0.0367063	1008
2	rs13426358	A	T	0.0337302	1008
2	rs62168201	G	A	0.154762	1008
2	rs4662452	T	A	0.830357	1008
2	rs2130860	G	A	0.636905	1008
2	rs10185868	C	T	0.0367063	1008
2	rs10198464	T	C	0.0337302	1008
2	rs10194163	A	T	0.0367063	1008
2	rs6430115	A	T	0.830357	1008
2	rs79635647	A	G	0.0287698	1008
2	rs150263783	A	G	0.0565476	1008
2	rs1949298	G	A	0.636905	1008
2	rs4520978	T	C	0.830357	1008
2	rs7609498	G	A	0.830357	1008
2	rs9973767	A	G	0.0367063	1008
2	rs9973621	T	C	0.830357	1008
2	rs78691927	A	C	0.154762	1008
2	rs62168233	G	T	0.00297619	1008
2	rs61051986	A	G	0.636905	1008
2	rs62168234	C	T	0.154762	1008
2	rs68158702	G	C	0.0367063	1008
2	rs7563823	G	A	0.154762	1008
2	rs7594453	A	G	0.830357	1008
2	rs7571776	C	T	0.154762	1008
2	rs62168236	G	A	0.636905	1008
2	rs62168237	G	A	0.154762	1008
2	rs10194436	C	G	0.0367063	1008
2	rs7583107	C	T	0.828373	1008
2	rs4662453	T	C	0.636905	1008
2	rs62168238	C	T	0.15377	1008
2	rs1399670	C	A	0.830357	1008
2	rs13406627	G	T	0.0376984	1008
2	rs12691728	C	A	0.0337302	1008
2	rs12991309	G	A	0.151786	1008
2	rs12612023	A	G	0.637897	1008
2	rs1515230	A	G	0.830357	1008
2	rs1399669	A	T	0.636905	1008
2	rs16825985	C	A	0.154762	1008
2	rs9653172	C	T	0.0367063	1008
2	rs9653188	G	A	0.0367063	1008
2	rs1399668	T	A	0.636905	1008
2	rs12691729	A	T	0.673611	1008
2	rs6740391	C	A	0.154762	1008
2	rs6740495	C	T	0.830357	1008
2	rs76787793	G	A	0.0287698	1008
2	rs11693608	C	T	0.673611	1008
2	rs6714937	A	G	0.830357	1008
2	rs6744075	G	A	0.154762	1008
2	rs12691730	A	G	0.0367063	1008
2	rs75027796	C	T	0.154762	1008
2	rs12691731	G	T	0.830357	1008
2	rs16825994	C	T	0.830357	1008
2	rs6727345	A	G	0.154762	1008
2	rs13387807	C	A	0.0367063	1008
2	rs7604349	G	A	0.635913	1008
2	rs7577806	A	G	0.636905	1008
2	rs1515251	A	T	0.673611	1008
2	rs1515250	T	C	0.636905	1008
2	rs72854321	C	A	0.636905	1008
2	rs569766969	C	T	0.00892857	1008
2	rs55662847	C	T	0.636905	1008
2	rs56109234	A	G	0.636905	1008
2	rs142494270	G	T	0.154762	1008
2	rs56130419	C	G	0.636905	1008
2	rs56125511	A	G	0.636905	1008
2	rs117713667	C	T	0.0178571	1008
2	rs17491258	C	T	0.621032	1008
2	rs10192084	A	G	0.811508	1008
2	rs35890958	G	A	0.0337302	1008
2	rs1515248	T	C	0.636905	1008
2	rs1515247	G	C	0.636905	1008
2	rs1515246	G	A	0.673611	1008
2	rs10496995	C	T	0.154762	1008
2	rs2035788	G	A	0.636905	1008
2	rs10195265	A	C	0.0337302	1008
2	rs2035789	T	G	0.636905	1008
2	rs2172113	T	A	0.0367063	1008
2	rs1040140	T	C	0.0367063	1008
2	rs6721560	T	G	0.830357	1008
2	rs138597625	T	C	0.0178571	1008
2	rs13422402	A	G	0.0367063	1008
2	rs11691697	A	T	0.636905	1008
2	rs12329220	A	G	0.0367063	1008
2	rs59126787	A	G	0.636905	1008
2	rs13401109	C	T	0.0367063	1008
2	rs36049952	T	C	0.151786	1008
2	rs13404882	G	T	0.673611	1008
2	rs139189275	C	T	0.0297619	1008
2	rs76236372	T	G	0.047619	1008
2	rs148861244	G	A	0.0367063	1008
2	rs7609368	G	A	0.635913	1008
2	rs28501592	A	T	0.0367063	1008
2	rs6705103	G	C	0.154762	1008
2	rs13013932	C	T	0.0376984	1008
2	rs11692385	A	T	0.806548	1008
2	rs28589859	T	C	0.0367063	1008
2	rs62168247	A	G	0.151786	1008
2	rs1109425	T	C	0.151786	1008
2	rs873627	G	A	0.0367063	1008
2	rs34334946	T	G	0.0367063	1008
2	rs7588984	T	C	0.151786	1008
2	rs62168248	A	G	0.151786	1008
2	rs4662454	G	A	0.844246	1008
2	rs10194432	C	T	0.0367063	1008
2	rs13391956	A	G	0.0337302	1008
2	rs76195799	G	A	0.0446429	1008
2	rs139964357	T	C	0.0178571	1008
2	rs10197939	C	T	0.0367063	1008
2	rs992903	C	T	0.842262	1008
2	rs13013757	G	A	0.0367063	1008
2	rs142515488	G	A	0.015873	1008
2	rs12611909	T	C	0.65377	1008
2	rs12621488	G	A	0.65377	1008
2	rs66532308	C	A	0.0367063	1008
2	rs35585393	G	A	0.0367063	1008
2	rs1826267	T	C	0.842262	1008
2	rs11902246	T	G	0.0525794	1008
2	rs1491125	G	A	0.844246	1008
2	rs74576713	C	T	0.151786	1008
2	rs62169485	G	T	0.151786	1008
2	rs11675490	T	C	0.65377	1008
2	rs68171028	A	C	0.0396825	1008
2	rs78016003	T	C	0.151786	1008
2	rs13025579	A	C	0.0357143	1008
2	rs1602444	G	A	0.152778	1008
2	rs1602445	G	A	0.842262	1008
2	rs1907444	C	T	0.842262	1008
2	rs1907445	T	C	0.65377	1008
2	rs545488654	T	G	0.0168651	1008
2	rs11681759	T	C	0.65377	1008
2	rs78350937	G	T	0.152778	1008
2	rs2201049	T	C	0.65377	1008
2	rs2101608	T	G	0.982143	1008
2	rs11891325	A	G	0.979167	1008
2	rs62169487	T	A	0.647817	1008
2	rs2172112	T	C	0.12996	1008
2	rs2130857	A	G	0.94246	1008
2	rs115262951	A	G	0.0575397	1008
2	rs12465919	G	T	0.617063	1008
2	rs12467138	C	T	0.0367063	1008
2	rs12691732	T	C	0.0625	1008
2	rs12691733	T	C	0.0625	1008
2	rs13395885	C	A	0.0625	1008
2	rs12691735	T	C	0.685516	1008
2	rs10178081	C	T	0.685516	1008
2	rs10190602	T	A	0.685516	1008
2	rs6731756	T	A	0.25	1008
2	rs10928278	G	A	0.617063	1008
2	rs62169493	C	T	0.64881	1008
2	rs222829	T	A	0.963294	1008
2	rs10490593	G	A	0.130952	1008
2	rs222828	T	C	0.963294	1008
2	rs222827	A	G	0.963294	1008
2	rs222826	T	C	0.963294	1008
2	rs4277465	A	T	0.652778	1008
2	rs7579316	C	A	0.649802	1008
2	rs1986285	G	C	0.661706	1008
2	rs222825	A	G	0.031746	1008
2	rs7424648	T	C	0.125	1008
2	rs62169495	G	A	0.125992	1008
2	rs2552540	G	T	0.963294	1008
2	rs170318	A	G	0.030754	1008
2	rs56075542	T	G	0.670635	1008
2	rs17789657	A	C	0.12996	1008
2	rs222824	A	G	0.962302	1008
2	rs222822	G	T	0.143849	1008
2	rs222821	A	G	0.0347222	1008
2	rs222820	A	G	0.962302	1008
2	rs222819	C	T	0.962302	1008
2	rs222817	A	G	0.962302	1008
2	rs28595092	G	A	0.686508	1008
2	rs222816	G	T	0.14881	1008
2	rs61049169	G	A	0.684524	1008
2	rs222815	T	C	0.962302	1008
2	rs11680349	T	C	0.814484	1008
2	rs17733267	T	C	0.670635	1008
2	rs17789747	A	C	0.670635	1008
2	rs7561412	T	A	0.123016	1008
2	rs222814	T	C	0.963294	1008
2	rs222813	C	G	0.963294	1008
2	rs222812	T	C	0.963294	1008
2	rs222811	A	G	0.963294	1008
2	rs222810	T	G	0.160714	1008
2	rs222809	A	G	0.963294	1008
2	rs71430040	T	C	0.12996	1008
2	rs569092864	C	A	0.0168651	1008
2	rs222808	G	C	0.162698	1008
2	rs222806	T	A	0.0267857	1008
2	rs222805	G	A	0.963294	1008
2	rs222804	T	G	0.0277778	1008
2	rs222803	C	G	0.963294	1008
2	rs11673782	T	A	0.80754	1008
2	rs10168205	T	C	0.0525794	1008
2	rs4407186	T	C	0.15873	1008
2	rs62169534	T	C	0.66369	1008
2	rs34708096	G	C	0.106151	1008
2	rs79587612	T	G	0.15873	1008
2	rs10928279	G	T	0.66369	1008
2	rs62169536	G	A	0.160714	1008
2	rs2009737	T	C	0.963294	1008
2	rs114224337	G	T	0.030754	1008
2	rs12471553	A	G	0.801587	1008
2	rs1981909	T	C	0.661706	1008
2	rs7608515	T	C	0.0525794	1008
2	rs13029081	A	T	0.140873	1008
2	rs4662258	C	G	0.661706	1008
2	rs13432440	C	T	0.15873	1008
2	rs6753884	C	T	0.0525794	1008
2	rs6754006	C	G	0.963294	1008
2	rs148566001	G	T	0.014881	1008
2	rs2161979	C	T	0.963294	1008
2	rs12473657	A	G	0.140873	1008
2	rs117894645	T	C	0.0337302	1008
2	rs1469206	C	A	0.963294	1008
2	rs186342901	A	G	0.00496032	1008
2	rs139338360	G	A	0.0168651	1008
2	rs144390038	T	C	0.140873	1008
2	rs62169537	T	A	0.106151	1008
2	rs7370138	T	G	0.802579	1008
2	rs13028950	A	T	0.140873	1008
2	rs13023649	T	C	0.140873	1008
2	rs16826041	A	T	0.106151	1008
2	rs16826044	A	T	0.106151	1008
2	rs4662457	A	G	0.661706	1008
2	rs2216929	T	C	0.140873	1008
2	rs117708791	T	C	0.0238095	1008
2	rs17734111	G	A	0.659722	1008
2	rs12467509	G	T	0.802579	1008
2	rs17734150	T	C	0.661706	1008
2	rs62169538	C	G	0.661706	1008
2	rs59405086	C	T	0.0525794	1008
2	rs371291578	G	C	0.014881	1008
2	rs6742634	T	C	0.661706	1008
2	rs185385216	C	T	0.0218254	1008
2	rs72858351	G	A	0.661706	1008
2	rs35837353	T	C	0.140873	1008
2	rs143435823	G	A	0.0297619	1008
2	rs16826056	T	G	0.106151	1008
2	rs10185692	C	T	0.0525794	1008
2	rs149947765	T	C	0.0198413	1008
2	rs189663458	C	T	0.0218254	1008
2	rs1991166	T	C	0.140873	1008
2	rs10168656	A	T	0.963294	1008
2	rs2113773	C	T	0.957341	1008
2	rs7581247	G	A	0.15873	1008
```
