## Supplementary material for "Characterization of shared and ancestry-specific signals driving complex traits using multi-ancestry fine-mapping": s2_ref.bim

```
2	rs274841	0	145927315	A	G
2	rs80327112	0	145935182	T	A
2	rs13007065	0	145937103	T	A
2	rs62167177	0	145938702	A	T
2	rs274852	0	145944007	C	T
2	rs274850	0	145946239	G	A
2	rs36032963	0	145947417	G	A
2	rs78641649	0	145947691	G	A
2	rs141890787	0	145948805	C	T
2	rs16824600	0	145949919	A	G
2	rs274849	0	145952193	T	G
2	rs274848	0	145953362	A	G
2	rs13032601	0	145955175	A	G
2	rs2697325	0	145955643	A	C
2	rs117229622	0	145959645	G	A
2	rs274837	0	145959968	C	T
2	rs141781634	0	145960517	A	T
2	rs78443749	0	145961242	G	T
2	rs140050785	0	145962830	T	C
2	rs959809	0	145963547	A	G
2	rs67920867	0	145963920	A	G
2	rs275160	0	145967878	T	C
2	rs6755330	0	145969587	G	A
2	rs55949700	0	145969684	G	T
2	rs141265920	0	145970567	C	T
2	rs117477310	0	145971639	T	A
2	rs274838	0	145974365	G	A
2	rs16824614	0	145976683	G	A
2	rs13406759	0	145976895	T	C
2	rs1995832	0	145977305	A	G
2	rs7560745	0	145977991	C	T
2	rs1123225	0	145978456	A	T
2	rs188209886	0	145979525	G	A
2	rs1123224	0	145979829	T	A
2	rs72858853	0	145980211	C	T
2	rs6736077	0	145980522	T	C
2	rs72858854	0	145980588	A	C
2	rs59546905	0	145981116	G	A
2	rs7581822	0	145981491	A	G
2	rs62167181	0	145981857	A	G
2	rs75695257	0	145981874	C	T
2	rs7569986	0	145981996	T	G
2	rs62167182	0	145982182	C	T
2	rs62167183	0	145982593	A	G
2	rs75813063	0	145982719	A	G
2	rs62167184	0	145982729	T	C
2	rs13398905	0	145983262	G	A
2	rs68158303	0	145983370	G	A
2	rs72858867	0	145983567	T	C
2	rs72858869	0	145984080	T	G
2	rs16824634	0	145984088	C	T
2	rs16824636	0	145984268	G	A
2	rs75374625	0	145985268	T	A
2	rs73962283	0	145985559	T	C
2	rs67197114	0	145985571	G	A
2	rs68121385	0	145986043	G	A
2	rs1822620	0	145986518	G	A
2	rs1822619	0	145986639	T	C
2	rs7588834	0	145987087	T	C
2	rs10496975	0	145988098	T	G
2	rs60405113	0	145988645	A	C
2	rs11898385	0	145988792	C	A
2	rs11898388	0	145988816	C	G
2	rs10200130	0	145989570	C	T
2	rs59496356	0	145989862	T	C
2	rs13017937	0	145990037	C	T
2	rs16824670	0	145990138	G	T
2	rs68176193	0	145990167	G	A
2	rs66929781	0	145990401	A	T
2	rs58382632	0	145990769	G	A
2	rs10172711	0	145991378	G	T
2	rs10172809	0	145991467	G	A
2	rs13407626	0	145992117	T	C
2	rs10176318	0	145992601	G	A
2	rs10176344	0	145992678	G	T
2	rs10202348	0	145993000	A	C
2	rs10179372	0	145993517	C	A
2	rs62167186	0	145993757	G	T
2	rs11897349	0	145994160	T	G
2	rs62167187	0	145995763	T	A
2	rs12611786	0	145996852	A	T
2	rs10204792	0	145997114	T	C
2	rs59546439	0	145997390	C	A
2	rs17409263	0	145997469	C	T
2	rs13412736	0	145997639	C	T
2	rs10193147	0	145997907	C	A
2	rs10171873	0	145998074	A	G
2	rs7594382	0	145998112	T	C
2	rs17409291	0	145998592	A	T
2	rs112431496	0	145999306	C	T
2	rs11889988	0	146000132	A	G
2	rs60168307	0	146000204	T	C
2	rs139066049	0	146000929	T	C
2	rs17409305	0	146002388	A	T
2	rs17409319	0	146003188	C	T
2	rs62167201	0	146007205	G	T
2	rs62167202	0	146007537	T	C
2	rs17481270	0	146007641	G	T
2	rs17481305	0	146010000	A	G
2	rs140335329	0	146010303	G	A
2	rs71428054	0	146010835	C	G
2	rs10203763	0	146011003	G	A
2	rs74393431	0	146012186	A	G
2	rs1816890	0	146014619	T	C
2	rs6756883	0	146015334	G	A
2	rs1445300	0	146015947	A	G
2	rs62167203	0	146016278	C	T
2	rs62167204	0	146017296	G	T
2	rs185036301	0	146017458	C	T
2	rs967295	0	146020452	G	T
2	rs72993337	0	146020837	T	C
2	rs17481424	0	146022438	G	T
2	rs62167206	0	146022997	C	T
2	rs10928243	0	146023607	T	C
2	rs62167207	0	146025140	G	A
2	rs76813204	0	146025182	G	A
2	rs13412382	0	146027193	G	A
2	rs72617097	0	146028403	T	C
2	rs13003259	0	146028558	G	A
2	rs138606100	0	146029072	A	G
2	rs13385881	0	146030590	T	A
2	rs113747019	0	146031558	A	T
2	rs7572589	0	146031994	C	T
2	rs62167208	0	146032023	C	T
2	rs1117116	0	146033184	C	G
2	rs62167209	0	146033681	G	T
2	rs9287369	0	146033958	G	A
2	rs76101206	0	146034325	C	T
2	rs4233570	0	146034723	A	G
2	rs62167210	0	146035049	A	C
2	rs2381710	0	146035130	C	T
2	rs4662237	0	146035275	A	G
2	rs4662238	0	146035401	A	G
2	rs10169888	0	146036140	T	G
2	rs62167211	0	146036615	A	G
2	rs6750386	0	146039027	C	T
2	rs2381711	0	146039529	G	A
2	rs56679869	0	146039791	T	C
2	rs17481452	0	146040086	T	C
2	rs10203950	0	146041295	G	A
2	rs2197362	0	146042234	C	T
2	rs12691707	0	146043010	A	C
2	rs77436397	0	146043385	C	T
2	rs1822881	0	146044052	A	G
2	rs17409597	0	146045060	T	C
2	rs11687420	0	146045565	A	T
2	rs62167216	0	146045643	G	T
2	rs12998573	0	146045655	C	T
2	rs1445304	0	146046344	T	C
2	rs1445305	0	146047105	G	A
2	rs79401543	0	146047147	C	G
2	rs72860543	0	146047790	A	G
2	rs35484537	0	146049676	A	T
2	rs36081742	0	146050106	A	C
2	rs10187272	0	146050955	C	A
2	rs10496976	0	146051752	C	T
2	rs55980532	0	146052043	C	T
2	rs56315201	0	146052765	C	T
2	rs78763186	0	146053154	C	T
2	rs6710241	0	146053387	C	G
2	rs75330753	0	146053606	G	A
2	rs1838381	0	146054849	T	C
2	rs147298469	0	146055068	C	T
2	rs35536462	0	146055736	T	C
2	rs67228941	0	146057728	C	T
2	rs16824761	0	146058646	A	C
2	rs13003470	0	146058726	G	T
2	rs55639614	0	146060422	C	G
2	rs13423475	0	146060858	C	T
2	rs74631846	0	146061250	C	T
2	rs77701305	0	146062636	A	T
2	rs1445302	0	146065640	T	G
2	rs78434477	0	146066008	T	C
2	rs2166088	0	146066118	A	C
2	rs34219305	0	146066283	G	A
2	rs72860563	0	146066503	G	A
2	rs77006103	0	146067503	G	A
2	rs7609091	0	146068096	T	C
2	rs17409653	0	146068496	T	C
2	rs79097064	0	146069517	G	A
2	rs76513496	0	146069778	G	A
2	rs58073177	0	146070089	G	A
2	rs113751998	0	146070282	T	A
2	rs62167238	0	146070695	C	T
2	rs10180522	0	146071853	A	C
2	rs116931287	0	146072043	T	C
2	rs149880427	0	146074219	T	G
2	rs79661939	0	146074587	C	A
2	rs77491762	0	146075286	T	C
2	rs193148872	0	146075986	T	C
2	rs78446654	0	146076595	T	C
2	rs13005641	0	146076778	C	G
2	rs10176428	0	146077047	G	A
2	rs6722986	0	146077791	T	C
2	rs6723081	0	146077842	T	A
2	rs72860574	0	146078481	A	G
2	rs12615682	0	146078530	G	A
2	rs62167239	0	146078814	A	G
2	rs75075839	0	146079446	C	G
2	rs11683947	0	146080159	C	T
2	rs1992616	0	146080228	C	T
2	rs16855358	0	146080769	A	G
2	rs17481606	0	146080971	G	T
2	rs76454694	0	146081783	A	G
2	rs10188215	0	146082440	T	C
2	rs10175957	0	146082589	G	C
2	rs78972380	0	146082698	T	G
2	rs56744548	0	146084289	C	T
2	rs59491189	0	146084738	A	G
2	rs17481648	0	146085089	A	G
2	rs16824775	0	146085848	T	A
2	rs72860585	0	146086702	C	A
2	rs146175949	0	146086804	T	G
2	rs7590923	0	146087653	T	C
2	rs1445307	0	146088170	G	C
2	rs79782117	0	146088625	G	A
2	rs1822882	0	146089267	T	C
2	rs10496978	0	146090174	G	A
2	rs55699770	0	146090293	C	T
2	rs13407123	0	146092756	T	C
2	rs73964009	0	146093003	G	A
2	rs10177949	0	146093092	C	T
2	rs17409807	0	146093119	A	G
2	rs117329741	0	146093473	C	A
2	rs56222306	0	146093918	A	C
2	rs1516144	0	146095070	T	G
2	rs12373773	0	146095468	T	C
2	rs28608895	0	146095575	C	T
2	rs2138451	0	146096100	A	C
2	rs1022335	0	146096783	T	A
2	rs17409835	0	146097630	T	A
2	rs76653189	0	146098006	G	T
2	rs60172980	0	146098343	G	A
2	rs73964012	0	146099603	G	C
2	rs1588942	0	146100246	G	A
2	rs1112964	0	146100293	A	G
2	rs10187072	0	146101224	C	T
2	rs150910191	0	146101261	A	G
2	rs73964018	0	146102023	A	G
2	rs10445671	0	146103688	G	A
2	rs10445672	0	146105254	T	C
2	rs73964022	0	146106291	C	A
2	rs7590051	0	146106611	G	A
2	rs56247953	0	146108342	A	G
2	rs56179570	0	146108348	A	T
2	rs1996289	0	146108380	A	G
2	rs12479200	0	146108819	C	T
2	rs56032934	0	146109283	C	T
2	rs72861707	0	146110492	A	T
2	rs16824798	0	146111968	T	C
2	rs10928245	0	146111971	T	C
2	rs12622835	0	146112279	G	T
2	rs16824802	0	146112465	C	T
2	rs72861712	0	146113434	T	C
2	rs961414	0	146113733	G	T
2	rs16824810	0	146113816	T	A
2	rs7596680	0	146114071	C	G
2	rs4422110	0	146114898	C	T
2	rs11675757	0	146115237	C	T
2	rs13400797	0	146115632	T	C
2	rs13387473	0	146115691	C	G
2	rs13401165	0	146115977	T	C
2	rs6756426	0	146116015	G	T
2	rs6727617	0	146116028	A	C
2	rs144026670	0	146116726	A	T
2	rs1474011	0	146118069	G	A
2	rs16824821	0	146118192	C	T
2	rs16824823	0	146118393	C	T
2	rs1533426	0	146119018	G	A
2	rs6430080	0	146119647	C	A
2	rs16824827	0	146119838	C	A
2	rs1040174	0	146120237	G	C
2	rs72861730	0	146120317	G	T
2	rs1040173	0	146120511	C	T
2	rs16824829	0	146120564	G	C
2	rs16824836	0	146122322	C	G
2	rs16824838	0	146122486	T	G
2	rs13034670	0	146122551	T	G
2	rs72861741	0	146122609	T	G
2	rs72861744	0	146122738	G	T
2	rs72861745	0	146122776	C	T
2	rs13009175	0	146122936	C	T
2	rs7571606	0	146123058	T	A
2	rs10803511	0	146123280	T	C
2	rs77620915	0	146124748	T	C
2	rs2138445	0	146124776	A	C
2	rs9287371	0	146125131	T	A
2	rs9287372	0	146125394	A	G
2	rs10427255	0	146125523	C	T
2	rs12471376	0	146126060	G	A
2	rs117113095	0	146126488	C	T
2	rs1949331	0	146127622	T	C
2	rs72861761	0	146128324	A	G
2	rs10207381	0	146128539	T	C
2	rs1516136	0	146129223	A	T
2	rs10928246	0	146129264	G	A
2	rs7426372	0	146129355	A	G
2	rs10803512	0	146129441	T	A
2	rs10198737	0	146129804	G	C
2	rs10211081	0	146129956	T	A
2	rs1400080	0	146130162	T	C
2	rs1949330	0	146130277	C	G
2	rs10199356	0	146131131	T	A
2	rs1516135	0	146131844	C	T
2	rs6752408	0	146132248	A	G
2	rs12472231	0	146132384	C	T
2	rs1996287	0	146133377	G	T
2	rs1996286	0	146133472	C	T
2	rs2381726	0	146133554	T	C
2	rs1008127	0	146133918	A	G
2	rs16855364	0	146134240	T	C
2	rs2138448	0	146134326	A	G
2	rs60612480	0	146134640	C	T
2	rs4991228	0	146134672	C	T
2	rs17410058	0	146134774	T	C
2	rs1006135	0	146135388	A	T
2	rs1006134	0	146135619	A	G
2	rs10203432	0	146136075	C	T
2	rs1878129	0	146136152	C	T
2	rs1996285	0	146137809	A	C
2	rs72861798	0	146138048	C	T
2	rs10496979	0	146138077	G	A
2	rs7558398	0	146138737	T	C
2	rs41409746	0	146138781	T	C
2	rs10211099	0	146138909	G	A
2	rs58110512	0	146138958	T	A
2	rs72863305	0	146139676	T	A
2	rs1474012	0	146139804	G	A
2	rs12991651	0	146139834	C	T
2	rs6756212	0	146140132	C	T
2	rs6727588	0	146140137	A	T
2	rs993338	0	146140290	T	C
2	rs993337	0	146140603	G	A
2	rs79483307	0	146141137	T	G
2	rs7561642	0	146141247	A	G
2	rs10928247	0	146141390	G	A
2	rs79762412	0	146142977	G	A
2	rs13030994	0	146143090	G	A
2	rs13393501	0	146143630	T	C
2	rs34073072	0	146144055	A	T
2	rs13383375	0	146144284	G	A
2	rs6751393	0	146144595	C	G
2	rs72863324	0	146144689	C	T
2	rs1516145	0	146144841	A	T
2	rs11891066	0	146144997	T	A
2	rs2063862	0	146145333	A	G
2	rs11896319	0	146145404	A	G
2	rs10928248	0	146145597	C	G
2	rs12465131	0	146145985	G	A
2	rs6756333	0	146146061	G	A
2	rs55867253	0	146146094	G	A
2	rs6730602	0	146146274	A	C
2	rs34338764	0	146146452	A	T
2	rs72863347	0	146146561	G	A
2	rs12466103	0	146146729	C	T
2	rs4452084	0	146147117	A	G
2	rs13393887	0	146147142	C	T
2	rs13407544	0	146147330	T	C
2	rs4662420	0	146147360	C	A
2	rs11888688	0	146147398	G	A
2	rs72863357	0	146148204	C	T
2	rs4662240	0	146148390	T	C
2	rs28380457	0	146149176	T	C
2	rs11693164	0	146149205	A	G
2	rs7580214	0	146150076	T	C
2	rs16824882	0	146150594	A	G
2	rs11683757	0	146150692	C	T
2	rs10171110	0	146151040	G	A
2	rs72850403	0	146151734	G	A
2	rs1516142	0	146152255	G	C
2	rs1516141	0	146152388	A	G
2	rs10175039	0	146152765	C	T
2	rs10201277	0	146153254	A	C
2	rs16824893	0	146153325	A	G
2	rs16824898	0	146153407	G	A
2	rs10204857	0	146154475	A	G
2	rs117712880	0	146155123	G	A
2	rs1400082	0	146155218	G	A
2	rs10197143	0	146155347	T	C
2	rs6745444	0	146155371	A	G
2	rs2138449	0	146155579	C	A
2	rs1516140	0	146156141	G	A
2	rs6721116	0	146156197	G	A
2	rs4662421	0	146156496	A	G
2	rs12617922	0	146156679	G	A
2	rs12471573	0	146156771	G	T
2	rs11684989	0	146156916	C	A
2	rs12992327	0	146157046	C	A
2	rs10167867	0	146157664	A	G
2	rs1516139	0	146157912	G	C
2	rs1516138	0	146158005	A	G
2	rs72850429	0	146158083	T	C
2	rs79345401	0	146158260	T	C
2	rs72850430	0	146158307	G	A
2	rs13389677	0	146158880	A	C
2	rs9287373	0	146163508	C	T
2	rs10173103	0	146164171	A	G
2	rs10197614	0	146164786	G	A
2	rs151306996	0	146164835	A	G
2	rs932140	0	146166501	G	T
2	rs12996225	0	146166521	T	C
2	rs72850436	0	146167546	C	T
2	rs16824949	0	146168208	G	T
2	rs77380584	0	146169686	A	C
2	rs10496981	0	146170488	G	T
2	rs1533427	0	146171033	A	G
2	rs72850442	0	146171530	A	G
2	rs10203292	0	146171813	G	A
2	rs960720	0	146172541	C	T
2	rs1516137	0	146172944	G	A
2	rs72850447	0	146173481	A	G
2	rs10185946	0	146173682	A	G
2	rs2063866	0	146174485	A	C
2	rs2890772	0	146175106	G	T
2	rs74271336	0	146175174	G	C
2	rs72850451	0	146176768	T	G
2	rs1913948	0	146176970	C	T
2	rs67981843	0	146177072	C	G
2	rs6738331	0	146178188	A	G
2	rs72850457	0	146179102	G	A
2	rs72850461	0	146180190	A	T
2	rs72850463	0	146180460	T	C
2	rs72850465	0	146183572	G	C
2	rs1516143	0	146184299	G	A
2	rs55814407	0	146184394	A	G
2	rs7591198	0	146184957	A	T
2	rs148446517	0	146191029	C	T
2	rs4662422	0	146191073	T	C
2	rs140606746	0	146191085	G	A
2	rs1913949	0	146191110	A	G
2	rs72850471	0	146192037	A	G
2	rs16824963	0	146192402	G	A
2	rs2008868	0	146193013	G	T
2	rs9287374	0	146193505	C	T
2	rs12373846	0	146196282	A	G
2	rs184773742	0	146197954	A	C
2	rs76894312	0	146198678	C	T
2	rs16824966	0	146200950	A	G
2	rs79232576	0	146201739	A	C
2	rs16824984	0	146205569	G	T
2	rs1304935	0	146205849	C	T
2	rs2063863	0	146207397	G	A
2	rs59611249	0	146208405	T	A
2	rs140897118	0	146212749	C	T
2	rs72850485	0	146212821	A	G
2	rs11887767	0	146213423	T	C
2	rs79443015	0	146213968	C	G
2	rs72850487	0	146214218	A	C
2	rs66517906	0	146214565	T	A
2	rs72850489	0	146214675	T	C
2	rs57953861	0	146215709	G	A
2	rs13008797	0	146217925	A	G
2	rs56673819	0	146219068	T	C
2	rs185534262	0	146220020	C	T
2	rs77027504	0	146221464	G	A
2	rs59038154	0	146221744	G	A
2	rs57241845	0	146221987	C	A
2	rs57008165	0	146222358	A	G
2	rs2035539	0	146224093	T	A
2	rs995308	0	146224158	G	A
2	rs12053155	0	146225176	T	C
2	rs2035538	0	146225509	T	G
2	rs16825016	0	146226108	T	A
2	rs16825019	0	146226204	G	A
2	rs72485559	0	146227162	A	G
2	rs376286372	0	146229227	A	G
2	rs66847179	0	146230416	A	C
2	rs142351378	0	146230972	C	T
2	rs6430082	0	146231333	G	A
2	rs12618995	0	146233184	C	T
2	rs2012418	0	146235435	A	G
2	rs72851609	0	146235532	G	C
2	rs6754243	0	146236424	T	C
2	rs72851612	0	146237111	C	T
2	rs983115	0	146238529	G	A
2	rs73964081	0	146239805	A	G
2	rs368992236	0	146239967	G	T
2	rs12995224	0	146240040	G	A
2	rs6708670	0	146241167	A	T
2	rs72851617	0	146242592	T	C
2	rs11694518	0	146243333	C	T
2	rs13035635	0	146244181	A	T
2	rs72851622	0	146244796	C	A
2	rs6430083	0	146247003	C	T
2	rs68000532	0	146247837	C	T
2	rs72851629	0	146247924	T	C
2	rs17838523	0	146248361	T	A
2	rs4662424	0	146248898	A	C
2	rs13400519	0	146249507	G	A
2	rs1385366	0	146249922	C	T
2	rs1385367	0	146249965	C	T
2	rs10196769	0	146250005	T	G
2	rs7582049	0	146250438	T	G
2	rs73964084	0	146251080	C	T
2	rs72851638	0	146251666	T	C
2	rs10928250	0	146252366	A	T
2	rs3842898	0	146253008	A	G
2	rs3842899	0	146253188	A	T
2	rs12614884	0	146253714	G	A
2	rs9287375	0	146253894	G	A
2	rs4662241	0	146254296	C	T
2	rs4662242	0	146254325	T	C
2	rs1484928	0	146254652	T	C
2	rs79767170	0	146255044	A	C
2	rs992986	0	146255604	T	C
2	rs77403092	0	146255718	T	A
2	rs6430085	0	146255869	T	G
2	rs6747939	0	146256115	A	G
2	rs1484929	0	146256466	C	T
2	rs1949332	0	146257129	C	A
2	rs2840149	0	146257174	T	A
2	rs1564825	0	146257523	G	A
2	rs1016530	0	146257604	T	C
2	rs16825075	0	146257882	C	A
2	rs7578129	0	146258257	G	T
2	rs12622738	0	146258263	T	C
2	rs7592837	0	146259015	T	C
2	rs7581734	0	146259114	G	T
2	rs56011010	0	146259186	G	A
2	rs1484930	0	146259628	A	C
2	rs1351907	0	146260496	T	C
2	rs7586112	0	146260672	G	A
2	rs10198147	0	146261001	T	C
2	rs10185841	0	146261295	C	T
2	rs6727126	0	146263420	G	A
2	rs72851672	0	146267234	T	G
2	rs2090327	0	146267309	A	T
2	rs72851676	0	146267701	T	C
2	rs1471775	0	146268557	G	A
2	rs61560044	0	146269126	A	T
2	rs72851680	0	146269790	A	G
2	rs74271346	0	146270057	C	G
2	rs138666085	0	146270178	T	C
2	rs6430086	0	146270381	A	C
2	rs12612678	0	146270831	C	T
2	rs12619081	0	146270984	A	G
2	rs12621447	0	146270991	G	A
2	rs67372452	0	146271109	T	C
2	rs72851684	0	146271261	G	A
2	rs56352912	0	146271306	G	A
2	rs61107916	0	146271420	T	C
2	rs12621589	0	146271654	C	T
2	rs56070311	0	146272216	G	T
2	rs68147838	0	146272769	A	G
2	rs72851696	0	146272826	A	C
2	rs34570306	0	146272860	C	T
2	rs72851700	0	146272889	T	A
2	rs72852803	0	146273266	T	A
2	rs6717337	0	146273507	A	G
2	rs116493529	0	146273592	T	C
2	rs6430087	0	146274095	C	T
2	rs76337676	0	146274488	T	A
2	rs72852814	0	146274727	G	A
2	rs72852818	0	146274838	T	C
2	rs7559810	0	146274843	T	A
2	rs72852820	0	146274994	A	G
2	rs6413982	0	146275098	C	T
2	rs72852822	0	146275111	A	G
2	rs72852824	0	146275320	A	T
2	rs72852825	0	146275415	T	A
2	rs16825087	0	146276216	T	C
2	rs12613199	0	146276271	C	A
2	rs4662243	0	146276286	G	A
2	rs12619517	0	146276380	A	C
2	rs12613278	0	146276527	C	T
2	rs12619622	0	146276715	A	T
2	rs12616712	0	146276741	T	G
2	rs140726816	0	146277549	C	T
2	rs188717352	0	146277651	G	A
2	rs191957015	0	146277792	T	C
2	rs191891853	0	146278125	T	C
2	rs183030758	0	146278145	T	C
2	rs140369409	0	146278210	T	C
2	rs565319987	0	146278242	C	T
2	rs79012880	0	146278247	G	A
2	rs7560253	0	146278290	G	A
2	rs116550736	0	146278291	T	C
2	rs7560259	0	146278296	G	A
2	rs76063228	0	146278514	T	C
2	rs75426990	0	146278680	C	A
2	rs147320931	0	146278709	T	C
2	rs111602073	0	146278992	G	A
2	rs148523204	0	146279416	T	A
2	rs142872395	0	146279531	G	A
2	rs151188089	0	146279624	A	T
2	rs139290031	0	146279637	T	C
2	rs60303915	0	146279700	A	C
2	rs115972949	0	146279819	C	T
2	rs116346176	0	146279820	A	G
2	rs145463567	0	146280334	A	G
2	rs16825101	0	146280545	C	T
2	rs60440704	0	146280595	G	T
2	rs78313424	0	146280885	C	T
2	rs16825107	0	146281360	A	G
2	rs72852845	0	146281422	C	A
2	rs56062753	0	146282118	C	A
2	rs55810988	0	146282445	A	G
2	rs56203207	0	146282536	T	C
2	rs72852848	0	146282853	C	T
2	rs12613968	0	146282875	C	T
2	rs12614628	0	146283045	C	G
2	rs12618073	0	146283050	T	C
2	rs72852850	0	146283776	T	A
2	rs72852852	0	146284046	C	T
2	rs16825111	0	146285256	T	A
2	rs72852855	0	146285520	A	G
2	rs72852856	0	146285876	T	C
2	rs72852863	0	146285992	C	T
2	rs72852865	0	146286150	G	C
2	rs72852867	0	146286173	T	G
2	rs72852868	0	146287131	G	A
2	rs72852869	0	146287828	A	C
2	rs72852871	0	146287858	A	G
2	rs72852876	0	146288294	T	C
2	rs59074041	0	146288551	C	T
2	rs72852878	0	146288708	T	C
2	rs72852880	0	146288807	G	T
2	rs190014162	0	146288820	T	C
2	rs12620189	0	146289431	G	A
2	rs12620207	0	146289684	C	T
2	rs16825118	0	146289718	T	C
2	rs72852883	0	146290040	A	G
2	rs144588503	0	146290065	C	A
2	rs1979517	0	146290652	A	G
2	rs16825122	0	146291569	G	T
2	rs72852886	0	146291594	T	A
2	rs16825124	0	146291737	A	G
2	rs72852887	0	146292016	G	A
2	rs17482282	0	146292096	A	G
2	rs72852889	0	146292105	G	T
2	rs10460255	0	146292358	T	A
2	rs10175989	0	146293177	G	A
2	rs55865603	0	146294009	T	C
2	rs1484926	0	146294129	T	C
2	rs72852893	0	146294620	A	G
2	rs10180063	0	146294931	G	A
2	rs28416726	0	146295406	T	C
2	rs28529730	0	146295439	A	C
2	rs2054762	0	146295680	A	T
2	rs28692577	0	146295691	G	A
2	rs28449827	0	146295726	C	A
2	rs72852898	0	146296465	G	A
2	rs146889204	0	146297935	T	C
2	rs17482303	0	146297955	G	A
2	rs10192394	0	146298007	C	T
2	rs13425697	0	146298064	T	G
2	rs17410451	0	146298497	C	T
2	rs17482324	0	146298564	A	C
2	rs56021065	0	146299010	T	C
2	rs55766021	0	146299213	C	T
2	rs17410479	0	146299221	A	T
2	rs74509831	0	146299394	C	T
2	rs56174466	0	146299592	C	T
2	rs72854707	0	146299946	T	C
2	rs72854708	0	146299960	T	C
2	rs7370102	0	146300093	G	C
2	rs72854710	0	146300347	A	G
2	rs72854714	0	146300408	A	G
2	rs10199699	0	146300691	C	A
2	rs72854716	0	146300861	A	C
2	rs72854717	0	146300923	A	G
2	rs72854718	0	146301068	G	A
2	rs13429432	0	146301120	A	G
2	rs72854720	0	146301598	T	C
2	rs72854721	0	146301646	C	T
2	rs11892992	0	146301786	C	T
2	rs72854723	0	146301793	T	C
2	rs12691710	0	146302136	T	A
2	rs72854728	0	146302222	G	A
2	rs13407875	0	146302302	C	T
2	rs72854732	0	146302312	C	T
2	rs12618803	0	146303366	C	T
2	rs12618828	0	146303401	C	T
2	rs1385356	0	146303836	T	C
2	rs72854740	0	146304253	T	C
2	rs17482358	0	146304921	T	C
2	rs72854742	0	146305457	A	G
2	rs72854743	0	146305852	T	G
2	rs72854747	0	146305859	T	A
2	rs72854748	0	146305967	G	A
2	rs72854750	0	146305992	C	A
2	rs72854751	0	146306011	A	G
2	rs66498010	0	146306617	T	C
2	rs17410493	0	146307047	C	G
2	rs10496982	0	146308114	A	C
2	rs17410535	0	146309946	T	C
2	rs17482414	0	146309983	G	A
2	rs17410542	0	146310389	A	G
2	rs1484918	0	146310421	C	G
2	rs10191819	0	146310723	A	C
2	rs148057115	0	146310929	T	G
2	rs10176779	0	146311038	A	G
2	rs72854764	0	146311135	G	A
2	rs13383852	0	146311381	T	A
2	rs13395767	0	146311393	A	G
2	rs17410563	0	146312122	G	T
2	rs17482435	0	146312315	G	A
2	rs72854769	0	146312738	T	A
2	rs11901708	0	146312892	G	A
2	rs10187579	0	146314827	A	G
2	rs2381743	0	146315679	C	A
2	rs72854776	0	146316058	T	C
2	rs10193706	0	146316319	A	C
2	rs10432330	0	146319963	C	T
2	rs876903	0	146322432	A	T
2	rs900980	0	146323219	C	T
2	rs11899509	0	146323730	A	T
2	rs4662244	0	146329010	C	A
2	rs191153177	0	146329303	A	G
2	rs7581334	0	146329741	G	A
2	rs138939885	0	146330000	G	A
2	rs6734779	0	146330106	G	T
2	rs12623580	0	146331889	A	C
2	rs1484920	0	146333294	C	T
2	rs4662426	0	146333690	G	A
2	rs1484919	0	146334132	G	A
2	rs12619621	0	146334199	G	T
2	rs953246	0	146335486	T	A
2	rs16825205	0	146337062	T	C
2	rs16825218	0	146343428	G	A
2	rs10186882	0	146344233	A	G
2	rs11895440	0	146345727	A	T
2	rs6727997	0	146346285	A	G
2	rs16825228	0	146346331	A	G
2	rs6715269	0	146346812	T	C
2	rs78632456	0	146347060	G	T
2	rs6430090	0	146347459	A	G
2	rs6719184	0	146347612	T	C
2	rs7609422	0	146348037	G	A
2	rs76407510	0	146348200	C	T
2	rs35696970	0	146348547	C	T
2	rs7573795	0	146348863	T	C
2	rs6430091	0	146349378	C	T
2	rs74418972	0	146349478	C	T
2	rs1484917	0	146349854	A	G
2	rs1484916	0	146350066	G	C
2	rs6744328	0	146350565	A	G
2	rs6716090	0	146350669	C	T
2	rs61111812	0	146350721	A	G
2	rs6716394	0	146350724	G	A
2	rs7577837	0	146352036	A	C
2	rs7568603	0	146352541	T	G
2	rs7571848	0	146353184	T	A
2	rs10188267	0	146353280	T	C
2	rs10175928	0	146353440	C	T
2	rs75823384	0	146353540	T	C
2	rs12615318	0	146354167	C	A
2	rs12468287	0	146354294	C	A
2	rs12476415	0	146354458	A	G
2	rs4662246	0	146355247	A	G
2	rs4662247	0	146355274	A	G
2	rs4662248	0	146355456	T	C
2	rs6430092	0	146356060	C	T
2	rs6430093	0	146356812	A	G
2	rs75180379	0	146356926	G	T
2	rs57603568	0	146357466	C	A
2	rs6741492	0	146358164	T	C
2	rs80049690	0	146358568	T	G
2	rs1023965	0	146359296	C	A
2	rs1023964	0	146359851	C	A
2	rs59064308	0	146359957	G	C
2	rs10211277	0	146360008	T	A
2	rs12463464	0	146360626	T	G
2	rs7558067	0	146360680	A	C
2	rs2306682	0	146361142	C	T
2	rs113223814	0	146362223	C	G
2	rs7598920	0	146362817	A	C
2	rs74626210	0	146362883	T	C
2	rs1385363	0	146363332	A	G
2	rs2200363	0	146363684	T	A
2	rs1385362	0	146363691	A	T
2	rs4662431	0	146364156	C	T
2	rs4662432	0	146364168	A	G
2	rs2054763	0	146364501	T	G
2	rs78270796	0	146364506	A	G
2	rs34734151	0	146364959	T	C
2	rs73962416	0	146365227	T	C
2	rs10198306	0	146365246	G	A
2	rs10210854	0	146365598	T	C
2	rs74398958	0	146366153	G	A
2	rs59911227	0	146366516	A	G
2	rs56172107	0	146366553	A	T
2	rs73962417	0	146367021	G	C
2	rs1385361	0	146367137	T	C
2	rs1351906	0	146367170	G	A
2	rs72856145	0	146367433	A	C
2	rs17489143	0	146368090	C	T
2	rs11694449	0	146368192	G	A
2	rs16825266	0	146368360	C	T
2	rs77283667	0	146368972	T	A
2	rs867005	0	146369117	T	C
2	rs952210	0	146369166	A	G
2	rs1385359	0	146369563	G	T
2	rs1385358	0	146369699	G	T
2	rs13410636	0	146370032	A	G
2	rs10928254	0	146370080	T	A
2	rs16825272	0	146370356	C	T
2	rs2381745	0	146370942	C	T
2	rs13421257	0	146371549	C	G
2	rs10928255	0	146371737	G	C
2	rs13396072	0	146371900	A	G
2	rs13396091	0	146371961	A	G
2	rs13424245	0	146372021	C	T
2	rs7603916	0	146372665	T	C
2	rs7567067	0	146373626	A	G
2	rs7567166	0	146373747	A	G
2	rs76756270	0	146373787	T	G
2	rs115248214	0	146373817	A	G
2	rs7608096	0	146373927	T	A
2	rs10210894	0	146374644	G	A
2	rs10176261	0	146374730	T	C
2	rs73962431	0	146374786	A	G
2	rs12691711	0	146375228	C	T
2	rs2381746	0	146375389	A	G
2	rs10179272	0	146375420	T	C
2	rs34906711	0	146375535	C	A
2	rs1385368	0	146375705	T	A
2	rs11885945	0	146376290	C	T
2	rs7604776	0	146376593	C	G
2	rs16825289	0	146376614	A	G
2	rs6757584	0	146376999	G	A
2	rs74769191	0	146377138	A	G
2	rs6707541	0	146378480	G	A
2	rs73962434	0	146379111	C	A
2	rs10204009	0	146379823	A	G
2	rs2381747	0	146380936	T	G
2	rs2381748	0	146380937	T	A
2	rs10496984	0	146381260	G	A
2	rs2381749	0	146381953	A	C
2	rs2381750	0	146382236	G	T
2	rs16825300	0	146382700	G	C
2	rs2381751	0	146382730	T	C
2	rs75128157	0	146383663	T	C
2	rs2381752	0	146384929	C	T
2	rs6430094	0	146385849	A	C
2	rs4309527	0	146386799	C	T
2	rs6719363	0	146386851	G	A
2	rs2381753	0	146387565	C	T
2	rs2381754	0	146387638	G	A
2	rs9287376	0	146388530	C	A
2	rs79180145	0	146388853	C	A
2	rs79693928	0	146389739	C	G
2	rs72856181	0	146390669	G	A
2	rs78105304	0	146390791	T	C
2	rs150914632	0	146391846	A	G
2	rs12619445	0	146392350	C	A
2	rs2381755	0	146393483	A	G
2	rs72856183	0	146394345	G	A
2	rs2381756	0	146394520	C	A
2	rs117319756	0	146394537	T	A
2	rs78755052	0	146398308	A	T
2	rs10190723	0	146398311	A	T
2	rs16825313	0	146400127	C	A
2	rs16825317	0	146400842	A	G
2	rs75542845	0	146403686	C	A
2	rs4632277	0	146404349	T	C
2	rs10193661	0	146404974	A	G
2	rs13005032	0	146405654	G	A
2	rs72998799	0	146405801	T	G
2	rs7572905	0	146406647	T	A
2	rs16825330	0	146407820	T	C
2	rs10183073	0	146408408	G	T
2	rs13393482	0	146411109	C	T
2	rs13394364	0	146411744	G	T
2	rs76648604	0	146413702	T	C
2	rs34551046	0	146414700	T	C
2	rs36061393	0	146414795	T	G
2	rs7599062	0	146415580	A	G
2	rs78596954	0	146415678	G	A
2	rs7586944	0	146415751	T	C
2	rs11896112	0	146416386	G	A
2	rs117252883	0	146416479	C	T
2	rs72856201	0	146416874	T	A
2	rs118013421	0	146418633	G	T
2	rs17489400	0	146419047	A	C
2	rs16825339	0	146419170	C	T
2	rs10178168	0	146419263	A	C
2	rs4662434	0	146419303	T	A
2	rs10167121	0	146419376	T	C
2	rs112389291	0	146419626	C	T
2	rs68002929	0	146419989	T	A
2	rs67082009	0	146420104	C	A
2	rs72857408	0	146421556	C	G
2	rs72857410	0	146421586	A	T
2	rs12998978	0	146422200	A	G
2	rs376763669	0	146422532	A	G
2	rs2381757	0	146422643	C	T
2	rs2890780	0	146423021	G	A
2	rs12623924	0	146423574	T	G
2	rs11689535	0	146423803	C	T
2	rs16825349	0	146425531	A	G
2	rs11683083	0	146426796	A	G
2	rs2381759	0	146428031	A	T
2	rs72857419	0	146428177	T	C
2	rs10170496	0	146429247	G	T
2	rs13006403	0	146430640	A	T
2	rs72857421	0	146431016	T	C
2	rs72857423	0	146431249	C	A
2	rs72857425	0	146431467	C	A
2	rs72857426	0	146431558	G	T
2	rs141998752	0	146432440	C	T
2	rs80297339	0	146434810	T	C
2	rs16825356	0	146434994	A	G
2	rs72857431	0	146435344	G	A
2	rs72857434	0	146438426	A	G
2	rs6430095	0	146439945	G	A
2	rs2381760	0	146440672	A	G
2	rs72857442	0	146441828	G	A
2	rs6709699	0	146442306	G	T
2	rs17489608	0	146444968	C	T
2	rs368622058	0	146446028	A	T
2	rs12691712	0	146446673	A	G
2	rs13000780	0	146447230	A	G
2	rs56110967	0	146447845	T	C
2	rs16825363	0	146447987	C	T
2	rs7583637	0	146448291	G	T
2	rs7583742	0	146448334	G	A
2	rs5014950	0	146449008	C	T
2	rs4260184	0	146449062	C	T
2	rs2381762	0	146450099	T	G
2	rs7575041	0	146451205	G	A
2	rs10190915	0	146451235	G	T
2	rs12992345	0	146451299	G	A
2	rs17411454	0	146451747	C	G
2	rs59602261	0	146451931	G	A
2	rs35819886	0	146452551	T	C
2	rs35813516	0	146453147	C	T
2	rs2381763	0	146453358	T	A
2	rs145105275	0	146453485	C	T
2	rs2381765	0	146454730	G	A
2	rs6430096	0	146454914	A	T
2	rs6430097	0	146455028	G	A
2	rs6740518	0	146455190	C	A
2	rs143134262	0	146455842	A	G
2	rs2381766	0	146455861	C	T
2	rs58406619	0	146456475	T	C
2	rs137901789	0	146456514	A	G
2	rs10754920	0	146456888	C	G
2	rs6749109	0	146457427	G	A
2	rs11695870	0	146457572	G	A
2	rs6749195	0	146457693	C	T
2	rs10928256	0	146458738	T	C
2	rs12468635	0	146458949	T	C
2	rs10182561	0	146459102	T	C
2	rs115450264	0	146459143	A	C
2	rs7578965	0	146459889	A	C
2	rs11887675	0	146460389	C	T
2	rs13405633	0	146460414	T	A
2	rs7592820	0	146461554	C	T
2	rs11903975	0	146462225	G	T
2	rs77800224	0	146462378	C	A
2	rs10165639	0	146463075	C	T
2	rs9653171	0	146463310	G	A
2	rs142909765	0	146463389	T	C
2	rs11674558	0	146463477	G	C
2	rs142232489	0	146463854	A	T
2	rs2704773	0	146464682	A	G
2	rs7577976	0	146464961	A	C
2	rs7607770	0	146465318	G	T
2	rs187881179	0	146465354	G	A
2	rs13003549	0	146465399	A	G
2	rs7569165	0	146465874	T	C
2	rs7581808	0	146466022	A	G
2	rs7584629	0	146466244	A	T
2	rs2577228	0	146466340	C	T
2	rs6710738	0	146467236	G	A
2	rs12473850	0	146468454	T	G
2	rs78352004	0	146468839	C	T
2	rs10048724	0	146469403	G	A
2	rs74865042	0	146469423	G	T
2	rs60220827	0	146469471	G	C
2	rs6430098	0	146469969	T	G
2	rs11895157	0	146470810	G	A
2	rs55942453	0	146470953	A	G
2	rs55633567	0	146471182	G	A
2	rs75925101	0	146471215	T	C
2	rs55856040	0	146471906	T	C
2	rs9287378	0	146472041	A	T
2	rs2577227	0	146472141	G	A
2	rs10190902	0	146472365	T	C
2	rs10201848	0	146472376	A	G
2	rs1982165	0	146472941	A	G
2	rs1982164	0	146473763	C	T
2	rs12691713	0	146474777	T	C
2	rs7576721	0	146476834	G	T
2	rs2704774	0	146477071	T	C
2	rs60824550	0	146477352	G	T
2	rs7580289	0	146477805	C	T
2	rs10928257	0	146478367	C	T
2	rs6733821	0	146478380	C	T
2	rs6705350	0	146478738	A	G
2	rs6737874	0	146479241	G	A
2	rs6737894	0	146479285	G	A
2	rs115810270	0	146479951	G	A
2	rs11902015	0	146480855	C	T
2	rs10205783	0	146480904	G	A
2	rs10202902	0	146481008	T	C
2	rs2704775	0	146482309	G	A
2	rs12465536	0	146482895	A	G
2	rs150217690	0	146483001	A	G
2	rs10197322	0	146483034	G	A
2	rs973326	0	146483310	C	T
2	rs115203165	0	146484523	G	A
2	rs77769561	0	146485280	T	C
2	rs78693461	0	146486629	G	A
2	rs138661554	0	146487108	A	C
2	rs7570467	0	146487140	A	G
2	rs13035859	0	146487978	G	A
2	rs6710962	0	146488505	T	G
2	rs6753273	0	146488762	C	T
2	rs75399032	0	146488911	G	A
2	rs2577221	0	146489013	T	C
2	rs6753880	0	146489045	G	A
2	rs73962483	0	146490125	T	C
2	rs145690676	0	146490196	G	A
2	rs73962484	0	146490210	A	G
2	rs2246147	0	146490561	A	G
2	rs1437716	0	146491010	T	C
2	rs73962485	0	146491908	G	A
2	rs2704776	0	146492016	A	G
2	rs2704777	0	146492075	A	G
2	rs79446426	0	146492179	T	A
2	rs78318929	0	146492181	T	C
2	rs2704778	0	146492858	C	T
2	rs114567222	0	146494194	G	A
2	rs10496986	0	146494221	C	T
2	rs73962488	0	146494265	G	A
2	rs2704779	0	146494371	G	A
2	rs2577222	0	146494896	G	A
2	rs116455226	0	146495042	T	C
2	rs2083106	0	146495208	C	G
2	rs7603004	0	146495431	T	G
2	rs7589182	0	146495538	C	A
2	rs1437717	0	146495593	A	C
2	rs766540	0	146495970	A	G
2	rs2704781	0	146497207	G	T
2	rs1561276	0	146498149	G	A
2	rs117184145	0	146499778	G	A
2	rs12997942	0	146499881	C	T
2	rs2704783	0	146499959	T	C
2	rs2083107	0	146500414	G	T
2	rs4662250	0	146501366	A	T
2	rs2464542	0	146501465	G	T
2	rs11891563	0	146501581	A	C
2	rs10496987	0	146502959	T	C
2	rs4662435	0	146503168	T	C
2	rs2577212	0	146503635	G	A
2	rs2704785	0	146504044	T	C
2	rs2704786	0	146504231	G	A
2	rs2043750	0	146504259	A	G
2	rs2043751	0	146504346	G	A
2	rs2118390	0	146504445	T	G
2	rs2043752	0	146504510	G	A
2	rs1370521	0	146504682	C	T
2	rs2381769	0	146505018	A	G
2	rs75398140	0	146505407	A	T
2	rs58948964	0	146505787	T	C
2	rs11678727	0	146506159	G	C
2	rs78823739	0	146506269	G	A
2	rs78862952	0	146506667	T	C
2	rs2704787	0	146506899	T	C
2	rs2577213	0	146507309	T	G
2	rs117515899	0	146507389	G	A
2	rs16825440	0	146508300	G	A
2	rs7565604	0	146508846	G	A
2	rs7568479	0	146509270	C	G
2	rs16825446	0	146510181	A	G
2	rs111406897	0	146510498	C	A
2	rs2252079	0	146510586	T	A
2	rs34088574	0	146510724	A	T
2	rs2704788	0	146511295	G	T
2	rs2577215	0	146512376	C	T
2	rs16825450	0	146512861	A	G
2	rs2577216	0	146513168	C	T
2	rs2704789	0	146513307	G	A
2	rs10181429	0	146513988	C	G
2	rs4662251	0	146514613	G	A
2	rs10184922	0	146514907	G	C
2	rs1982167	0	146515215	G	C
2	rs1437710	0	146515852	G	A
2	rs11901196	0	146516614	T	C
2	rs77630478	0	146516686	C	A
2	rs2251352	0	146516759	T	A
2	rs1437711	0	146516811	G	A
2	rs2704791	0	146516893	C	T
2	rs6757470	0	146517581	A	G
2	rs979526	0	146518176	G	A
2	rs10197841	0	146518415	G	A
2	rs2704796	0	146519232	T	G
2	rs2704795	0	146519374	G	A
2	rs1437712	0	146520102	A	G
2	rs2704793	0	146521415	G	C
2	rs7574416	0	146521658	G	C
2	rs2577217	0	146522087	A	G
2	rs893334	0	146522122	C	G
2	rs13426482	0	146522210	T	G
2	rs2704792	0	146522256	C	G
2	rs12691714	0	146522550	C	A
2	rs1370522	0	146522553	T	C
2	rs1370523	0	146522726	C	A
2	rs2577218	0	146523231	C	T
2	rs35292258	0	146523596	A	G
2	rs12614476	0	146523999	A	C
2	rs9287380	0	146524425	C	G
2	rs12614611	0	146524499	A	C
2	rs9287381	0	146524570	G	A
2	rs142968952	0	146524671	T	C
2	rs151117957	0	146524707	A	G
2	rs16825475	0	146525863	T	A
2	rs13025537	0	146526310	G	A
2	rs13405221	0	146527014	A	G
2	rs13430877	0	146527123	C	A
2	rs16855380	0	146527467	G	A
2	rs9287382	0	146528087	C	A
2	rs16825477	0	146528869	A	C
2	rs16825480	0	146529549	T	C
2	rs71428068	0	146530015	G	T
2	rs112684553	0	146530018	G	A
2	rs16825483	0	146530858	T	C
2	rs13401239	0	146531597	A	G
2	rs16825485	0	146532026	A	T
2	rs12691715	0	146532978	T	C
2	rs10496989	0	146533020	C	T
2	rs4662436	0	146534213	A	G
2	rs1542020	0	146534224	A	G
2	rs1542019	0	146534269	C	G
2	rs77214030	0	146535190	A	G
2	rs1437715	0	146537029	G	T
2	rs10178659	0	146537423	G	C
2	rs72861041	0	146538441	C	T
2	rs13404357	0	146539256	G	A
2	rs12691716	0	146539381	A	G
2	rs72861045	0	146539401	T	C
2	rs35544951	0	146540106	T	C
2	rs112027107	0	146542247	C	A
2	rs13396137	0	146542441	C	T
2	rs35292102	0	146542895	A	G
2	rs12691717	0	146543310	A	G
2	rs13399685	0	146543366	C	G
2	rs13413211	0	146543369	T	C
2	rs13399911	0	146543579	C	T
2	rs141070748	0	146543671	C	T
2	rs112457640	0	146543852	A	G
2	rs13403553	0	146544612	C	A
2	rs144947490	0	146544614	C	T
2	rs113831459	0	146545119	A	C
2	rs138821458	0	146545722	A	G
2	rs77918449	0	146546065	A	T
2	rs145808855	0	146547606	C	T
2	rs10194464	0	146547693	C	T
2	rs10427396	0	146548018	T	C
2	rs10427400	0	146548540	T	C
2	rs117517628	0	146548661	G	A
2	rs10496990	0	146548704	A	C
2	rs140488981	0	146548927	G	A
2	rs13421583	0	146549634	C	T
2	rs35164012	0	146550510	G	T
2	rs1437714	0	146551147	T	C
2	rs10928264	0	146551669	T	C
2	rs16825534	0	146551842	G	A
2	rs117300672	0	146552104	C	T
2	rs13413137	0	146552410	C	T
2	rs16825539	0	146553275	A	G
2	rs11898170	0	146553292	G	A
2	rs12691719	0	146553553	G	T
2	rs13417105	0	146553637	G	A
2	rs1228095	0	146553736	A	T
2	rs12233129	0	146554575	C	T
2	rs11889036	0	146554760	A	T
2	rs10203259	0	146555353	G	A
2	rs6755039	0	146555625	T	C
2	rs143513423	0	146555661	G	T
2	rs10168781	0	146555767	T	C
2	rs11901275	0	146555882	G	A
2	rs4591296	0	146556096	A	G
2	rs72861062	0	146556359	C	A
2	rs2178633	0	146556373	C	T
2	rs72861065	0	146556507	G	A
2	rs13025943	0	146556653	G	A
2	rs11904072	0	146557524	G	T
2	rs16855387	0	146558543	A	C
2	rs77357812	0	146559590	A	T
2	rs6756517	0	146559885	G	A
2	rs13390976	0	146560421	C	T
2	rs141972846	0	146560779	G	C
2	rs112880591	0	146560844	G	A
2	rs12691720	0	146560880	C	T
2	rs139710460	0	146561226	C	G
2	rs75564436	0	146561351	A	G
2	rs13430449	0	146562640	G	A
2	rs16825545	0	146564228	A	T
2	rs67159179	0	146565279	C	G
2	rs34104915	0	146565727	T	A
2	rs13007611	0	146565995	A	G
2	rs1228071	0	146566263	T	C
2	rs1228070	0	146566295	A	G
2	rs1228069	0	146566478	G	A
2	rs1228068	0	146566855	G	C
2	rs6724640	0	146567411	T	C
2	rs118097328	0	146567423	A	G
2	rs1228066	0	146567849	A	G
2	rs1228065	0	146567912	C	T
2	rs10193904	0	146568127	T	G
2	rs1228064	0	146568938	T	C
2	rs1228063	0	146569021	G	A
2	rs1370526	0	146569334	C	T
2	rs1370525	0	146569349	T	C
2	rs16825566	0	146570266	T	C
2	rs1922038	0	146570374	T	C
2	rs1228057	0	146570779	C	T
2	rs16825575	0	146571096	A	T
2	rs1228055	0	146571508	G	A
2	rs1228054	0	146572097	C	T
2	rs149967025	0	146572241	A	G
2	rs10180297	0	146573017	C	T
2	rs766139	0	146573437	A	G
2	rs1228059	0	146573949	T	A
2	rs146031853	0	146574629	C	G
2	rs10184547	0	146574782	G	C
2	rs116896006	0	146575034	A	G
2	rs1228058	0	146575122	A	G
2	rs66484168	0	146575473	G	A
2	rs79826831	0	146575574	G	A
2	rs966831	0	146575844	A	G
2	rs1228061	0	146578234	A	C
2	rs75744832	0	146578714	C	G
2	rs150388262	0	146580496	T	G
2	rs71430030	0	146582074	A	G
2	rs12996593	0	146582252	C	T
2	rs72862334	0	146582627	A	T
2	rs72862336	0	146582727	C	A
2	rs1561275	0	146582833	C	A
2	rs12619274	0	146582933	C	T
2	rs1561274	0	146583190	T	C
2	rs1561273	0	146583324	A	C
2	rs117273663	0	146583483	C	T
2	rs6760390	0	146583809	A	C
2	rs6735536	0	146584312	G	A
2	rs4471837	0	146585277	C	T
2	rs146580088	0	146586185	T	G
2	rs145022554	0	146586862	G	A
2	rs6747057	0	146587106	C	T
2	rs74595984	0	146587648	G	A
2	rs10221780	0	146588323	A	G
2	rs2577219	0	146588688	A	T
2	rs28786802	0	146589755	G	A
2	rs28793347	0	146589811	A	T
2	rs6723151	0	146592034	C	G
2	rs6751558	0	146592046	A	G
2	rs12619866	0	146593668	C	A
2	rs74453889	0	146594472	T	C
2	rs12691721	0	146594922	A	T
2	rs1437713	0	146595034	C	A
2	rs72862355	0	146596802	G	A
2	rs10174302	0	146597420	T	C
2	rs973825	0	146598337	T	G
2	rs149333110	0	146599870	T	G
2	rs13389966	0	146600354	C	T
2	rs1228082	0	146600479	T	C
2	rs73006411	0	146601077	C	T
2	rs7564569	0	146602018	A	G
2	rs7608036	0	146602191	T	C
2	rs1228080	0	146602659	T	C
2	rs1228079	0	146605003	C	G
2	rs1228078	0	146607938	C	T
2	rs77628465	0	146608028	A	C
2	rs1370524	0	146608565	A	G
2	rs1228076	0	146608749	C	T
2	rs1228075	0	146608872	G	A
2	rs10207472	0	146609252	A	G
2	rs1228074	0	146609831	C	T
2	rs1228073	0	146610904	T	C
2	rs1228072	0	146611439	A	G
2	rs34995842	0	146612028	C	T
2	rs116931026	0	146614062	C	T
2	rs16825634	0	146614826	G	C
2	rs75421311	0	146616005	C	T
2	rs111450034	0	146616482	G	A
2	rs78590844	0	146616523	C	G
2	rs7577353	0	146617110	C	T
2	rs1228092	0	146617259	C	T
2	rs76070479	0	146617839	T	C
2	rs4662437	0	146617987	G	A
2	rs1228091	0	146618875	G	A
2	rs75087711	0	146623477	C	T
2	rs79661466	0	146623933	G	T
2	rs16825657	0	146624222	C	G
2	rs117947142	0	146624569	G	T
2	rs77366169	0	146626516	T	C
2	rs16825668	0	146628996	G	C
2	rs1228088	0	146629218	G	C
2	rs79268445	0	146629905	G	C
2	rs149387610	0	146631578	A	G
2	rs16825676	0	146632625	C	T
2	rs116505380	0	146637116	G	A
2	rs60303464	0	146638507	C	T
2	rs4662252	0	146638781	C	T
2	rs73965029	0	146639275	T	A
2	rs1922034	0	146639658	C	T
2	rs1922035	0	146639739	C	T
2	rs1922036	0	146640039	T	G
2	rs6721450	0	146641041	G	T
2	rs11902459	0	146644346	A	G
2	rs12616481	0	146644471	C	A
2	rs13402467	0	146644661	C	T
2	rs56397639	0	146645070	T	C
2	rs74809354	0	146645078	G	A
2	rs73006455	0	146648205	G	A
2	rs79228308	0	146648278	C	T
2	rs16825702	0	146648335	A	G
2	rs16825703	0	146651096	T	A
2	rs75180859	0	146652358	G	A
2	rs7606490	0	146653375	A	T
2	rs7419403	0	146654609	A	C
2	rs16825711	0	146655543	G	T
2	rs72863715	0	146656925	C	T
2	rs6746500	0	146657602	C	T
2	rs6430107	0	146657750	G	A
2	rs4583403	0	146658036	G	A
2	rs118096824	0	146658204	G	T
2	rs16825715	0	146658251	A	G
2	rs2890798	0	146658324	C	T
2	rs16825716	0	146658515	T	G
2	rs16825718	0	146658569	C	T
2	rs78215550	0	146658901	G	A
2	rs12464667	0	146659317	C	T
2	rs4008182	0	146660450	C	G
2	rs1317530	0	146660741	T	C
2	rs141975866	0	146662897	G	A
2	rs6430108	0	146662902	T	C
2	rs1922040	0	146664218	A	G
2	rs1997485	0	146664413	G	T
2	rs10496992	0	146666257	A	G
2	rs10496993	0	146666758	C	T
2	rs7423282	0	146667526	A	G
2	rs12623125	0	146669182	A	G
2	rs1515234	0	146670388	C	A
2	rs16825733	0	146670641	A	G
2	rs1515235	0	146671260	T	A
2	rs1399671	0	146671655	A	T
2	rs1399672	0	146671819	T	A
2	rs997033	0	146672778	A	G
2	rs16825743	0	146672959	A	G
2	rs10203367	0	146673591	A	C
2	rs12478954	0	146675863	A	C
2	rs10202358	0	146676624	T	C
2	rs34800050	0	146677920	C	T
2	rs62170706	0	146678066	C	T
2	rs1515238	0	146679403	C	T
2	rs1515239	0	146679482	G	T
2	rs11901041	0	146680648	C	A
2	rs1567989	0	146681318	A	C
2	rs1028118	0	146681518	T	C
2	rs10168264	0	146682369	A	T
2	rs13027093	0	146683006	T	C
2	rs16825776	0	146683517	A	G
2	rs67062845	0	146685220	C	T
2	rs1567988	0	146685657	A	G
2	rs2063807	0	146687935	G	A
2	rs1515256	0	146688021	C	A
2	rs10164536	0	146688234	C	A
2	rs62170710	0	146688633	T	A
2	rs146751368	0	146688949	G	A
2	rs12612543	0	146689981	C	T
2	rs34994067	0	146690104	C	T
2	rs10200377	0	146691431	T	C
2	rs10803513	0	146691791	A	G
2	rs1515259	0	146693556	T	G
2	rs78789634	0	146693708	G	A
2	rs138481709	0	146695019	C	T
2	rs12615900	0	146696515	A	G
2	rs12622515	0	146696865	G	T
2	rs146960554	0	146696969	A	G
2	rs138452302	0	146696974	T	C
2	rs10173576	0	146697764	T	C
2	rs79796893	0	146697839	A	G
2	rs36015680	0	146700107	G	A
2	rs79766583	0	146701256	G	T
2	rs36063579	0	146701355	T	A
2	rs13018782	0	146701385	A	G
2	rs62170713	0	146701980	A	C
2	rs143338844	0	146702627	C	T
2	rs10209900	0	146703173	C	T
2	rs62170714	0	146703271	T	C
2	rs10210417	0	146703619	C	T
2	rs184074668	0	146704964	C	T
2	rs62170716	0	146705893	C	T
2	rs113530267	0	146706509	T	C
2	rs7608447	0	146706776	C	T
2	rs6736035	0	146707740	A	T
2	rs2381865	0	146708473	C	T
2	rs62170717	0	146709193	G	A
2	rs141379994	0	146709279	T	C
2	rs143673198	0	146709607	G	A
2	rs35363021	0	146710728	A	T
2	rs10928273	0	146711832	T	G
2	rs117643663	0	146712113	C	A
2	rs1907446	0	146712374	T	C
2	rs13015725	0	146713026	A	G
2	rs1606807	0	146713307	G	A
2	rs12617231	0	146715615	G	A
2	rs12617212	0	146715742	C	A
2	rs76133601	0	146715809	G	A
2	rs12994347	0	146717188	C	T
2	rs117401502	0	146718594	G	A
2	rs117688962	0	146718845	A	G
2	rs113676863	0	146719084	G	A
2	rs56364424	0	146719577	G	A
2	rs2381866	0	146719809	T	C
2	rs1849891	0	146720171	T	G
2	rs374201838	0	146721030	G	A
2	rs62168169	0	146724866	A	T
2	rs2890820	0	146725217	C	A
2	rs76450062	0	146726145	G	A
2	rs12612333	0	146729909	G	A
2	rs2201051	0	146729992	G	A
2	rs149589176	0	146731167	C	A
2	rs9646683	0	146732708	G	A
2	rs10173102	0	146736345	G	A
2	rs16825854	0	146737198	G	T
2	rs35768585	0	146739094	C	T
2	rs58044807	0	146739601	C	A
2	rs11902559	0	146739620	A	C
2	rs62168172	0	146739993	T	C
2	rs78467347	0	146740566	T	G
2	rs1515241	0	146740793	C	T
2	rs34587339	0	146741464	G	T
2	rs149454343	0	146741867	T	C
2	rs16825861	0	146742030	G	A
2	rs34053477	0	146742600	G	A
2	rs13010057	0	146742779	C	T
2	rs35568691	0	146742850	A	G
2	rs34268363	0	146743594	C	T
2	rs16825874	0	146744850	G	A
2	rs1515242	0	146747301	T	C
2	rs62168173	0	146747853	C	T
2	rs150076656	0	146748113	G	A
2	rs16825883	0	146748264	A	G
2	rs6730880	0	146748800	G	A
2	rs78309311	0	146748904	C	A
2	rs79883621	0	146748986	T	C
2	rs117201659	0	146750456	G	T
2	rs62168174	0	146750833	A	G
2	rs9808567	0	146751101	A	T
2	rs2130858	0	146752161	C	T
2	rs141513575	0	146753475	T	A
2	rs145288641	0	146753504	T	C
2	rs13026986	0	146753902	T	G
2	rs34413329	0	146754303	C	T
2	rs34355329	0	146756417	C	T
2	rs117487858	0	146756474	C	G
2	rs77087041	0	146756614	C	T
2	rs140771108	0	146756622	T	C
2	rs62168175	0	146757677	A	G
2	rs1606806	0	146758685	C	T
2	rs13433004	0	146758810	G	A
2	rs2381867	0	146759084	C	T
2	rs13384828	0	146759086	G	T
2	rs11674960	0	146759190	G	T
2	rs7602000	0	146759840	G	T
2	rs62168176	0	146760120	G	A
2	rs59432889	0	146760129	C	T
2	rs62168178	0	146761150	T	C
2	rs78770342	0	146762051	C	A
2	rs34474599	0	146762495	G	C
2	rs1515232	0	146762576	T	C
2	rs16825902	0	146764531	G	A
2	rs13022804	0	146765150	T	G
2	rs13012335	0	146767752	G	A
2	rs16825912	0	146768217	G	A
2	rs16825916	0	146768842	A	G
2	rs74502384	0	146769016	C	T
2	rs62168192	0	146769095	A	G
2	rs16825922	0	146772505	C	T
2	rs6706487	0	146773065	G	A
2	rs12618750	0	146773870	T	C
2	rs17412774	0	146773948	A	C
2	rs12619396	0	146774181	T	C
2	rs72853046	0	146774885	G	C
2	rs13404625	0	146775353	G	A
2	rs6718009	0	146775500	C	A
2	rs62168195	0	146776574	T	C
2	rs16825929	0	146776699	A	G
2	rs144342143	0	146777438	G	T
2	rs13415561	0	146778630	C	T
2	rs12479100	0	146779043	T	C
2	rs1515252	0	146779243	G	A
2	rs2035786	0	146779528	C	T
2	rs13419312	0	146779737	C	T
2	rs12621515	0	146780097	C	A
2	rs10928275	0	146782048	A	T
2	rs7578813	0	146783343	C	T
2	rs13013359	0	146785228	C	T
2	rs10928276	0	146785403	A	T
2	rs68133316	0	146786266	C	T
2	rs76189840	0	146787725	A	G
2	rs117998992	0	146787735	T	C
2	rs12479145	0	146788155	G	T
2	rs13432108	0	146788272	C	G
2	rs12691726	0	146788500	G	A
2	rs12464439	0	146789665	G	A
2	rs181911129	0	146789821	C	T
2	rs16825973	0	146790836	A	G
2	rs192330590	0	146792325	A	G
2	rs36048383	0	146792330	G	A
2	rs10193889	0	146793624	G	A
2	rs17412908	0	146794223	T	C
2	rs1515245	0	146795234	C	T
2	rs16825975	0	146796613	A	G
2	rs13393945	0	146798300	T	A
2	rs17491167	0	146798739	A	G
2	rs10193417	0	146800596	A	C
2	rs10803514	0	146801177	A	G
2	rs968132	0	146801367	C	T
2	rs13018064	0	146801930	C	A
2	rs1913673	0	146802614	G	A
2	rs7565993	0	146803053	A	G
2	rs2381868	0	146803588	T	A
2	rs138551438	0	146803617	A	G
2	rs35745254	0	146804710	A	T
2	rs17491209	0	146805040	A	G
2	rs2138189	0	146805344	C	T
2	rs12691727	0	146806212	G	C
2	rs6717099	0	146806474	T	C
2	rs4662450	0	146806610	A	C
2	rs1606808	0	146806917	G	A
2	rs117487817	0	146807243	A	G
2	rs4662256	0	146807904	T	A
2	rs67175102	0	146808397	A	G
2	rs62168200	0	146808496	C	T
2	rs1828931	0	146809110	T	C
2	rs13426256	0	146809266	A	G
2	rs13426358	0	146809345	A	T
2	rs62168201	0	146809974	G	A
2	rs4662452	0	146810002	T	A
2	rs2130860	0	146810403	G	A
2	rs10185868	0	146810922	C	T
2	rs10198464	0	146810936	T	C
2	rs10194163	0	146811021	A	T
2	rs6430115	0	146811158	A	T
2	rs79635647	0	146811549	A	G
2	rs150263783	0	146811895	A	G
2	rs1949298	0	146811934	G	A
2	rs4520978	0	146812048	T	C
2	rs7609498	0	146812262	G	A
2	rs9973767	0	146812479	A	G
2	rs9973621	0	146812639	T	C
2	rs78691927	0	146812799	A	C
2	rs62168233	0	146812896	G	T
2	rs61051986	0	146813149	A	G
2	rs62168234	0	146813157	C	T
2	rs68158702	0	146813772	G	C
2	rs7563823	0	146814120	G	A
2	rs7594453	0	146815737	A	G
2	rs7571776	0	146816721	C	T
2	rs62168236	0	146817479	G	A
2	rs62168237	0	146818274	G	A
2	rs10194436	0	146818483	C	G
2	rs7583107	0	146819721	C	T
2	rs4662453	0	146820232	T	C
2	rs62168238	0	146820861	C	T
2	rs1399670	0	146820979	C	A
2	rs13406627	0	146821715	G	T
2	rs12691728	0	146822166	C	A
2	rs12991309	0	146822623	G	A
2	rs12612023	0	146822909	A	G
2	rs1515230	0	146824476	A	G
2	rs1399669	0	146824808	A	T
2	rs16825985	0	146824868	C	A
2	rs9653172	0	146825519	C	T
2	rs9653188	0	146825659	G	A
2	rs1399668	0	146826111	T	A
2	rs12691729	0	146826718	A	T
2	rs6740391	0	146826887	C	A
2	rs6740495	0	146826954	C	T
2	rs76787793	0	146827132	G	A
2	rs11693608	0	146827151	C	T
2	rs6714937	0	146827170	A	G
2	rs6744075	0	146827466	G	A
2	rs12691730	0	146829011	A	G
2	rs75027796	0	146829048	C	T
2	rs12691731	0	146829207	G	T
2	rs16825994	0	146829524	C	T
2	rs6727345	0	146830314	A	G
2	rs13387807	0	146830508	C	A
2	rs7604349	0	146830541	G	A
2	rs7577806	0	146830647	A	G
2	rs1515251	0	146831133	A	T
2	rs1515250	0	146831280	T	C
2	rs72854321	0	146831738	C	A
2	rs569766969	0	146831779	C	T
2	rs55662847	0	146832192	C	T
2	rs56109234	0	146832747	A	G
2	rs142494270	0	146832762	G	T
2	rs56130419	0	146832785	C	G
2	rs56125511	0	146832840	A	G
2	rs117713667	0	146833874	C	T
2	rs17491258	0	146835248	C	T
2	rs10192084	0	146835367	A	G
2	rs35890958	0	146835525	G	A
2	rs1515248	0	146835662	T	C
2	rs1515247	0	146835750	G	C
2	rs1515246	0	146835908	G	A
2	rs10496995	0	146835932	C	T
2	rs2035788	0	146836052	G	A
2	rs10195265	0	146836258	A	C
2	rs2035789	0	146837224	T	G
2	rs2172113	0	146837272	T	A
2	rs1040140	0	146837295	T	C
2	rs6721560	0	146837936	T	G
2	rs138597625	0	146838080	T	C
2	rs13422402	0	146838116	A	G
2	rs11691697	0	146838927	A	T
2	rs12329220	0	146839172	A	G
2	rs59126787	0	146839537	A	G
2	rs13401109	0	146839548	C	T
2	rs36049952	0	146839632	T	C
2	rs13404882	0	146840586	G	T
2	rs139189275	0	146840722	C	T
2	rs76236372	0	146840817	T	G
2	rs148861244	0	146841881	G	A
2	rs7609368	0	146842232	G	A
2	rs28501592	0	146842871	A	T
2	rs6705103	0	146842893	G	C
2	rs13013932	0	146843239	C	T
2	rs11692385	0	146844029	A	T
2	rs28589859	0	146844339	T	C
2	rs62168247	0	146844737	A	G
2	rs1109425	0	146845035	T	C
2	rs873627	0	146845933	G	A
2	rs34334946	0	146846989	T	G
2	rs7588984	0	146847262	T	C
2	rs62168248	0	146848053	A	G
2	rs4662454	0	146848057	G	A
2	rs10194432	0	146848560	C	T
2	rs13391956	0	146849080	A	G
2	rs76195799	0	146849306	G	A
2	rs139964357	0	146849357	T	C
2	rs10197939	0	146849591	C	T
2	rs992903	0	146849925	C	T
2	rs13013757	0	146850239	G	A
2	rs142515488	0	146850251	G	A
2	rs12611909	0	146850674	T	C
2	rs12621488	0	146850814	G	A
2	rs66532308	0	146851244	C	A
2	rs35585393	0	146851448	G	A
2	rs1826267	0	146852649	T	C
2	rs11902246	0	146853654	T	G
2	rs1491125	0	146854215	G	A
2	rs74576713	0	146854967	C	T
2	rs62169485	0	146855424	G	T
2	rs11675490	0	146855992	T	C
2	rs68171028	0	146856353	A	C
2	rs78016003	0	146856401	T	C
2	rs13025579	0	146857571	A	C
2	rs1602444	0	146858851	G	A
2	rs1602445	0	146858890	G	A
2	rs1907444	0	146859395	C	T
2	rs1907445	0	146859436	T	C
2	rs545488654	0	146859738	T	G
2	rs11681759	0	146860144	T	C
2	rs78350937	0	146860444	G	T
2	rs2201049	0	146860625	T	C
2	rs2101608	0	146861815	T	G
2	rs11891325	0	146862085	A	G
2	rs62169487	0	146862268	T	A
2	rs2172112	0	146862355	T	C
2	rs2130857	0	146864959	A	G
2	rs115262951	0	146865947	A	G
2	rs12465919	0	146866555	G	T
2	rs12467138	0	146867896	C	T
2	rs12691732	0	146871256	T	C
2	rs12691733	0	146872167	T	C
2	rs13395885	0	146873134	C	A
2	rs12691735	0	146873227	T	C
2	rs10178081	0	146873891	C	T
2	rs10190602	0	146873943	T	A
2	rs6731756	0	146875357	T	A
2	rs10928278	0	146876582	G	A
2	rs62169493	0	146876922	C	T
2	rs222829	0	146877099	T	A
2	rs10490593	0	146877806	G	A
2	rs222828	0	146878344	T	C
2	rs222827	0	146878442	A	G
2	rs222826	0	146878532	T	C
2	rs4277465	0	146878881	A	T
2	rs7579316	0	146878893	C	A
2	rs1986285	0	146879189	G	C
2	rs222825	0	146879193	A	G
2	rs7424648	0	146879212	T	C
2	rs62169495	0	146879269	G	A
2	rs2552540	0	146880791	G	T
2	rs170318	0	146880933	A	G
2	rs56075542	0	146882415	T	G
2	rs17789657	0	146883893	A	C
2	rs222824	0	146885474	A	G
2	rs222822	0	146885736	G	T
2	rs222821	0	146886278	A	G
2	rs222820	0	146886481	A	G
2	rs222819	0	146886565	C	T
2	rs222817	0	146886714	A	G
2	rs28595092	0	146886776	G	A
2	rs222816	0	146888064	G	T
2	rs61049169	0	146888708	G	A
2	rs222815	0	146888852	T	C
2	rs11680349	0	146889404	T	C
2	rs17733267	0	146889604	T	C
2	rs17789747	0	146889665	A	C
2	rs7561412	0	146889692	T	A
2	rs222814	0	146889974	T	C
2	rs222813	0	146890581	C	G
2	rs222812	0	146890823	T	C
2	rs222811	0	146891073	A	G
2	rs222810	0	146891701	T	G
2	rs222809	0	146893190	A	G
2	rs71430040	0	146893463	T	C
2	rs569092864	0	146893584	C	A
2	rs222808	0	146894290	G	C
2	rs222806	0	146895176	T	A
2	rs222805	0	146895183	G	A
2	rs222804	0	146895254	T	G
2	rs222803	0	146895299	C	G
2	rs11673782	0	146895618	T	A
2	rs10168205	0	146896867	T	C
2	rs4407186	0	146897275	T	C
2	rs62169534	0	146897539	T	C
2	rs34708096	0	146897574	G	C
2	rs79587612	0	146898044	T	G
2	rs10928279	0	146898143	G	T
2	rs62169536	0	146898321	G	A
2	rs2009737	0	146898380	T	C
2	rs114224337	0	146898588	G	T
2	rs12471553	0	146899086	A	G
2	rs1981909	0	146900714	T	C
2	rs7608515	0	146903445	T	C
2	rs13029081	0	146903757	A	T
2	rs4662258	0	146903854	C	G
2	rs13432440	0	146904089	C	T
2	rs6753884	0	146905568	C	T
2	rs6754006	0	146905687	C	G
2	rs148566001	0	146905825	G	T
2	rs2161979	0	146906480	C	T
2	rs12473657	0	146906634	A	G
2	rs117894645	0	146906697	T	C
2	rs1469206	0	146906967	C	A
2	rs186342901	0	146909036	A	G
2	rs139338360	0	146909136	G	A
2	rs144390038	0	146909772	T	C
2	rs62169537	0	146910702	T	A
2	rs7370138	0	146910878	T	G
2	rs13028950	0	146910930	A	T
2	rs13023649	0	146911103	T	C
2	rs16826041	0	146911643	A	T
2	rs16826044	0	146911838	A	T
2	rs4662457	0	146912163	A	G
2	rs2216929	0	146912197	T	C
2	rs117708791	0	146912534	T	C
2	rs17734111	0	146913228	G	A
2	rs12467509	0	146913332	G	T
2	rs17734150	0	146913405	T	C
2	rs62169538	0	146913534	C	G
2	rs59405086	0	146913635	C	T
2	rs371291578	0	146916379	G	C
2	rs6742634	0	146918336	T	C
2	rs185385216	0	146918340	C	T
2	rs72858351	0	146919220	G	A
2	rs35837353	0	146920708	T	C
2	rs143435823	0	146921176	G	A
2	rs16826056	0	146921295	T	G
2	rs10185692	0	146921487	C	T
2	rs149947765	0	146922508	T	C
2	rs189663458	0	146922527	C	T
2	rs1991166	0	146923048	T	C
2	rs10168656	0	146923445	A	T
2	rs2113773	0	146924233	C	T
2	rs7581247	0	146924948	G	A
```
