## Supplementary material for "Characterization of shared and ancestry-specific signals driving complex traits using multi-ancestry fine-mapping": s2_snps.txt

```
rs274841
rs80327112
rs13007065
rs62167177
rs274852
rs274850
rs36032963
rs78641649
rs141890787
rs16824600
rs274849
rs274848
rs13032601
rs2697325
rs117229622
rs274837
rs141781634
rs78443749
rs140050785
rs959809
rs67920867
rs275160
rs6755330
rs55949700
rs141265920
rs117477310
rs274838
rs16824614
rs13406759
rs1995832
rs7560745
rs1123225
rs188209886
rs1123224
rs72858853
rs6736077
rs72858854
rs59546905
rs7581822
rs62167181
rs75695257
rs7569986
rs62167182
rs62167183
rs75813063
rs62167184
rs13398905
rs68158303
rs72858867
rs72858869
rs16824634
rs16824636
rs75374625
rs73962283
rs67197114
rs68121385
rs1822620
rs1822619
rs7588834
rs10496975
rs60405113
rs11898385
rs11898388
rs10200130
rs59496356
rs13017937
rs16824670
rs68176193
rs66929781
rs58382632
rs10172711
rs10172809
rs13407626
rs10176318
rs10176344
rs10202348
rs10179372
rs62167186
rs11897349
rs62167187
rs12611786
rs10204792
rs59546439
rs17409263
rs13412736
rs10193147
rs10171873
rs7594382
rs17409291
rs112431496
rs11889988
rs60168307
rs139066049
rs17409305
rs17409319
rs62167201
rs62167202
rs17481270
rs17481305
rs140335329
rs71428054
rs10203763
rs74393431
rs1816890
rs6756883
rs1445300
rs62167203
rs62167204
rs185036301
rs967295
rs72993337
rs17481424
rs62167206
rs10928243
rs62167207
rs76813204
rs13412382
rs72617097
rs13003259
rs138606100
rs13385881
rs113747019
rs7572589
rs62167208
rs1117116
rs62167209
rs9287369
rs76101206
rs4233570
rs62167210
rs2381710
rs4662237
rs4662238
rs10169888
rs62167211
rs6750386
rs2381711
rs56679869
rs17481452
rs10203950
rs2197362
rs12691707
rs77436397
rs1822881
rs17409597
rs11687420
rs62167216
rs12998573
rs1445304
rs1445305
rs79401543
rs72860543
rs35484537
rs36081742
rs10187272
rs10496976
rs55980532
rs56315201
rs78763186
rs6710241
rs75330753
rs1838381
rs147298469
rs35536462
rs67228941
rs16824761
rs13003470
rs55639614
rs13423475
rs74631846
rs77701305
rs1445302
rs78434477
rs2166088
rs34219305
rs72860563
rs77006103
rs7609091
rs17409653
rs79097064
rs76513496
rs58073177
rs113751998
rs62167238
rs10180522
rs116931287
rs149880427
rs79661939
rs77491762
rs193148872
rs78446654
rs13005641
rs10176428
rs6722986
rs6723081
rs72860574
rs12615682
rs62167239
rs75075839
rs11683947
rs1992616
rs16855358
rs17481606
rs76454694
rs10188215
rs10175957
rs78972380
rs56744548
rs59491189
rs17481648
rs16824775
rs72860585
rs146175949
rs7590923
rs1445307
rs79782117
rs1822882
rs10496978
rs55699770
rs13407123
rs73964009
rs10177949
rs17409807
rs117329741
rs56222306
rs1516144
rs12373773
rs28608895
rs2138451
rs1022335
rs17409835
rs76653189
rs60172980
rs73964012
rs1588942
rs1112964
rs10187072
rs150910191
rs73964018
rs10445671
rs10445672
rs73964022
rs7590051
rs56247953
rs56179570
rs1996289
rs12479200
rs56032934
rs72861707
rs16824798
rs10928245
rs12622835
rs16824802
rs72861712
rs961414
rs16824810
rs7596680
rs4422110
rs11675757
rs13400797
rs13387473
rs13401165
rs6756426
rs6727617
rs144026670
rs1474011
rs16824821
rs16824823
rs1533426
rs6430080
rs16824827
rs1040174
rs72861730
rs1040173
rs16824829
rs16824836
rs16824838
rs13034670
rs72861741
rs72861744
rs72861745
rs13009175
rs7571606
rs10803511
rs77620915
rs2138445
rs9287371
rs9287372
rs10427255
rs12471376
rs117113095
rs1949331
rs72861761
rs10207381
rs1516136
rs10928246
rs7426372
rs10803512
rs10198737
rs10211081
rs1400080
rs1949330
rs10199356
rs1516135
rs6752408
rs12472231
rs1996287
rs1996286
rs2381726
rs1008127
rs16855364
rs2138448
rs60612480
rs4991228
rs17410058
rs1006135
rs1006134
rs10203432
rs1878129
rs1996285
rs72861798
rs10496979
rs7558398
rs41409746
rs10211099
rs58110512
rs72863305
rs1474012
rs12991651
rs6756212
rs6727588
rs993338
rs993337
rs79483307
rs7561642
rs10928247
rs79762412
rs13030994
rs13393501
rs34073072
rs13383375
rs6751393
rs72863324
rs1516145
rs11891066
rs2063862
rs11896319
rs10928248
rs12465131
rs6756333
rs55867253
rs6730602
rs34338764
rs72863347
rs12466103
rs4452084
rs13393887
rs13407544
rs4662420
rs11888688
rs72863357
rs4662240
rs28380457
rs11693164
rs7580214
rs16824882
rs11683757
rs10171110
rs72850403
rs1516142
rs1516141
rs10175039
rs10201277
rs16824893
rs16824898
rs10204857
rs117712880
rs1400082
rs10197143
rs6745444
rs2138449
rs1516140
rs6721116
rs4662421
rs12617922
rs12471573
rs11684989
rs12992327
rs10167867
rs1516139
rs1516138
rs72850429
rs79345401
rs72850430
rs13389677
rs9287373
rs10173103
rs10197614
rs151306996
rs932140
rs12996225
rs72850436
rs16824949
rs77380584
rs10496981
rs1533427
rs72850442
rs10203292
rs960720
rs1516137
rs72850447
rs10185946
rs2063866
rs2890772
rs74271336
rs72850451
rs1913948
rs67981843
rs6738331
rs72850457
rs72850461
rs72850463
rs72850465
rs1516143
rs55814407
rs7591198
rs148446517
rs4662422
rs140606746
rs1913949
rs72850471
rs16824963
rs2008868
rs9287374
rs12373846
rs184773742
rs76894312
rs16824966
rs79232576
rs16824984
rs1304935
rs2063863
rs59611249
rs140897118
rs72850485
rs11887767
rs79443015
rs72850487
rs66517906
rs72850489
rs57953861
rs13008797
rs56673819
rs185534262
rs77027504
rs59038154
rs57241845
rs57008165
rs2035539
rs995308
rs12053155
rs2035538
rs16825016
rs16825019
rs72485559
rs376286372
rs66847179
rs142351378
rs6430082
rs12618995
rs2012418
rs72851609
rs6754243
rs72851612
rs983115
rs73964081
rs368992236
rs12995224
rs6708670
rs72851617
rs11694518
rs13035635
rs72851622
rs6430083
rs68000532
rs72851629
rs17838523
rs4662424
rs13400519
rs1385366
rs1385367
rs10196769
rs7582049
rs73964084
rs72851638
rs10928250
rs3842898
rs3842899
rs12614884
rs9287375
rs4662241
rs4662242
rs1484928
rs79767170
rs992986
rs77403092
rs6430085
rs6747939
rs1484929
rs1949332
rs2840149
rs1564825
rs1016530
rs16825075
rs7578129
rs12622738
rs7592837
rs7581734
rs56011010
rs1484930
rs1351907
rs7586112
rs10198147
rs10185841
rs6727126
rs72851672
rs2090327
rs72851676
rs1471775
rs61560044
rs72851680
rs74271346
rs138666085
rs6430086
rs12612678
rs12619081
rs12621447
rs67372452
rs72851684
rs56352912
rs61107916
rs12621589
rs56070311
rs68147838
rs72851696
rs34570306
rs72851700
rs72852803
rs6717337
rs116493529
rs6430087
rs76337676
rs72852814
rs72852818
rs7559810
rs72852820
rs6413982
rs72852822
rs72852824
rs72852825
rs16825087
rs12613199
rs4662243
rs12619517
rs12613278
rs12619622
rs12616712
rs140726816
rs188717352
rs191957015
rs191891853
rs183030758
rs140369409
rs565319987
rs79012880
rs7560253
rs116550736
rs7560259
rs76063228
rs75426990
rs147320931
rs111602073
rs148523204
rs142872395
rs151188089
rs139290031
rs60303915
rs115972949
rs116346176
rs145463567
rs16825101
rs60440704
rs78313424
rs16825107
rs72852845
rs56062753
rs55810988
rs56203207
rs72852848
rs12613968
rs12614628
rs12618073
rs72852850
rs72852852
rs16825111
rs72852855
rs72852856
rs72852863
rs72852865
rs72852867
rs72852868
rs72852869
rs72852871
rs72852876
rs59074041
rs72852878
rs72852880
rs190014162
rs12620189
rs12620207
rs16825118
rs72852883
rs144588503
rs1979517
rs16825122
rs72852886
rs16825124
rs72852887
rs17482282
rs72852889
rs10460255
rs10175989
rs55865603
rs1484926
rs72852893
rs10180063
rs28416726
rs28529730
rs2054762
rs28692577
rs28449827
rs72852898
rs146889204
rs17482303
rs10192394
rs13425697
rs17410451
rs17482324
rs56021065
rs55766021
rs17410479
rs74509831
rs56174466
rs72854707
rs72854708
rs7370102
rs72854710
rs72854714
rs10199699
rs72854716
rs72854717
rs72854718
rs13429432
rs72854720
rs72854721
rs11892992
rs72854723
rs12691710
rs72854728
rs13407875
rs72854732
rs12618803
rs12618828
rs1385356
rs72854740
rs17482358
rs72854742
rs72854743
rs72854747
rs72854748
rs72854750
rs72854751
rs66498010
rs17410493
rs10496982
rs17410535
rs17482414
rs17410542
rs1484918
rs10191819
rs148057115
rs10176779
rs72854764
rs13383852
rs13395767
rs17410563
rs17482435
rs72854769
rs11901708
rs10187579
rs2381743
rs72854776
rs10193706
rs10432330
rs876903
rs900980
rs11899509
rs4662244
rs191153177
rs7581334
rs138939885
rs6734779
rs12623580
rs1484920
rs4662426
rs1484919
rs12619621
rs953246
rs16825205
rs16825218
rs10186882
rs11895440
rs6727997
rs16825228
rs6715269
rs78632456
rs6430090
rs6719184
rs7609422
rs76407510
rs35696970
rs7573795
rs6430091
rs74418972
rs1484917
rs1484916
rs6744328
rs6716090
rs61111812
rs6716394
rs7577837
rs7568603
rs7571848
rs10188267
rs10175928
rs75823384
rs12615318
rs12468287
rs12476415
rs4662246
rs4662247
rs4662248
rs6430092
rs6430093
rs75180379
rs57603568
rs6741492
rs80049690
rs1023965
rs1023964
rs59064308
rs10211277
rs12463464
rs7558067
rs2306682
rs113223814
rs7598920
rs74626210
rs1385363
rs2200363
rs1385362
rs4662431
rs4662432
rs2054763
rs78270796
rs34734151
rs73962416
rs10198306
rs10210854
rs74398958
rs59911227
rs56172107
rs73962417
rs1385361
rs1351906
rs72856145
rs17489143
rs11694449
rs16825266
rs77283667
rs867005
rs952210
rs1385359
rs1385358
rs13410636
rs10928254
rs16825272
rs2381745
rs13421257
rs10928255
rs13396072
rs13396091
rs13424245
rs7603916
rs7567067
rs7567166
rs76756270
rs115248214
rs7608096
rs10210894
rs10176261
rs73962431
rs12691711
rs2381746
rs10179272
rs34906711
rs1385368
rs11885945
rs7604776
rs16825289
rs6757584
rs74769191
rs6707541
rs73962434
rs10204009
rs2381747
rs2381748
rs10496984
rs2381749
rs2381750
rs16825300
rs2381751
rs75128157
rs2381752
rs6430094
rs4309527
rs6719363
rs2381753
rs2381754
rs9287376
rs79180145
rs79693928
rs72856181
rs78105304
rs150914632
rs12619445
rs2381755
rs72856183
rs2381756
rs117319756
rs78755052
rs10190723
rs16825313
rs16825317
rs75542845
rs4632277
rs10193661
rs13005032
rs72998799
rs7572905
rs16825330
rs10183073
rs13393482
rs13394364
rs76648604
rs34551046
rs36061393
rs7599062
rs78596954
rs7586944
rs11896112
rs117252883
rs72856201
rs118013421
rs17489400
rs16825339
rs10178168
rs4662434
rs10167121
rs112389291
rs68002929
rs67082009
rs72857408
rs72857410
rs12998978
rs376763669
rs2381757
rs2890780
rs12623924
rs11689535
rs16825349
rs11683083
rs2381759
rs72857419
rs10170496
rs13006403
rs72857421
rs72857423
rs72857425
rs72857426
rs141998752
rs80297339
rs16825356
rs72857431
rs72857434
rs6430095
rs2381760
rs72857442
rs6709699
rs17489608
rs368622058
rs12691712
rs13000780
rs56110967
rs16825363
rs7583637
rs7583742
rs5014950
rs4260184
rs2381762
rs7575041
rs10190915
rs12992345
rs17411454
rs59602261
rs35819886
rs35813516
rs2381763
rs145105275
rs2381765
rs6430096
rs6430097
rs6740518
rs143134262
rs2381766
rs58406619
rs137901789
rs10754920
rs6749109
rs11695870
rs6749195
rs10928256
rs12468635
rs10182561
rs115450264
rs7578965
rs11887675
rs13405633
rs7592820
rs11903975
rs77800224
rs10165639
rs9653171
rs142909765
rs11674558
rs142232489
rs2704773
rs7577976
rs7607770
rs187881179
rs13003549
rs7569165
rs7581808
rs7584629
rs2577228
rs6710738
rs12473850
rs78352004
rs10048724
rs74865042
rs60220827
rs6430098
rs11895157
rs55942453
rs55633567
rs75925101
rs55856040
rs9287378
rs2577227
rs10190902
rs10201848
rs1982165
rs1982164
rs12691713
rs7576721
rs2704774
rs60824550
rs7580289
rs10928257
rs6733821
rs6705350
rs6737874
rs6737894
rs115810270
rs11902015
rs10205783
rs10202902
rs2704775
rs12465536
rs150217690
rs10197322
rs973326
rs115203165
rs77769561
rs78693461
rs138661554
rs7570467
rs13035859
rs6710962
rs6753273
rs75399032
rs2577221
rs6753880
rs73962483
rs145690676
rs73962484
rs2246147
rs1437716
rs73962485
rs2704776
rs2704777
rs79446426
rs78318929
rs2704778
rs114567222
rs10496986
rs73962488
rs2704779
rs2577222
rs116455226
rs2083106
rs7603004
rs7589182
rs1437717
rs766540
rs2704781
rs1561276
rs117184145
rs12997942
rs2704783
rs2083107
rs4662250
rs2464542
rs11891563
rs10496987
rs4662435
rs2577212
rs2704785
rs2704786
rs2043750
rs2043751
rs2118390
rs2043752
rs1370521
rs2381769
rs75398140
rs58948964
rs11678727
rs78823739
rs78862952
rs2704787
rs2577213
rs117515899
rs16825440
rs7565604
rs7568479
rs16825446
rs111406897
rs2252079
rs34088574
rs2704788
rs2577215
rs16825450
rs2577216
rs2704789
rs10181429
rs4662251
rs10184922
rs1982167
rs1437710
rs11901196
rs77630478
rs2251352
rs1437711
rs2704791
rs6757470
rs979526
rs10197841
rs2704796
rs2704795
rs1437712
rs2704793
rs7574416
rs2577217
rs893334
rs13426482
rs2704792
rs12691714
rs1370522
rs1370523
rs2577218
rs35292258
rs12614476
rs9287380
rs12614611
rs9287381
rs142968952
rs151117957
rs16825475
rs13025537
rs13405221
rs13430877
rs16855380
rs9287382
rs16825477
rs16825480
rs71428068
rs112684553
rs16825483
rs13401239
rs16825485
rs12691715
rs10496989
rs4662436
rs1542020
rs1542019
rs77214030
rs1437715
rs10178659
rs72861041
rs13404357
rs12691716
rs72861045
rs35544951
rs112027107
rs13396137
rs35292102
rs12691717
rs13399685
rs13413211
rs13399911
rs141070748
rs112457640
rs13403553
rs144947490
rs113831459
rs138821458
rs77918449
rs145808855
rs10194464
rs10427396
rs10427400
rs117517628
rs10496990
rs140488981
rs13421583
rs35164012
rs1437714
rs10928264
rs16825534
rs117300672
rs13413137
rs16825539
rs11898170
rs12691719
rs13417105
rs1228095
rs12233129
rs11889036
rs10203259
rs6755039
rs143513423
rs10168781
rs11901275
rs4591296
rs72861062
rs2178633
rs72861065
rs13025943
rs11904072
rs16855387
rs77357812
rs6756517
rs13390976
rs141972846
rs112880591
rs12691720
rs139710460
rs75564436
rs13430449
rs16825545
rs67159179
rs34104915
rs13007611
rs1228071
rs1228070
rs1228069
rs1228068
rs6724640
rs118097328
rs1228066
rs1228065
rs10193904
rs1228064
rs1228063
rs1370526
rs1370525
rs16825566
rs1922038
rs1228057
rs16825575
rs1228055
rs1228054
rs149967025
rs10180297
rs766139
rs1228059
rs146031853
rs10184547
rs116896006
rs1228058
rs66484168
rs79826831
rs966831
rs1228061
rs75744832
rs150388262
rs71430030
rs12996593
rs72862334
rs72862336
rs1561275
rs12619274
rs1561274
rs1561273
rs117273663
rs6760390
rs6735536
rs4471837
rs146580088
rs145022554
rs6747057
rs74595984
rs10221780
rs2577219
rs28786802
rs28793347
rs6723151
rs6751558
rs12619866
rs74453889
rs12691721
rs1437713
rs72862355
rs10174302
rs973825
rs149333110
rs13389966
rs1228082
rs73006411
rs7564569
rs7608036
rs1228080
rs1228079
rs1228078
rs77628465
rs1370524
rs1228076
rs1228075
rs10207472
rs1228074
rs1228073
rs1228072
rs34995842
rs116931026
rs16825634
rs75421311
rs111450034
rs78590844
rs7577353
rs1228092
rs76070479
rs4662437
rs1228091
rs75087711
rs79661466
rs16825657
rs117947142
rs77366169
rs16825668
rs1228088
rs79268445
rs149387610
rs16825676
rs116505380
rs60303464
rs4662252
rs73965029
rs1922034
rs1922035
rs1922036
rs6721450
rs11902459
rs12616481
rs13402467
rs56397639
rs74809354
rs73006455
rs79228308
rs16825702
rs16825703
rs75180859
rs7606490
rs7419403
rs16825711
rs72863715
rs6746500
rs6430107
rs4583403
rs118096824
rs16825715
rs2890798
rs16825716
rs16825718
rs78215550
rs12464667
rs4008182
rs1317530
rs141975866
rs6430108
rs1922040
rs1997485
rs10496992
rs10496993
rs7423282
rs12623125
rs1515234
rs16825733
rs1515235
rs1399671
rs1399672
rs997033
rs16825743
rs10203367
rs12478954
rs10202358
rs34800050
rs62170706
rs1515238
rs1515239
rs11901041
rs1567989
rs1028118
rs10168264
rs13027093
rs16825776
rs67062845
rs1567988
rs2063807
rs1515256
rs10164536
rs62170710
rs146751368
rs12612543
rs34994067
rs10200377
rs10803513
rs1515259
rs78789634
rs138481709
rs12615900
rs12622515
rs146960554
rs138452302
rs10173576
rs79796893
rs36015680
rs79766583
rs36063579
rs13018782
rs62170713
rs143338844
rs10209900
rs62170714
rs10210417
rs184074668
rs62170716
rs113530267
rs7608447
rs6736035
rs2381865
rs62170717
rs141379994
rs143673198
rs35363021
rs10928273
rs117643663
rs1907446
rs13015725
rs1606807
rs12617231
rs12617212
rs76133601
rs12994347
rs117401502
rs117688962
rs113676863
rs56364424
rs2381866
rs1849891
rs374201838
rs62168169
rs2890820
rs76450062
rs12612333
rs2201051
rs149589176
rs9646683
rs10173102
rs16825854
rs35768585
rs58044807
rs11902559
rs62168172
rs78467347
rs1515241
rs34587339
rs149454343
rs16825861
rs34053477
rs13010057
rs35568691
rs34268363
rs16825874
rs1515242
rs62168173
rs150076656
rs16825883
rs6730880
rs78309311
rs79883621
rs117201659
rs62168174
rs9808567
rs2130858
rs141513575
rs145288641
rs13026986
rs34413329
rs34355329
rs117487858
rs77087041
rs140771108
rs62168175
rs1606806
rs13433004
rs2381867
rs13384828
rs11674960
rs7602000
rs62168176
rs59432889
rs62168178
rs78770342
rs34474599
rs1515232
rs16825902
rs13022804
rs13012335
rs16825912
rs16825916
rs74502384
rs62168192
rs16825922
rs6706487
rs12618750
rs17412774
rs12619396
rs72853046
rs13404625
rs6718009
rs62168195
rs16825929
rs144342143
rs13415561
rs12479100
rs1515252
rs2035786
rs13419312
rs12621515
rs10928275
rs7578813
rs13013359
rs10928276
rs68133316
rs76189840
rs117998992
rs12479145
rs13432108
rs12691726
rs12464439
rs181911129
rs16825973
rs192330590
rs36048383
rs10193889
rs17412908
rs1515245
rs16825975
rs13393945
rs17491167
rs10193417
rs10803514
rs968132
rs13018064
rs1913673
rs7565993
rs2381868
rs138551438
rs35745254
rs17491209
rs2138189
rs12691727
rs6717099
rs4662450
rs1606808
rs117487817
rs4662256
rs67175102
rs62168200
rs1828931
rs13426256
rs13426358
rs62168201
rs4662452
rs2130860
rs10185868
rs10198464
rs10194163
rs6430115
rs79635647
rs150263783
rs1949298
rs4520978
rs7609498
rs9973767
rs9973621
rs78691927
rs62168233
rs61051986
rs62168234
rs68158702
rs7563823
rs7594453
rs7571776
rs62168236
rs62168237
rs10194436
rs7583107
rs4662453
rs62168238
rs1399670
rs13406627
rs12691728
rs12991309
rs12612023
rs1515230
rs1399669
rs16825985
rs9653172
rs9653188
rs1399668
rs12691729
rs6740391
rs6740495
rs76787793
rs11693608
rs6714937
rs6744075
rs12691730
rs75027796
rs12691731
rs16825994
rs6727345
rs13387807
rs7604349
rs7577806
rs1515251
rs1515250
rs72854321
rs569766969
rs55662847
rs56109234
rs142494270
rs56130419
rs56125511
rs117713667
rs17491258
rs10192084
rs35890958
rs1515248
rs1515247
rs1515246
rs10496995
rs2035788
rs10195265
rs2035789
rs2172113
rs1040140
rs6721560
rs138597625
rs13422402
rs11691697
rs12329220
rs59126787
rs13401109
rs36049952
rs13404882
rs139189275
rs76236372
rs148861244
rs7609368
rs28501592
rs6705103
rs13013932
rs11692385
rs28589859
rs62168247
rs1109425
rs873627
rs34334946
rs7588984
rs62168248
rs4662454
rs10194432
rs13391956
rs76195799
rs139964357
rs10197939
rs992903
rs13013757
rs142515488
rs12611909
rs12621488
rs66532308
rs35585393
rs1826267
rs11902246
rs1491125
rs74576713
rs62169485
rs11675490
rs68171028
rs78016003
rs13025579
rs1602444
rs1602445
rs1907444
rs1907445
rs545488654
rs11681759
rs78350937
rs2201049
rs2101608
rs11891325
rs62169487
rs2172112
rs2130857
rs115262951
rs12465919
rs12467138
rs12691732
rs12691733
rs13395885
rs12691735
rs10178081
rs10190602
rs6731756
rs10928278
rs62169493
rs222829
rs10490593
rs222828
rs222827
rs222826
rs4277465
rs7579316
rs1986285
rs222825
rs7424648
rs62169495
rs2552540
rs170318
rs56075542
rs17789657
rs222824
rs222822
rs222821
rs222820
rs222819
rs222817
rs28595092
rs222816
rs61049169
rs222815
rs11680349
rs17733267
rs17789747
rs7561412
rs222814
rs222813
rs222812
rs222811
rs222810
rs222809
rs71430040
rs569092864
rs222808
rs222806
rs222805
rs222804
rs222803
rs11673782
rs10168205
rs4407186
rs62169534
rs34708096
rs79587612
rs10928279
rs62169536
rs2009737
rs114224337
rs12471553
rs1981909
rs7608515
rs13029081
rs4662258
rs13432440
rs6753884
rs6754006
rs148566001
rs2161979
rs12473657
rs117894645
rs1469206
rs186342901
rs139338360
rs144390038
rs62169537
rs7370138
rs13028950
rs13023649
rs16826041
rs16826044
rs4662457
rs2216929
rs117708791
rs17734111
rs12467509
rs17734150
rs62169538
rs59405086
rs371291578
rs6742634
rs185385216
rs72858351
rs35837353
rs143435823
rs16826056
rs10185692
rs149947765
rs189663458
rs1991166
rs10168656
rs2113773
rs7581247
```
