## Supplementary material for "Characterization of shared and ancestry-specific signals driving complex traits using multi-ancestry fine-mapping": susiex_nc3.cs80.cs

```
CS_ID	SNP	BP	REF_ALLELE	ALT_ALLELE	REF_FRQ	BETA	SE	-LOG10P	CS_PIP	OVRL_PIP
1	rs68002929	146419989	A,A	T,T	0.818091,0.905754	0.030615,0.0467144	0.00512521,0.0146307	8.63386,2.85123	0.108247	0.108288
1	rs16825349	146425531	G,G	A,A	0.806163,0.905754	0.0307688,0.0415297	0.00500161,0.0146307	9.11569,2.34368	0.103835	0.103877
1	rs67082009	146420104	A,A	C,C	0.816103,0.904762	0.0304861,0.046496	0.00510364,0.0145623	8.63386,2.85123	0.103725	0.103767
1	rs2890780	146423021	A,A	G,G	0.817097,0.905754	0.0305502,0.0456447	0.00511437,0.0146307	8.63386,2.74235	0.0857165	0.0857575
1	rs11683083	146426796	G,G	A,A	0.815109,0.904762	0.0306918,0.0421288	0.005093,0.0145623	8.77524,2.41841	0.0596315	0.059672
1	rs2381759	146428031	T,T	A,A	0.815109,0.904762	0.0306918,0.0420724	0.005093,0.0145623	8.77524,2.41306	0.0590068	0.0590473
1	rs72857410	146421586	T,T	A,A	0.822068,0.905754	0.0305251,0.0452177	0.00516962,0.0146307	8.4519,2.6995	0.0517662	0.0518081
1	rs72857425	146431467	A,A	C,C	0.815109,0.904762	0.0306043,0.0416822	0.005093,0.0145623	8.72918,2.3762	0.0495467	0.0495873
1	rs72857408	146421556	G,G	C,C	0.822068,0.905754	0.0304337,0.045318	0.00516962,0.0146307	8.40539,2.70953	0.0476294	0.0476715
1	rs72857421	146431016	C,C	T,T	0.814115,0.904762	0.0304933,0.0416264	0.00508247,0.0145623	8.70404,2.37095	0.0450491	0.0450899
1	rs112389291	146419626	T,T	C,C	0.822068,0.905754	0.030299,0.0457718	0.00516962,0.0146307	8.33711,2.75517	0.0448215	0.044864
1	rs72857426	146431558	T,T	G,G	0.819085,0.904762	0.0305952,0.0414798	0.00513615,0.0145623	8.5898,2.35719	0.0339452	0.0339863
1	rs6430095	146439945	A,A	G,G	0.812127,0.904762	0.0302837,0.0410079	0.00506169,0.0145623	8.65922,2.31317	0.0319019	0.0319437
2	rs72862397	146642126	C,NA	T,NA	0.843936,NA	-0.0211291,NA	0.00544795,NA	3.97814,NA	0.0764364	0.0981261
2	rs114131626	146416701	T,NA	A,NA	0.951292,NA	0.0265256,NA	0.00918509,NA	2.41136,NA	0.0277733	0.0758035
2	rs78443749	145961242	NA,T	NA,G	NA,0.80754	NA,-0.0382934	NA,0.010843	NA,3.38401	0.0220315	0.0492695
2	rs72853102	146819627	T,NA	C,NA	0.882704,NA	-0.0199414,NA	0.00614455,NA	2.93072,NA	0.0164009	0.0235129
2	rs13005032	146405654	A,A	G,G	0.429423,0.652778	0.00572643,-0.0152682	0.00399429,0.00897877	0.819097,1.05041	0.0156839	0.0382669
2	rs79782117	146088625	NA,A	NA,G	NA,0.714286	NA,-0.0322327	NA,0.0094624	NA,3.18161	0.0150323	0.0341203
2	rs6746500	146657602	T,T	C,C	0.789264,0.634921	-0.016205,-0.0148967	0.00484796,0.00887871	3.08099,1.02972	0.013779	0.019468
2	rs7599062	146415580	G,G	A,A	0.774354,0.47123	-0.0242338,0.000926715	0.00472994,0.00856354	6.52298,0.0391374	0.0114887	0.0263291
2	rs10187272	146050955	A,A	C,C	0.869781,0.602183	0.00868759,-0.028327	0.00587486,0.00873368	0.856358,2.92773	0.00877957	0.0195438
2	rs72863715	146656925	T,T	C,C	0.815109,0.719246	-0.0163239,-0.0167558	0.005093,0.00951265	2.86972,1.10698	0.00821632	0.0115001
2	rs16824761	146058646	C,C	A,A	0.869781,0.577381	0.00791912,-0.0280658	0.00587486,0.00865361	0.750389,2.92747	0.00744605	0.0166408
2	rs1567988	146685657	G,G	A,A	0.252485,0.59623	-0.0175298,0.0114007	0.00455105,0.00871223	3.93091,0.719706	0.00618885	0.00967261
2	rs149947765	146922508	NA,C	NA,T	NA,0.980159	NA,-0.0870777	NA,0.0306528	NA,2.34675	0.00586802	0.012406
2	rs10202358	146676624	C,C	T,T	0.748509,0.402778	0.0175967,-0.010781	0.00455701,0.0087157	3.94803,0.665341	0.00573072	0.00897641
2	rs10496985	146441268	A,NA	G,NA	0.913519,NA	-0.0285561,NA	0.00703429,NA	4.30834,NA	0.00535252	0.0133756
2	rs17412092	146613755	T,NA	A,NA	0.89165,NA	-0.0225275,NA	0.00636104,NA	3.40023,NA	0.00534955	0.00794737
2	rs10200377	146691431	C,C	T,T	0.258449,0.322421	-0.0173874,-0.0057669	0.00451629,0.00914559	3.92756,0.2771	0.00524674	0.00832198
2	rs10168264	146682369	T,T	A,A	0.747515,0.402778	0.017302,-0.010719	0.00455105,0.0087157	3.84264,0.660045	0.00491127	0.00771008
2	rs1028118	146681518	C,C	T,T	0.747515,0.402778	0.0172599,-0.0106823	0.00455105,0.0087157	3.82643,0.65692	0.00475308	0.00746743
2	rs34800050	146677920	T,T	C,C	0.747515,0.40377	0.017302,-0.0103723	0.00455105,0.00871223	3.84264,0.631096	0.00470979	0.00739459
2	rs149880427	146074219	NA,G	NA,T	NA,0.985119	NA,0.0957535	NA,0.0353055	NA,2.1749	0.00454526	0.00952981
2	rs7423282	146667526	G,G	A,A	0.617296,0.684524	-0.0138472,0.0111202	0.00406782,0.00919868	3.17793,0.644536	0.0044216	0.00652196
2	rs6721450	146641041	T,T	G,G	0.816103,0.720238	-0.0150793,-0.0178806	0.00510364,0.00952293	2.50438,1.21874	0.00432278	0.0062318
2	rs1515256	146688021	A,A	C,C	0.747515,0.675595	0.017391,0.00220916	0.00455105,0.00913095	3.877,0.0921451	0.00420179	0.00659666
2	rs79405076	146652438	T,NA	G,NA	0.985089,NA	0.0385448,NA	0.0163138,NA	1.74131,NA	0.00410537	0.00984059
2	rs1922035	146639739	T,T	C,C	0.816103,0.720238	-0.0150348,-0.017729	0.00510364,0.00952293	2.49212,1.20313	0.00409995	0.00591713
2	rs1399672	146671819	A,A	T,T	0.617296,0.686508	-0.0137585,0.0111392	0.00406782,0.0092144	3.14336,0.644536	0.00409962	0.00605974
2	rs1515235	146671260	A,A	T,T	0.617296,0.686508	-0.0137585,0.0111392	0.00406782,0.0092144	3.14336,0.644536	0.00409962	0.00605974
2	rs953246	146335486	A,A	T,T	0.709742,0.78869	0.0105259,-0.0214154	0.00435609,0.010471	1.80474,1.38897	0.00407506	0.00966687
2	rs10496992	146666257	G,G	A,A	0.616302,0.684524	-0.0137961,0.0109662	0.00406582,0.00919868	3.16062,0.632268	0.00405391	0.0059927
2	rs116517278	146882435	T,NA	C,NA	0.973161,NA	-0.0222118,NA	0.0122339,NA	1.15844,NA	0.0040251	0.0080991
2	rs16825733	146670641	G,G	A,A	0.617296,0.684524	-0.0137097,0.0110671	0.00406782,0.00919868	3.12443,0.640294	0.00396124	0.0058612
2	rs13032601	145955175	G,G	A,A	0.974155,0.436508	0.0318543,0.0203428	0.0124606,0.00861912	1.97569,1.73837	0.00385669	0.00874534
2	rs10188215	146082440	C,C	T,T	0.88668,0.625	0.0101808,-0.0245476	0.00623739,0.00882973	0.988719,2.26488	0.00384396	0.00873972
2	rs16825743	146672959	G,G	A,A	0.617296,0.685516	-0.0136654,0.0109224	0.00406782,0.00920651	3.10726,0.628061	0.00376248	0.00557318
2	rs12478954	146675863	C,C	A,A	0.748509,0.401786	0.0170528,-0.0101831	0.00455701,0.00871922	3.73878,0.61466	0.00370729	0.00586509
2	rs10496976	146051752	T,T	C,C	0.869781,0.646825	0.00910764,-0.0249673	0.00587486,0.00894365	0.916943,2.2803	0.00366503	0.00815289
2	rs36032963	145947417	A,A	G,G	0.974155,0.436508	0.0319088,0.0202192	0.0124606,0.00861912	1.98114,1.72162	0.00364492	0.00825884
2	rs67920867	145963920	G,G	A,A	0.974155,0.4375	0.0319402,0.020046	0.0124606,0.00861694	1.9843,1.69897	0.00363584	0.00823915
2	rs10176428	146077047	A,A	G,G	0.88668,0.626984	0.00980686,-0.0247678	0.00623739,0.00883916	0.935961,2.29431	0.00362978	0.00825787
2	rs6430108	146662902	C,C	T,T	0.617296,0.713294	-0.0139403,0.00894279	0.00406782,0.00945258	3.21443,0.463298	0.00360313	0.00533766
2	rs16825776	146683517	G,G	A,A	0.615308,0.693452	-0.0137894,0.00993841	0.00406384,0.00927141	3.16062,0.54707	0.00354321	0.00524789
2	rs114524203	146214060	A,NA	C,NA	0.960239,NA	-0.0347842,NA	0.0101186,NA	3.23153,NA	0.00354159	0.00780433
2	rs115825674	146821369	T,NA	C,NA	0.977137,NA	-0.02363,NA	0.0132281,NA	1.13052,NA	0.00351388	0.00705986
2	rs79796893	146697839	NA,G	NA,A	NA,0.978175	NA,-0.0786639	NA,0.0292559	NA,2.14445	0.00341971	0.00715242
2	rs13007065	145937103	A,A	T,T	0.972167,0.434524	0.0293965,0.0204508	0.0120196,0.00862361	1.83994,1.75162	0.00341268	0.00766151
2	rs62170717	146709193	A,A	G,G	0.578529,0.414683	-0.0137602,-0.00358008	0.00400399,0.0086766	3.22986,0.167562	0.00336435	0.00537097
2	rs79749530	146389701	A,NA	G,NA	0.930418,NA	-0.0282772,NA	0.00777053,NA	3.56277,NA	0.00332931	0.00775308
2	rs79661466	146623933	NA,T	NA,G	NA,0.965278	NA,-0.0609384	NA,0.0233493	NA,2.04297	0.00324711	0.00680012
2	rs2381866	146719809	C,C	T,T	0.578529,0.414683	-0.0137155,-0.00302508	0.00400399,0.0086766	3.212,0.138255	0.00320574	0.00512238
2	rs2890820	146725217	A,A	C,C	0.578529,0.414683	-0.0136708,-0.00247778	0.00400399,0.0086766	3.19419,0.110582	0.00306688	0.00490489
2	rs79537225	146746656	G,NA	A,NA	0.941352,NA	0.018699,NA	0.00841466,NA	1.58054,NA	0.00305567	0.00568138
2	rs2201051	146729992	A,A	G,G	0.578529,0.418651	-0.0136217,-0.00203082	0.00400399,0.0086648	3.17465,0.0890059	0.00294161	0.00470897
2	rs55949700	145969684	T,T	G,G	0.974155,0.436508	0.0324148,0.0185594	0.0124606,0.00861912	2.03223,1.5045	0.00287248	0.00649166
2	rs6430107	146657750	A,A	G,G	0.779324,0.315476	-0.0130105,-0.0162667	0.00476763,0.00919868	2.19695,1.11352	0.00279627	0.00424223
2	rs150422203	146778612	G,NA	A,NA	0.984095,NA	0.0411858,NA	0.0158037,NA	2.03818,NA	0.00277143	0.00584056
2	rs77403092	146255718	NA,A	NA,T	NA,0.849206	NA,0.0302357	NA,0.0119455	NA,1.94427	0.00275724	0.00592583
2	rs148790636	146585707	T,NA	C,NA	0.981113,NA	-0.0476652,NA	0.0145245,NA	2.9864,NA	0.00272024	0.00592678
2	rs77025596	146052776	A,NA	C,NA	0.909543,NA	-0.0221461,NA	0.00689297,NA	2.88132,NA	0.00264718	0.00577466
2	rs75852062	146052775	A,NA	G,NA	0.909543,NA	-0.0221461,NA	0.00689297,NA	2.88132,NA	0.00264718	0.00577466
2	rs11689535	146423803	T,T	C,C	0.894632,0.985119	-0.0271961,0.00415939	0.00643966,0.0353055	4.61828,0.0427677	0.00250445	0.00598641
2	rs6715269	146346812	C,C	T,T	0.39165,0.358135	-0.00939013,0.00946544	0.00405055,0.00891575	1.68959,0.540015	0.00249101	0.00645674
2	rs142656276	146211958	A,NA	C,NA	0.979125,NA	-0.039528,NA	0.0138296,NA	2.37056,NA	0.00245842	0.00542431
2	rs16825475	146525863	A,A	T,T	0.902585,0.769841	-0.0238469,0.00225121	0.00666778,0.0101552	3.45804,0.0837763	0.00243062	0.00401359
2	rs6719184	146347612	C,C	T,T	0.941352,0.824405	-0.0131768,-0.0105469	0.00841466,0.0112351	0.930464,0.458594	0.00241371	0.00525537
2	rs2166088	146066118	C,C	A,A	0.870775,0.625992	0.00758985,-0.0248118	0.00589404,0.00883443	0.703675,2.30306	0.0023922	0.0053515
2	rs1484916	146350066	C,C	G,G	0.941352,0.825397	-0.0132217,-0.00973718	0.00841466,0.0112602	0.935096,0.412088	0.00234608	0.00510712
2	rs7573795	146348863	C,C	T,T	0.941352,0.825397	-0.0131768,-0.00983358	0.00841466,0.0112602	0.930464,0.417372	0.00232088	0.00505225
2	rs10170496	146429247	T,T	G,G	0.89662,0.985119	-0.0277518,0.00555293	0.00649407,0.0353055	4.71555,0.0579808	0.00229989	0.00548307
2	rs13423475	146060858	T,T	C,C	0.870775,0.623016	0.00818168,-0.0239411	0.00589404,0.00882048	0.782257,2.17767	0.0022736	0.00506945
2	rs16825228	146346331	G,G	A,A	0.532803,0.409722	-0.0134817,0.00615732	0.00396284,0.00869221	3.17465,0.319924	0.00225871	0.00567999
2	rs13411432	146391922	G,NA	C,NA	0.894632,NA	-0.0232301,NA	0.00643966,NA	3.50957,NA	0.00221461	0.00545899
2	rs11901041	146680648	A,A	C,C	0.769384,0.40377	0.0156022,-0.011028	0.00469379,0.00871223	3.05191,0.687015	0.00218052	0.00352331
2	rs1567989	146681318	C,C	A,A	0.77336,0.40873	0.0156048,-0.0113115	0.00472259,0.00869545	3.02127,0.713753	0.00207437	0.00334834
2	rs6757470	146517581	G,G	A,A	0.904573,0.769841	-0.0238323,0.00265338	0.00672948,0.0101552	3.40023,0.100248	0.0020566	0.00340845
2	rs114063764	146731250	A,NA	G,NA	0.969185,NA	0.0410213,NA	0.0114407,NA	3.47317,NA	0.0020509	0.00384617
2	rs61111812	146350721	G,G	A,A	0.941352,0.825397	-0.0128082,-0.00993479	0.00841466,0.0112602	0.892867,0.422947	0.00204966	0.00446055
2	rs6430090	146347459	G,G	A,A	0.399602,0.384921	-0.00940253,0.00540089	0.00403651,0.0087852	1.70247,0.268648	0.00201612	0.00526129
2	rs56372007	146651891	C,NA	A,NA	0.967197,NA	0.0435484,NA	0.0111,NA	4.05871,NA	0.00192848	0.00358191
2	rs1484917	146349854	G,G	A,A	0.393638,0.390873	-0.00887679,0.00445552	0.00404692,0.00876055	1.54862,0.21393	0.00191516	0.00495806
2	rs10193661	146404974	G,G	A,A	0.87674,0.987103	-0.022631,0.0526895	0.00601441,0.0378862	3.77462,0.784344	0.00190551	0.00482301
2	rs76195799	146849306	NA,A	NA,G	NA,0.955357	NA,-0.0506789	NA,0.0206987	NA,1.84318	0.00188272	0.00394561
2	rs1515239	146679482	T,T	G,G	0.769384,0.40377	0.0154217,-0.0106238	0.00469379,0.00871223	2.99232,0.652307	0.00187881	0.00304546
2	rs180806322	146788002	G,NA	A,NA	0.986084,NA	0.0354516,NA	0.0168779,NA	1.44749,NA	0.00182111	0.00406858
2	rs6430091	146349378	T,T	C,C	0.392644,0.390873	-0.00883561,0.00455771	0.00404873,0.00876055	1.53632,0.219764	0.00180017	0.00464948
2	rs74716827	145960839	T,NA	C,NA	0.94334,NA	0.0294286,NA	0.00855199,NA	3.23713,NA	0.00176737	0.00361751
2	rs7577837	146352036	C,C	A,A	0.392644,0.386905	-0.00878596,0.00456617	0.00404873,0.00877682	1.52284,0.219764	0.00175418	0.00452885
2	rs7568603	146352541	G,G	T,T	0.392644,0.390873	-0.00883561,0.00425122	0.00404873,0.00876055	1.53632,0.202396	0.00175246	0.00452468
2	rs17409597	146045060	C,C	T,T	0.500994,0.645833	-0.0110015,-0.0254138	0.00395431,0.00893797	2.2676,2.35025	0.00174608	0.00392009
2	rs7571848	146353184	A,A	T,T	0.392644,0.39881	-0.00878596,0.00428728	0.00404873,0.00873	1.52284,0.205263	0.0017367	0.00448159
2	rs13027093	146683006	C,C	T,T	0.774354,0.40873	0.0153633,-0.0112465	0.00472994,0.00869545	2.93487,0.708013	0.00170563	0.00276918
2	rs13017937	145990037	T,T	C,C	0.784294,0.730159	-0.00467695,-0.0313082	0.00480694,0.00963031	0.48073,2.93931	0.00168574	0.00380658
2	rs10175928	146353440	T,T	C,C	0.392644,0.39881	-0.00874082,0.00428728	0.00404873,0.00873	1.51064,0.205263	0.00168264	0.00433878
2	rs1445302	146065640	G,G	T,T	0.870775,0.625	0.00750352,-0.0234033	0.00589404,0.00882973	0.692517,2.09491	0.00168062	0.00374579
2	rs1515238	146679403	T,T	C,C	0.774354,0.410714	0.0154053,-0.0108463	0.00472994,0.00868901	2.94842,0.673806	0.00166818	0.00270654
2	rs72861041	146538441	T,T	C,C	0.908549,0.741071	-0.0234059,0.0033194	0.00685915,0.0097585	3.1911,0.134458	0.00166766	0.00271939
2	rs72860543	146047790	G,G	A,A	0.88668,0.685516	0.0115815,0.0198119	0.00623739,0.00920651	1.19831,1.50305	0.00165645	0.0037469
2	rs12468287	146354294	A,A	C,C	0.392644,0.39881	-0.00865053,0.00459273	0.00404873,0.00873	1.48638,0.222698	0.00162489	0.0041849
2	rs10803513	146691791	G,G	A,A	0.767396,0.780754	0.0147946,0.0105724	0.00467973,0.0103319	2.80409,0.514028	0.00160901	0.00262776
2	rs10167121	146419376	C,C	T,T	0.88668,0.985119	-0.0261336,0.000674901	0.00623739,0.0353055	4.55413,0.00667465	0.00157433	0.00381487
2	rs7609422	146348037	A,A	G,G	0.394632,0.389881	-0.00868798,0.00518967	0.00404514,0.00876455	1.49849,0.256671	0.00156629	0.00405995
2	rs6430085	146255869	G,G	T,T	0.447316,0.361111	-0.0131639,0.00313467	0.00397643,0.00889959	3.03089,0.13986	0.00154861	0.00351299
2	rs16855380	146527467	A,A	G,G	0.898608,0.770833	-0.0222335,0.00155556	0.00655017,0.0101706	3.16244,0.0562877	0.0015237	0.00254065
2	rs12612543	146689981	T,T	C,C	0.76839,0.684524	0.0153569,0.00717989	0.00468673,0.00919868	2.97866,0.361435	0.00151258	0.00246119
2	rs1996289	146108380	G,G	A,A	0.921471,0.640873	0.0155865,-0.0166418	0.00734995,0.00891032	1.46912,1.20899	0.00145848	0.00320016
2	rs1515259	146693556	G,G	T,T	0.440358,0.588294	0.0121304,0.00903562	0.00398274,0.00868585	2.63432,0.52547	0.00145427	0.00234775
2	rs62167241	146112242	T,NA	G,NA	0.900596,NA	-0.0197787,NA	0.00660805,NA	2.55888,NA	0.00143631	0.00312353
2	rs190546483	146824749	T,NA	C,NA	0.986084,NA	0.0337578,NA	0.0168779,NA	1.34211,NA	0.00142323	0.00317254
2	rs72861045	146539401	C,C	T,T	0.908549,0.741071	-0.0228945,0.00322115	0.00685915,0.0097585	3.07344,0.129986	0.00134072	0.00219869
2	rs138821458	146545722	G,G	A,A	0.908549,0.741071	-0.0228019,0.00333608	0.00685915,0.0097585	3.05236,0.13522	0.00129469	0.00212555
2	rs79767170	146255044	NA,C	NA,A	NA,0.837302	NA,0.0248124	NA,0.0115817	NA,1.49265	0.00126508	0.00270336
2	rs79443015	146213968	NA,G	NA,C	NA,0.826389	NA,-0.0253602	NA,0.0112855	NA,1.60852	0.00126466	0.00271817
2	rs6727997	146346285	G,G	A,A	0.340954,0.354167	-0.00947531,0.0102801	0.00417094,0.00893797	1.63635,0.601923	0.00126439	0.00322416
2	rs13423564	146407191	T,NA	A,NA	0.894632,NA	-0.0220077,NA	0.00643966,NA	3.19933,NA	0.00125278	0.00303893
2	rs13405554	146402133	T,NA	A,NA	0.885686,NA	-0.0217027,NA	0.0062137,NA	3.32045,NA	0.00123092	0.00301928
2	rs34219305	146066283	A,A	G,G	0.700795,0.992063	-0.0131867,0.00338254	0.00431777,0.0481747	2.64635,0.0250173	0.00122855	0.00279554
2	rs72861065	146556507	A,A	G,G	0.908549,0.741071	-0.0226651,0.00279328	0.00685915,0.0097585	3.02138,0.11087	0.00120511	0.00198096
2	rs1922040	146664218	G,G	A,A	0.595427,0.714286	-0.0113526,0.00935824	0.00402835,0.0094624	2.31607,0.491246	0.00119846	0.00185973
2	rs16825485	146532026	T,T	A,A	0.908549,0.741071	-0.0225724,0.00346188	0.00685915,0.0097585	3.00049,0.140998	0.00118275	0.00194691
2	rs77872370	146784043	A,NA	T,NA	0.986084,NA	0.0324209,NA	0.0168779,NA	1.26167,NA	0.00117971	0.00262497
2	rs115045120	146630963	A,NA	C,NA	0.929423,NA	-0.00319563,NA	0.00771974,NA	0.16819,NA	0.00115613	0.00244848
2	rs141598601	146682255	G,NA	A,NA	0.984095,NA	0.0327872,NA	0.0158037,NA	1.42,NA	0.00113863	0.00254279
2	rs10928271	146705538	G,NA	T,NA	0.024851,NA	-0.0327558,NA	0.0127008,NA	2.00402,NA	0.00112195	0.00241593
2	rs4662436	146534213	G,G	A,A	0.908549,0.741071	-0.0224311,0.00341766	0.00685915,0.0097585	2.96877,0.138961	0.00111502	0.00183829
2	rs73965029	146639275	A,A	T,T	0.708748,0.785714	0.00556144,0.0176482	0.0043517,0.0104178	0.696259,1.04453	0.00110357	0.00197213
2	rs56397639	146645070	C,C	T,T	0.702783,0.473214	0.00705807,0.0106633	0.00432606,0.00856165	0.988094,0.671708	0.00109568	0.00192253
2	rs4662443	146714745	T,NA	C,NA	0.024851,NA	-0.0325929,NA	0.0127008,NA	1.98793,NA	0.0010893	0.00234534
2	rs16825539	146553275	G,G	A,A	0.908549,0.741071	-0.0223384,0.00325369	0.00685915,0.0097585	2.94805,0.131464	0.0010685	0.00176328
2	rs62167212	146038445	C,NA	G,NA	0.865805,NA	-0.0182763,NA	0.00580045,NA	2.78835,NA	0.00105077	0.00221161
2	rs1515258	146720353	G,NA	C,NA	0.024851,NA	-0.0323511,NA	0.0127008,NA	1.96416,NA	0.00104287	0.00224497
2	rs12999281	146700106	C,NA	G,NA	0.024851,NA	-0.0323488,NA	0.0127008,NA	1.96393,NA	0.00104244	0.00224405
2	rs66484168	146575473	A,A	G,G	0.910537,0.744048	-0.0220146,0.000585153	0.00692737,0.00979543	2.82875,0.0211967	0.00104237	0.00171529
2	rs7609091	146068096	C,C	T,T	0.702783,0.992063	-0.0128366,0.0025826	0.00432606,0.0481747	2.52223,0.0189761	0.00103208	0.00234447
2	rs75961083	146850382	A,NA	G,NA	0.924453,NA	0.0137937,NA	0.00748151,NA	1.18558,NA	0.00102706	0.00191916
2	rs76337676	146274488	NA,A	NA,T	NA,0.918651	NA,-0.0375068	NA,0.0156369	NA,1.78363	0.00102533	0.00219154
2	rs141972846	146560779	C,C	G,G	0.908549,0.741071	-0.0222942,0.00230528	0.00685915,0.0097585	2.93821,0.0897748	0.00102461	0.00169085
2	rs2381864	146708258	G,NA	A,NA	0.025845,NA	-0.0311027,NA	0.0124606,NA	1.90112,NA	0.00102153	0.00222821
2	rs12473574	146723218	C,NA	G,NA	0.024851,NA	-0.0322077,NA	0.0127008,NA	1.95013,NA	0.00101645	0.00218788
2	rs10496977	146083333	C,NA	T,NA	0.918489,NA	0.0161066,NA	0.00722595,NA	1.58814,NA	0.00101521	0.00221055
2	rs7607169	146718903	T,NA	A,NA	0.024851,NA	-0.0321584,NA	0.0127008,NA	1.94532,NA	0.00100756	0.00216865
2	rs17409653	146068496	C,C	T,T	0.702783,0.992063	-0.0127914,0.00266369	0.00432606,0.0481747	2.50748,0.019585	0.00100263	0.00227693
2	rs13003259	146028558	A,A	G,G	0.761431,0.676587	-0.00292695,-0.0291809	0.00463892,0.00913824	0.277309,2.8518	0.000997294	0.00221757
2	rs7608379	146727640	G,NA	T,NA	0.024851,NA	-0.0320643,NA	0.0127008,NA	1.93615,NA	0.000990822	0.00213248
2	rs17409765	146086607	G,NA	T,NA	0.918489,NA	0.0160161,NA	0.00722595,NA	1.57415,NA	0.000986849	0.00214842
2	rs4662254	146704544	A,NA	G,NA	0.024851,NA	-0.0320153,NA	0.0127008,NA	1.9314,NA	0.000982257	0.00211397
2	rs2063807	146687935	A,A	G,G	0.774354,0.775794	0.0149507,0.0032891	0.00472994,0.0102496	2.80325,0.125932	0.000978283	0.00160235
2	rs10178168	146419263	C,C	A,A	0.887674,0.985119	-0.0249547,0.00687946	0.00626142,0.0353055	4.17167,0.0728831	0.000977125	0.00234098
2	rs1445304	146046344	C,C	T,T	0.064612,0.31746	-0.0151898,-0.019453	0.00804243,0.00918321	1.22966,1.46664	0.000976459	0.0021379
2	rs1399676	146730330	G,NA	A,NA	0.024851,NA	-0.0319656,NA	0.0127008,NA	1.92657,NA	0.000973642	0.00209535
2	rs13003470	146058726	T,T	G,G	0.704771,0.992063	-0.012819,0.00554997	0.00433447,0.0481747	2.50836,0.0417791	0.000972829	0.00220269
2	rs10928274	146712642	G,NA	A,NA	0.024851,NA	-0.0319437,NA	0.0127008,NA	1.92444,NA	0.000969873	0.00208721
2	rs79228308	146648278	T,T	C,C	0.714712,0.799603	0.0051892,0.0190505	0.00437857,0.0106787	0.627155,1.12825	0.000968144	0.00173704
2	rs80182591	146076433	C,NA	T,NA	0.918489,NA	0.0158779,NA	0.00722595,NA	1.5529,NA	0.000945376	0.00205756
2	rs113831459	146545119	C,C	A,A	0.908549,0.741071	-0.0220159,0.00338545	0.00685915,0.0097585	2.87657,0.137482	0.000942755	0.00156157
2	rs2035787	146779690	T,NA	C,NA	0.033797,NA	-0.0252368,NA	0.0109412,NA	1.67616,NA	0.000935774	0.00193076
2	rs79762412	146142977	NA,A	NA,G	NA,0.975198	NA,0.0557844	NA,0.0274863	NA,1.37259	0.000933979	0.00197892
2	rs116689938	146117422	C,NA	A,NA	0.991054,NA	0.0540412,NA	0.0209976,NA	1.99732,NA	0.000933003	0.00195763
2	rs12617206	146715590	A,NA	G,NA	0.025845,NA	-0.0316467,NA	0.0124606,NA	1.95495,NA	0.000928033	0.00200316
2	rs10427396	146548018	C,C	T,T	0.908549,0.741071	-0.0219672,0.00349685	0.00685915,0.0097585	2.86587,0.142613	0.000928026	0.00153811
2	rs10928269	146698687	G,NA	A,NA	0.025845,NA	-0.0316409,NA	0.0124606,NA	1.95436,NA	0.00092706	0.00200105
2	rs1228088	146629218	C,C	G,G	0.693837,0.796627	0.00616872,0.0172219	0.00428977,0.0106201	0.822658,0.979301	0.00092255	0.00163856
2	rs7606490	146653375	T,T	A,A	0.297217,0.520833	-0.0064687,-0.0112977	0.00432606,0.00855678	0.870184,0.728789	0.000918924	0.0016255
2	rs16825317	146400842	NA,G	NA,A	NA,0.968254	NA,-0.0576298	NA,0.0243817	NA,1.74242	0.000917092	0.00195444
2	rs35484537	146049676	T,T	A,A	0.701789,0.992063	-0.0126431,0.00598264	0.0043219,0.0481747	2.46338,0.0451944	0.000909295	0.00207308
2	rs12616481	146644471	A,A	C,C	0.714712,0.797619	0.00524326,0.0183788	0.00437857,0.0106395	0.636165,1.07524	0.000906352	0.00162399
2	rs73962302	146072805	G,NA	A,NA	0.918489,NA	0.0157348,NA	0.00722595,NA	1.53106,NA	0.000904603	0.00196826
2	rs73962301	146072584	C,NA	T,NA	0.918489,NA	0.0157348,NA	0.00722595,NA	1.53106,NA	0.000904603	0.00196826
2	rs147298469	146055068	NA,T	NA,C	NA,0.983135	NA,0.0753883	NA,0.0331973	NA,1.63541	0.000897995	0.00188596
2	rs4662448	146789314	A,NA	G,NA	0.030815,NA	-0.0252722,NA	0.0114408,NA	1.56579,NA	0.000896339	0.00183752
2	rs77552127	146698027	A,NA	C,NA	0.985089,NA	0.0307663,NA	0.0163138,NA	1.22689,NA	0.00089478	0.00199921
2	rs4662446	146731777	A,NA	C,NA	0.025845,NA	-0.0304009,NA	0.0124606,NA	1.83278,NA	0.000893011	0.0019157
2	rs17481550	146071387	C,NA	T,NA	0.918489,NA	0.0156875,NA	0.00722595,NA	1.52386,NA	0.000891583	0.00193974
2	rs73962299	146068391	G,NA	T,NA	0.918489,NA	0.0156875,NA	0.00722595,NA	1.52386,NA	0.000891583	0.00193974
2	rs12476415	146354458	G,G	A,A	0.543738,0.617063	-0.00994689,0.011479	0.00396952,0.00879376	1.91304,0.717219	0.000888764	0.00216378
2	rs1817804	146712324	T,NA	A,NA	0.024851,NA	-0.0314413,NA	0.0127008,NA	1.87602,NA	0.000888063	0.00191043
2	rs1399677	146728995	C,NA	T,NA	0.025845,NA	-0.030423,NA	0.0124606,NA	1.83492,NA	0.000884659	0.00190601
2	rs112880591	146560844	A,A	G,G	0.908549,0.741071	-0.021923,0.00225601	0.00685915,0.0097585	2.85616,0.0876867	0.00088257	0.00146253
2	rs73964010	146093014	A,NA	G,NA	0.918489,NA	0.0156493,NA	0.00722595,NA	1.51807,NA	0.000881241	0.00191709
2	rs12623125	146669182	G,G	A,A	0.770378,0.407738	0.0147736,-0.0106615	0.0047009,0.00869873	2.77627,0.65692	0.000880222	0.00145535
2	rs16825703	146651096	A,A	T,T	0.708748,0.484127	0.00632519,0.0116951	0.0043517,0.00855366	0.835392,0.765624	0.000873657	0.00154709
2	rs4583403	146658036	A,A	G,G	0.366799,0.609127	-0.0117849,-0.00964223	0.00410256,0.00876055	2.39025,0.566946	0.000871493	0.00150563
2	rs7587356	146093594	C,NA	A,NA	0.918489,NA	0.0156016,NA	0.00722595,NA	1.51087,NA	0.000868547	0.0018893
2	rs111910799	145968542	C,NA	T,NA	0.939364,NA	0.0250346,NA	0.00828432,NA	2.60003,NA	0.000867778	0.00177653
2	rs34570306	146272860	T,T	C,C	0.440358,0.388889	-0.0110806,0.00931133	0.00398274,0.0087686	2.2676,0.54018	0.000865587	0.00196206
2	rs10164536	146688234	A,A	C,C	0.781312,0.673611	0.0140356,0.00593072	0.00478316,0.00911656	2.47596,0.287905	0.00085935	0.00141916
2	rs10193706	146316319	C,C	A,A	0.445328,0.383929	-0.011167,0.012719	0.00397815,0.00878946	2.3011,0.8301	0.00085804	0.001981
2	rs1515240	146733326	T,NA	C,NA	0.025845,NA	-0.0301681,NA	0.0124606,NA	1.8104,NA	0.000857032	0.00183823
2	rs1399674	146725200	T,NA	C,NA	0.025845,NA	-0.0311761,NA	0.0124606,NA	1.90834,NA	0.000853737	0.00184203
2	rs10496993	146666758	T,T	C,C	0.770378,0.410714	0.0146857,-0.0108463	0.0047009,0.00868901	2.7486,0.673806	0.000851087	0.001409
2	rs12468635	146458949	NA,C	NA,T	NA,0.869048	NA,-0.0185312	NA,0.0126714	NA,0.842782	0.000849652	0.00176974
2	rs6430112	146718119	G,NA	A,NA	0.024851,NA	-0.0311795,NA	0.0127008,NA	1.85103,NA	0.000848711	0.00182542
2	rs11902459	146644346	G,G	A,A	0.702783,0.450397	0.00701183,0.0108513	0.00432606,0.00859173	0.978592,0.684891	0.000848216	0.00149258
2	rs1996239	146722345	T,NA	C,NA	0.025845,NA	-0.0311277,NA	0.0124606,NA	1.90357,NA	0.000846507	0.00182635
2	rs74271346	146270057	NA,G	NA,C	NA,0.691468	NA,0.0159342	NA,0.0092548	NA,1.06997	0.000838971	0.0018125
2	rs1515234	146670388	A,A	C,C	0.770378,0.410714	0.0146394,-0.0107971	0.0047009,0.00868901	2.7341,0.669568	0.000825989	0.00136857
2	rs62169072	146237166	T,NA	G,NA	0.863817,NA	-0.0163468,NA	0.00576457,NA	2.33989,NA	0.000821317	0.00176354
2	rs1399671	146671655	T,T	A,A	0.770378,0.40873	0.0146394,-0.0108051	0.0047009,0.00869545	2.7341,0.669568	0.000820683	0.00135991
2	rs60824550	146477352	NA,T	NA,G	NA,0.920635	NA,-0.0328536	NA,0.0158141	NA,1.42301	0.000820018	0.00171543
2	rs1399675	146724120	T,NA	C,NA	0.025845,NA	-0.0309384,NA	0.0124606,NA	1.88501,NA	0.000818937	0.00176658
2	rs67228941	146057728	T,T	C,C	0.703777,0.992063	-0.0125779,0.00627075	0.00433025,0.0481747	2.43457,0.0474815	0.000813951	0.00183953
2	rs7572288	145950966	A,NA	G,NA	0.93837,NA	0.0242565,NA	0.00822159,NA	2.49836,NA	0.000811497	0.0016684
2	rs73009464	145947341	T,NA	G,NA	0.93837,NA	0.0242565,NA	0.00822159,NA	2.49836,NA	0.000811497	0.0016684
2	rs41409746	146138781	C,C	T,T	0.925447,0.911706	0.0096177,0.0319914	0.00752717,0.0150664	0.696061,1.47206	0.000811398	0.00180509
2	rs13035200	146728590	C,NA	A,NA	0.024851,NA	-0.0308931,NA	0.0127008,NA	1.8239,NA	0.000808053	0.0017376
2	rs78352004	146468839	NA,T	NA,C	NA,0.919643	NA,-0.0325826	NA,0.0157247	NA,1.41727	0.000805711	0.00168484
2	rs1997485	146664413	T,T	G,G	0.759443,0.380952	0.0142816,-0.00954552	0.00462576,0.0088025	2.69484,0.555669	0.000803903	0.00135342
2	rs1474012	146139804	A,A	G,G	0.925447,0.91369	0.00971183,0.0322594	0.00752717,0.0152221	0.705602,1.46764	0.000802434	0.00178643
2	rs10496979	146138077	A,A	G,G	0.925447,0.912698	0.0096177,0.0320996	0.00752717,0.0151436	0.696061,1.4681	0.000800569	0.00178103
2	rs7419403	146654609	C,C	A,A	0.290258,0.518849	-0.00646493,-0.0110564	0.00435609,0.00855543	0.860816,0.707202	0.000796626	0.00140794
2	rs6724640	146567411	C,C	T,T	0.908549,0.740079	-0.0216837,0.00165482	0.00685915,0.00974638	2.80388,0.0628951	0.000795417	0.00132129
2	rs75399032	146488911	NA,A	NA,G	NA,0.920635	NA,-0.0325455	NA,0.0158141	NA,1.40242	0.000795348	0.00166268
2	rs1515244	146725682	A,NA	C,NA	0.025845,NA	-0.0307535,NA	0.0124606,NA	1.86696,NA	0.000793037	0.00171043
2	rs11675534	145938991	A,NA	C,NA	0.93837,NA	0.0241653,NA	0.00822159,NA	2.48279,NA	0.000792259	0.00162904
2	rs11674476	145938975	A,NA	G,NA	0.93837,NA	0.0241653,NA	0.00822159,NA	2.48279,NA	0.000792259	0.00162904
2	rs16825545	146564228	T,T	A,A	0.908549,0.741071	-0.0216445,0.00200975	0.00685915,0.0097585	2.79536,0.0773624	0.00078742	0.00130881
2	rs146175949	146086804	NA,G	NA,T	NA,0.973214	NA,0.0535563	NA,0.0264757	NA,1.36563	0.000777826	0.00162714
2	rs1878129	146136152	T,T	C,C	0.925447,0.91369	0.00966229,0.0320922	0.00752717,0.0152221	0.700573,1.45583	0.000776038	0.00172726
2	rs4422110	146114898	T,T	C,C	0.499006,0.44246	0.016229,0.00170911	0.00395431,0.00860653	4.39167,0.074384	0.000775912	0.00169751
2	rs1370526	146569334	T,T	C,C	0.908549,0.742063	-0.0216354,0.00117979	0.00685915,0.00977071	2.79339,0.0438841	0.000775384	0.00128831
2	rs12998573	146045655	T,T	C,C	0.517893,0.694444	-0.0114167,-0.0196866	0.00395683,0.00927981	2.40781,1.47	0.000772599	0.00172806
2	rs116662364	145963880	A,NA	C,NA	0.941352,NA	0.0254723,NA	0.00841466,NA	2.6075,NA	0.000772484	0.00158987
2	rs16855364	146134240	C,C	T,T	0.925447,0.91369	0.00971183,0.0319743	0.00752717,0.0152221	0.705602,1.44753	0.000772296	0.00171907
2	rs6747588	145938081	T,NA	C,NA	0.93837,NA	0.0240312,NA	0.00822159,NA	2.45998,NA	0.000764961	0.00157318
2	rs6752408	146132248	G,G	A,A	0.925447,0.91369	0.00971183,0.0318564	0.00752717,0.0152221	0.705602,1.43926	0.000760241	0.00169212
2	rs4991228	146134672	T,T	C,C	0.925447,0.91369	0.00966229,0.0319122	0.00752717,0.0152221	0.700573,1.44318	0.000757576	0.001686
2	rs16824601	145949930	G,NA	A,NA	0.93837,NA	0.0239833,NA	0.00822159,NA	2.45187,NA	0.00075549	0.00155379
2	rs11674051	145929078	C,NA	T,NA	0.974155,NA	0.0401269,NA	0.0124606,NA	2.89262,NA	0.000754103	0.00156272
2	rs961414	146113733	T,T	G,G	0.499006,0.44246	0.0161862,0.00174938	0.00395431,0.00860653	4.37133,0.0762741	0.000753612	0.00164836
2	rs6756517	146559885	A,A	G,G	0.908549,0.741071	-0.0215029,0.00250239	0.00685915,0.0097585	2.76472,0.0982055	0.000752817	0.00125364
2	rs1400080	146130162	C,C	T,T	0.925447,0.91369	0.00971183,0.0317385	0.00752717,0.0152221	0.705602,1.43102	0.000748419	0.0016657
2	rs1922036	146640039	G,G	T,T	0.714712,0.797619	0.00487892,0.0181197	0.00437857,0.0106395	0.576488,1.05278	0.000740889	0.00133591
2	rs16825711	146655543	T,T	G,G	0.709742,0.481151	0.00628603,0.0111361	0.00435609,0.00855543	0.826789,0.714353	0.000740206	0.0013118
2	rs16824836	146122322	G,G	C,C	0.925447,0.914682	0.00976137,0.0317824	0.00752717,0.015302	0.710647,1.4225	0.000736588	0.00163994
2	rs16824838	146122486	G,G	T,T	0.925447,0.914682	0.00976137,0.0317824	0.00752717,0.015302	0.710647,1.4225	0.000736588	0.00163994
2	rs6749109	146457427	NA,A	NA,G	NA,0.972222	NA,-0.0587972	NA,0.0260119	NA,1.62349	0.000734966	0.00156351
2	rs114497481	146572076	T,NA	C,NA	0.978131,NA	0.0205951,NA	0.0135185,NA	0.894011,NA	0.000733883	0.00166179
2	rs1317530	146660741	C,C	T,T	0.760437,0.376984	0.0141643,-0.00965656	0.00463231,0.00882048	2.65164,0.56287	0.000731634	0.00123654
2	rs7596680	146114071	G,G	C,C	0.499006,0.44246	0.0161385,0.00169917	0.00395431,0.00860653	4.34879,0.0739187	0.000730101	0.00159683
2	rs60303464	146638507	T,T	C,C	0.714712,0.797619	0.00487425,0.0180373	0.00437857,0.0106395	0.575739,1.04568	0.000728848	0.00131439
2	rs62170710	146688633	A,A	T,T	0.798211,0.792659	0.0137153,0.0119564	0.00492643,0.0105443	2.27011,0.590359	0.000717611	0.00121177
2	rs4662251	146514613	A,A	G,G	0.912525,0.769841	-0.0214586,0.00303589	0.00699802,0.0101552	2.66421,0.11635	0.000716232	0.00121064
2	rs1515243	146749128	A,NA	T,NA	0.04175,NA	-0.0242593,NA	0.00988489,NA	1.85015,NA	0.000713173	0.00146632
2	rs7565581	146744884	T,NA	C,NA	0.04175,NA	-0.0242593,NA	0.00988489,NA	1.85015,NA	0.000713173	0.00146632
2	rs7579656	146744889	C,NA	T,NA	0.04175,NA	-0.0242593,NA	0.00988489,NA	1.85015,NA	0.000713173	0.00146632
2	rs9789625	146747984	T,NA	C,NA	0.04175,NA	-0.0242593,NA	0.00988489,NA	1.85015,NA	0.000713173	0.00146632
2	rs9789624	146747961	T,NA	C,NA	0.04175,NA	-0.0242144,NA	0.00988489,NA	1.84467,NA	0.000706381	0.00145242
2	rs10203432	146136075	T,T	C,C	0.879722,0.681548	0.0217971,-0.0167362	0.00607818,0.00917557	3.47414,1.16651	0.000704716	0.00152614
2	rs12691725	146785098	C,NA	T,NA	0.032803,NA	-0.0244353,NA	0.0111001,NA	1.55737,NA	0.00069933	0.00144907
2	rs62167216	146045643	T,T	G,G	0.518887,0.693452	-0.0113244,-0.0196217	0.00395712,0.00927141	2.37544,1.46453	0.00069398	0.0015553
2	rs4144838	146763363	A,NA	T,NA	0.04175,NA	-0.0241287,NA	0.00988489,NA	1.83422,NA	0.00069363	0.00142634
2	rs9287371	146125131	A,A	T,T	0.925447,0.91369	0.00956817,0.031323	0.00752717,0.0152221	0.691062,1.40213	0.000686434	0.00152675
2	rs7608447	146706776	T,T	C,C	0.249503,0.241071	-0.0145054,-0.00139135	0.00456906,0.00999379	2.82395,0.0509638	0.000684427	0.00114766
2	rs72850429	146158083	C,C	T,T	0.922465,0.91369	0.0125777,0.0256174	0.00739292,0.0152221	1.05118,1.03436	0.000682498	0.00154236
2	rs12991651	146139834	T,T	C,C	0.878728,0.681548	0.0217639,-0.0168279	0.00605664,0.00917557	3.48624,1.17617	0.000681287	0.0014753
2	rs7584807	146767267	C,NA	A,NA	0.04175,NA	-0.024043,NA	0.00988489,NA	1.82381,NA	0.000681157	0.00140082
2	rs1399667	146765859	C,NA	G,NA	0.04175,NA	-0.0239981,NA	0.00988489,NA	1.81836,NA	0.000674732	0.00138767
2	rs1586750	146754652	A,NA	G,NA	0.04175,NA	-0.0239981,NA	0.00988489,NA	1.81836,NA	0.000674732	0.00138767
2	rs193033942	146718078	A,NA	G,NA	0.991054,NA	0.0358248,NA	0.0209976,NA	1.05561,NA	0.000673521	0.00135089
2	rs1022310	146775924	A,NA	T,NA	0.032803,NA	-0.0242241,NA	0.0111001,NA	1.53634,NA	0.000672043	0.00139272
2	rs72993539	145929305	A,NA	G,NA	0.941352,NA	0.0247884,NA	0.00841466,NA	2.49207,NA	0.00067024	0.0013889
2	rs6714304	146774636	A,NA	G,NA	0.033797,NA	-0.0240805,NA	0.0109412,NA	1.55684,NA	0.000665087	0.00137196
2	rs72861744	146122738	T,T	G,G	0.925447,0.914682	0.00941961,0.0315498	0.00752717,0.015302	0.676163,1.40642	0.00066288	0.00147419
2	rs16824829	146120564	C,C	G,G	0.925447,0.914682	0.00941961,0.0315498	0.00752717,0.015302	0.676163,1.40642	0.00066288	0.00147419
2	rs72861730	146120317	T,T	G,G	0.925447,0.914682	0.00941961,0.0315498	0.00752717,0.015302	0.676163,1.40642	0.00066288	0.00147419
2	rs72861741	146122609	G,G	T,T	0.925447,0.914682	0.00941961,0.0315498	0.00752717,0.015302	0.676163,1.40642	0.00066288	0.00147419
2	rs6430114	146776933	A,NA	T,NA	0.032803,NA	-0.0241439,NA	0.0111001,NA	1.5284,NA	0.000662034	0.00137205
2	rs72856145	146367433	C,C	A,A	0.809145,0.780754	0.00722777,-0.0105552	0.00503123,0.0103319	0.821491,0.512914	0.000659995	0.00159329
2	rs147320931	146278709	C,C	T,T	0.976143,0.964286	0.0394374,-0.0142616	0.0129561,0.0230345	2.63168,0.270977	0.00065788	0.00149599
2	rs16824827	146119838	A,A	C,C	0.925447,0.914682	0.00941961,0.0314875	0.00752717,0.015302	0.676163,1.40213	0.000657524	0.00146223
2	rs79232576	146201739	NA,C	NA,A	NA,0.969246	NA,-0.0503277	NA,0.0247591	NA,1.37589	0.00065311	0.00138511
2	rs9967870	146756100	A,NA	G,NA	0.04175,NA	-0.0238265,NA	0.00988489,NA	1.79765,NA	0.000650867	0.00133884
2	rs1228074	146609831	T,T	C,C	0.181909,0.657738	0.0103402,0.0198116	0.00512521,0.00900943	1.3601,1.55473	0.000650228	0.00118608
2	rs1445298	145938246	C,NA	T,NA	0.941352,NA	0.0247826,NA	0.00841466,NA	2.4911,NA	0.000650023	0.00133893
2	rs79381854	145940721	A,NA	G,NA	0.941352,NA	0.0247822,NA	0.00841466,NA	2.49103,NA	0.000649954	0.00133879
2	rs113374952	145928192	T,NA	C,NA	0.941352,NA	0.0246539,NA	0.00841466,NA	2.46968,NA	0.000648402	0.0013438
2	rs9287382	146528087	A,A	C,C	0.811133,0.428571	-0.0147482,-0.0050134	0.00505144,0.00863795	2.45533,0.250534	0.000647537	0.00107758
2	rs16824823	146118393	T,T	C,C	0.925447,0.914682	0.00941961,0.0313664	0.00752717,0.015302	0.676163,1.39381	0.000647268	0.00143932
2	rs11674319	145929689	C,NA	T,NA	0.942346,NA	0.025172,NA	0.00848241,NA	2.52262,NA	0.000639835	0.00132128
2	rs186342901	146909036	NA,G	NA,A	NA,0.99504	NA,-0.104869	NA,0.0608454	NA,1.07165	0.000635668	0.00132934
2	rs1602445	146858890	A,A	G,G	0.389662,0.157738	-0.00888229,-0.00551264	0.00405425,0.0117277	1.54574,0.194964	0.000630858	0.00118501
2	rs115515058	146508050	A,NA	G,NA	0.981113,NA	0.0220572,NA	0.0145245,NA	0.889883,NA	0.000626846	0.00142502
2	rs1606807	146713307	A,A	G,G	0.249503,0.241071	-0.0143723,-0.00086407	0.00456906,0.00999379	2.78052,0.0310036	0.000626793	0.00105351
2	rs1826267	146852649	C,C	T,T	0.389662,0.157738	-0.00888229,-0.00506135	0.00405425,0.0117277	1.54574,0.176493	0.00062517	0.00117416
2	rs1228072	146611439	G,G	A,A	0.180915,0.656746	0.0101838,0.0196996	0.00513615,0.00900319	1.32428,1.54265	0.000624372	0.00114215
2	rs193148872	146075986	NA,C	NA,T	NA,0.986111	NA,-0.0714484	NA,0.0365264	NA,1.29709	0.000623171	0.00131897
2	rs75287887	146058877	T,NA	C,NA	0.979125,NA	-0.0356664,NA	0.0138296,NA	2.00398,NA	0.000619196	0.00130944
2	rs13018782	146701385	G,G	A,A	0.249503,0.237103	-0.0142821,-0.0017894	0.00456906,0.0100508	2.75129,0.066161	0.000614907	0.00103472
2	rs16824821	146118192	T,T	C,C	0.925447,0.914682	0.00941961,0.0309568	0.00752717,0.015302	0.676163,1.36585	0.000614017	0.00136506
2	rs4662449	146789704	A,NA	C,NA	0.032803,NA	-0.0237663,NA	0.0111001,NA	1.49125,NA	0.000611943	0.00124732
2	rs1228075	146608872	A,A	G,G	0.182903,0.65873	0.0101841,0.0197736	0.00511437,0.00901572	1.333,1.54836	0.000611876	0.00112134
2	rs1907444	146859395	T,T	C,C	0.389662,0.157738	-0.00883762,-0.00539046	0.00405425,0.0117277	1.53359,0.189917	0.000611598	0.00114931
2	rs1228073	146610904	C,C	T,T	0.17495,0.655754	0.0103605,0.0192363	0.00520406,0.00899701	1.33256,1.48798	0.000608939	0.00110162
2	rs1370525	146569349	C,C	T,T	0.908549,0.741071	-0.0209938,0.00142416	0.00685915,0.0097585	2.65596,0.0535632	0.000608347	0.00101836
2	rs16825477	146528869	C,C	A,A	0.916501,0.767857	-0.0211161,0.00307673	0.00714714,0.0101248	2.50419,0.118491	0.000608125	0.00101549
2	rs145540963	146173587	T,NA	C,NA	0.986084,NA	0.0313495,NA	0.0168779,NA	1.19894,NA	0.000606851	0.0012771
2	rs10928273	146711832	G,G	T,T	0.248509,0.241071	-0.0143915,-0.00100793	0.00457516,0.00999379	2.78052,0.0363703	0.000605623	0.00101953
2	rs992903	146849925	T,T	C,C	0.389662,0.157738	-0.00883762,-0.00483388	0.00405425,0.0117277	1.53359,0.167357	0.000605201	0.0011371
2	rs16825450	146512861	G,G	A,A	0.895626,0.764881	-0.0164998,0.00166162	0.00646666,0.01008	1.96959,0.0609463	0.000603342	0.00104537
2	rs72861712	146113434	C,C	T,T	0.924453,0.91369	0.0094609,0.0306764	0.00748151,0.0152221	0.68608,1.35775	0.000600747	0.00133387
2	rs1484926	146294129	C,C	T,T	0.104374,0.139881	-0.0183518,-0.00769779	0.00646666,0.0123238	2.34284,0.273913	0.000597314	0.00137552
2	rs6727617	146116028	C,C	A,A	0.925447,0.915675	0.00912757,0.0313586	0.00752717,0.0153834	0.647283,1.38191	0.000590354	0.00131087
2	rs146398248	146202033	G,NA	T,NA	0.992048,NA	0.0540438,NA	0.0222601,NA	1.81846,NA	0.000580798	0.00122352
2	rs6756426	146116015	T,T	G,G	0.925447,0.915675	0.00898408,0.0313586	0.00752717,0.0153834	0.633292,1.38191	0.000572807	0.00127138
2	rs1228076	146608749	T,T	C,C	0.182903,0.657738	0.0101378,0.0196614	0.00511437,0.00900943	1.32371,1.53631	0.000567813	0.00104205
2	rs6430080	146119647	A,A	C,C	0.507952,0.558532	-0.0155443,-0.0007043	0.0039548,0.00860854	4.07174,0.0292838	0.000561879	0.00123323
2	rs10183073	146408408	T,T	G,G	0.89165,0.972222	-0.022149,-0.0295924	0.00636104,0.0260119	3.30302,0.593005	0.000557751	0.00136067
2	rs7370102	146300093	C,C	G,G	0.105368,0.139881	-0.0182751,-0.00786276	0.00643966,0.0123238	2.34284,0.281113	0.000554437	0.0012778
2	rs2381743	146315679	NA,A	NA,C	NA,0.828373	NA,-0.0212533	NA,0.011337	NA,1.21584	0.00055152	0.00117628
2	rs115768267	145930677	A,NA	G,NA	0.944334,NA	0.0254971,NA	0.00862346,NA	2.50733,NA	0.000550462	0.00114276
2	rs10496978	146090174	A,A	G,G	0.617296,0.622024	-0.00676443,-0.0248263	0.00406782,0.00881592	1.01624,2.31323	0.000549262	0.00125793
2	rs7571606	146123058	A,A	T,T	0.507952,0.558532	-0.0154954,-0.000553461	0.0039548,0.00860854	4.04944,0.0228539	0.00054607	0.00119868
2	rs57241845	146221987	A,A	C,C	0.827038,0.643849	0.00189369,0.021197	0.00522759,0.00892676	0.14438,1.75522	0.000545717	0.0011882
2	rs1533426	146119018	A,A	G,G	0.507952,0.558532	-0.0154954,-0.000804834	0.0039548,0.00860854	4.04944,0.0336178	0.000543524	0.00119249
2	rs1484918	146310421	G,G	C,C	0.105368,0.139881	-0.0180883,-0.00895166	0.00643966,0.0123238	2.30354,0.330116	0.000543041	0.00125051
2	rs16824984	146205569	NA,T	NA,G	NA,0.969246	NA,-0.0489188	NA,0.0247591	NA,1.31714	0.0005394	0.00115195
2	rs74865042	146469423	NA,T	NA,G	NA,0.925595	NA,-0.0316076	NA,0.0162889	NA,1.28128	0.000534651	0.00112873
2	rs1533427	146171033	G,G	A,A	0.367793,0.241071	-0.0110913,0.0125434	0.00410023,0.00999379	2.16561,0.678952	0.000533015	0.00115687
2	rs3842899	146253188	T,T	A,A	0.035785,0.03373	-0.0361776,0.0056347	0.0106439,0.023678	3.16967,0.0904957	0.000531024	0.00121601
2	rs12464667	146659317	T,T	C,C	0.767396,0.384921	0.0140856,-0.00776655	0.00467973,0.0087852	2.58284,0.424039	0.000524174	0.000898721
2	rs2381756	146394520	A,A	C,C	0.816103,0.484127	-0.00732397,-0.000854597	0.00510364,0.00855366	0.820239,0.036016	0.000523819	0.00103041
2	rs12623924	146423574	G,G	T,T	0.673956,0.839286	0.0010332,-0.0241046	0.0042178,0.0116392	0.0934035,1.41612	0.000522317	0.00111259
2	rs17481648	146085089	G,G	A,A	0.619284,0.621032	-0.00658631,-0.0247245	0.00407187,0.0088114	0.975649,2.29959	0.000522252	0.00119567
2	rs13006403	146430640	T,T	A,A	0.683897,0.843254	0.00141528,-0.0229974	0.00425236,0.0117578	0.131198,1.29694	0.000521334	0.00109482
2	rs1516137	146172944	A,A	G,G	0.034791,0.042659	-0.0340836,0.0169935	0.0107894,0.0211526	2.80049,0.374938	0.000517459	0.00118199
2	rs1385367	146249965	T,T	C,C	0.035785,0.03373	-0.0359372,0.00666535	0.0106439,0.023678	3.13392,0.108838	0.000516422	0.00118193
2	rs12619445	146392350	A,A	C,C	0.816103,0.483135	-0.00725169,-0.000569939	0.00510364,0.00855422	0.808689,0.0237056	0.000515142	0.00101402
2	rs12471376	146126060	A,A	G,G	0.880716,0.684524	0.0219596,-0.01581	0.00610001,0.00919868	3.49716,1.0672	0.000512473	0.00110449
2	rs74470259	146219707	C,NA	T,NA	0.979125,NA	0.0332414,NA	0.0138296,NA	1.78962,NA	0.000511995	0.00112273
2	rs2381757	146422643	T,T	C,C	0.683897,0.843254	0.00138977,-0.0229418	0.00425236,0.0117578	0.128543,1.29215	0.000511489	0.00107415
2	rs10928250	146252366	T,T	A,A	0.035785,0.03373	-0.0358873,0.00602046	0.0106439,0.023678	3.12652,0.0972946	0.000501828	0.0011482
2	rs10427255	146125523	T,T	C,C	0.49503,0.441468	0.0153589,0.000705287	0.00395449,0.00860854	3.98806,0.0293262	0.000498649	0.00109395
2	rs9287372	146125394	G,G	A,A	0.49503,0.441468	0.0153589,0.000705287	0.00395449,0.00860854	3.98806,0.0293262	0.000498649	0.00109395
2	rs2138445	146124776	C,C	A,A	0.49503,0.441468	0.0153589,0.000806122	0.00395449,0.00860854	3.98806,0.0336736	0.000497763	0.00109179
2	rs13009175	146122936	T,T	C,C	0.49503,0.441468	0.0153589,0.000957414	0.00395449,0.00860854	3.98806,0.0402698	0.000496555	0.00108881
2	rs10803511	146123280	C,C	T,T	0.49503,0.441468	0.0153589,0.000957414	0.00395449,0.00860854	3.98806,0.0402698	0.000496555	0.00108881
2	rs2172112	146862355	C,C	T,T	0.61829,0.87004	0.00841187,0.0117682	0.00406983,0.0127124	1.41178,0.450276	0.000496016	0.000942389
2	rs12611786	145996852	T,T	A,A	0.765408,0.732143	-0.00383046,-0.0272396	0.00466591,0.00965281	0.385443,2.32117	0.000495739	0.00110819
2	rs2012418	146235435	G,G	A,A	0.034791,0.032738	-0.0361108,0.0030329	0.0107894,0.0240218	3.08766,0.0459847	0.000495094	0.00113916
2	rs75452486	146085162	T,NA	C,NA	0.971173,NA	0.0254101,NA	0.0118166,NA	1.50134,NA	0.000491557	0.00101736
2	rs4662434	146419303	A,A	T,T	0.673956,0.839286	0.000844362,-0.0243569	0.0042178,0.0116392	0.0750327,1.43915	0.000491175	0.0010467
2	rs72850447	146173481	G,G	A,A	0.965209,0.957341	0.0339302,-0.0165516	0.0107893,0.0211527	2.77937,0.362578	0.000490037	0.00111876
2	rs10185946	146173682	G,G	A,A	0.034791,0.042659	-0.0338411,0.0167683	0.0107894,0.0211526	2.7671,0.368622	0.000486292	0.00110991
2	rs12691710	146302136	A,A	T,T	0.105368,0.139881	-0.0178969,-0.00799153	0.00643966,0.0123238	2.26361,0.286774	0.000482573	0.00110987
2	rs76546748	146253343	C,NA	T,NA	0.977137,NA	-0.0284466,NA	0.0132281,NA	1.50144,NA	0.000482117	0.00107177
2	rs140488981	146548927	NA,A	NA,G	NA,0.986111	NA,-0.0704625	NA,0.0365264	NA,1.26986	0.000482014	0.00100858
2	rs35696970	146348547	T,T	C,C	0.545726,0.621032	-0.0096288,0.00861562	0.00397094,0.0088114	1.81485,0.483884	0.000481787	0.00115799
2	rs7572490	146707147	C,NA	T,NA	0.017893,NA	-0.0306177,NA	0.0149148,NA	1.39698,NA	0.00048033	0.00101701
2	rs6756212	146140132	T,T	C,C	0.49503,0.441468	0.0152211,-0.000994213	0.00395449,0.00860854	3.92601,0.0418876	0.000480274	0.00105666
2	rs150221755	146338299	G,NA	A,NA	0.991054,NA	0.0471481,NA	0.0209976,NA	1.60657,NA	0.000480112	0.00101103
2	rs72863324	146144689	T,T	C,C	0.919483,0.91369	0.0100875,0.0269419	0.00726648,0.0152221	0.782338,1.11498	0.000480055	0.00106889
2	rs72856183	146394345	A,A	G,G	0.932406,0.998016	0.0143531,-0.0528897	0.00787557,0.0960615	1.16506,0.235136	0.000478752	0.000982413
2	rs1228091	146618875	A,A	G,G	0.176938,0.655754	0.0101797,0.0184929	0.00518099,0.00899701	1.30597,1.39972	0.00047517	0.0008651
2	rs1484929	146256466	T,T	C,C	0.035785,0.03373	-0.0357875,0.00468779	0.0106439,0.023678	3.11176,0.0741414	0.000474382	0.00108478
2	rs1949330	146130277	G,G	C,C	0.49503,0.441468	0.0152638,0.000251775	0.00395449,0.00860854	3.94521,0.0102532	0.000474183	0.00104084
2	rs1228079	146605003	G,G	C,C	0.181909,0.657738	0.00997839,0.0185143	0.00512521,0.00900943	1.28782,1.39924	0.00047344	0.000867398
2	rs139717153	146743862	C,NA	T,NA	0.973161,NA	0.0372317,NA	0.0122339,NA	2.63083,NA	0.000472788	0.000910191
2	rs138281946	146042595	C,NA	T,NA	0.983101,NA	0.022562,NA	0.0153396,NA	0.849742,NA	0.000471473	0.00102396
2	rs992986	146255604	C,C	T,T	0.035785,0.03373	-0.0357421,0.00483374	0.0106439,0.023678	3.10505,0.0766313	0.00047118	0.00107734
2	rs1515254	146780821	C,NA	G,NA	0.030815,NA	-0.0234166,NA	0.0114408,NA	1.39061,NA	0.000468023	0.000964769
2	rs1474011	146118069	A,A	G,G	0.496024,0.441468	0.0153111,0.00120967	0.00395442,0.00860854	3.9666,0.051465	0.000466447	0.00102243
2	rs2138448	146134326	G,G	A,A	0.49503,0.441468	0.0152211,-0	0.00395449,0.00860854	3.92601,-0	0.000464638	0.00102023
2	rs56673819	146219068	C,C	T,T	0.966203,0.967262	0.0358908,-0.00276236	0.0109412,0.0240217	2.98429,0.041699	0.00046342	0.00106376
2	rs2381726	146133554	C,C	T,T	0.49503,0.441468	0.0152211,0.000100109	0.00395449,0.00860854	3.92601,0.00404839	0.000463409	0.00101733
2	rs1996286	146133472	T,T	C,C	0.49503,0.441468	0.0152211,0.000100109	0.00395449,0.00860854	3.92601,0.00404839	0.000463409	0.00101733
2	rs1996287	146133377	T,T	G,G	0.49503,0.440476	0.0152211,0.000100133	0.00395449,0.00861059	3.92601,0.00404839	0.000463063	0.00101653
2	rs72851622	146244796	A,A	C,C	0.965209,0.967262	0.0360655,-0	0.0107893,0.0240217	3.0811,-0	0.00046252	0.00106341
2	rs1516135	146131844	T,T	C,C	0.49503,0.441468	0.0152211,0.000200239	0.00395449,0.00860854	3.92601,0.00813514	0.000462241	0.00101457
2	rs77785849	146580195	A,NA	C,NA	0.969185,NA	0.0158455,NA	0.0114407,NA	0.779756,NA	0.00046157	0.00100373
2	rs1913949	146191110	G,G	A,A	0.034791,0.043651	-0.0339372,0.0153152	0.0107894,0.0209217	2.78031,0.333338	0.000460416	0.00105095
2	rs76894312	146198678	T,T	C,C	0.965209,0.957341	0.0340297,-0.0146854	0.0107893,0.0211527	2.79307,0.312007	0.000457245	0.00104408
2	rs10194464	146547693	T,T	C,C	0.811133,0.428571	-0.0141629,-0.00372414	0.00505144,0.00863795	2.29658,0.176286	0.000456667	0.000767398
2	rs141998752	146432440	NA,T	NA,C	NA,0.977182	NA,-0.0537026	NA,0.0286274	NA,1.21705	0.000454706	0.000965594
2	rs72851609	146235532	C,C	G,G	0.965209,0.967262	0.0358488,-0.00170728	0.0107893,0.0240217	3.04976,0.0253316	0.0004542	0.0010439
2	rs74418972	146349478	NA,T	NA,C	NA,0.858135	NA,-0.023819	NA,0.0122515	NA,1.28505	0.000450869	0.000956546
2	rs76445040	146088197	T,NA	C,NA	0.971173,NA	0.0248529,NA	0.0118166,NA	1.45043,NA	0.000449282	0.00093022
2	rs77668256	146076738	G,NA	A,NA	0.985089,NA	-0.0334876,NA	0.0163138,NA	1.39685,NA	0.000447472	0.000989111
2	rs114485299	146350377	A,NA	G,NA	0.991054,NA	-0.0408233,NA	0.0209976,NA	1.28507,NA	0.00044663	0.000880063
2	rs150083657	146827059	C,NA	T,NA	0.981113,NA	0.0236286,NA	0.0145245,NA	0.983893,NA	0.000440104	0.000923307
2	rs10496990	146548704	C,C	A,A	0.811133,0.428571	-0.0140711,-0.00352701	0.00505144,0.00863795	2.27217,0.165553	0.0004336	0.000729777
2	rs187576491	146433353	C,NA	A,NA	0.99503,NA	-0.0673524,NA	0.0281148,NA	1.78009,NA	0.000426723	0.000874352
2	rs34338764	146146452	T,T	A,A	0.491054,0.304563	-0.0151312,-0.00631214	0.00395493,0.00928829	3.88507,0.303845	0.00042601	0.000938606
2	rs13394364	146411744	T,T	G,G	0.884692,0.972222	-0.0218476,-0.0320181	0.00619033,0.0260119	3.38023,0.660829	0.000425418	0.00103409
2	rs10490593	146877806	A,A	G,G	0.61829,0.869048	0.00818619,0.0113857	0.00406983,0.0126714	1.35379,0.433092	0.000424529	0.000809458
2	rs72850403	146151734	A,A	G,G	0.919483,0.91369	0.0103757,0.0250834	0.00726648,0.0152221	0.814386,1.00267	0.00042174	0.000938888
2	rs1228092	146617259	T,T	C,C	0.176938,0.654762	0.00995205,0.0181298	0.00518099,0.00899088	1.26164,1.35901	0.000418865	0.000766577
2	rs16824882	146150594	G,G	A,A	0.919483,0.91369	0.0101803,0.0254449	0.00726648,0.0152221	0.792594,1.02407	0.000417316	0.000928669
2	rs13030994	146143090	A,A	G,G	0.491054,0.343254	-0.0151312,-0.00391678	0.00395493,0.00900319	3.88507,0.178139	0.000416294	0.000917866
2	rs28380457	146149176	C,C	T,T	0.90159,0.94246	0.0257869,-0.0232562	0.00663768,0.0183564	3.98987,0.687862	0.000413688	0.000891711
2	rs1913948	146176970	T,T	C,C	0.034791,0.043651	-0.0337907,0.0137227	0.0107894,0.0209217	2.76019,0.290827	0.000413678	0.000944074
2	rs7561642	146141247	G,G	A,A	0.795229,0.641865	0.0174522,-0.0180709	0.00489958,0.00891575	3.43407,1.36979	0.000411543	0.000874826
2	rs55726321	146883343	A,NA	G,NA	0.939364,NA	-0.0170991,NA	0.00828432,NA	1.40877,NA	0.000411533	0.000730337
2	rs11892992	146301786	T,T	C,C	0.897614,0.860119	0.0179603,0.00860417	0.0065219,0.0123238	2.22989,0.314198	0.000410755	0.000942622
2	rs12998978	146422200	G,G	A,A	0.673956,0.840278	0.000583692,-0.0238036	0.0042178,0.0116683	0.0506422,1.38353	0.000409409	0.000871875
2	rs16824893	146153325	G,G	A,A	0.919483,0.91369	0.0103268,0.0249088	0.00726648,0.0152221	0.808912,0.992402	0.000409128	0.000910582
2	rs1516145	146144841	T,T	A,A	0.50994,0.695437	0.0150855,0.00690033	0.00395508,0.00928829	3.86448,0.339573	0.000408918	0.000901539
2	rs2043750	146504259	G,G	A,A	0.673956,0.779762	0.00357612,-0.0109318	0.0042178,0.0103152	0.401741,0.538732	0.000408862	0.000785393
2	rs145105275	146453485	NA,T	NA,C	NA,0.926587	NA,-0.0284963	NA,0.0163898	NA,1.08568	0.000408787	0.000864813
2	rs2063862	146145333	G,G	A,A	0.50994,0.695437	0.0150855,0.00679517	0.00395508,0.00928829	3.86448,0.333087	0.000407665	0.00089881
2	rs11692385	146844029	T,T	A,A	0.445328,0.193452	-0.00695209,-0.00860861	0.00397815,0.0108218	1.09399,0.370252	0.000403756	0.000758567
2	rs12465536	146482895	G,G	A,A	0.671968,0.777778	0.00288367,-0.0123269	0.00421121,0.0102821	0.306718,0.637182	0.000403306	0.000777772
2	rs4662420	146147360	A,A	C,C	0.50994,0.695437	0.0150855,0.00636831	0.00395508,0.00928829	3.86448,0.307199	0.000403113	0.000888899
2	rs11676626	146316989	G,NA	C,NA	0.955268,NA	-0.0047178,NA	0.00956466,NA	0.206326,NA	0.000402668	0.000880085
2	rs72851638	146251666	C,C	T,T	0.964215,0.96627	0.0354645,-0.000197277	0.0106439,0.023678	3.06424,0.00289667	0.00040252	0.000918705
2	rs144026670	146116726	NA,T	NA,A	NA,0.975198	NA,-0.0496231	NA,0.0274863	NA,1.14864	0.000401878	0.000858128
2	rs2381752	146384929	T,T	C,C	0.434394,0.381944	-0.00598429,0.00676117	0.00398879,0.00879811	0.874382,0.354379	0.000401478	0.000959017
2	rs6727126	146263420	A,A	G,G	0.035785,0.03373	-0.0351406,0.0037142	0.0106439,0.023678	3.01691,0.0578168	0.000401092	0.000915168
2	rs4662421	146156496	G,G	A,A	0.919483,0.91369	0.0103268,0.0247008	0.00726648,0.0152221	0.808912,0.980243	0.000400439	0.000891135
2	rs149967025	146572241	NA,G	NA,A	NA,0.983135	NA,-0.0448018	NA,0.0331973	NA,0.751644	0.00039688	0.000830336
2	rs12622738	146258263	C,C	T,T	0.439364,0.361111	-0.0106227,0.00460215	0.0039837,0.00889959	2.11555,0.218192	0.000395018	0.000880078
2	rs12614884	146253714	A,A	G,G	0.964215,0.96627	0.0354177,0.000395615	0.0106439,0.023678	3.05737,0.00582832	0.000394517	0.000900202
2	rs113469670	146064667	A,NA	T,NA	0.971173,NA	0.0240211,NA	0.0118166,NA	1.37604,NA	0.000394437	0.000817125
2	rs13393501	146143630	C,C	T,T	0.50994,0.693452	0.0149905,0.00735515	0.00395508,0.00927141	3.82235,0.368968	0.000392973	0.000865725
2	rs1437717	146495593	C,C	A,A	0.668986,0.780754	0.00347028,-0.0107969	0.00420153,0.0103319	0.388458,0.528677	0.000392587	0.000752839
2	rs2704777	146492075	G,G	A,A	0.66998,0.779762	0.00328875,-0.0113448	0.00420473,0.0103152	0.362387,0.56637	0.000391973	0.000753221
2	rs1516142	146152255	C,C	G,G	0.903579,0.94246	0.0261439,-0.0234232	0.00669838,0.0183564	4.02228,0.694763	0.000391713	0.000842442
2	rs10460255	146292358	A,A	T,T	0.897614,0.859127	0.0179112,0.00819104	0.0065219,0.0122874	2.21991,0.296696	0.000391496	0.000898101
2	rs4662247	146355274	G,G	A,A	0.471173,0.385913	-0.00687259,0.00355527	0.00396089,0.00878099	1.08239,0.163952	0.000388221	0.000920491
2	rs2890772	146175106	T,T	G,G	0.395626,0.34623	-0.00997188,0.00888443	0.00404338,0.0089848	1.86472,0.491138	0.000387423	0.000868848
2	rs2083106	146495208	G,G	C,C	0.66998,0.779762	0.00333479,-0.0110874	0.00420473,0.0103152	0.368843,0.54908	0.00038742	0.000744166
2	rs2063863	146207397	A,A	G,G	0.034791,0.032738	-0.0348822,0.0042209	0.0107894,0.0240218	2.91191,0.0652387	0.000387224	0.000887599
2	rs75550998	146486095	T,NA	G,NA	0.947316,NA	0.0022515,NA	0.0088502,NA	0.0973524,NA	0.000387006	0.000812864
2	rs973326	146483310	T,T	C,C	0.671968,0.777778	0.00283761,-0.0121771	0.00421121,0.0102821	0.300662,0.626546	0.000386807	0.000746311
2	rs1437716	146491010	C,C	T,T	0.66998,0.779762	0.00324272,-0.0114003	0.00420473,0.0103152	0.355971,0.570126	0.000386408	0.000742863
2	rs55853372	146726535	C,NA	T,NA	0.017893,NA	-0.028862,NA	0.0149148,NA	1.27592,NA	0.000385839	0.000816608
2	rs17410058	146134774	C,C	T,T	0.675944,0.996032	-0.0128083,-0.0766096	0.00422449,0.0679934	2.61438,0.58526	0.000385603	0.000876226
2	rs2577222	146494896	A,A	G,G	0.66998,0.779762	0.00328875,-0.0111934	0.00420473,0.0103152	0.362387,0.556174	0.000384328	0.000738552
2	rs1400082	146155218	A,A	G,G	0.080517,0.08631	-0.0103752,-0.0241591	0.00726648,0.0152221	0.81433,0.948898	0.000383573	0.000853463
2	rs138747482	146205245	A,NA	G,NA	0.979125,NA	0.0310962,NA	0.0138296,NA	1.61008,NA	0.000382796	0.000836678
2	rs76226453	146067879	T,NA	G,NA	0.971173,NA	0.0237963,NA	0.0118166,NA	1.35625,NA	0.000381111	0.000789637
2	rs7559810	146274843	A,A	T,T	0.036779,0.035714	-0.0349828,0.00304221	0.0105045,0.0230346	3.06166,0.048212	0.000379376	0.000864893
2	rs16824949	146168208	T,T	G,G	0.44334,0.340278	-0.0117568,0.00291997	0.00397994,0.00902206	2.50353,0.127142	0.00037879	0.000836539
2	rs10204857	146154475	G,G	A,A	0.508946,0.695437	0.0149471,0.00587865	0.00395493,0.00928829	3.80347,0.278361	0.000378002	0.000833506
2	rs76615389	146551075	C,NA	T,NA	0.983101,NA	0.019705,NA	0.0153396,NA	0.701282,NA	0.000376768	0.000838355
2	rs6751393	146144595	G,G	C,C	0.915507,0.91369	0.00892365,0.0265789	0.00710883,0.0152221	0.679079,1.0926	0.000376301	0.000835674
2	rs34073072	146144055	T,T	A,A	0.915507,0.91369	0.00877784,0.0268688	0.00710883,0.0152221	0.663715,1.11045	0.000375631	0.000833937
2	rs10201277	146153254	C,C	A,A	0.50994,0.695437	0.0149905,0.00566643	0.00395508,0.00928829	3.82235,0.266144	0.000375145	0.000827033
2	rs10175039	146152765	T,T	C,C	0.50994,0.694444	0.0149905,0.00557675	0.00395508,0.00927981	3.82235,0.261323	0.000374884	0.000826452
2	rs2464542	146501465	T,T	G,G	0.67495,0.779762	0.00334779,-0.0111934	0.00422113,0.0103152	0.368843,0.556174	0.000374782	0.000721876
2	rs1516141	146152388	G,G	A,A	0.50994,0.695437	0.0149905,0.00558185	0.00395508,0.00928829	3.82235,0.261323	0.000374637	0.000825935
2	rs2704779	146494371	A,A	G,G	0.66998,0.779762	0.00324272,-0.0111379	0.00420473,0.0103152	0.355971,0.552454	0.000373439	0.000717966
2	rs2381754	146387638	A,A	G,G	0.434394,0.382937	-0.00589035,0.00661971	0.00398879,0.00879376	0.854652,0.34526	0.000373206	0.000890313
2	rs11891066	146144997	A,A	T,T	0.915507,0.91369	0.0089674,0.0264098	0.00710883,0.0152221	0.683718,1.08225	0.000373179	0.000828776
2	rs13404882	146840586	T,T	G,G	0.507952,0.326389	-0.0106682,0.00171357	0.0039548,0.00911656	2.1558,0.0701184	0.000372501	0.000646001
2	rs11693608	146827151	T,T	C,C	0.507952,0.326389	-0.0105783,0.0027079	0.0039548,0.00911656	2.12627,0.11552	0.000371684	0.000645578
2	rs6756333	146146061	A,A	G,G	0.915507,0.91369	0.00916191,0.0259452	0.00710883,0.0152221	0.704509,1.05405	0.000371523	0.000825391
2	rs2704783	146499959	C,C	T,T	0.677932,0.779762	0.00340218,-0.0107289	0.00423129,0.0103152	0.37534,0.525361	0.000370605	0.000708561
2	rs1515246	146835908	A,A	G,G	0.507952,0.326389	-0.0106233,0.0021186	0.0039548,0.00911656	2.14101,0.088185	0.000369823	0.000641859
2	rs1304935	146205849	T,T	C,C	0.034791,0.032738	-0.0346232,0.00440785	0.0107894,0.0240218	2.87552,0.0683334	0.000367811	0.000842419
2	rs13383399	146144429	T,NA	C,NA	0.987078,NA	-0.0306248,NA	0.0175062,NA	1.09568,NA	0.000367409	0.000782936
2	rs7602000	146759840	T,T	G,G	0.581511,0.40377	-0.0106872,-0.00306637	0.00400792,0.00871223	2.11555,0.139742	0.000365862	0.000624154
2	rs56011010	146259186	A,A	G,G	0.964215,0.96627	0.0351263,0.00138315	0.0106439,0.023678	3.01485,0.0207167	0.000364338	0.000830421
2	rs12691729	146826718	T,T	A,A	0.507952,0.326389	-0.0105289,0.00285657	0.0039548,0.00911656	2.1101,0.122615	0.000364148	0.000633062
2	rs72863347	146146561	A,A	G,G	0.915507,0.91369	0.00911327,0.0258306	0.00710883,0.0152221	0.699285,1.04715	0.000362745	0.00080571
2	rs77769561	146485280	NA,C	NA,T	NA,0.975198	NA,-0.0495185	NA,0.0274863	NA,1.14501	0.000362076	0.000768184
2	rs2138449	146155579	A,A	C,C	0.080517,0.08631	-0.0102301,-0.0239269	0.00726648,0.0152221	0.798128,0.935601	0.000361467	0.000803803
2	rs72863357	146148204	T,T	C,C	0.915507,0.91369	0.00916191,0.0256558	0.00710883,0.0152221	0.704509,1.03666	0.000360171	0.000800037
2	rs1228080	146602659	C,C	T,T	0.142147,0.284722	0.0132277,0.0161651	0.00566193,0.00947229	1.71046,1.056	0.000360071	0.000615989
2	rs10191819	146310723	C,C	A,A	0.897614,0.860119	0.0175334,0.008953	0.0065219,0.0123238	2.14389,0.330177	0.000358938	0.000821826
2	rs7579963	146739138	C,NA	T,NA	0.017893,NA	-0.0282509,NA	0.0149148,NA	1.23504,NA	0.000358652	0.000758957
2	rs6745444	146155371	G,G	A,A	0.491054,0.304563	-0.0148552,-0.00600273	0.00395493,0.00928829	3.76303,0.285582	0.000358525	0.000790166
2	rs79883621	146748986	C,C	T,T	0.922465,0.924603	0.0142573,-0.00517721	0.00739292,0.0161901	1.26928,0.125438	0.000358208	0.000664823
2	rs2704775	146482309	A,A	G,G	0.671968,0.777778	0.00269946,-0.0120722	0.00421121,0.0102821	0.282736,0.619144	0.0003582	0.000692073
2	rs1561276	146498149	A,A	G,G	0.66998,0.779762	0.0032013,-0.0109359	0.00420473,0.0103152	0.350232,0.539008	0.000356944	0.000686565
2	rs973825	146598337	G,G	T,T	0.142147,0.28373	0.0136911,0.0153804	0.00566193,0.00948227	1.80683,0.97964	0.000356604	0.000604368
2	rs1515251	146831133	T,T	A,A	0.507952,0.326389	-0.0105289,0.00246516	0.0039548,0.00911656	2.1101,0.104109	0.000356208	0.000619294
2	rs4662240	146148390	C,C	T,T	0.915507,0.91369	0.00916191,0.0255413	0.00710883,0.0152221	0.704509,1.02982	0.000355808	0.000790295
2	rs138481709	146695019	NA,T	NA,C	NA,0.970238	NA,-0.0396267	NA,0.0251555	NA,0.938567	0.000353567	0.00074503
2	rs1606808	146806917	A,A	G,G	0.507952,0.326389	-0.0103491,0.00384391	0.0039548,0.00911656	2.05185,0.171799	0.00035302	0.000613065
2	rs12996225	146166521	C,C	T,T	0.44334,0.34127	-0.0116169,0.00302096	0.00397994,0.00901572	2.45432,0.132199	0.000351807	0.000776309
2	rs6730602	146146274	C,C	A,A	0.915507,0.91369	0.00895592,0.0258909	0.00710883,0.0152221	0.682499,1.05078	0.000351779	0.000780987
2	rs78165666	146255994	A,NA	G,NA	0.969185,NA	0.0289716,NA	0.0114407,NA	1.94572,NA	0.000350639	0.0007756
2	rs78632456	146347060	NA,T	NA,G	NA,0.857143	NA,-0.0216942	NA,0.0122159	NA,1.12062	0.000350265	0.00074231
2	rs72861062	146556359	A,A	C,C	0.917495,0.763889	-0.0196459,0.0032573	0.00718617,0.0100654	2.20343,0.127128	0.000348136	0.000591323
2	rs187579178	146707467	A,NA	C,NA	0.982107,NA	-0.02726,NA	0.014915,NA	1.17008,NA	0.000347887	0.000759226
2	rs59126787	146839537	G,G	A,A	0.571571,0.363095	-0.00968822,-0.00251708	0.00399544,0.00888906	1.81485,0.109551	0.000347507	0.00059701
2	rs147960350	146203367	A,NA	G,NA	0.967197,NA	0.0143769,NA	0.0111,NA	0.709415,NA	0.000346324	0.000704462
2	rs140771108	146756622	NA,C	NA,T	NA,0.974206	NA,-0.0258626	NA,0.0269663	NA,0.471698	0.000346298	0.000727225
2	rs6721116	146156197	A,A	G,G	0.491054,0.304563	-0.0148062,-0.00542466	0.00395493,0.00928829	3.74159,0.252434	0.000344786	0.000759845
2	rs77087041	146756614	NA,T	NA,C	NA,0.97123	NA,-0.0351423	NA,0.0255725	NA,0.771157	0.000344258	0.000720343
2	rs11903975	146462225	NA,T	NA,G	NA,0.975198	NA,-0.0484602	NA,0.0274863	NA,1.10852	0.000343162	0.000727884
2	rs12617922	146156679	A,A	G,G	0.491054,0.304563	-0.0148062,-0.00490282	0.00395493,0.00928829	3.74159,0.223587	0.000342795	0.000755589
2	rs4662453	146820232	C,C	T,T	0.571571,0.363095	-0.00964325,-0.00114086	0.00399544,0.00888906	1.80141,0.0467833	0.000342776	0.000586654
2	rs1516140	146156141	A,A	G,G	0.080517,0.08631	-0.00999144,-0.0239269	0.00726648,0.0152221	0.771779,0.935601	0.00034091	0.000757526
2	rs1828931	146809110	C,C	T,T	0.507952,0.326389	-0.0102996,0.00374459	0.0039548,0.00911656	2.03597,0.166688	0.000340787	0.000592391
2	rs1228082	146600479	C,C	T,T	0.142147,0.284722	0.0133185,0.0157396	0.00566193,0.00947229	1.72912,1.01509	0.00034067	0.000581862
2	rs1399669	146824808	T,T	A,A	0.571571,0.363095	-0.00964325,-0.00104176	0.00399544,0.00888906	1.80141,0.0425339	0.000339472	0.00058357
2	rs1515250	146831280	C,C	T,T	0.571571,0.363095	-0.00964325,-0.00138081	0.00399544,0.00888906	1.80141,0.057221	0.000338464	0.000581868
2	rs56109234	146832747	G,G	A,A	0.571571,0.363095	-0.00964325,-0.00158268	0.00399544,0.00888906	1.80141,0.0661659	0.00033808	0.000581229
2	rs56130419	146832785	G,G	C,C	0.571571,0.363095	-0.00964325,-0.00158268	0.00399544,0.00888906	1.80141,0.0661659	0.00033808	0.000581229
2	rs2035789	146837224	G,G	T,T	0.571571,0.363095	-0.00964325,-0.00232051	0.00399544,0.00888906	1.80141,0.100151	0.000338054	0.000581255
2	rs112457640	146543852	G,G	A,A	0.811133,0.428571	-0.0134849,-0.00417232	0.00505144,0.00863795	2.11941,0.201294	0.000337976	0.000574045
2	rs1515248	146835662	C,C	T,T	0.571571,0.363095	-0.00964325,-0.00197632	0.00399544,0.00888906	1.80141,0.0840437	0.000337798	0.000580782
2	rs1515247	146835750	C,C	G,G	0.571571,0.363095	-0.00964325,-0.00197632	0.00399544,0.00888906	1.80141,0.0840437	0.000337798	0.000580782
2	rs1949298	146811934	A,A	G,G	0.571571,0.363095	-0.00959828,-0.000345565	0.00399544,0.00888906	1.78802,0.0136808	0.000337636	0.000578292
2	rs114235739	146857861	A,NA	G,NA	0.988072,NA	0.0233615,NA	0.0182119,NA	0.699895,NA	0.000337552	0.000712733
2	rs185036301	146017458	NA,T	NA,C	NA,0.987103	NA,-0.0588777	NA,0.0378862	NA,0.92021	0.000337476	0.000712067
2	rs7426372	146129355	G,G	A,A	0.805169,0.680556	0.0183179,-0.0142816	0.00499191,0.00916798	3.61436,0.923404	0.000337275	0.000710133
2	rs6710738	146467236	NA,A	NA,G	NA,0.975198	NA,-0.0480479	NA,0.0274863	NA,1.09446	0.00033619	0.00071303
2	rs12479100	146779043	C,C	T,T	0.923459,0.918651	0.0140194,-0.00193105	0.00743677,0.0156369	1.22615,0.0449298	0.000335843	0.000627062
2	rs71428055	146014787	T,NA	G,NA	0.972167,NA	-0.0183155,NA	0.0120196,NA	0.894298,NA	0.000333747	0.000723813
2	rs6413982	146275098	T,T	C,C	0.036779,0.035714	-0.0344044,0.00299362	0.0105045,0.0230346	2.97639,0.0474029	0.000333676	0.000759315
2	rs7609368	146842232	A,A	G,G	0.571571,0.364087	-0.00959828,-0.00245287	0.00399544,0.00888386	1.78802,0.106534	0.000329238	0.00056659
2	rs72854321	146831738	A,A	C,C	0.571571,0.363095	-0.00959828,-0.0016319	0.00399544,0.00888906	1.78802,0.0683698	0.000329204	0.000566466
2	rs55662847	146832192	T,T	C,C	0.571571,0.363095	-0.00959828,-0.00168112	0.00399544,0.00888906	1.78802,0.0705826	0.000329146	0.000566371
2	rs17489733	146480709	A,NA	G,NA	0.955268,NA	-0.0209325,NA	0.00956466,NA	1.54316,NA	0.000328861	0.000602272
2	rs7588120	146090630	T,NA	C,NA	0.970179,NA	0.0230284,NA	0.0116239,NA	1.3226,NA	0.000328558	0.000683558
2	rs6430094	146385849	C,C	A,A	0.426441,0.382937	-0.00608748,0.00646078	0.0039978,0.00879376	0.89336,0.334867	0.000328159	0.000787847
2	rs61051986	146813149	G,G	A,A	0.571571,0.363095	-0.0095533,-0.00049359	0.00399544,0.00888906	1.77468,0.0196702	0.000327984	0.000562272
2	rs17789657	146883893	C,C	A,A	0.619284,0.87004	0.00778045,0.011321	0.00407187,0.0127124	1.25156,0.428088	0.000327461	0.000628058
2	rs62168236	146817479	A,A	G,G	0.571571,0.363095	-0.0095533,-0.000694747	0.00399544,0.00888906	1.77468,0.0279348	0.00032693	0.000560483
2	rs1445305	146047105	A,A	G,G	0.90159,0.769841	0.0105822,-0.0118732	0.00663768,0.0101552	0.955155,0.615587	0.000326865	0.000679517
2	rs1437714	146551147	C,C	T,T	0.811133,0.428571	-0.0134411,-0.00384477	0.00505144,0.00863795	2.10822,0.182934	0.000326657	0.000555303
2	rs10187072	146101224	T,T	C,C	0.475149,0.412698	0.013004,0.00469666	0.00395919,0.00868273	2.99072,0.230207	0.000326602	0.000674087
2	rs138410676	146573831	A,NA	G,NA	0.970179,NA	0.04306,NA	0.0116239,NA	3.67395,NA	0.000326582	0.000633243
2	rs10803514	146801177	G,G	A,A	0.570577,0.363095	-0.00955055,0.000245615	0.00399429,0.00888906	1.77468,0.00968056	0.000326146	0.000558264
2	rs73964008	146089204	A,NA	G,NA	0.970179,NA	0.0229772,NA	0.0116239,NA	1.31809,NA	0.000326088	0.000678437
2	rs79483307	146141137	NA,G	NA,T	NA,0.970238	NA,0.0351758	NA,0.0251555	NA,0.79045	0.000326011	0.000684415
2	rs1515253	146780768	T,NA	C,NA	0.024851,NA	-0.0258641,NA	0.0127008,NA	1.37977,NA	0.000325596	0.000662438
2	rs2035788	146836052	A,A	G,G	0.572565,0.363095	-0.00964607,-0.00202551	0.00399661,0.00888906	1.80141,0.0863181	0.000323576	0.000557501
2	rs72851672	146267234	G,G	T,T	0.963221,0.96627	0.0346662,0.00147289	0.0105045,0.023678	3.01485,0.0220938	0.000323472	0.000735898
2	rs1996285	146137809	C,C	A,A	0.804175,0.680556	0.0178625,-0.0149089	0.0049823,0.00916798	3.47259,0.983351	0.000323268	0.000681939
2	rs1399668	146826111	A,A	T,T	0.570577,0.363095	-0.00959551,-0.0011904	0.00399429,0.00888906	1.78802,0.0489211	0.000322389	0.000555858
2	rs10167867	146157664	G,G	A,A	0.086481,0.08631	-0.0094291,-0.0230314	0.00703429,0.0152221	0.744487,0.88515	0.000321577	0.000712207
2	rs12611909	146850674	C,C	T,T	0.570577,0.34623	-0.00959551,-0.00268803	0.00399429,0.0089848	1.78802,0.116448	0.000321499	0.000553998
2	rs6717099	146806474	C,C	T,T	0.571571,0.363095	-0.00950832,-0.000246857	0.00399544,0.00888906	1.76139,0.00973001	0.000320972	0.000550715
2	rs73964003	146074300	G,NA	A,NA	0.970179,NA	0.0228633,NA	0.0116239,NA	1.30811,NA	0.000320688	0.00066724
2	rs13414933	146158661	T,NA	C,NA	0.987078,NA	-0.0292548,NA	0.0175062,NA	1.02366,NA	0.000320671	0.000682941
2	rs2130860	146810403	A,A	G,G	0.571571,0.363095	-0.00950832,-0.000444253	0.00399544,0.00888906	1.76139,0.0176653	0.000319775	0.00054868
2	rs10427400	146548540	C,C	T,T	0.811133,0.428571	-0.0133973,-0.00379522	0.00505144,0.00863795	2.09705,0.180196	0.000319555	0.00054363
2	rs993337	146140603	A,A	G,G	0.569583,0.527778	0.0125771,-0.0131671	0.00399316,0.00856258	2.78658,0.906189	0.000319529	0.000703908
2	rs78191828	146038678	A,NA	T,NA	0.971173,NA	-0.0272422,NA	0.0118166,NA	1.67484,NA	0.000319446	0.000645357
2	rs11674960	146759190	T,T	G,G	0.582505,0.40377	-0.0104161,-0.003018	0.00400926,0.00871223	2.02795,0.137252	0.000319245	0.00054693
2	rs10928245	146111971	C,C	T,T	0.807157,0.680556	0.0186413,-0.0133673	0.00501139,0.00916798	3.70029,0.839141	0.000319184	0.000670884
2	rs12479082	146073677	T,NA	C,NA	0.970179,NA	0.0228121,NA	0.0116239,NA	1.30362,NA	0.000318297	0.000662283
2	rs6727588	146140137	T,T	A,A	0.569583,0.527778	0.0126667,-0.0129694	0.00399316,0.00856258	2.82005,0.886532	0.000318225	0.000700758
2	rs77983320	146451556	G,NA	C,NA	0.956262,NA	0.0119894,NA	0.00966771,NA	0.667725,NA	0.000317288	0.000736067
2	rs6430086	146270381	C,C	A,A	0.112326,0.137897	-0.0163997,-0.00502581	0.00626142,0.0123978	2.0548,0.164183	0.000316024	0.000721127
2	rs993338	146140290	C,C	T,T	0.569583,0.527778	0.0126243,-0.0130176	0.00399316,0.00856258	2.80417,0.891309	0.000315966	0.000695835
2	rs11691697	146838927	T,T	A,A	0.572565,0.363095	-0.00960109,-0.00256621	0.00399661,0.00888906	1.78802,0.111924	0.000315879	0.00054476
2	rs56125511	146832840	G,G	A,A	0.572565,0.363095	-0.00960109,-0.00177954	0.00399661,0.00888906	1.78802,0.0750344	0.000315261	0.000543624
2	rs1981909	146900714	C,C	T,T	0.576541,0.338294	-0.00901328,-0.0115629	0.00400146,0.0090349	1.61456,0.697641	0.000313666	0.000551679
2	rs12992992	146102948	T,NA	G,NA	0.977137,NA	-0.018456,NA	0.0132281,NA	0.787944,NA	0.000312485	0.000669416
2	rs7558398	146138737	C,C	T,T	0.569583,0.527778	0.0128617,-0.0124726	0.00399316,0.00856258	2.89358,0.837983	0.000312484	0.000687408
2	rs17491167	146798739	G,G	A,A	0.571571,0.363095	-0.00945884,-0.000196404	0.00399544,0.00888906	1.74682,0.00772396	0.000312214	0.000536208
2	rs17491258	146835248	T,T	C,C	0.572565,0.378968	-0.0095561,4.92282e-05	0.00399661,0.0088114	1.77468,0.00194026	0.000311983	0.000538326
2	rs12479200	146108819	T,T	C,C	0.712724,0.997024	-0.0129301,-0.0475421	0.00436947,0.078473	2.51081,0.263906	0.000310312	0.000683621
2	rs17481452	146040086	C,C	T,T	0.88668,0.844246	0.001979,-0.0264698	0.00623739,0.0117882	0.124342,1.6066	0.000310214	0.000663153
2	rs116492251	146187970	G,NA	A,NA	0.988072,NA	-0.0337065,NA	0.0182119,NA	1.19248,NA	0.000308544	0.000661722
2	rs1006134	146135619	G,G	A,A	0.569583,0.527778	0.0130002,-0.0120983	0.00399316,0.00856258	2.94636,0.802229	0.000308261	0.000677585
2	rs11675490	146855992	C,C	T,T	0.571571,0.34623	-0.00959828,-0.00277009	0.00399544,0.0089848	1.78802,0.120418	0.000308197	0.000532198
2	rs12621488	146850814	A,A	G,G	0.571571,0.34623	-0.00959828,-0.00258604	0.00399544,0.0089848	1.78802,0.11155	0.000307875	0.000531623
2	rs58406619	146456475	C,C	T,T	0.686879,0.727183	4.53563e-05,-0.0144657	0.00426327,0.00959722	0.0037022,0.880289	0.000307813	0.000628589
2	rs4662258	146903854	G,G	C,C	0.576541,0.338294	-0.00901328,-0.0113684	0.00400146,0.0090349	1.61456,0.681329	0.000307389	0.000540606
2	rs7604349	146830541	A,A	G,G	0.572565,0.364087	-0.0095561,-0.00153617	0.00399661,0.00888386	1.77468,0.0641316	0.000307366	0.00053045
2	rs7577806	146830647	G,G	A,A	0.572565,0.363095	-0.0095561,-0.00164102	0.00399661,0.00888906	1.77468,0.068779	0.00030727	0.000530293
2	rs56225718	146069920	G,NA	T,NA	0.970179,NA	0.0225413,NA	0.0116239,NA	1.28005,NA	0.000306044	0.000636876
2	rs80310165	146070148	C,NA	A,NA	0.970179,NA	0.0225413,NA	0.0116239,NA	1.28005,NA	0.000306044	0.000636876
2	rs12612023	146822909	G,G	A,A	0.568588,0.362103	-0.0095901,-0.000943192	0.00399204,0.0088943	1.78802,0.0383194	0.000305644	0.000527973
2	rs116689858	146893368	A,NA	C,NA	0.983101,NA	0.0278425,NA	0.0153396,NA	1.15793,NA	0.000304621	0.00063822
2	rs79401543	146047147	NA,G	NA,C	NA,0.975198	NA,-0.0423437	NA,0.0274863	NA,0.908582	0.000304607	0.000649545
2	rs116505413	145961876	G,NA	A,NA	0.969185,NA	0.0226688,NA	0.0114407,NA	1.32289,NA	0.000304169	0.00063042
2	rs11887675	146460389	NA,T	NA,C	NA,0.975198	NA,-0.0459467	NA,0.0274863	NA,1.02411	0.000303773	0.000643977
2	rs11902015	146480855	NA,T	NA,C	NA,0.975198	NA,-0.0458933	NA,0.0274863	NA,1.02235	0.000303013	0.000642358
2	rs10211099	146138909	A,A	G,G	0.569583,0.527778	0.0127611,-0.0125208	0.00399316,0.00856258	2.85551,0.842644	0.000302896	0.000666321
2	rs7568479	146509270	NA,G	NA,C	NA,0.975198	NA,-0.0458672	NA,0.0274863	NA,1.02149	0.000302641	0.000641567
2	rs74393431	146012186	NA,G	NA,A	NA,0.974206	NA,0.033823	NA,0.0269663	NA,0.678311	0.000302479	0.000639945
2	rs12619622	146276715	T,T	A,A	0.963221,0.964286	0.0343326,0.00143287	0.0105045,0.0230345	2.96591,0.0220938	0.000302341	0.000687201
2	rs62169534	146897539	C,C	T,T	0.576541,0.33631	-0.00892307,-0.0117221	0.00400146,0.00904796	1.58921,0.709678	0.00030167	0.000531488
2	rs6430083	146247003	T,T	C,C	0.109344,0.138889	-0.0158859,-0.00454934	0.00633559,0.0123606	1.91499,0.147011	0.000301426	0.000686307
2	rs73962297	146060909	G,NA	T,NA	0.970179,NA	0.0224337,NA	0.0116239,NA	1.27075,NA	0.000301353	0.000627149
2	rs72851676	146267701	C,C	T,T	0.963221,0.964286	0.0343326,0.00167077	0.0105045,0.0230345	2.96591,0.0258673	0.000301286	0.000684768
2	rs6430087	146274095	T,T	C,C	0.112326,0.137897	-0.0162598,-0.00508115	0.00626142,0.0123978	2.02646,0.166265	0.000300617	0.000685449
2	rs67159179	146565279	G,G	C,C	0.811133,0.428571	-0.0131258,-0.0049151	0.00505144,0.00863795	2.02848,0.244623	0.000298098	0.000509084
2	rs143134262	146455842	NA,G	NA,A	NA,0.972222	NA,-0.0389731	NA,0.0260119	NA,0.872699	0.000297086	0.00062149
2	rs12622835	146112279	T,T	G,G	0.807157,0.680556	0.0185487,-0.0130982	0.00501139,0.00916798	3.66859,0.815039	0.000297058	0.00062418
2	rs1351906	146367170	A,A	G,G	0.424453,0.383929	-0.00592975,0.00587454	0.00400022,0.00878946	0.859347,0.297653	0.000296966	0.000710181
2	rs2704776	146492016	G,G	A,A	0.644135,0.75496	0.00101057,-0.0145256	0.0041296,0.00993854	0.0932997,0.842036	0.000296905	0.000582099
2	rs72851680	146269790	G,G	A,A	0.963221,0.964286	0.0342813,0.00215058	0.0105045,0.0230345	2.95841,0.0335696	0.000295952	0.000672468
2	rs115203165	146484523	NA,A	NA,G	NA,0.975198	NA,-0.0453308	NA,0.0274863	NA,1.00391	0.000295181	0.000625676
2	rs147033380	146085621	T,NA	C,NA	0.981113,NA	0.0220597,NA	0.0145245,NA	0.89003,NA	0.000295144	0.000634851
2	rs56679869	146039791	C,C	T,T	0.88668,0.844246	0.00210867,-0.0261016	0.00623739,0.0117882	0.133529,1.57163	0.000294712	0.000630434
2	rs1491125	146854215	A,A	G,G	0.369781,0.155754	-0.00728172,-0.00641463	0.00409564,0.0117882	1.12253,0.231854	0.000294707	0.000566254
2	rs114567222	146494194	NA,A	NA,G	NA,0.975198	NA,-0.0452443	NA,0.0274863	NA,1.00109	0.000294004	0.00062317
2	rs139170069	146540644	A,NA	C,NA	0.987078,NA	0.0224912,NA	0.0175062,NA	0.701419,NA	0.000293811	0.000595977
2	rs140921984	145959519	C,NA	T,NA	0.969185,NA	0.0224176,NA	0.0114407,NA	1.30051,NA	0.000293285	0.000607972
2	rs983115	146238529	A,A	G,G	0.10835,0.137897	-0.0160461,-0.00405972	0.00636104,0.0123978	1.93365,0.128822	0.000293157	0.000668288
2	rs7560253	146278290	A,A	G,G	0.110338,0.137897	-0.0162008,-0.00519182	0.00631051,0.0123978	1.98927,0.170448	0.000292936	0.000665457
2	rs12612678	146270831	T,T	C,C	0.963221,0.964286	0.0342351,0.00219859	0.0105045,0.0230345	2.95168,0.0343471	0.000292822	0.000665251
2	rs72851684	146271261	A,A	G,G	0.963221,0.964286	0.0342351,0.00219859	0.0105045,0.0230345	2.95168,0.0343471	0.000292822	0.000665251
2	rs12619081	146270984	G,G	A,A	0.963221,0.964286	0.0342351,0.00219859	0.0105045,0.0230345	2.95168,0.0343471	0.000292822	0.000665251
2	rs12621447	146270991	A,A	G,G	0.963221,0.964286	0.0342351,0.00219859	0.0105045,0.0230345	2.95168,0.0343471	0.000292822	0.000665251
2	rs142872395	146279531	A,A	G,G	0.962227,0.964286	0.0332229,0.000763659	0.0103707,0.0230345	2.86725,0.0116405	0.000292188	0.000660817
2	rs13035635	146244181	T,T	A,A	0.10835,0.138889	-0.0159956,-0.0044936	0.00636104,0.0123606	1.92386,0.144966	0.00029207	0.00066581
2	rs4662248	146355456	C,C	T,T	0.424453,0.384921	-0.00597514,0.00551532	0.00400022,0.0087852	0.86885,0.275611	0.000291767	0.000697913
2	rs12621589	146271654	T,T	C,C	0.963221,0.964286	0.034189,0.0019586	0.0105045,0.0230345	2.94496,0.030473	0.00029088	0.000660777
2	rs78823739	146506269	NA,A	NA,G	NA,0.974206	NA,-0.0442146	NA,0.0269663	NA,0.995321	0.000290611	0.000615497
2	rs142616447	146802485	A,NA	G,NA	0.971173,NA	0.0320616,NA	0.0118166,NA	2.17638,NA	0.00029056	0.000569403
2	rs114073672	146568939	A,NA	G,NA	0.983101,NA	-0.0279129,NA	0.0153396,NA	1.16234,NA	0.000290154	0.00055241
2	rs56070311	146272216	T,T	G,G	0.963221,0.964286	0.034189,0.00215058	0.0105045,0.0230345	2.94496,0.0335696	0.000290109	0.000658999
2	rs10928279	146898143	T,T	G,G	0.576541,0.33631	-0.00883284,-0.0117744	0.00400146,0.00904796	1.56406,0.714113	0.000289491	0.000510959
2	rs11681759	146860144	C,C	T,T	0.572565,0.34623	-0.0094616,-0.00257206	0.00399661,0.0089848	1.74682,0.110882	0.000289371	0.000501155
2	rs531296412	146714747	C,NA	A,NA	0.991054,NA	-0.0297061,NA	0.0209976,NA	0.803702,NA	0.000289198	0.000564016
2	rs2090327	146267309	T,T	A,A	0.110338,0.135913	-0.0164733,-0.00494516	0.00631051,0.0124737	2.04373,0.160036	0.000289108	0.000659318
2	rs145022554	146586862	NA,A	NA,G	NA,0.983135	NA,-0.0373162	NA,0.0331973	NA,0.58339	0.000287941	0.000603796
2	rs79446426	146492179	NA,A	NA,T	NA,0.975198	NA,-0.0447642	NA,0.0274863	NA,0.985488	0.000287608	0.000609548
2	rs116493529	146273592	C,C	T,T	0.963221,0.964286	0.0341377,0.00200659	0.0105045,0.0230345	2.9375,0.0312452	0.000287493	0.00065297
2	rs72852803	146273266	A,A	T,T	0.963221,0.964286	0.0341377,0.00205458	0.0105045,0.0230345	2.9375,0.0320187	0.000287301	0.000652529
2	rs138795397	146196894	A,NA	G,NA	0.988072,NA	-0.0329159,NA	0.0182119,NA	1.15057,NA	0.000287125	0.000615476
2	rs72851696	146272826	C,C	A,A	0.963221,0.964286	0.0341377,0.00210258	0.0105045,0.0230345	2.9375,0.0327935	0.000287112	0.000652091
2	rs72851700	146272889	A,A	T,T	0.963221,0.964286	0.0341377,0.00210258	0.0105045,0.0230345	2.9375,0.0327935	0.000287112	0.000652091
2	rs6753880	146489045	NA,A	NA,G	NA,0.975198	NA,-0.0447209	NA,0.0274863	NA,0.984086	0.000287042	0.000608342
2	rs12613278	146276527	T,T	C,C	0.963221,0.964286	0.0340915,0.0014807	0.0105045,0.0230345	2.93079,0.0228501	0.000286813	0.000651405
2	rs10199699	146300691	A,A	C,C	0.141153,0.145833	-0.0136005,-0.0102225	0.00567854,0.0121117	1.77945,0.399401	0.000286234	0.000630135
2	rs6755039	146555625	C,C	T,T	0.811133,0.428571	-0.0131258,-0.00406893	0.00505144,0.00863795	2.02848,0.19545	0.000286038	0.000488699
2	rs4662457	146912163	G,G	A,A	0.576541,0.338294	-0.00906289,-0.0103553	0.00400146,0.0090349	1.62858,0.599053	0.00028599	0.00050231
2	rs1006135	146135388	T,T	A,A	0.569583,0.527778	0.0128617,-0.0119962	0.00399316,0.00856258	2.89358,0.792602	0.000285901	0.000628176
2	rs1484928	146254652	C,C	T,T	0.110338,0.138889	-0.0158685,-0.00477779	0.00631051,0.0123606	1.92386,0.15546	0.000285707	0.000648365
2	rs4662242	146254325	C,C	T,T	0.110338,0.138889	-0.0158685,-0.00477779	0.00631051,0.0123606	1.92386,0.15546	0.000285707	0.000648365
2	rs9287375	146253894	A,A	G,G	0.110338,0.138889	-0.0158685,-0.00477779	0.00631051,0.0123606	1.92386,0.15546	0.000285707	0.000648365
2	rs4662241	146254296	T,T	C,C	0.110338,0.138889	-0.0158685,-0.00477779	0.00631051,0.0123606	1.92386,0.15546	0.000285707	0.000648365
2	rs116766858	146359988	A,NA	G,NA	0.99006,NA	0.0407596,NA	0.01993,NA	1.3889,NA	0.00028498	0.000604267
2	rs73962483	146490125	NA,C	NA,T	NA,0.975198	NA,-0.0445551	NA,0.0274863	NA,0.978729	0.000284891	0.000603761
2	rs1907445	146859436	C,C	T,T	0.571571,0.34623	-0.00945884,-0.00257206	0.00399544,0.0089848	1.74682,0.110882	0.000284159	0.000491995
2	rs2381745	146370942	T,T	C,C	0.424453,0.384921	-0.00574815,0.00634656	0.00400022,0.0087852	0.8218,0.327866	0.000284137	0.000678056
2	rs1008127	146133918	G,G	A,A	0.569583,0.527778	0.0129095,-0.0118504	0.00399316,0.00856258	2.91172,0.778937	0.000283822	0.000623414
2	rs12619517	146276380	C,C	A,A	0.963221,0.964286	0.0340454,0.00152376	0.0105045,0.0230345	2.92409,0.0235319	0.000283807	0.000644478
2	rs12613199	146276271	A,A	C,C	0.963221,0.964286	0.0340454,0.0015716	0.0105045,0.0230345	2.92409,0.0242907	0.000283607	0.000644018
2	rs72852825	146275415	A,A	T,T	0.963221,0.964286	0.0340454,0.00166731	0.0105045,0.0230345	2.92409,0.0258122	0.000283212	0.000643107
2	rs72852824	146275320	T,T	A,A	0.963221,0.964286	0.0340454,0.00166731	0.0105045,0.0230345	2.92409,0.0258122	0.000283212	0.000643107
2	rs72852822	146275111	G,G	A,A	0.963221,0.964286	0.0340454,0.00166731	0.0105045,0.0230345	2.92409,0.0258122	0.000283212	0.000643107
2	rs72852820	146274994	G,G	A,A	0.963221,0.964286	0.0340454,0.00171517	0.0105045,0.0230345	2.92409,0.0265749	0.000283016	0.000642656
2	rs6430082	146231333	A,A	G,G	0.10835,0.136905	-0.0159497,-0.00372963	0.00636104,0.0124355	1.91499,0.11677	0.000282812	0.000644383
2	rs72852818	146274838	C,C	T,T	0.963221,0.964286	0.0340454,0.0018109	0.0105045,0.0230345	2.92409,0.0281041	0.000282628	0.000641762
2	rs72852814	146274727	A,A	G,G	0.963221,0.964286	0.0340454,0.00181466	0.0105045,0.0230345	2.92409,0.0281642	0.000282613	0.000641727
2	rs115450264	146459143	NA,C	NA,A	NA,0.975198	NA,-0.0443658	NA,0.0274863	NA,0.972629	0.000282466	0.000598597
2	rs34551046	146414700	C,C	T,T	0.759443,0.828373	0.00593585,0.00203426	0.00462576,0.011337	0.700239,0.0667176	0.000282388	0.000637865
2	rs116455226	146495042	NA,C	NA,T	NA,0.975198	NA,-0.0443269	NA,0.0274863	NA,0.97138	0.000281973	0.000597547
2	rs1385368	146375705	A,A	T,T	0.424453,0.381944	-0.00570274,0.00657542	0.00400022,0.00879811	0.812529,0.342139	0.000281772	0.000672064
2	rs140726816	146277549	T,T	C,C	0.963221,0.964286	0.0339941,0.00128939	0.0105045,0.0230345	2.91666,0.0198326	0.000281694	0.000639609
2	rs6710962	146488505	NA,G	NA,T	NA,0.975198	NA,-0.0442941	NA,0.0274863	NA,0.970325	0.000281557	0.000596661
2	rs77688550	146149857	G,NA	C,NA	0.973161,NA	0.0149334,NA	0.0122339,NA	0.653229,NA	0.000281363	0.000571448
2	rs12616712	146276741	G,G	T,T	0.963221,0.964286	0.0339941,0.00138503	0.0105045,0.0230345	2.91666,0.0213388	0.000281288	0.000638675
2	rs1370524	146608565	G,G	A,A	0.858847,0.707341	-0.0124345,-0.0161695	0.00567854,0.00939524	1.5445,1.06933	0.000280421	0.000490014
2	rs3842898	146253008	G,G	A,A	0.110338,0.138889	-0.015823,-0.00466079	0.00631051,0.0123606	1.91499,0.15112	0.000280395	0.000636134
2	rs144342143	146777438	NA,T	NA,G	NA,0.985119	NA,0.04158	NA,0.0353055	NA,0.621768	0.000279849	0.000588205
2	rs1385362	146363691	T,T	A,A	0.424453,0.383929	-0.00583896,0.00577634	0.00400022,0.00878946	0.840481,0.291528	0.00027982	0.00066831
2	rs146960554	146696969	NA,G	NA,A	NA,0.994048	NA,-0.0669309	NA,0.0555718	NA,0.641241	0.000279507	0.000585613
2	rs67372452	146271109	C,C	T,T	0.963221,0.964286	0.0340454,0.00267968	0.0105045,0.0230345	2.92409,0.0422067	0.000279337	0.00063417
2	rs78770342	146762051	NA,A	NA,C	NA,0.96131	NA,-0.0304171	NA,0.0221651	NA,0.769626	0.000279207	0.000588612
2	rs12472231	146132384	T,T	C,C	0.569583,0.527778	0.0129524,-0.0116511	0.00399316,0.00856258	2.9281,0.760426	0.000278631	0.000611736
2	rs10203292	146171813	A,A	G,G	0.109344,0.145833	-0.0158625,-0.00621587	0.00633559,0.0121117	1.91046,0.216238	0.000278384	0.000638805
2	rs7603004	146495431	NA,G	NA,T	NA,0.975198	NA,-0.0439969	NA,0.0274863	NA,0.960795	0.000277836	0.000588737
2	rs4662454	146848057	A,A	G,G	0.369781,0.155754	-0.00719214,-0.00599289	0.00409564,0.0117882	1.10193,0.213825	0.000277578	0.000533709
2	rs2704781	146497207	T,T	G,G	0.644135,0.75496	0.000918609,-0.0143224	0.0041296,0.00993854	0.0840898,0.825194	0.000277353	0.000544269
2	rs1515232	146762576	C,C	T,T	0.582505,0.381944	-0.0101862,-0.00275458	0.00400926,0.00879811	1.9561,0.122505	0.000276867	0.000476522
2	rs115426074	145996536	A,NA	G,NA	0.971173,NA	-0.0252491,NA	0.0118166,NA	1.48654,NA	0.000276255	0.000558839
2	rs4662246	146355247	G,G	A,A	0.425447,0.384921	-0.00583718,0.00546369	0.003999,0.0087852	0.840481,0.272463	0.000276029	0.000660183
2	rs11690567	146554657	A,NA	G,NA	0.944334,NA	0.0039157,NA	0.00862346,NA	0.187237,NA	0.000275677	0.000577243
2	rs6430093	146356812	G,G	A,A	0.424453,0.384921	-0.00588436,0.00541206	0.00400022,0.0087852	0.849891,0.269326	0.000275378	0.00065778
2	rs7582049	146250438	G,G	T,T	0.110338,0.138889	-0.0157774,-0.0044936	0.00631051,0.0123606	1.90613,0.144966	0.000274944	0.000623586
2	rs7577353	146617110	T,T	C,C	0.856859,0.709325	-0.0129588,-0.015506	0.00564551,0.00941405	1.66337,1.00203	0.000274884	0.000475521
2	rs10196769	146250005	G,G	T,T	0.110338,0.138889	-0.0157774,-0.00443786	0.00631051,0.0123606	1.90613,0.142927	0.000274646	0.000622899
2	rs10210854	146365598	C,C	T,T	0.424453,0.384921	-0.00579356,0.0058252	0.00400022,0.0087852	0.831117,0.294747	0.000274313	0.000654699
2	rs141747508	146086267	T,NA	G,NA	0.981113,NA	0.0214028,NA	0.0145245,NA	0.852014,NA	0.000274165	0.000589363
2	rs10928255	146371737	C,C	G,G	0.424453,0.383929	-0.00574815,0.00599479	0.00400022,0.00878946	0.8218,0.305209	0.000273974	0.000653594
2	rs10179272	146375420	C,C	T,T	0.424453,0.381944	-0.00565733,0.0065242	0.00400022,0.00879811	0.803305,0.33879	0.000273775	0.00065253
2	rs2381746	146375389	G,G	A,A	0.424453,0.381944	-0.00565733,0.0065242	0.00400022,0.00879811	0.803305,0.33879	0.000273775	0.00065253
2	rs68147838	146272769	G,G	A,A	0.963221,0.964286	0.033948,0.00262606	0.0105045,0.0230345	2.90998,0.0413246	0.000273765	0.000621337
2	rs72852889	146292105	T,T	G,G	0.963221,0.964286	0.0338913,0.00185111	0.0105045,0.0230345	2.9018,0.0287479	0.000273323	0.000620327
2	rs77701305	146062636	NA,T	NA,A	NA,0.973214	NA,0.0327206	NA,0.0264757	NA,0.664531	0.000272616	0.000576539
3	rs114131626	146416701	T,NA	A,NA	0.951292,NA	0.0265256,NA	0.00918509,NA	2.41136,NA	0.0494023	0.0758035
3	rs78443749	145961242	NA,T	NA,G	NA,0.80754	NA,-0.0382934	NA,0.010843	NA,3.38401	0.0278515	0.0492695
3	rs72862397	146642126	C,NA	T,NA	0.843936,NA	-0.0211291,NA	0.00544795,NA	3.97814,NA	0.0234847	0.0981261
3	rs13005032	146405654	A,A	G,G	0.429423,0.652778	0.00572643,-0.0152682	0.00399429,0.00897877	0.819097,1.05041	0.0229429	0.0382669
3	rs79782117	146088625	NA,A	NA,G	NA,0.714286	NA,-0.0322327	NA,0.0094624	NA,3.18161	0.0193793	0.0341203
3	rs7599062	146415580	G,G	A,A	0.774354,0.47123	-0.0242338,0.000926715	0.00472994,0.00856354	6.52298,0.0391374	0.0150126	0.0263291
3	rs10187272	146050955	A,A	C,C	0.869781,0.602183	0.00868759,-0.028327	0.00587486,0.00873368	0.856358,2.92773	0.0108595	0.0195438
3	rs16824761	146058646	C,C	A,A	0.869781,0.577381	0.00791912,-0.0280658	0.00587486,0.00865361	0.750389,2.92747	0.0092637	0.0166408
3	rs10496985	146441268	A,NA	G,NA	0.913519,NA	-0.0285561,NA	0.00703429,NA	4.30834,NA	0.00806623	0.0133756
3	rs72853102	146819627	T,NA	C,NA	0.882704,NA	-0.0199414,NA	0.00614455,NA	2.93072,NA	0.00723062	0.0235129
3	rs149947765	146922508	NA,C	NA,T	NA,0.980159	NA,-0.0870777	NA,0.0306528	NA,2.34675	0.00657657	0.012406
3	rs6746500	146657602	T,T	C,C	0.789264,0.634921	-0.016205,-0.0148967	0.00484796,0.00887871	3.08099,1.02972	0.00576855	0.019468
3	rs79405076	146652438	T,NA	G,NA	0.985089,NA	0.0385448,NA	0.0163138,NA	1.74131,NA	0.00575886	0.00984059
3	rs953246	146335486	A,A	T,T	0.709742,0.78869	0.0105259,-0.0214154	0.00435609,0.010471	1.80474,1.38897	0.00561469	0.00966687
3	rs149880427	146074219	NA,G	NA,T	NA,0.985119	NA,0.0957535	NA,0.0353055	NA,2.1749	0.00500731	0.00952981
3	rs10188215	146082440	C,C	T,T	0.88668,0.625	0.0101808,-0.0245476	0.00623739,0.00882973	0.988719,2.26488	0.00491465	0.00873972
3	rs13032601	145955175	G,G	A,A	0.974155,0.436508	0.0318543,0.0203428	0.0124606,0.00861912	1.97569,1.73837	0.00490758	0.00874534
3	rs10176428	146077047	A,A	G,G	0.88668,0.626984	0.00980686,-0.0247678	0.00623739,0.00883916	0.935961,2.29431	0.00464495	0.00825787
3	rs36032963	145947417	A,A	G,G	0.974155,0.436508	0.0319088,0.0202192	0.0124606,0.00861912	1.98114,1.72162	0.0046308	0.00825884
3	rs67920867	145963920	G,G	A,A	0.974155,0.4375	0.0319402,0.020046	0.0124606,0.00861694	1.9843,1.69897	0.00462011	0.00823915
3	rs10496976	146051752	T,T	C,C	0.869781,0.646825	0.00910764,-0.0249673	0.00587486,0.00894365	0.916943,2.2803	0.00450436	0.00815289
3	rs79749530	146389701	A,NA	G,NA	0.930418,NA	-0.0282772,NA	0.00777053,NA	3.56277,NA	0.00443854	0.00775308
3	rs114524203	146214060	A,NA	C,NA	0.960239,NA	-0.0347842,NA	0.0101186,NA	3.23153,NA	0.00427788	0.00780433
3	rs13007065	145937103	A,A	T,T	0.972167,0.434524	0.0293965,0.0204508	0.0120196,0.00862361	1.83994,1.75162	0.00426338	0.00766151
3	rs116517278	146882435	T,NA	C,NA	0.973161,NA	-0.0222118,NA	0.0122339,NA	1.15844,NA	0.00409047	0.0080991
3	rs6715269	146346812	C,C	T,T	0.39165,0.358135	-0.00939013,0.00946544	0.00405055,0.00891575	1.68959,0.540015	0.00397563	0.00645674
3	rs79796893	146697839	NA,G	NA,A	NA,0.978175	NA,-0.0786639	NA,0.0292559	NA,2.14445	0.00374552	0.00715242
3	rs55949700	145969684	T,T	G,G	0.974155,0.436508	0.0324148,0.0185594	0.0124606,0.00861912	2.03223,1.5045	0.0036296	0.00649166
3	rs79661466	146623933	NA,T	NA,G	NA,0.965278	NA,-0.0609384	NA,0.0233493	NA,2.04297	0.00356458	0.00680012
3	rs115825674	146821369	T,NA	C,NA	0.977137,NA	-0.02363,NA	0.0132281,NA	1.13052,NA	0.00355848	0.00705986
3	rs1567988	146685657	G,G	A,A	0.252485,0.59623	-0.0175298,0.0114007	0.00455105,0.00871223	3.93091,0.719706	0.00350544	0.00967261
3	rs11689535	146423803	T,T	C,C	0.894632,0.985119	-0.0271961,0.00415939	0.00643966,0.0353055	4.61828,0.0427677	0.00349068	0.00598641
3	rs16825228	146346331	G,G	A,A	0.532803,0.409722	-0.0134817,0.00615732	0.00396284,0.00869221	3.17465,0.319924	0.00342903	0.00567999
3	rs72863715	146656925	T,T	C,C	0.815109,0.719246	-0.0163239,-0.0167558	0.005093,0.00951265	2.86972,1.10698	0.00331094	0.0115001
3	rs10202358	146676624	C,C	T,T	0.748509,0.402778	0.0175967,-0.010781	0.00455701,0.0087157	3.94803,0.665341	0.00326439	0.00897641
3	rs6430090	146347459	G,G	A,A	0.399602,0.384921	-0.00940253,0.00540089	0.00403651,0.0087852	1.70247,0.268648	0.00325174	0.00526129
3	rs13411432	146391922	G,NA	C,NA	0.894632,NA	-0.0232301,NA	0.00643966,NA	3.50957,NA	0.00325157	0.00545899
3	rs148790636	146585707	T,NA	C,NA	0.981113,NA	-0.0476652,NA	0.0145245,NA	2.9864,NA	0.00321528	0.00592678
3	rs10170496	146429247	T,T	G,G	0.89662,0.985119	-0.0277518,0.00555293	0.00649407,0.0353055	4.71555,0.0579808	0.00319049	0.00548307
3	rs77403092	146255718	NA,A	NA,T	NA,0.849206	NA,0.0302357	NA,0.0119455	NA,1.94427	0.00317735	0.00592583
3	rs77025596	146052776	A,NA	C,NA	0.909543,NA	-0.0221461,NA	0.00689297,NA	2.88132,NA	0.00313578	0.00577466
3	rs75852062	146052775	A,NA	G,NA	0.909543,NA	-0.0221461,NA	0.00689297,NA	2.88132,NA	0.00313578	0.00577466
3	rs10200377	146691431	C,C	T,T	0.258449,0.322421	-0.0173874,-0.0057669	0.00451629,0.00914559	3.92756,0.2771	0.00309145	0.00832198
3	rs150422203	146778612	G,NA	A,NA	0.984095,NA	0.0411858,NA	0.0158037,NA	2.03818,NA	0.00307766	0.00584056
3	rs1484917	146349854	G,G	A,A	0.393638,0.390873	-0.00887679,0.00445552	0.00404692,0.00876055	1.54862,0.21393	0.00304874	0.00495806
3	rs142656276	146211958	A,NA	C,NA	0.979125,NA	-0.039528,NA	0.0138296,NA	2.37056,NA	0.0029732	0.00542431
3	rs2166088	146066118	C,C	A,A	0.870775,0.625992	0.00758985,-0.0248118	0.00589404,0.00883443	0.703675,2.30306	0.0029664	0.0053515
3	rs10193661	146404974	G,G	A,A	0.87674,0.987103	-0.022631,0.0526895	0.00601441,0.0378862	3.77462,0.784344	0.00292306	0.00482301
3	rs6430091	146349378	T,T	C,C	0.392644,0.390873	-0.00883561,0.00455771	0.00404873,0.00876055	1.53632,0.219764	0.00285445	0.00464948
3	rs6719184	146347612	C,C	T,T	0.941352,0.824405	-0.0131768,-0.0105469	0.00841466,0.0112351	0.930464,0.458594	0.00284854	0.00525537
3	rs10168264	146682369	T,T	A,A	0.747515,0.402778	0.017302,-0.010719	0.00455105,0.0087157	3.84264,0.660045	0.00281263	0.00771008
3	rs13423475	146060858	T,T	C,C	0.870775,0.623016	0.00818168,-0.0239411	0.00589404,0.00882048	0.782257,2.17767	0.00280223	0.00506945
3	rs7577837	146352036	C,C	A,A	0.392644,0.386905	-0.00878596,0.00456617	0.00404873,0.00877682	1.52284,0.219764	0.00277955	0.00452885
3	rs7568603	146352541	G,G	T,T	0.392644,0.390873	-0.00883561,0.00425122	0.00404873,0.00876055	1.53632,0.202396	0.00277709	0.00452468
3	rs1484916	146350066	C,C	G,G	0.941352,0.825397	-0.0132217,-0.00973718	0.00841466,0.0112602	0.935096,0.412088	0.00276754	0.00510712
3	rs7571848	146353184	A,A	T,T	0.392644,0.39881	-0.00878596,0.00428728	0.00404873,0.00873	1.52284,0.205263	0.00274967	0.00448159
3	rs7573795	146348863	C,C	T,T	0.941352,0.825397	-0.0131768,-0.00983358	0.00841466,0.0112602	0.930464,0.417372	0.00273773	0.00505225
3	rs1028118	146681518	C,C	T,T	0.747515,0.402778	0.0172599,-0.0106823	0.00455105,0.0087157	3.82643,0.65692	0.00272732	0.00746743
3	rs34800050	146677920	T,T	C,C	0.747515,0.40377	0.017302,-0.0103723	0.00455105,0.00871223	3.84264,0.631096	0.0026975	0.00739459
3	rs10175928	146353440	T,T	C,C	0.392644,0.39881	-0.00874082,0.00428728	0.00404873,0.00873	1.51064,0.205263	0.00266061	0.00433878
3	rs79537225	146746656	G,NA	A,NA	0.941352,NA	0.018699,NA	0.00841466,NA	1.58054,NA	0.00263375	0.00568138
3	rs17412092	146613755	T,NA	A,NA	0.89165,NA	-0.0225275,NA	0.00636104,NA	3.40023,NA	0.0026118	0.00794737
3	rs12468287	146354294	A,A	C,C	0.392644,0.39881	-0.00865053,0.00459273	0.00404873,0.00873	1.48638,0.222698	0.00256418	0.0041849
3	rs7609422	146348037	A,A	G,G	0.394632,0.389881	-0.00868798,0.00518967	0.00404514,0.00876455	1.49849,0.256671	0.00249757	0.00405995
3	rs61111812	146350721	G,G	A,A	0.941352,0.825397	-0.0128082,-0.00993479	0.00841466,0.0112602	0.892867,0.422947	0.00241585	0.00446055
3	rs1515256	146688021	A,A	C,C	0.747515,0.675595	0.017391,0.00220916	0.00455105,0.00913095	3.877,0.0921451	0.00240498	0.00659666
3	rs180806322	146788002	G,NA	A,NA	0.986084,NA	0.0354516,NA	0.0168779,NA	1.44749,NA	0.00225157	0.00406858
3	rs10167121	146419376	C,C	T,T	0.88668,0.985119	-0.0261336,0.000674901	0.00623739,0.0353055	4.55413,0.00667465	0.00224406	0.00381487
3	rs17409597	146045060	C,C	T,T	0.500994,0.645833	-0.0110015,-0.0254138	0.00395431,0.00893797	2.2676,2.35025	0.00217781	0.00392009
3	rs12478954	146675863	C,C	A,A	0.748509,0.401786	0.0170528,-0.0101831	0.00455701,0.00871922	3.73878,0.61466	0.00216582	0.00586509
3	rs13017937	145990037	T,T	C,C	0.784294,0.730159	-0.00467695,-0.0313082	0.00480694,0.00963031	0.48073,2.93931	0.00212442	0.00380658
3	rs7423282	146667526	G,G	A,A	0.617296,0.684524	-0.0138472,0.0111202	0.00406782,0.00919868	3.17793,0.644536	0.00210968	0.00652196
3	rs72860543	146047790	G,G	A,A	0.88668,0.685516	0.0115815,0.0198119	0.00623739,0.00920651	1.19831,1.50305	0.00209391	0.0037469
3	rs1445302	146065640	G,G	T,T	0.870775,0.625	0.00750352,-0.0234033	0.00589404,0.00882973	0.692517,2.09491	0.00206865	0.00374579
3	rs76195799	146849306	NA,A	NA,G	NA,0.955357	NA,-0.0506789	NA,0.0206987	NA,1.84318	0.00206679	0.00394561
3	rs62170717	146709193	A,A	G,G	0.578529,0.414683	-0.0137602,-0.00358008	0.00400399,0.0086766	3.22986,0.167562	0.00201339	0.00537097
3	rs1399672	146671819	A,A	T,T	0.617296,0.686508	-0.0137585,0.0111392	0.00406782,0.0092144	3.14336,0.644536	0.00196818	0.00605974
3	rs1515235	146671260	A,A	T,T	0.617296,0.686508	-0.0137585,0.0111392	0.00406782,0.0092144	3.14336,0.644536	0.00196818	0.00605974
3	rs6430085	146255869	G,G	T,T	0.447316,0.361111	-0.0131639,0.00313467	0.00397643,0.00889959	3.03089,0.13986	0.00196743	0.00351299
3	rs6727997	146346285	G,G	A,A	0.340954,0.354167	-0.00947531,0.0102801	0.00417094,0.00893797	1.63635,0.601923	0.00196225	0.00322416
3	rs10496992	146666257	G,G	A,A	0.616302,0.684524	-0.0137961,0.0109662	0.00406582,0.00919868	3.16062,0.632268	0.00194668	0.0059927
3	rs2381866	146719809	C,C	T,T	0.578529,0.414683	-0.0137155,-0.00302508	0.00400399,0.0086766	3.212,0.138255	0.0019228	0.00512238
3	rs6721450	146641041	T,T	G,G	0.816103,0.720238	-0.0150793,-0.0178806	0.00510364,0.00952293	2.50438,1.21874	0.00191731	0.0062318
3	rs16825733	146670641	G,G	A,A	0.617296,0.684524	-0.0137097,0.0110671	0.00406782,0.00919868	3.12443,0.640294	0.00190751	0.0058612
3	rs74716827	145960839	T,NA	C,NA	0.94334,NA	0.0294286,NA	0.00855199,NA	3.23713,NA	0.0018534	0.00361751
3	rs2890820	146725217	A,A	C,C	0.578529,0.414683	-0.0136708,-0.00247778	0.00400399,0.0086766	3.19419,0.110582	0.00184366	0.00490489
3	rs1922035	146639739	T,T	C,C	0.816103,0.720238	-0.0150348,-0.017729	0.00510364,0.00952293	2.49212,1.20313	0.00182466	0.00591713
3	rs16825743	146672959	G,G	A,A	0.617296,0.685516	-0.0136654,0.0109224	0.00406782,0.00920651	3.10726,0.628061	0.00181754	0.00557318
3	rs114063764	146731250	A,NA	G,NA	0.969185,NA	0.0410213,NA	0.0114407,NA	3.47317,NA	0.00179895	0.00384617
3	rs13405554	146402133	T,NA	A,NA	0.885686,NA	-0.0217027,NA	0.0062137,NA	3.32045,NA	0.00179056	0.00301928
3	rs13423564	146407191	T,NA	A,NA	0.894632,NA	-0.0220077,NA	0.00643966,NA	3.19933,NA	0.00178839	0.00303893
3	rs2201051	146729992	A,A	G,G	0.578529,0.418651	-0.0136217,-0.00203082	0.00400399,0.0086648	3.17465,0.0890059	0.00177258	0.00470897
3	rs190546483	146824749	T,NA	C,NA	0.986084,NA	0.0337578,NA	0.0168779,NA	1.34211,NA	0.0017518	0.00317254
3	rs1996289	146108380	G,G	A,A	0.921471,0.640873	0.0155865,-0.0166418	0.00734995,0.00891032	1.46912,1.20899	0.00174422	0.00320016
3	rs6430108	146662902	C,C	T,T	0.617296,0.713294	-0.0139403,0.00894279	0.00406782,0.00945258	3.21443,0.463298	0.0017408	0.00533766
3	rs16825776	146683517	G,G	A,A	0.615308,0.693452	-0.0137894,0.00993841	0.00406384,0.00927141	3.16062,0.54707	0.00171073	0.00524789
3	rs62167241	146112242	T,NA	G,NA	0.900596,NA	-0.0197787,NA	0.00660805,NA	2.55888,NA	0.00168964	0.00312353
3	rs56372007	146651891	C,NA	A,NA	0.967197,NA	0.0435484,NA	0.0111,NA	4.05871,NA	0.00165657	0.00358191
3	rs16825475	146525863	A,A	T,T	0.902585,0.769841	-0.0238469,0.00225121	0.00666778,0.0101552	3.45804,0.0837763	0.00158683	0.00401359
3	rs34219305	146066283	A,A	G,G	0.700795,0.992063	-0.0131867,0.00338254	0.00431777,0.0481747	2.64635,0.0250173	0.00156892	0.00279554
3	rs79443015	146213968	NA,G	NA,C	NA,0.826389	NA,-0.0253602	NA,0.0112855	NA,1.60852	0.00145535	0.00271817
3	rs6430107	146657750	A,A	G,G	0.779324,0.315476	-0.0130105,-0.0162667	0.00476763,0.00919868	2.19695,1.11352	0.00145001	0.00424223
3	rs77872370	146784043	A,NA	T,NA	0.986084,NA	0.0324209,NA	0.0168779,NA	1.26167,NA	0.00144697	0.00262497
3	rs79767170	146255044	NA,C	NA,A	NA,0.837302	NA,0.0248124	NA,0.0115817	NA,1.49265	0.00144011	0.00270336
3	rs141598601	146682255	G,NA	A,NA	0.984095,NA	0.0327872,NA	0.0158037,NA	1.42,NA	0.00140576	0.00254279
3	rs10178168	146419263	C,C	A,A	0.887674,0.985119	-0.0249547,0.00687946	0.00626142,0.0353055	4.17167,0.0728831	0.00136518	0.00234098
3	rs6757470	146517581	G,G	A,A	0.904573,0.769841	-0.0238323,0.00265338	0.00672948,0.0101552	3.40023,0.100248	0.00135463	0.00340845
3	rs11901041	146680648	A,A	C,C	0.769384,0.40377	0.0156022,-0.011028	0.00469379,0.00871223	3.05191,0.687015	0.00134572	0.00352331
3	rs7609091	146068096	C,C	T,T	0.702783,0.992063	-0.0128366,0.0025826	0.00432606,0.0481747	2.52223,0.0189761	0.00131374	0.00234447
3	rs10928271	146705538	G,NA	T,NA	0.024851,NA	-0.0327558,NA	0.0127008,NA	2.00402,NA	0.00129543	0.00241593
3	rs115045120	146630963	A,NA	C,NA	0.929423,NA	-0.00319563,NA	0.00771974,NA	0.16819,NA	0.00129384	0.00244848
3	rs1567989	146681318	C,C	A,A	0.77336,0.40873	0.0156048,-0.0113115	0.00472259,0.00869545	3.02127,0.713753	0.00127662	0.00334834
3	rs12476415	146354458	G,G	A,A	0.543738,0.617063	-0.00994689,0.011479	0.00396952,0.00879376	1.91304,0.717219	0.00127615	0.00216378
3	rs17409653	146068496	C,C	T,T	0.702783,0.992063	-0.0127914,0.00266369	0.00432606,0.0481747	2.50748,0.019585	0.00127558	0.00227693
3	rs4662443	146714745	T,NA	C,NA	0.024851,NA	-0.0325929,NA	0.0127008,NA	1.98793,NA	0.00125741	0.00234534
3	rs13003470	146058726	T,T	G,G	0.704771,0.992063	-0.012819,0.00554997	0.00433447,0.0481747	2.50836,0.0417791	0.00123106	0.00220269
3	rs13003259	146028558	A,A	G,G	0.761431,0.676587	-0.00292695,-0.0291809	0.00463892,0.00913824	0.277309,2.8518	0.0012215	0.00221757
3	rs2381864	146708258	G,NA	A,NA	0.025845,NA	-0.0311027,NA	0.0124606,NA	1.90112,NA	0.00120791	0.00222821
3	rs1515258	146720353	G,NA	C,NA	0.024851,NA	-0.0323511,NA	0.0127008,NA	1.96416,NA	0.00120336	0.00224497
3	rs12999281	146700106	C,NA	G,NA	0.024851,NA	-0.0323488,NA	0.0127008,NA	1.96393,NA	0.00120286	0.00224405
3	rs10496977	146083333	C,NA	T,NA	0.918489,NA	0.0161066,NA	0.00722595,NA	1.58814,NA	0.00119656	0.00221055
3	rs12473574	146723218	C,NA	G,NA	0.024851,NA	-0.0322077,NA	0.0127008,NA	1.95013,NA	0.00117261	0.00218788
3	rs1515239	146679482	T,T	G,G	0.769384,0.40377	0.0154217,-0.0106238	0.00469379,0.00871223	2.99232,0.652307	0.00116884	0.00304546
3	rs76337676	146274488	NA,A	NA,T	NA,0.918651	NA,-0.0375068	NA,0.0156369	NA,1.78363	0.00116741	0.00219154
3	rs35484537	146049676	T,T	A,A	0.701789,0.992063	-0.0126431,0.00598264	0.0043219,0.0481747	2.46338,0.0451944	0.00116484	0.00207308
3	rs17409765	146086607	G,NA	T,NA	0.918489,NA	0.0160161,NA	0.00722595,NA	1.57415,NA	0.00116272	0.00214842
3	rs1445304	146046344	C,C	T,T	0.064612,0.31746	-0.0151898,-0.019453	0.00804243,0.00918321	1.22966,1.46664	0.00116257	0.0021379
3	rs7607169	146718903	T,NA	A,NA	0.024851,NA	-0.0321584,NA	0.0127008,NA	1.94532,NA	0.00116226	0.00216865
3	rs62167212	146038445	C,NA	G,NA	0.865805,NA	-0.0182763,NA	0.00580045,NA	2.78835,NA	0.00116206	0.00221161
3	rs7608379	146727640	G,NA	T,NA	0.024851,NA	-0.0320643,NA	0.0127008,NA	1.93615,NA	0.00114279	0.00213248
3	rs4662254	146704544	A,NA	G,NA	0.024851,NA	-0.0320153,NA	0.0127008,NA	1.9314,NA	0.00113283	0.00211397
3	rs10193706	146316319	C,C	A,A	0.445328,0.383929	-0.011167,0.012719	0.00397815,0.00878946	2.3011,0.8301	0.00112393	0.001981
3	rs1399676	146730330	G,NA	A,NA	0.024851,NA	-0.0319656,NA	0.0127008,NA	1.92657,NA	0.0011228	0.00209535
3	rs10928274	146712642	G,NA	A,NA	0.024851,NA	-0.0319437,NA	0.0127008,NA	1.92444,NA	0.00111842	0.00208721
3	rs80182591	146076433	C,NA	T,NA	0.918489,NA	0.0158779,NA	0.00722595,NA	1.5529,NA	0.00111324	0.00205756
3	rs77552127	146698027	A,NA	C,NA	0.985089,NA	0.0307663,NA	0.0163138,NA	1.22689,NA	0.00110542	0.00199921
3	rs34570306	146272860	T,T	C,C	0.440358,0.388889	-0.0110806,0.00931133	0.00398274,0.0087686	2.2676,0.54018	0.00109742	0.00196206
3	rs12617206	146715590	A,NA	G,NA	0.025845,NA	-0.0316467,NA	0.0124606,NA	1.95495,NA	0.00107612	0.00200316
3	rs10928269	146698687	G,NA	A,NA	0.025845,NA	-0.0316409,NA	0.0124606,NA	1.95436,NA	0.00107498	0.00200105
3	rs13027093	146683006	C,C	T,T	0.774354,0.40873	0.0153633,-0.0112465	0.00472994,0.00869545	2.93487,0.708013	0.00106536	0.00276918
3	rs73962302	146072805	G,NA	A,NA	0.918489,NA	0.0157348,NA	0.00722595,NA	1.53106,NA	0.00106462	0.00196826
3	rs73962301	146072584	C,NA	T,NA	0.918489,NA	0.0157348,NA	0.00722595,NA	1.53106,NA	0.00106462	0.00196826
3	rs72861041	146538441	T,T	C,C	0.908549,0.741071	-0.0234059,0.0033194	0.00685915,0.0097585	3.1911,0.134458	0.00105348	0.00271939
3	rs73962299	146068391	G,NA	T,NA	0.918489,NA	0.0156875,NA	0.00722595,NA	1.52386,NA	0.00104909	0.00193974
3	rs17481550	146071387	C,NA	T,NA	0.918489,NA	0.0156875,NA	0.00722595,NA	1.52386,NA	0.00104909	0.00193974
3	rs79762412	146142977	NA,A	NA,G	NA,0.975198	NA,0.0557844	NA,0.0274863	NA,1.37259	0.00104592	0.00197892
3	rs1515238	146679403	T,T	C,C	0.774354,0.410714	0.0154053,-0.0108463	0.00472994,0.00868901	2.94842,0.673806	0.00104009	0.00270654
3	rs16825317	146400842	NA,G	NA,A	NA,0.968254	NA,-0.0576298	NA,0.0243817	NA,1.74242	0.0010383	0.00195444
3	rs73964010	146093014	A,NA	G,NA	0.918489,NA	0.0156493,NA	0.00722595,NA	1.51807,NA	0.00103677	0.00191709
3	rs67228941	146057728	T,T	C,C	0.703777,0.992063	-0.0125779,0.00627075	0.00433025,0.0481747	2.43457,0.0474815	0.00102642	0.00183953
3	rs116689938	146117422	C,NA	A,NA	0.991054,NA	0.0540412,NA	0.0209976,NA	1.99732,NA	0.00102558	0.00195763
3	rs4662446	146731777	A,NA	C,NA	0.025845,NA	-0.0304009,NA	0.0124606,NA	1.83278,NA	0.0010236	0.0019157
3	rs1817804	146712324	T,NA	A,NA	0.024851,NA	-0.0314413,NA	0.0127008,NA	1.87602,NA	0.00102328	0.00191043
3	rs1399677	146728995	C,NA	T,NA	0.025845,NA	-0.030423,NA	0.0124606,NA	1.83492,NA	0.00102226	0.00190601
3	rs7587356	146093594	C,NA	A,NA	0.918489,NA	0.0156016,NA	0.00722595,NA	1.51087,NA	0.00102164	0.0018893
3	rs10803513	146691791	G,G	A,A	0.767396,0.780754	0.0147946,0.0105724	0.00467973,0.0103319	2.80409,0.514028	0.00102039	0.00262776
3	rs16855380	146527467	A,A	G,G	0.898608,0.770833	-0.0222335,0.00155556	0.00655017,0.0101706	3.16244,0.0562877	0.0010185	0.00254065
3	rs2035787	146779690	T,NA	C,NA	0.033797,NA	-0.0252368,NA	0.0109412,NA	1.67616,NA	0.00099592	0.00193076
3	rs41409746	146138781	C,C	T,T	0.925447,0.911706	0.0096177,0.0319914	0.00752717,0.0150664	0.696061,1.47206	0.000994495	0.00180509
3	rs1399674	146725200	T,NA	C,NA	0.025845,NA	-0.0311761,NA	0.0124606,NA	1.90834,NA	0.000989136	0.00184203
3	rs147298469	146055068	NA,T	NA,C	NA,0.983135	NA,0.0753883	NA,0.0331973	NA,1.63541	0.000988852	0.00188596
3	rs1474012	146139804	A,A	G,G	0.925447,0.91369	0.00971183,0.0322594	0.00752717,0.0152221	0.705602,1.46764	0.000984789	0.00178643
3	rs1515240	146733326	T,NA	C,NA	0.025845,NA	-0.0301681,NA	0.0124606,NA	1.8104,NA	0.000982041	0.00183823
3	rs10496979	146138077	A,A	G,G	0.925447,0.912698	0.0096177,0.0320996	0.00752717,0.0151436	0.696061,1.4681	0.000981241	0.00178103
3	rs1996239	146722345	T,NA	C,NA	0.025845,NA	-0.0311277,NA	0.0124606,NA	1.90357,NA	0.000980675	0.00182635
3	rs6430112	146718119	G,NA	A,NA	0.024851,NA	-0.0311795,NA	0.0127008,NA	1.85103,NA	0.000977538	0.00182542
3	rs74271346	146270057	NA,G	NA,C	NA,0.691468	NA,0.0159342	NA,0.0092548	NA,1.06997	0.000974349	0.0018125
3	rs12998573	146045655	T,T	C,C	0.517893,0.694444	-0.0114167,-0.0196866	0.00395683,0.00927981	2.40781,1.47	0.000956195	0.00172806
3	rs1878129	146136152	T,T	C,C	0.925447,0.91369	0.00966229,0.0320922	0.00752717,0.0152221	0.700573,1.45583	0.000951964	0.00172726
3	rs12612543	146689981	T,T	C,C	0.76839,0.684524	0.0153569,0.00717989	0.00468673,0.00919868	2.97866,0.361435	0.000950042	0.00246119
3	rs1399675	146724120	T,NA	C,NA	0.025845,NA	-0.0309384,NA	0.0124606,NA	1.88501,NA	0.000948414	0.00176658
3	rs16855364	146134240	C,C	T,T	0.925447,0.91369	0.00971183,0.0319743	0.00752717,0.0152221	0.705602,1.44753	0.000947501	0.00171907
3	rs62169072	146237166	T,NA	G,NA	0.863817,NA	-0.0163468,NA	0.00576457,NA	2.33989,NA	0.000943	0.00176354
3	rs4662448	146789314	A,NA	G,NA	0.030815,NA	-0.0252722,NA	0.0114408,NA	1.56579,NA	0.000942025	0.00183752
3	rs72856145	146367433	C,C	A,A	0.809145,0.780754	0.00722777,-0.0105552	0.00503123,0.0103319	0.821491,0.512914	0.000933913	0.00159329
3	rs6752408	146132248	G,G	A,A	0.925447,0.91369	0.00971183,0.0318564	0.00752717,0.0152221	0.705602,1.43926	0.000932589	0.00169212
3	rs13035200	146728590	C,NA	A,NA	0.024851,NA	-0.0308931,NA	0.0127008,NA	1.8239,NA	0.000930295	0.0017376
3	rs4991228	146134672	T,T	C,C	0.925447,0.91369	0.00966229,0.0319122	0.00752717,0.0152221	0.700573,1.44318	0.00092913	0.001686
3	rs114497481	146572076	T,NA	C,NA	0.978131,NA	0.0205951,NA	0.0135185,NA	0.894011,NA	0.000928587	0.00166179
3	rs4422110	146114898	T,T	C,C	0.499006,0.44246	0.016229,0.00170911	0.00395431,0.00860653	4.39167,0.074384	0.00092231	0.00169751
3	rs12468635	146458949	NA,C	NA,T	NA,0.869048	NA,-0.0185312	NA,0.0126714	NA,0.842782	0.000920868	0.00176974
3	rs1515244	146725682	A,NA	C,NA	0.025845,NA	-0.0307535,NA	0.0124606,NA	1.86696,NA	0.000918115	0.00171043
3	rs1400080	146130162	C,C	T,T	0.925447,0.91369	0.00971183,0.0317385	0.00752717,0.0152221	0.705602,1.43102	0.000917966	0.0016657
3	rs111910799	145968542	C,NA	T,NA	0.939364,NA	0.0250346,NA	0.00828432,NA	2.60003,NA	0.000909536	0.00177653
3	rs16824836	146122322	G,G	C,C	0.925447,0.914682	0.00976137,0.0317824	0.00752717,0.015302	0.710647,1.4225	0.000904018	0.00163994
3	rs16824838	146122486	G,G	T,T	0.925447,0.914682	0.00976137,0.0317824	0.00752717,0.015302	0.710647,1.4225	0.000904018	0.00163994
3	rs60824550	146477352	NA,T	NA,G	NA,0.920635	NA,-0.0328536	NA,0.0158141	NA,1.42301	0.000896146	0.00171543
3	rs961414	146113733	T,T	G,G	0.499006,0.44246	0.0161862,0.00174938	0.00395431,0.00860653	4.37133,0.0762741	0.000895411	0.00164836
3	rs1515259	146693556	G,G	T,T	0.440358,0.588294	0.0121304,0.00903562	0.00398274,0.00868585	2.63432,0.52547	0.000894789	0.00234775
3	rs75961083	146850382	A,NA	G,NA	0.924453,NA	0.0137937,NA	0.00748151,NA	1.18558,NA	0.000893022	0.00191916
3	rs78352004	146468839	NA,T	NA,C	NA,0.919643	NA,-0.0325826	NA,0.0157247	NA,1.41727	0.000879841	0.00168484
3	rs73965029	146639275	A,A	T,T	0.708748,0.785714	0.00556144,0.0176482	0.0043517,0.0104178	0.696259,1.04453	0.000869521	0.00197213
3	rs75399032	146488911	NA,A	NA,G	NA,0.920635	NA,-0.0325455	NA,0.0158141	NA,1.40242	0.000868021	0.00166268
3	rs7596680	146114071	G,G	C,C	0.499006,0.44246	0.0161385,0.00169917	0.00395431,0.00860653	4.34879,0.0739187	0.000867357	0.00159683
3	rs62167216	146045643	T,T	G,G	0.518887,0.693452	-0.0113244,-0.0196217	0.00395712,0.00927141	2.37544,1.46453	0.000861918	0.0015553
3	rs72850429	146158083	C,C	T,T	0.922465,0.91369	0.0125777,0.0256174	0.00739292,0.0152221	1.05118,1.03436	0.000860446	0.00154236
3	rs72861045	146539401	C,C	T,T	0.908549,0.741071	-0.0228945,0.00322115	0.00685915,0.0097585	3.07344,0.129986	0.000859126	0.00219869
3	rs73009464	145947341	T,NA	G,NA	0.93837,NA	0.0242565,NA	0.00822159,NA	2.49836,NA	0.000857594	0.0016684
3	rs7572288	145950966	A,NA	G,NA	0.93837,NA	0.0242565,NA	0.00822159,NA	2.49836,NA	0.000857594	0.0016684
3	rs146175949	146086804	NA,G	NA,T	NA,0.973214	NA,0.0535563	NA,0.0264757	NA,1.36563	0.000849976	0.00162714
3	rs9287371	146125131	A,A	T,T	0.925447,0.91369	0.00956817,0.031323	0.00752717,0.0152221	0.691062,1.40213	0.000840898	0.00152675
3	rs147320931	146278709	C,C	T,T	0.976143,0.964286	0.0394374,-0.0142616	0.0129561,0.0230345	2.63168,0.270977	0.000838665	0.00149599
3	rs11674476	145938975	A,NA	G,NA	0.93837,NA	0.0241653,NA	0.00822159,NA	2.48279,NA	0.000837438	0.00162904
3	rs11675534	145938991	A,NA	C,NA	0.93837,NA	0.0241653,NA	0.00822159,NA	2.48279,NA	0.000837438	0.00162904
3	rs138821458	146545722	G,G	A,A	0.908549,0.741071	-0.0228019,0.00333608	0.00685915,0.0097585	3.05236,0.13522	0.000831931	0.00212555
3	rs6749109	146457427	NA,A	NA,G	NA,0.972222	NA,-0.0587972	NA,0.0260119	NA,1.62349	0.000829152	0.00156351
3	rs56397639	146645070	C,C	T,T	0.702783,0.473214	0.00705807,0.0106633	0.00432606,0.00856165	0.988094,0.671708	0.000827759	0.00192253
3	rs10203432	146136075	T,T	C,C	0.879722,0.681548	0.0217971,-0.0167362	0.00607818,0.00917557	3.47414,1.16651	0.000822	0.00152614
3	rs116662364	145963880	A,NA	C,NA	0.941352,NA	0.0254723,NA	0.00841466,NA	2.6075,NA	0.000818017	0.00158987
3	rs72861741	146122609	G,G	T,T	0.925447,0.914682	0.00941961,0.0315498	0.00752717,0.015302	0.676163,1.40642	0.000811848	0.00147419
3	rs72861730	146120317	T,T	G,G	0.925447,0.914682	0.00941961,0.0315498	0.00752717,0.015302	0.676163,1.40642	0.000811848	0.00147419
3	rs16824829	146120564	C,C	G,G	0.925447,0.914682	0.00941961,0.0315498	0.00752717,0.015302	0.676163,1.40642	0.000811848	0.00147419
3	rs72861744	146122738	T,T	G,G	0.925447,0.914682	0.00941961,0.0315498	0.00752717,0.015302	0.676163,1.40642	0.000811848	0.00147419
3	rs11674051	145929078	C,NA	T,NA	0.974155,NA	0.0401269,NA	0.0124606,NA	2.89262,NA	0.000809216	0.00156272
3	rs6747588	145938081	T,NA	C,NA	0.93837,NA	0.0240312,NA	0.00822159,NA	2.45998,NA	0.00080883	0.00157318
3	rs16824827	146119838	A,A	C,C	0.925447,0.914682	0.00941961,0.0314875	0.00752717,0.015302	0.676163,1.40213	0.000805232	0.00146223
3	rs10183073	146408408	T,T	G,G	0.89165,0.972222	-0.022149,-0.0295924	0.00636104,0.0260119	3.30302,0.593005	0.00080337	0.00136067
3	rs16824601	145949930	G,NA	A,NA	0.93837,NA	0.0239833,NA	0.00822159,NA	2.45187,NA	0.000798904	0.00155379
3	rs115515058	146508050	A,NA	G,NA	0.981113,NA	0.0220572,NA	0.0145245,NA	0.889883,NA	0.000798674	0.00142502
3	rs12991651	146139834	T,T	C,C	0.878728,0.681548	0.0217639,-0.0168279	0.00605664,0.00917557	3.48624,1.17617	0.000794543	0.0014753
3	rs16824823	146118393	T,T	C,C	0.925447,0.914682	0.00941961,0.0313664	0.00752717,0.015302	0.676163,1.39381	0.000792563	0.00143932
3	rs1484926	146294129	C,C	T,T	0.104374,0.139881	-0.0183518,-0.00769779	0.00646666,0.0123238	2.34284,0.273913	0.00077867	0.00137552
3	rs72861065	146556507	A,A	G,G	0.908549,0.741071	-0.0226651,0.00279328	0.00685915,0.0097585	3.02138,0.11087	0.000776781	0.00198096
3	rs79228308	146648278	T,T	C,C	0.714712,0.799603	0.0051892,0.0190505	0.00437857,0.0106787	0.627155,1.12825	0.000769639	0.00173704
3	rs16825485	146532026	T,T	A,A	0.908549,0.741071	-0.0225724,0.00346188	0.00685915,0.0097585	3.00049,0.140998	0.000765063	0.00194691
3	rs9789625	146747984	T,NA	C,NA	0.04175,NA	-0.0242593,NA	0.00988489,NA	1.85015,NA	0.00075368	0.00146632
3	rs7579656	146744889	C,NA	T,NA	0.04175,NA	-0.0242593,NA	0.00988489,NA	1.85015,NA	0.00075368	0.00146632
3	rs7565581	146744884	T,NA	C,NA	0.04175,NA	-0.0242593,NA	0.00988489,NA	1.85015,NA	0.00075368	0.00146632
3	rs1515243	146749128	A,NA	T,NA	0.04175,NA	-0.0242593,NA	0.00988489,NA	1.85015,NA	0.00075368	0.00146632
3	rs16824821	146118192	T,T	C,C	0.925447,0.914682	0.00941961,0.0309568	0.00752717,0.015302	0.676163,1.36585	0.000751501	0.00136506
3	rs12691725	146785098	C,NA	T,NA	0.032803,NA	-0.0244353,NA	0.0111001,NA	1.55737,NA	0.000750268	0.00144907
3	rs9789624	146747961	T,NA	C,NA	0.04175,NA	-0.0242144,NA	0.00988489,NA	1.84467,NA	0.000746568	0.00145242
3	rs72861712	146113434	C,C	T,T	0.924453,0.91369	0.0094609,0.0306764	0.00748151,0.0152221	0.68608,1.35775	0.000733561	0.00133387
3	rs4144838	146763363	A,NA	T,NA	0.04175,NA	-0.0241287,NA	0.00988489,NA	1.83422,NA	0.000733214	0.00142634
3	rs79232576	146201739	NA,C	NA,A	NA,0.969246	NA,-0.0503277	NA,0.0247591	NA,1.37589	0.000732478	0.00138511
3	rs4662436	146534213	G,G	A,A	0.908549,0.741071	-0.0224311,0.00341766	0.00685915,0.0097585	2.96877,0.138961	0.000724082	0.00183829
3	rs7370102	146300093	C,C	G,G	0.105368,0.139881	-0.0182751,-0.00786276	0.00643966,0.0123238	2.34284,0.281113	0.000723763	0.0012778
3	rs1022310	146775924	A,NA	T,NA	0.032803,NA	-0.0242241,NA	0.0111001,NA	1.53634,NA	0.000721162	0.00139272
3	rs6727617	146116028	C,C	A,A	0.925447,0.915675	0.00912757,0.0313586	0.00752717,0.0153834	0.647283,1.38191	0.000720946	0.00131087
3	rs7584807	146767267	C,NA	A,NA	0.04175,NA	-0.024043,NA	0.00988489,NA	1.82381,NA	0.00072015	0.00140082
3	rs72993539	145929305	A,NA	G,NA	0.941352,NA	0.0247884,NA	0.00841466,NA	2.49207,NA	0.000719135	0.0013889
3	rs12616481	146644471	A,A	C,C	0.714712,0.797619	0.00524326,0.0183788	0.00437857,0.0106395	0.636165,1.07524	0.000718293	0.00162399
3	rs1228088	146629218	C,C	G,G	0.693837,0.796627	0.00616872,0.0172219	0.00428977,0.0106201	0.822658,0.979301	0.000716675	0.00163856
3	rs1399667	146765859	C,NA	G,NA	0.04175,NA	-0.0239981,NA	0.00988489,NA	1.81836,NA	0.000713419	0.00138767
3	rs1586750	146754652	A,NA	G,NA	0.04175,NA	-0.0239981,NA	0.00988489,NA	1.81836,NA	0.000713419	0.00138767
3	rs6430114	146776933	A,NA	T,NA	0.032803,NA	-0.0241439,NA	0.0111001,NA	1.5284,NA	0.000710485	0.00137205
3	rs10496978	146090174	A,A	G,G	0.617296,0.622024	-0.00676443,-0.0248263	0.00406782,0.00881592	1.01624,2.31323	0.000709054	0.00125793
3	rs1484918	146310421	G,G	C,C	0.105368,0.139881	-0.0180883,-0.00895166	0.00643966,0.0123238	2.30354,0.330116	0.000707858	0.00125051
3	rs6714304	146774636	A,NA	G,NA	0.033797,NA	-0.0240805,NA	0.0109412,NA	1.55684,NA	0.000707347	0.00137196
3	rs7606490	146653375	T,T	A,A	0.297217,0.520833	-0.0064687,-0.0112977	0.00432606,0.00855678	0.870184,0.728789	0.000707225	0.0016255
3	rs6756426	146116015	T,T	G,G	0.925447,0.915675	0.00898408,0.0313586	0.00752717,0.0153834	0.633292,1.38191	0.000698977	0.00127138
3	rs193148872	146075986	NA,C	NA,T	NA,0.986111	NA,-0.0714484	NA,0.0365264	NA,1.29709	0.000696229	0.00131897
3	rs113374952	145928192	T,NA	C,NA	0.941352,NA	0.0246539,NA	0.00841466,NA	2.46968,NA	0.000695842	0.0013438
3	rs16825539	146553275	G,G	A,A	0.908549,0.741071	-0.0223384,0.00325369	0.00685915,0.0097585	2.94805,0.131464	0.000695531	0.00176328
3	rs186342901	146909036	NA,G	NA,A	NA,0.99504	NA,-0.104869	NA,0.0608454	NA,1.07165	0.000694114	0.00132934
3	rs75287887	146058877	T,NA	C,NA	0.979125,NA	-0.0356664,NA	0.0138296,NA	2.00398,NA	0.000690673	0.00130944
3	rs1445298	145938246	C,NA	T,NA	0.941352,NA	0.0247826,NA	0.00841466,NA	2.4911,NA	0.000689355	0.00133893
3	rs79381854	145940721	A,NA	G,NA	0.941352,NA	0.0247822,NA	0.00841466,NA	2.49103,NA	0.000689282	0.00133879
3	rs9967870	146756100	A,NA	G,NA	0.04175,NA	-0.0238265,NA	0.00988489,NA	1.79765,NA	0.000688416	0.00133884
3	rs3842899	146253188	T,T	A,A	0.035785,0.03373	-0.0361776,0.0056347	0.0106439,0.023678	3.16967,0.0904957	0.000685346	0.00121601
3	rs11674319	145929689	C,NA	T,NA	0.942346,NA	0.025172,NA	0.00848241,NA	2.52262,NA	0.000681877	0.00132128
3	rs193033942	146718078	A,NA	G,NA	0.991054,NA	0.0358248,NA	0.0209976,NA	1.05561,NA	0.000677824	0.00135089
3	rs35696970	146348547	T,T	C,C	0.545726,0.621032	-0.0096288,0.00861562	0.00397094,0.0088114	1.81485,0.483884	0.00067653	0.00115799
3	rs16825703	146651096	A,A	T,T	0.708748,0.484127	0.00632519,0.0116951	0.0043517,0.00855366	0.835392,0.765624	0.000674019	0.00154709
3	rs17481648	146085089	G,G	A,A	0.619284,0.621032	-0.00658631,-0.0247245	0.00407187,0.0088114	0.975649,2.29959	0.000673766	0.00119567
3	rs66484168	146575473	A,A	G,G	0.910537,0.744048	-0.0220146,0.000585153	0.00692737,0.00979543	2.82875,0.0211967	0.000673615	0.00171529
3	rs6430080	146119647	A,A	C,C	0.507952,0.558532	-0.0155443,-0.0007043	0.0039548,0.00860854	4.07174,0.0292838	0.000671729	0.00123323
3	rs145540963	146173587	T,NA	C,NA	0.986084,NA	0.0313495,NA	0.0168779,NA	1.19894,NA	0.000670651	0.0012771
3	rs141972846	146560779	C,C	G,G	0.908549,0.741071	-0.0222942,0.00230528	0.00685915,0.0097585	2.93821,0.0897748	0.000666926	0.00169085
3	rs1385367	146249965	T,T	C,C	0.035785,0.03373	-0.0359372,0.00666535	0.0106439,0.023678	3.13392,0.108838	0.00066585	0.00118193
3	rs1516137	146172944	A,A	G,G	0.034791,0.042659	-0.0340836,0.0169935	0.0107894,0.0211526	2.80049,0.374938	0.000664879	0.00118199
3	rs1922040	146664218	G,G	A,A	0.595427,0.714286	-0.0113526,0.00935824	0.00402835,0.0094624	2.31607,0.491246	0.000662058	0.00185973
3	rs7571606	146123058	A,A	T,T	0.507952,0.558532	-0.0154954,-0.000553461	0.0039548,0.00860854	4.04944,0.0228539	0.000652959	0.00119868
3	rs1533426	146119018	A,A	G,G	0.507952,0.558532	-0.0154954,-0.000804834	0.0039548,0.00860854	4.04944,0.0336178	0.000649315	0.00119249
3	rs10928250	146252366	T,T	A,A	0.035785,0.03373	-0.0358873,0.00602046	0.0106439,0.023678	3.12652,0.0972946	0.000646699	0.0011482
3	rs11902459	146644346	G,G	A,A	0.702783,0.450397	0.00701183,0.0108513	0.00432606,0.00859173	0.978592,0.684891	0.000644914	0.00149258
3	rs2012418	146235435	G,G	A,A	0.034791,0.032738	-0.0361108,0.0030329	0.0107894,0.0240218	3.08766,0.0459847	0.000644386	0.00113916
3	rs146398248	146202033	G,NA	T,NA	0.992048,NA	0.0540438,NA	0.0222601,NA	1.81846,NA	0.000643092	0.00122352
3	rs57241845	146221987	A,A	C,C	0.827038,0.643849	0.00189369,0.021197	0.00522759,0.00892676	0.14438,1.75522	0.000642831	0.0011882
3	rs4662449	146789704	A,NA	C,NA	0.032803,NA	-0.0237663,NA	0.0111001,NA	1.49125,NA	0.000635766	0.00124732
3	rs4583403	146658036	A,A	G,G	0.366799,0.609127	-0.0117849,-0.00964223	0.00410256,0.00876055	2.39025,0.566946	0.00063469	0.00150563
3	rs72850447	146173481	G,G	A,A	0.965209,0.957341	0.0339302,-0.0165516	0.0107893,0.0211527	2.77937,0.362578	0.000629032	0.00111876
3	rs12691710	146302136	A,A	T,T	0.105368,0.139881	-0.0178969,-0.00799153	0.00643966,0.0123238	2.26361,0.286774	0.000627598	0.00110987
3	rs2381743	146315679	NA,A	NA,C	NA,0.828373	NA,-0.0212533	NA,0.011337	NA,1.21584	0.000625105	0.00117628
3	rs2063807	146687935	A,A	G,G	0.774354,0.775794	0.0149507,0.0032891	0.00472994,0.0102496	2.80325,0.125932	0.000624676	0.00160235
3	rs1533427	146171033	G,G	A,A	0.367793,0.241071	-0.0110913,0.0125434	0.00410023,0.00999379	2.16561,0.678952	0.000624183	0.00115687
3	rs10185946	146173682	G,G	A,A	0.034791,0.042659	-0.0338411,0.0167683	0.0107894,0.0211526	2.7671,0.368622	0.000623918	0.00110991
3	rs113831459	146545119	C,C	A,A	0.908549,0.741071	-0.0220159,0.00338545	0.00685915,0.0097585	2.87657,0.137482	0.000619394	0.00156157
3	rs16824984	146205569	NA,T	NA,G	NA,0.969246	NA,-0.0489188	NA,0.0247591	NA,1.31714	0.000612883	0.00115195
3	rs12611786	145996852	T,T	A,A	0.765408,0.732143	-0.00383046,-0.0272396	0.00466591,0.00965281	0.385443,2.32117	0.00061275	0.00110819
3	rs7419403	146654609	C,C	A,A	0.290258,0.518849	-0.00646493,-0.0110564	0.00435609,0.00855543	0.860816,0.707202	0.000611802	0.00140794
3	rs74470259	146219707	C,NA	T,NA	0.979125,NA	0.0332414,NA	0.0138296,NA	1.78962,NA	0.000611049	0.00112273
3	rs1484929	146256466	T,T	C,C	0.035785,0.03373	-0.0357875,0.00468779	0.0106439,0.023678	3.11176,0.0741414	0.000610689	0.00108478
3	rs10427396	146548018	C,C	T,T	0.908549,0.741071	-0.0219672,0.00349685	0.00685915,0.0097585	2.86587,0.142613	0.000610646	0.00153811
3	rs13394364	146411744	T,T	G,G	0.884692,0.972222	-0.0218476,-0.0320181	0.00619033,0.0260119	3.38023,0.660829	0.00060893	0.00103409
3	rs992986	146255604	C,C	T,T	0.035785,0.03373	-0.0357421,0.00483374	0.0106439,0.023678	3.10505,0.0766313	0.000606445	0.00107734
3	rs72851622	146244796	A,A	C,C	0.965209,0.967262	0.0360655,-0	0.0107893,0.0240217	3.0811,-0	0.000601166	0.00106341
3	rs56673819	146219068	C,C	T,T	0.966203,0.967262	0.0358908,-0.00276236	0.0109412,0.0240217	2.98429,0.041699	0.000600616	0.00106376
3	rs10427255	146125523	T,T	C,C	0.49503,0.441468	0.0153589,0.000705287	0.00395449,0.00860854	3.98806,0.0293262	0.000595599	0.00109395
3	rs9287372	146125394	G,G	A,A	0.49503,0.441468	0.0153589,0.000705287	0.00395449,0.00860854	3.98806,0.0293262	0.000595599	0.00109395
3	rs1922036	146640039	G,G	T,T	0.714712,0.797619	0.00487892,0.0181197	0.00437857,0.0106395	0.576488,1.05278	0.000595466	0.00133591
3	rs74865042	146469423	NA,T	NA,G	NA,0.925595	NA,-0.0316076	NA,0.0162889	NA,1.28128	0.000594394	0.00112873
3	rs2138445	146124776	C,C	A,A	0.49503,0.441468	0.0153589,0.000806122	0.00395449,0.00860854	3.98806,0.0336736	0.000594321	0.00109179
3	rs115768267	145930677	A,NA	G,NA	0.944334,NA	0.0254971,NA	0.00862346,NA	2.50733,NA	0.000592625	0.00114276
3	rs10803511	146123280	C,C	T,T	0.49503,0.441468	0.0153589,0.000957414	0.00395449,0.00860854	3.98806,0.0402698	0.000592549	0.00108881
3	rs13009175	146122936	T,T	C,C	0.49503,0.441468	0.0153589,0.000957414	0.00395449,0.00860854	3.98806,0.0402698	0.000592549	0.00108881
3	rs12471376	146126060	A,A	G,G	0.880716,0.684524	0.0219596,-0.01581	0.00610001,0.00919868	3.49716,1.0672	0.000592308	0.00110449
3	rs1913949	146191110	G,G	A,A	0.034791,0.043651	-0.0339372,0.0153152	0.0107894,0.0209217	2.78031,0.333338	0.000590808	0.00105095
3	rs12623924	146423574	G,G	T,T	0.673956,0.839286	0.0010332,-0.0241046	0.0042178,0.0116392	0.0934035,1.41612	0.000590584	0.00111259
3	rs72851609	146235532	C,C	G,G	0.965209,0.967262	0.0358488,-0.00170728	0.0107893,0.0240217	3.04976,0.0253316	0.000589965	0.0010439
3	rs76546748	146253343	C,NA	T,NA	0.977137,NA	-0.0284466,NA	0.0132281,NA	1.50144,NA	0.000589939	0.00107177
3	rs72863324	146144689	T,T	C,C	0.919483,0.91369	0.0100875,0.0269419	0.00726648,0.0152221	0.782338,1.11498	0.000589122	0.00106889
3	rs76894312	146198678	T,T	C,C	0.965209,0.957341	0.0340297,-0.0146854	0.0107893,0.0211527	2.79307,0.312007	0.000587106	0.00104408
3	rs60303464	146638507	T,T	C,C	0.714712,0.797619	0.00487425,0.0180373	0.00437857,0.0106395	0.575739,1.04568	0.000585967	0.00131439
3	rs112880591	146560844	A,A	G,G	0.908549,0.741071	-0.021923,0.00225601	0.00685915,0.0097585	2.85616,0.0876867	0.000580473	0.00146253
3	rs6756212	146140132	T,T	C,C	0.49503,0.441468	0.0152211,-0.000994213	0.00395449,0.00860854	3.92601,0.0418876	0.000576659	0.00105666
3	rs12623125	146669182	G,G	A,A	0.770378,0.407738	0.0147736,-0.0106615	0.0047009,0.00869873	2.77627,0.65692	0.000575639	0.00145535
3	rs13006403	146430640	T,T	A,A	0.683897,0.843254	0.00141528,-0.0229974	0.00425236,0.0117578	0.131198,1.29694	0.000573786	0.00109482
3	rs16825711	146655543	T,T	G,G	0.709742,0.481151	0.00628603,0.0111361	0.00435609,0.00855543	0.826789,0.714353	0.000572016	0.0013118
3	rs1949330	146130277	G,G	C,C	0.49503,0.441468	0.0152638,0.000251775	0.00395449,0.00860854	3.94521,0.0102532	0.000566925	0.00104084
3	rs2381757	146422643	T,T	C,C	0.683897,0.843254	0.00138977,-0.0229418	0.00425236,0.0117578	0.128543,1.29215	0.00056295	0.00107415
3	rs10164536	146688234	A,A	C,C	0.781312,0.673611	0.0140356,0.00593072	0.00478316,0.00911656	2.47596,0.287905	0.000560288	0.00141916
3	rs10496993	146666758	T,T	C,C	0.770378,0.410714	0.0146857,-0.0108463	0.0047009,0.00868901	2.7486,0.673806	0.000558389	0.001409
3	rs2381752	146384929	T,T	C,C	0.434394,0.381944	-0.00598429,0.00676117	0.00398879,0.00879811	0.874382,0.354379	0.000557763	0.000959017
3	rs1474011	146118069	A,A	G,G	0.496024,0.441468	0.0153111,0.00120967	0.00395442,0.00860854	3.9666,0.051465	0.000556243	0.00102243
3	rs2138448	146134326	G,G	A,A	0.49503,0.441468	0.0152211,-0	0.00395449,0.00860854	3.92601,-0	0.000555852	0.00102023
3	rs4662434	146419303	A,A	T,T	0.673956,0.839286	0.000844362,-0.0243569	0.0042178,0.0116392	0.0750327,1.43915	0.0005558	0.0010467
3	rs1602445	146858890	A,A	G,G	0.389662,0.157738	-0.00888229,-0.00551264	0.00405425,0.0117277	1.54574,0.194964	0.000554498	0.00118501
3	rs2381726	146133554	C,C	T,T	0.49503,0.441468	0.0152211,0.000100109	0.00395449,0.00860854	3.92601,0.00404839	0.000554178	0.00101733
3	rs1996286	146133472	T,T	C,C	0.49503,0.441468	0.0152211,0.000100109	0.00395449,0.00860854	3.92601,0.00404839	0.000554178	0.00101733
3	rs1996287	146133377	T,T	G,G	0.49503,0.440476	0.0152211,0.000100133	0.00395449,0.00861059	3.92601,0.00404839	0.000553716	0.00101653
3	rs138281946	146042595	C,NA	T,NA	0.983101,NA	0.022562,NA	0.0153396,NA	0.849742,NA	0.000552743	0.00102396
3	rs1516135	146131844	T,T	C,C	0.49503,0.441468	0.0152211,0.000200239	0.00395449,0.00860854	3.92601,0.00813514	0.000552578	0.00101457
3	rs1997485	146664413	T,T	G,G	0.759443,0.380952	0.0142816,-0.00954552	0.00462576,0.0088025	2.69484,0.555669	0.000549955	0.00135342
3	rs1826267	146852649	C,C	T,T	0.389662,0.157738	-0.00888229,-0.00506135	0.00405425,0.0117277	1.54574,0.176493	0.000549335	0.00117416
3	rs1515234	146670388	A,A	C,C	0.770378,0.410714	0.0146394,-0.0107971	0.0047009,0.00868901	2.7341,0.669568	0.000543024	0.00136857
3	rs77785849	146580195	A,NA	C,NA	0.969185,NA	0.0158455,NA	0.0114407,NA	0.779756,NA	0.000542415	0.00100373
3	rs77668256	146076738	G,NA	A,NA	0.985089,NA	-0.0334876,NA	0.0163138,NA	1.39685,NA	0.00054188	0.000989111
3	rs1399671	146671655	T,T	A,A	0.770378,0.40873	0.0146394,-0.0108051	0.0047009,0.00869545	2.7341,0.669568	0.000539671	0.00135991
3	rs1907444	146859395	T,T	C,C	0.389662,0.157738	-0.00883762,-0.00539046	0.00405425,0.0117277	1.53359,0.189917	0.000538045	0.00114931
3	rs7572490	146707147	C,NA	T,NA	0.017893,NA	-0.0306177,NA	0.0149148,NA	1.39698,NA	0.000536938	0.00101701
3	rs1228074	146609831	T,T	C,C	0.181909,0.657738	0.0103402,0.0198116	0.00512521,0.00900943	1.3601,1.55473	0.000536196	0.00118608
3	rs4662247	146355274	G,G	A,A	0.471173,0.385913	-0.00687259,0.00355527	0.00396089,0.00878099	1.08239,0.163952	0.000532477	0.000920491
3	rs992903	146849925	T,T	C,C	0.389662,0.157738	-0.00883762,-0.00483388	0.00405425,0.0117277	1.53359,0.167357	0.000532222	0.0011371
3	rs11892992	146301786	T,T	C,C	0.897614,0.860119	0.0179603,0.00860417	0.0065219,0.0123238	2.22989,0.314198	0.000532086	0.000942622
3	rs150221755	146338299	G,NA	A,NA	0.991054,NA	0.0471481,NA	0.0209976,NA	1.60657,NA	0.000531172	0.00101103
3	rs1913948	146176970	T,T	C,C	0.034791,0.043651	-0.0337907,0.0137227	0.0107894,0.0209217	2.76019,0.290827	0.000530614	0.000944074
3	rs140488981	146548927	NA,A	NA,G	NA,0.986111	NA,-0.0704625	NA,0.0365264	NA,1.26986	0.000526819	0.00100858
3	rs6724640	146567411	C,C	T,T	0.908549,0.740079	-0.0216837,0.00165482	0.00685915,0.00974638	2.80388,0.0628951	0.000526288	0.00132129
3	rs75452486	146085162	T,NA	C,NA	0.971173,NA	0.0254101,NA	0.0118166,NA	1.50134,NA	0.000526063	0.00101736
3	rs16825545	146564228	T,T	A,A	0.908549,0.741071	-0.0216445,0.00200975	0.00685915,0.0097585	2.79536,0.0773624	0.000521796	0.00130881
3	rs1228072	146611439	G,G	A,A	0.180915,0.656746	0.0101838,0.0196996	0.00513615,0.00900319	1.32428,1.54265	0.0005181	0.00114215
3	rs72850403	146151734	A,A	G,G	0.919483,0.91369	0.0103757,0.0250834	0.00726648,0.0152221	0.814386,1.00267	0.000517366	0.000938888
3	rs2381754	146387638	A,A	G,G	0.434394,0.382937	-0.00589035,0.00661971	0.00398879,0.00879376	0.854652,0.34526	0.0005173	0.000890313
3	rs72851638	146251666	C,C	T,T	0.964215,0.96627	0.0354645,-0.000197277	0.0106439,0.023678	3.06424,0.00289667	0.000516391	0.000918705
3	rs6727126	146263420	A,A	G,G	0.035785,0.03373	-0.0351406,0.0037142	0.0106439,0.023678	3.01691,0.0578168	0.000514282	0.000915168
3	rs1370526	146569334	T,T	C,C	0.908549,0.742063	-0.0216354,0.00117979	0.00685915,0.00977071	2.79339,0.0438841	0.000513327	0.00128831
3	rs34338764	146146452	T,T	A,A	0.491054,0.304563	-0.0151312,-0.00631214	0.00395493,0.00928829	3.88507,0.303845	0.00051281	0.000938606
3	rs16824882	146150594	G,G	A,A	0.919483,0.91369	0.0101803,0.0254449	0.00726648,0.0152221	0.792594,1.02407	0.000511567	0.000928669
3	rs141998752	146432440	NA,T	NA,C	NA,0.977182	NA,-0.0537026	NA,0.0286274	NA,1.21705	0.00051112	0.000965594
3	rs1228075	146608872	A,A	G,G	0.182903,0.65873	0.0101841,0.0197736	0.00511437,0.00901572	1.333,1.54836	0.000509777	0.00112134
3	rs2381756	146394520	A,A	C,C	0.816103,0.484127	-0.00732397,-0.000854597	0.00510364,0.00855366	0.820239,0.036016	0.000506857	0.00103041
3	rs10460255	146292358	A,A	T,T	0.897614,0.859127	0.0179112,0.00819104	0.0065219,0.0122874	2.21991,0.296696	0.000506803	0.000898101
3	rs74418972	146349478	NA,T	NA,C	NA,0.858135	NA,-0.023819	NA,0.0122515	NA,1.28505	0.000505904	0.000956546
3	rs12614884	146253714	A,A	G,G	0.964215,0.96627	0.0354177,0.000395615	0.0106439,0.023678	3.05737,0.00582832	0.000505882	0.000900202
3	rs1317530	146660741	C,C	T,T	0.760437,0.376984	0.0141643,-0.00965656	0.00463231,0.00882048	2.65164,0.56287	0.000505275	0.00123654
3	rs72856183	146394345	A,A	G,G	0.932406,0.998016	0.0143531,-0.0528897	0.00787557,0.0960615	1.16506,0.235136	0.000503902	0.000982413
3	rs13030994	146143090	A,A	G,G	0.491054,0.343254	-0.0151312,-0.00391678	0.00395493,0.00900319	3.88507,0.178139	0.000501777	0.000917866
3	rs16824893	146153325	G,G	A,A	0.919483,0.91369	0.0103268,0.0249088	0.00726648,0.0152221	0.808912,0.992402	0.000501659	0.000910582
3	rs6756517	146559885	A,A	G,G	0.908549,0.741071	-0.0215029,0.00250239	0.00685915,0.0097585	2.76472,0.0982055	0.000501198	0.00125364
3	rs2063863	146207397	A,A	G,G	0.034791,0.032738	-0.0348822,0.0042209	0.0107894,0.0240218	2.91191,0.0652387	0.000500569	0.000887599
3	rs12619445	146392350	A,A	C,C	0.816103,0.483135	-0.00725169,-0.000569939	0.00510364,0.00855422	0.808689,0.0237056	0.000499134	0.00101402
3	rs1515254	146780821	C,NA	G,NA	0.030815,NA	-0.0234166,NA	0.0114408,NA	1.39061,NA	0.000496978	0.000964769
3	rs4662251	146514613	A,A	G,G	0.912525,0.769841	-0.0214586,0.00303589	0.00699802,0.0101552	2.66421,0.11635	0.000494759	0.00121064
3	rs62170710	146688633	A,A	T,T	0.798211,0.792659	0.0137153,0.0119564	0.00492643,0.0105443	2.27011,0.590359	0.000494512	0.00121177
3	rs1228073	146610904	C,C	T,T	0.17495,0.655754	0.0103605,0.0192363	0.00520406,0.00899701	1.33256,1.48798	0.000492982	0.00110162
3	rs1516145	146144841	T,T	A,A	0.50994,0.695437	0.0150855,0.00690033	0.00395508,0.00928829	3.86448,0.339573	0.000492819	0.000901539
3	rs2063862	146145333	G,G	A,A	0.50994,0.695437	0.0150855,0.00679517	0.00395508,0.00928829	3.86448,0.333087	0.000491341	0.00089881
3	rs4662421	146156496	G,G	A,A	0.919483,0.91369	0.0103268,0.0247008	0.00726648,0.0152221	0.808912,0.980243	0.000490893	0.000891135
3	rs17410058	146134774	C,C	T,T	0.675944,0.996032	-0.0128083,-0.0766096	0.00422449,0.0679934	2.61438,0.58526	0.000490811	0.000876226
3	rs4662420	146147360	A,A	C,C	0.50994,0.695437	0.0150855,0.00636831	0.00395508,0.00928829	3.86448,0.307199	0.000485978	0.000888899
3	rs7559810	146274843	A,A	T,T	0.036779,0.035714	-0.0349828,0.00304221	0.0105045,0.0230346	3.06166,0.048212	0.0004857	0.000864893
3	rs12622738	146258263	C,C	T,T	0.439364,0.361111	-0.0106227,0.00460215	0.0039837,0.00889959	2.11555,0.218192	0.000485251	0.000880078
3	rs150083657	146827059	C,NA	T,NA	0.981113,NA	0.0236286,NA	0.0145245,NA	0.983893,NA	0.000483416	0.000923307
3	rs2890772	146175106	T,T	G,G	0.395626,0.34623	-0.00997188,0.00888443	0.00404338,0.0089848	1.86472,0.491138	0.000481611	0.000868848
3	rs76445040	146088197	T,NA	C,NA	0.971173,NA	0.0248529,NA	0.0118166,NA	1.45043,NA	0.000481153	0.00093022
3	rs28380457	146149176	C,C	T,T	0.90159,0.94246	0.0257869,-0.0232562	0.00663768,0.0183564	3.98987,0.687862	0.000478202	0.000891711
3	rs11676626	146316989	G,NA	C,NA	0.955268,NA	-0.0047178,NA	0.00956466,NA	0.206326,NA	0.000477609	0.000880085
3	rs1304935	146205849	T,T	C,C	0.034791,0.032738	-0.0346232,0.00440785	0.0107894,0.0240218	2.87552,0.0683334	0.000474781	0.000842419
3	rs1228076	146608749	T,T	C,C	0.182903,0.657738	0.0101378,0.0196614	0.00511437,0.00900943	1.32371,1.53631	0.00047451	0.00104205
3	rs13393501	146143630	C,C	T,T	0.50994,0.693452	0.0149905,0.00735515	0.00395508,0.00927141	3.82235,0.368968	0.000472933	0.000865725
3	rs1400082	146155218	A,A	G,G	0.080517,0.08631	-0.0103752,-0.0241591	0.00726648,0.0152221	0.81433,0.948898	0.00047007	0.000853463
3	rs56011010	146259186	A,A	G,G	0.964215,0.96627	0.0351263,0.00138315	0.0106439,0.023678	3.01485,0.0207167	0.000466251	0.000830421
3	rs7608447	146706776	T,T	C,C	0.249503,0.241071	-0.0145054,-0.00139135	0.00456906,0.00999379	2.82395,0.0509638	0.000463554	0.00114766
3	rs7561642	146141247	G,G	A,A	0.795229,0.641865	0.0174522,-0.0180709	0.00489958,0.00891575	3.43407,1.36979	0.00046346	0.000874826
3	rs10191819	146310723	C,C	A,A	0.897614,0.860119	0.0175334,0.008953	0.0065219,0.0123238	2.14389,0.330177	0.000463053	0.000821826
3	rs12998978	146422200	G,G	A,A	0.673956,0.840278	0.000583692,-0.0238036	0.0042178,0.0116683	0.0506422,1.38353	0.000462655	0.000871875
3	rs76615389	146551075	C,NA	T,NA	0.983101,NA	0.019705,NA	0.0153396,NA	0.701282,NA	0.000461761	0.000838355
3	rs6430094	146385849	C,C	A,A	0.426441,0.382937	-0.00608748,0.00646078	0.0039978,0.00879376	0.89336,0.334867	0.000459838	0.000787847
3	rs6751393	146144595	G,G	C,C	0.915507,0.91369	0.00892365,0.0265789	0.00710883,0.0152221	0.679079,1.0926	0.000459546	0.000835674
3	rs34073072	146144055	T,T	A,A	0.915507,0.91369	0.00877784,0.0268688	0.00710883,0.0152221	0.663715,1.11045	0.000458478	0.000833937
3	rs16824949	146168208	T,T	G,G	0.44334,0.340278	-0.0117568,0.00291997	0.00397994,0.00902206	2.50353,0.127142	0.000457922	0.000836539
3	rs144026670	146116726	NA,T	NA,A	NA,0.975198	NA,-0.0496231	NA,0.0274863	NA,1.14864	0.000456433	0.000858128
3	rs145105275	146453485	NA,T	NA,C	NA,0.926587	NA,-0.0284963	NA,0.0163898	NA,1.08568	0.000456213	0.000864813
3	rs11891066	146144997	A,A	T,T	0.915507,0.91369	0.0089674,0.0264098	0.00710883,0.0152221	0.683718,1.08225	0.000455767	0.000828776
3	rs10204857	146154475	G,G	A,A	0.508946,0.695437	0.0149471,0.00587865	0.00395493,0.00928829	3.80347,0.278361	0.000455673	0.000833506
3	rs138747482	146205245	A,NA	G,NA	0.979125,NA	0.0310962,NA	0.0138296,NA	1.61008,NA	0.000454056	0.000836678
3	rs6756333	146146061	A,A	G,G	0.915507,0.91369	0.00916191,0.0259452	0.00710883,0.0152221	0.704509,1.05405	0.000454037	0.000825391
3	rs10201277	146153254	C,C	A,A	0.50994,0.695437	0.0149905,0.00566643	0.00395508,0.00928829	3.82235,0.266144	0.000452054	0.000827033
3	rs10175039	146152765	T,T	C,C	0.50994,0.694444	0.0149905,0.00557675	0.00395508,0.00927981	3.82235,0.261323	0.000451734	0.000826452
3	rs1516141	146152388	G,G	A,A	0.50994,0.695437	0.0149905,0.00558185	0.00395508,0.00928829	3.82235,0.261323	0.000451464	0.000825935
3	rs1516142	146152255	C,C	G,G	0.903579,0.94246	0.0261439,-0.0234232	0.00669838,0.0183564	4.02228,0.694763	0.000450885	0.000842442
3	rs187576491	146433353	C,NA	A,NA	0.99503,NA	-0.0673524,NA	0.0281148,NA	1.78009,NA	0.00044782	0.000874352
3	rs2172112	146862355	C,C	T,T	0.61829,0.87004	0.00841187,0.0117682	0.00406983,0.0127124	1.41178,0.450276	0.000446595	0.000942389
3	rs72863347	146146561	A,A	G,G	0.915507,0.91369	0.00911327,0.0258306	0.00710883,0.0152221	0.699285,1.04715	0.000443126	0.00080571
3	rs2138449	146155579	A,A	C,C	0.080517,0.08631	-0.0102301,-0.0239269	0.00726648,0.0152221	0.798128,0.935601	0.000442496	0.000803803
3	rs16825450	146512861	G,G	A,A	0.895626,0.764881	-0.0164998,0.00166162	0.00646666,0.01008	1.96959,0.0609463	0.000442298	0.00104537
3	rs72863357	146148204	T,T	C,C	0.915507,0.91369	0.00916191,0.0256558	0.00710883,0.0152221	0.704509,1.03666	0.000440025	0.000800037
3	rs139717153	146743862	C,NA	T,NA	0.973161,NA	0.0372317,NA	0.0122339,NA	2.63083,NA	0.000437606	0.000910191
3	rs4662240	146148390	C,C	T,T	0.915507,0.91369	0.00916191,0.0255413	0.00710883,0.0152221	0.704509,1.02982	0.000434641	0.000790295
3	rs149967025	146572241	NA,G	NA,A	NA,0.983135	NA,-0.0448018	NA,0.0331973	NA,0.751644	0.000433627	0.000830336
3	rs114485299	146350377	A,NA	G,NA	0.991054,NA	-0.0408233,NA	0.0209976,NA	1.28507,NA	0.000433626	0.000880063
3	rs6745444	146155371	G,G	A,A	0.491054,0.304563	-0.0148552,-0.00600273	0.00395493,0.00928829	3.76303,0.285582	0.000431792	0.000790166
3	rs55853372	146726535	C,NA	T,NA	0.017893,NA	-0.028862,NA	0.0149148,NA	1.27592,NA	0.000430935	0.000816608
3	rs9287382	146528087	A,A	C,C	0.811133,0.428571	-0.0147482,-0.0050134	0.00505144,0.00863795	2.45533,0.250534	0.000430319	0.00107758
3	rs6730602	146146274	C,C	A,A	0.915507,0.91369	0.00895592,0.0258909	0.00710883,0.0152221	0.682499,1.05078	0.000429359	0.000780987
3	rs1606807	146713307	A,A	G,G	0.249503,0.241071	-0.0143723,-0.00086407	0.00456906,0.00999379	2.78052,0.0310036	0.000426984	0.00105351
3	rs75550998	146486095	T,NA	G,NA	0.947316,NA	0.0022515,NA	0.0088502,NA	0.0973524,NA	0.000426023	0.000812864
3	rs6413982	146275098	T,T	C,C	0.036779,0.035714	-0.0344044,0.00299362	0.0105045,0.0230346	2.97639,0.0474029	0.00042578	0.000759315
3	rs78165666	146255994	A,NA	G,NA	0.969185,NA	0.0289716,NA	0.0114407,NA	1.94572,NA	0.000425109	0.0007756
3	rs12996225	146166521	C,C	T,T	0.44334,0.34127	-0.0116169,0.00302096	0.00397994,0.00901572	2.45432,0.132199	0.000424651	0.000776309
3	rs113469670	146064667	A,NA	T,NA	0.971173,NA	0.0240211,NA	0.0118166,NA	1.37604,NA	0.000422855	0.000817125
3	rs13018782	146701385	G,G	A,A	0.249503,0.237103	-0.0142821,-0.0017894	0.00456906,0.0100508	2.75129,0.066161	0.000420073	0.00103472
3	rs77983320	146451556	G,NA	C,NA	0.956262,NA	0.0119894,NA	0.00966771,NA	0.667725,NA	0.000418912	0.000736067
3	rs1516140	146156141	A,A	G,G	0.080517,0.08631	-0.00999144,-0.0239269	0.00726648,0.0152221	0.771779,0.935601	0.000416759	0.000757526
3	rs13383399	146144429	T,NA	C,NA	0.987078,NA	-0.0306248,NA	0.0175062,NA	1.09568,NA	0.000415679	0.000782936
3	rs6721116	146156197	A,A	G,G	0.491054,0.304563	-0.0148062,-0.00542466	0.00395493,0.00928829	3.74159,0.252434	0.0004152	0.000759845
3	rs10928273	146711832	G,G	T,T	0.248509,0.241071	-0.0143915,-0.00100793	0.00457516,0.00999379	2.78052,0.0363703	0.000414155	0.00101953
3	rs1351906	146367170	A,A	G,G	0.424453,0.383929	-0.00592975,0.00587454	0.00400022,0.00878946	0.859347,0.297653	0.000413338	0.000710181
3	rs12617922	146156679	A,A	G,G	0.491054,0.304563	-0.0148062,-0.00490282	0.00395493,0.00928829	3.74159,0.223587	0.000412933	0.000755589
3	rs72851672	146267234	G,G	T,T	0.963221,0.96627	0.0346662,0.00147289	0.0105045,0.023678	3.01485,0.0220938	0.000412558	0.000735898
3	rs187579178	146707467	A,NA	C,NA	0.982107,NA	-0.02726,NA	0.014915,NA	1.17008,NA	0.000411483	0.000759226
3	rs1370525	146569349	C,C	T,T	0.908549,0.741071	-0.0209938,0.00142416	0.00685915,0.0097585	2.65596,0.0535632	0.00041026	0.00101836
3	rs76226453	146067879	T,NA	G,NA	0.971173,NA	0.0237963,NA	0.0118166,NA	1.35625,NA	0.000408682	0.000789637
3	rs16825477	146528869	C,C	A,A	0.916501,0.767857	-0.0211161,0.00307673	0.00714714,0.0101248	2.50419,0.118491	0.00040761	0.00101549
3	rs4662248	146355456	C,C	T,T	0.424453,0.384921	-0.00597514,0.00551532	0.00400022,0.0087852	0.86885,0.275611	0.000406265	0.000697913
3	rs77769561	146485280	NA,C	NA,T	NA,0.975198	NA,-0.0495185	NA,0.0274863	NA,1.14501	0.000406254	0.000768184
3	rs6430086	146270381	C,C	A,A	0.112326,0.137897	-0.0163997,-0.00502581	0.00626142,0.0123978	2.0548,0.164183	0.000405232	0.000721127
3	rs7579963	146739138	C,NA	T,NA	0.017893,NA	-0.0282509,NA	0.0149148,NA	1.23504,NA	0.000400449	0.000758957
3	rs1228079	146605003	G,G	C,C	0.181909,0.657738	0.00997839,0.0185143	0.00512521,0.00900943	1.28782,1.39924	0.000394145	0.000867398
3	rs2381745	146370942	T,T	C,C	0.424453,0.384921	-0.00574815,0.00634656	0.00400022,0.0087852	0.8218,0.327866	0.000394031	0.000678056
3	rs78632456	146347060	NA,T	NA,G	NA,0.857143	NA,-0.0216942	NA,0.0122159	NA,1.12062	0.000392182	0.00074231
3	rs138481709	146695019	NA,T	NA,C	NA,0.970238	NA,-0.0396267	NA,0.0251555	NA,0.938567	0.000391601	0.00074503
3	rs10167867	146157664	G,G	A,A	0.086481,0.08631	-0.0094291,-0.0230314	0.00703429,0.0152221	0.744487,0.88515	0.000390756	0.000712207
3	rs1385368	146375705	A,A	T,T	0.424453,0.381944	-0.00570274,0.00657542	0.00400022,0.00879811	0.812529,0.342139	0.000390402	0.000672064
3	rs71428055	146014787	T,NA	G,NA	0.972167,NA	-0.0183155,NA	0.0120196,NA	0.894298,NA	0.000390196	0.000723813
3	rs1228091	146618875	A,A	G,G	0.176938,0.655754	0.0101797,0.0184929	0.00518099,0.00899701	1.30597,1.39972	0.000390115	0.0008651
3	rs1385362	146363691	T,T	A,A	0.424453,0.383929	-0.00583896,0.00577634	0.00400022,0.00878946	0.840481,0.291528	0.000388599	0.00066831
3	rs10490593	146877806	A,A	G,G	0.61829,0.869048	0.00818619,0.0113857	0.00406983,0.0126714	1.35379,0.433092	0.000385092	0.000809458
3	rs6430083	146247003	T,T	C,C	0.109344,0.138889	-0.0158859,-0.00454934	0.00633559,0.0123606	1.91499,0.147011	0.000384997	0.000686307
3	rs12619622	146276715	T,T	A,A	0.963221,0.964286	0.0343326,0.00143287	0.0105045,0.0230345	2.96591,0.0220938	0.000384976	0.000687201
3	rs6430087	146274095	T,T	C,C	0.112326,0.137897	-0.0162598,-0.00508115	0.00626142,0.0123978	2.02646,0.166265	0.000384948	0.000685449
3	rs11903975	146462225	NA,T	NA,G	NA,0.975198	NA,-0.0484602	NA,0.0274863	NA,1.10852	0.000384854	0.000727884
3	rs993337	146140603	A,A	G,G	0.569583,0.527778	0.0125771,-0.0131671	0.00399316,0.00856258	2.78658,0.906189	0.000384501	0.000703908
3	rs4662246	146355247	G,G	A,A	0.425447,0.384921	-0.00583718,0.00546369	0.003999,0.0087852	0.840481,0.272463	0.00038426	0.000660183
3	rs72851676	146267701	C,C	T,T	0.963221,0.964286	0.0343326,0.00167077	0.0105045,0.0230345	2.96591,0.0258673	0.000383597	0.000684768
3	rs6727588	146140137	T,T	A,A	0.569583,0.527778	0.0126667,-0.0129694	0.00399316,0.00856258	2.82005,0.886532	0.000382654	0.000700758
3	rs6430093	146356812	G,G	A,A	0.424453,0.384921	-0.00588436,0.00541206	0.00400022,0.0087852	0.849891,0.269326	0.000382507	0.00065778
3	rs140771108	146756622	NA,C	NA,T	NA,0.974206	NA,-0.0258626	NA,0.0269663	NA,0.471698	0.000381058	0.000727225
3	rs10210854	146365598	C,C	T,T	0.424453,0.384921	-0.00579356,0.0058252	0.00400022,0.0087852	0.831117,0.294747	0.000380491	0.000654699
3	rs993338	146140290	C,C	T,T	0.569583,0.527778	0.0126243,-0.0130176	0.00399316,0.00856258	2.80417,0.891309	0.000379988	0.000695835
3	rs10928255	146371737	C,C	G,G	0.424453,0.383929	-0.00574815,0.00599479	0.00400022,0.00878946	0.8218,0.305209	0.000379724	0.000653594
3	rs10179272	146375420	C,C	T,T	0.424453,0.381944	-0.00565733,0.0065242	0.00400022,0.00879811	0.803305,0.33879	0.000378859	0.00065253
3	rs2381746	146375389	G,G	A,A	0.424453,0.381944	-0.00565733,0.0065242	0.00400022,0.00879811	0.803305,0.33879	0.000378859	0.00065253
3	rs6710738	146467236	NA,A	NA,G	NA,0.975198	NA,-0.0480479	NA,0.0274863	NA,1.09446	0.000376967	0.00071303
3	rs2043750	146504259	G,G	A,A	0.673956,0.779762	0.00357612,-0.0109318	0.0042178,0.0103152	0.401741,0.538732	0.000376685	0.000785393
3	rs72851680	146269790	G,G	A,A	0.963221,0.964286	0.0342813,0.00215058	0.0105045,0.0230345	2.95841,0.0335696	0.000376626	0.000672468
3	rs6741492	146358164	C,C	T,T	0.424453,0.384921	-0.00579356,0.00572188	0.00400022,0.0087852	0.831117,0.288322	0.000376279	0.00064751
3	rs77087041	146756614	NA,T	NA,C	NA,0.97123	NA,-0.0351423	NA,0.0255725	NA,0.771157	0.000376214	0.000720343
3	rs867005	146369117	C,C	T,T	0.424453,0.383929	-0.00574815,0.00589198	0.00400022,0.00878946	0.8218,0.298745	0.000375449	0.000646293
3	rs114235739	146857861	A,NA	G,NA	0.988072,NA	0.0233615,NA	0.0182119,NA	0.699895,NA	0.000375308	0.000712733
3	rs983115	146238529	A,A	G,G	0.10835,0.137897	-0.0160461,-0.00405972	0.00636104,0.0123978	1.93365,0.128822	0.000375241	0.000668288
3	rs7558398	146138737	C,C	T,T	0.569583,0.527778	0.0128617,-0.0124726	0.00399316,0.00856258	2.89358,0.837983	0.00037504	0.000687408
3	rs12464667	146659317	T,T	C,C	0.767396,0.384921	0.0140856,-0.00776655	0.00467973,0.0087852	2.58284,0.424039	0.000374742	0.000898721
3	rs185036301	146017458	NA,T	NA,C	NA,0.987103	NA,-0.0588777	NA,0.0378862	NA,0.92021	0.000374717	0.000712067
3	rs12465536	146482895	G,G	A,A	0.671968,0.777778	0.00288367,-0.0123269	0.00421121,0.0102821	0.306718,0.637182	0.000374616	0.000777772
3	rs13035635	146244181	T,T	A,A	0.10835,0.138889	-0.0159956,-0.0044936	0.00636104,0.0123606	1.92386,0.144966	0.000373849	0.00066581
3	rs12479200	146108819	T,T	C,C	0.712724,0.997024	-0.0129301,-0.0475421	0.00436947,0.078473	2.51081,0.263906	0.000373424	0.000683621
3	rs7426372	146129355	G,G	A,A	0.805169,0.680556	0.0183179,-0.0142816	0.00499191,0.00916798	3.61436,0.923404	0.000372975	0.000710133
3	rs7567067	146373626	G,G	A,A	0.424453,0.383929	-0.00556194,0.0068592	0.00400022,0.00878946	0.784084,0.361349	0.000372697	0.000642398
3	rs7560253	146278290	A,A	G,G	0.110338,0.137897	-0.0162008,-0.00519182	0.00631051,0.0123978	1.98927,0.170448	0.00037263	0.000665457
3	rs12612678	146270831	T,T	C,C	0.963221,0.964286	0.0342351,0.00219859	0.0105045,0.0230345	2.95168,0.0343471	0.000372537	0.000665251
3	rs72851684	146271261	A,A	G,G	0.963221,0.964286	0.0342351,0.00219859	0.0105045,0.0230345	2.95168,0.0343471	0.000372537	0.000665251
3	rs12619081	146270984	G,G	A,A	0.963221,0.964286	0.0342351,0.00219859	0.0105045,0.0230345	2.95168,0.0343471	0.000372537	0.000665251
3	rs12621447	146270991	A,A	G,G	0.963221,0.964286	0.0342351,0.00219859	0.0105045,0.0230345	2.95168,0.0343471	0.000372537	0.000665251
3	rs4662431	146364156	T,T	C,C	0.424453,0.384921	-0.00574815,0.0058252	0.00400022,0.0087852	0.8218,0.294747	0.000371346	0.000639266
3	rs2090327	146267309	T,T	A,A	0.110338,0.135913	-0.0164733,-0.00494516	0.00631051,0.0124737	2.04373,0.160036	0.000370317	0.000659318
3	rs12621589	146271654	T,T	C,C	0.963221,0.964286	0.034189,0.0019586	0.0105045,0.0230345	2.94496,0.030473	0.000370004	0.000660777
3	rs1006134	146135619	G,G	A,A	0.569583,0.527778	0.0130002,-0.0120983	0.00399316,0.00856258	2.94636,0.802229	0.000369437	0.000677585
3	rs7598920	146362817	C,C	A,A	0.424453,0.384921	-0.00574815,0.00577354	0.00400022,0.0087852	0.8218,0.291528	0.000369279	0.000635736
3	rs1385363	146363332	G,G	A,A	0.424453,0.384921	-0.00574815,0.00577354	0.00400022,0.0087852	0.8218,0.291528	0.000369279	0.000635736
3	rs10210894	146374644	A,A	G,G	0.424453,0.37996	-0.00560736,0.00647946	0.00400022,0.00880693	0.793211,0.335453	0.000369097	0.00063606
3	rs56070311	146272216	T,T	G,G	0.963221,0.964286	0.034189,0.00215058	0.0105045,0.0230345	2.94496,0.0335696	0.000368996	0.000658999
3	rs142872395	146279531	A,A	G,G	0.962227,0.964286	0.0332229,0.000763659	0.0103707,0.0230345	2.86725,0.0116405	0.000368735	0.000660817
3	rs10176261	146374730	C,C	T,T	0.424453,0.381944	-0.00560736,0.00647298	0.00400022,0.00879811	0.793211,0.335453	0.000366836	0.00063218
3	rs116493529	146273592	C,C	T,T	0.963221,0.964286	0.0341377,0.00200659	0.0105045,0.0230345	2.9375,0.0312452	0.000365581	0.00065297
3	rs72852803	146273266	A,A	T,T	0.963221,0.964286	0.0341377,0.00205458	0.0105045,0.0230345	2.9375,0.0320187	0.000365332	0.000652529
3	rs7567166	146373747	G,G	A,A	0.424453,0.382937	-0.00560736,0.00645569	0.00400022,0.00879376	0.793211,0.334537	0.000365123	0.000629223
3	rs72851700	146272889	A,A	T,T	0.963221,0.964286	0.0341377,0.00210258	0.0105045,0.0230345	2.9375,0.0327935	0.000365083	0.000652091
3	rs72851696	146272826	C,C	A,A	0.963221,0.964286	0.0341377,0.00210258	0.0105045,0.0230345	2.9375,0.0327935	0.000365083	0.000652091
3	rs12613278	146276527	T,T	C,C	0.963221,0.964286	0.0340915,0.0014807	0.0105045,0.0230345	2.93079,0.0228501	0.000364696	0.000651405
3	rs10211099	146138909	A,A	G,G	0.569583,0.527778	0.0127611,-0.0125208	0.00399316,0.00856258	2.85551,0.842644	0.000363534	0.000666321
3	rs4662241	146254296	T,T	C,C	0.110338,0.138889	-0.0158685,-0.00477779	0.00631051,0.0123606	1.92386,0.15546	0.000362761	0.000648365
3	rs9287375	146253894	A,A	G,G	0.110338,0.138889	-0.0158685,-0.00477779	0.00631051,0.0123606	1.92386,0.15546	0.000362761	0.000648365
3	rs4662242	146254325	C,C	T,T	0.110338,0.138889	-0.0158685,-0.00477779	0.00631051,0.0123606	1.92386,0.15546	0.000362761	0.000648365
3	rs1484928	146254652	C,C	T,T	0.110338,0.138889	-0.0158685,-0.00477779	0.00631051,0.0123606	1.92386,0.15546	0.000362761	0.000648365
3	rs13414933	146158661	T,NA	C,NA	0.987078,NA	-0.0292548,NA	0.0175062,NA	1.02366,NA	0.000362387	0.000682941
3	rs6430082	146231333	A,A	G,G	0.10835,0.136905	-0.0159497,-0.00372963	0.00636104,0.0124355	1.91499,0.11677	0.000361673	0.000644383
3	rs2704777	146492075	G,G	A,A	0.66998,0.779762	0.00328875,-0.0113448	0.00420473,0.0103152	0.362387,0.56637	0.00036139	0.000753221
3	rs12619517	146276380	C,C	A,A	0.963221,0.964286	0.0340454,0.00152376	0.0105045,0.0230345	2.92409,0.0235319	0.000360773	0.000644478
3	rs10203292	146171813	A,A	G,G	0.109344,0.145833	-0.0158625,-0.00621587	0.00633559,0.0121117	1.91046,0.216238	0.000360521	0.000638805
3	rs12613199	146276271	A,A	C,C	0.963221,0.964286	0.0340454,0.0015716	0.0105045,0.0230345	2.92409,0.0242907	0.000360512	0.000644018
3	rs1437717	146495593	C,C	A,A	0.668986,0.780754	0.00347028,-0.0107969	0.00420153,0.0103319	0.388458,0.528677	0.000360394	0.000752839
3	rs72852825	146275415	A,A	T,T	0.963221,0.964286	0.0340454,0.00166731	0.0105045,0.0230345	2.92409,0.0258122	0.000359997	0.000643107
3	rs72852822	146275111	G,G	A,A	0.963221,0.964286	0.0340454,0.00166731	0.0105045,0.0230345	2.92409,0.0258122	0.000359997	0.000643107
3	rs72852824	146275320	T,T	A,A	0.963221,0.964286	0.0340454,0.00166731	0.0105045,0.0230345	2.92409,0.0258122	0.000359997	0.000643107
3	rs72852820	146274994	G,G	A,A	0.963221,0.964286	0.0340454,0.00171517	0.0105045,0.0230345	2.92409,0.0265749	0.000359741	0.000642656
3	rs973326	146483310	T,T	C,C	0.671968,0.777778	0.00283761,-0.0121771	0.00421121,0.0102821	0.300662,0.626546	0.000359644	0.000746311
3	rs72852818	146274838	C,C	T,T	0.963221,0.964286	0.0340454,0.0018109	0.0105045,0.0230345	2.92409,0.0281041	0.000359235	0.000641762
3	rs72852814	146274727	A,A	G,G	0.963221,0.964286	0.0340454,0.00181466	0.0105045,0.0230345	2.92409,0.0281642	0.000359215	0.000641727
3	rs1996285	146137809	C,C	A,A	0.804175,0.680556	0.0178625,-0.0149089	0.0049823,0.00916798	3.47259,0.983351	0.00035878	0.000681939
3	rs79483307	146141137	NA,G	NA,T	NA,0.970238	NA,0.0351758	NA,0.0251555	NA,0.79045	0.000358521	0.000684415
3	rs147960350	146203367	A,NA	G,NA	0.967197,NA	0.0143769,NA	0.0111,NA	0.709415,NA	0.000358262	0.000704462
3	rs140726816	146277549	T,T	C,C	0.963221,0.964286	0.0339941,0.00128939	0.0105045,0.0230345	2.91666,0.0198326	0.000358015	0.000639609
3	rs12616712	146276741	G,G	T,T	0.963221,0.964286	0.0339941,0.00138503	0.0105045,0.0230345	2.91666,0.0213388	0.000357486	0.000638675
3	rs12992992	146102948	T,NA	G,NA	0.977137,NA	-0.018456,NA	0.0132281,NA	0.787944,NA	0.000357043	0.000669416
3	rs2083106	146495208	G,G	C,C	0.66998,0.779762	0.00333479,-0.0110874	0.00420473,0.0103152	0.368843,0.54908	0.000356884	0.000744166
3	rs1437716	146491010	C,C	T,T	0.66998,0.779762	0.00324272,-0.0114003	0.00420473,0.0103152	0.355971,0.570126	0.000356593	0.000742863
3	rs3842898	146253008	G,G	A,A	0.110338,0.138889	-0.015823,-0.00466079	0.00631051,0.0123606	1.91499,0.15112	0.000355839	0.000636134
3	rs34551046	146414700	C,C	T,T	0.759443,0.828373	0.00593585,0.00203426	0.00462576,0.011337	0.700239,0.0667176	0.000355578	0.000637865
3	rs2381748	146380937	A,A	T,T	0.424453,0.381944	-0.00554364,0.00648691	0.00400022,0.00879811	0.780421,0.33636	0.000355362	0.000612805
3	rs7588120	146090630	T,NA	C,NA	0.970179,NA	0.0230284,NA	0.0116239,NA	1.3226,NA	0.000355116	0.000683558
3	rs11692385	146844029	T,T	A,A	0.445328,0.193452	-0.00695209,-0.00860861	0.00397815,0.0108218	1.09399,0.370252	0.000354954	0.000758567
3	rs67372452	146271109	C,C	T,T	0.963221,0.964286	0.0340454,0.00267968	0.0105045,0.0230345	2.92409,0.0422067	0.000354931	0.00063417
3	rs2577222	146494896	A,A	G,G	0.66998,0.779762	0.00328875,-0.0111934	0.00420473,0.0103152	0.362387,0.556174	0.00035436	0.000738552
3	rs116492251	146187970	G,NA	A,NA	0.988072,NA	-0.0337065,NA	0.0182119,NA	1.19248,NA	0.000353288	0.000661722
3	rs17481452	146040086	C,C	T,T	0.88668,0.844246	0.001979,-0.0264698	0.00623739,0.0117882	0.124342,1.6066	0.000353048	0.000663153
3	rs1445305	146047105	A,A	G,G	0.90159,0.769841	0.0105822,-0.0118732	0.00663768,0.0101552	0.955155,0.615587	0.000352768	0.000679517
3	rs73964008	146089204	A,NA	G,NA	0.970179,NA	0.0229772,NA	0.0116239,NA	1.31809,NA	0.000352463	0.000678437
3	rs10928245	146111971	C,C	T,T	0.807157,0.680556	0.0186413,-0.0133673	0.00501139,0.00916798	3.70029,0.839141	0.000351802	0.000670884
3	rs2381749	146381953	C,C	A,A	0.424453,0.381944	-0.00549874,0.00658369	0.00400022,0.00879811	0.771463,0.342681	0.000351057	0.000605615
3	rs2381747	146380936	G,G	T,T	0.424453,0.381944	-0.00549874,0.00653784	0.00400022,0.00879811	0.771463,0.339682	0.000349196	0.000602429
3	rs7582049	146250438	G,G	T,T	0.110338,0.138889	-0.0157774,-0.0044936	0.00631051,0.0123606	1.90613,0.144966	0.000348738	0.000623586
3	rs10196769	146250005	G,G	T,T	0.110338,0.138889	-0.0157774,-0.00443786	0.00631051,0.0123606	1.90613,0.142927	0.000348349	0.000622899
3	rs1228092	146617259	T,T	C,C	0.176938,0.654762	0.00995205,0.0181298	0.00518099,0.00899088	1.26164,1.35901	0.000347858	0.000766577
3	rs9287376	146388530	A,A	C,C	0.582505,0.621032	-0.00815283,0.0100175	0.00400926,0.0088114	1.37673,0.59246	0.000347712	0.000614762
3	rs68147838	146272769	G,G	A,A	0.963221,0.964286	0.033948,0.00262606	0.0105045,0.0230345	2.90998,0.0413246	0.000347666	0.000621337
3	rs10187072	146101224	T,T	C,C	0.475149,0.412698	0.013004,0.00469666	0.00395919,0.00868273	2.99072,0.230207	0.000347597	0.000674087
3	rs2464542	146501465	T,T	G,G	0.67495,0.779762	0.00334779,-0.0111934	0.00422113,0.0103152	0.368843,0.556174	0.000347224	0.000721876
3	rs72852889	146292105	T,T	G,G	0.963221,0.964286	0.0338913,0.00185111	0.0105045,0.0230345	2.9018,0.0287479	0.000347098	0.000620327
3	rs73964003	146074300	G,NA	A,NA	0.970179,NA	0.0228633,NA	0.0116239,NA	1.30811,NA	0.000346663	0.00066724
3	rs6747939	146256115	G,G	A,A	0.110338,0.138889	-0.0157273,-0.0048892	0.00631051,0.0123606	1.89641,0.159618	0.000345323	0.000617546
3	rs79401543	146047147	NA,G	NA,C	NA,0.975198	NA,-0.0423437	NA,0.0274863	NA,0.908582	0.000345043	0.000649545
3	rs2704779	146494371	A,A	G,G	0.66998,0.779762	0.00324272,-0.0111379	0.00420473,0.0103152	0.355971,0.552454	0.000344656	0.000717966
3	rs12479082	146073677	T,NA	C,NA	0.970179,NA	0.0228121,NA	0.0116239,NA	1.30362,NA	0.000344095	0.000662283
3	rs10199699	146300691	A,A	C,C	0.141153,0.145833	-0.0136005,-0.0102225	0.00567854,0.0121117	1.77945,0.399401	0.000343999	0.000630135
3	rs140369409	146278210	C,C	T,T	0.963221,0.964286	0.0337943,0.00109815	0.0105045,0.0230345	2.8878,0.0168357	0.000343747	0.000614409
3	rs191891853	146278125	C,C	T,T	0.963221,0.964286	0.0337943,0.00114595	0.0105045,0.0230345	2.8878,0.017583	0.000343487	0.000613949
3	rs183030758	146278145	C,C	T,T	0.963221,0.964286	0.0337943,0.00114595	0.0105045,0.0230345	2.8878,0.017583	0.000343487	0.000613949
3	rs191957015	146277792	C,C	T,T	0.963221,0.964286	0.0337943,0.00124157	0.0105045,0.0230345	2.8878,0.0190814	0.000342971	0.000613038
3	rs1006135	146135388	T,T	A,A	0.569583,0.527778	0.0128617,-0.0119962	0.00399316,0.00856258	2.89358,0.792602	0.000342372	0.000628176
3	rs995308	146224158	A,A	G,G	0.10835,0.135913	-0.0158074,-0.00321928	0.00636104,0.0124737	1.88759,0.0989012	0.000340783	0.000607637
3	rs1471775	146268557	A,A	G,G	0.110338,0.137897	-0.0162404,-0.00513649	0.00631051,0.0123978	1.99714,0.168354	0.000340404	0.000606708
3	rs11887675	146460389	NA,T	NA,C	NA,0.975198	NA,-0.0459467	NA,0.0274863	NA,1.02411	0.000340307	0.000643977
3	rs1023965	146359296	A,A	C,C	0.423459,0.384921	-0.00570451,0.00536561	0.00400146,0.0087852	0.812529,0.266512	0.000340017	0.000585488
3	rs147033380	146085621	T,NA	C,NA	0.981113,NA	0.0220597,NA	0.0145245,NA	0.89003,NA	0.000339806	0.000634851
3	rs1008127	146133918	G,G	A,A	0.569583,0.527778	0.0129095,-0.0118504	0.00399316,0.00856258	2.91172,0.778937	0.000339687	0.000623414
3	rs11902015	146480855	NA,T	NA,C	NA,0.975198	NA,-0.0458933	NA,0.0274863	NA,1.02235	0.000339448	0.000642358
3	rs7568479	146509270	NA,G	NA,C	NA,0.975198	NA,-0.0458672	NA,0.0274863	NA,1.02149	0.000339028	0.000641567
3	rs17482324	146298564	C,C	A,A	0.962227,0.964286	0.0327999,0.000143093	0.0103707,0.0230345	2.80608,0.00215794	0.000338412	0.000604834
3	rs56203207	146282536	C,C	T,T	0.963221,0.964286	0.0336515,0.000191196	0.0105045,0.0230345	2.86725,0.00288577	0.000338322	0.000604836
3	rs2704783	146499959	C,C	T,T	0.677932,0.779762	0.00340218,-0.0107289	0.00423129,0.0103152	0.37534,0.525361	0.000338082	0.000708561
3	rs111602073	146278992	A,A	G,G	0.963221,0.964286	0.0336974,0.000906982	0.0105045,0.0230345	2.87385,0.0138593	0.000337613	0.000603574
3	rs74393431	146012186	NA,G	NA,A	NA,0.974206	NA,0.033823	NA,0.0269663	NA,0.678311	0.000337568	0.000639945
3	rs1023964	146359851	A,A	C,C	0.424453,0.384921	-0.00565733,0.00536561	0.00400022,0.0087852	0.803305,0.266512	0.000337079	0.000581054
3	rs1515253	146780768	T,NA	C,NA	0.024851,NA	-0.0258641,NA	0.0127008,NA	1.37977,NA	0.000336951	0.000662438
3	rs56679869	146039791	C,C	T,T	0.88668,0.844246	0.00210867,-0.0261016	0.00623739,0.0117882	0.133529,1.57163	0.00033582	0.000630434
3	rs116346176	146279820	G,G	A,A	0.963221,0.964286	0.0336515,0.000668135	0.0105045,0.0230345	2.86725,0.0101677	0.000335583	0.00059999
3	rs115972949	146279819	T,T	C,C	0.963221,0.964286	0.0336515,0.000668135	0.0105045,0.0230345	2.86725,0.0101677	0.000335583	0.00059999
3	rs139290031	146279637	C,C	T,T	0.963221,0.964286	0.0336515,0.000715895	0.0105045,0.0230345	2.86725,0.0109035	0.000335318	0.00059952
3	rs151188089	146279624	T,T	A,A	0.963221,0.964286	0.0336515,0.000715895	0.0105045,0.0230345	2.86725,0.0109035	0.000335318	0.00059952
3	rs148523204	146279416	A,A	T,T	0.963221,0.964286	0.0336515,0.000763659	0.0105045,0.0230345	2.86725,0.0116405	0.000335053	0.000599053
3	rs7560259	146278296	A,A	G,G	0.10835,0.137897	-0.0162304,-0.00513649	0.00636104,0.0123978	1.96961,0.168354	0.000334522	0.000597834
3	rs55810988	146282445	G,G	A,A	0.963221,0.964286	0.0336056,0.000286823	0.0105045,0.0230345	2.86066,0.00433625	0.000334422	0.000597945
3	rs2704775	146482309	A,A	G,G	0.671968,0.777778	0.00269946,-0.0120722	0.00421121,0.0102821	0.282736,0.619144	0.000333992	0.000692073
3	rs16825107	146281360	G,G	A,A	0.965209,0.964286	0.0344696,0.000381677	0.0107893,0.0230345	2.85408,0.00577973	0.000333976	0.000599165
3	rs72852852	146284046	T,T	C,C	0.963221,0.964286	0.0335596,-0.00019112	0.0105045,0.0230345	2.85408,0.00288461	0.000333938	0.000597099
3	rs116689858	146893368	A,NA	C,NA	0.983101,NA	0.0278425,NA	0.0153396,NA	1.15793,NA	0.000333701	0.00063822
3	rs72852850	146283776	A,A	T,T	0.963221,0.964286	0.0335596,-0.000143347	0.0105045,0.0230345	2.85408,0.00216178	0.00033365	0.000596588
3	rs12472231	146132384	T,T	C,C	0.569583,0.527778	0.0129524,-0.0116511	0.00399316,0.00856258	2.9281,0.760426	0.000333196	0.000611736
3	rs60440704	146280595	T,T	G,G	0.963221,0.964286	0.0336056,0.000524884	0.0105045,0.0230345	2.86066,0.007968	0.000333065	0.000595543
3	rs145463567	146280334	G,G	A,A	0.963221,0.964286	0.0336056,0.000524884	0.0105045,0.0230345	2.86066,0.007968	0.000333065	0.000595543
3	rs12618995	146233184	T,T	C,C	0.10835,0.136905	-0.0157109,-0.00399777	0.00636104,0.0124355	1.86914,0.126187	0.000332948	0.00059378
3	rs16825101	146280545	T,T	C,C	0.963221,0.964286	0.0336056,0.00057263	0.0105045,0.0230345	2.86066,0.00869996	0.000332798	0.000595069
3	rs17482282	146292096	G,G	A,A	0.963221,0.964286	0.0335456,-9.53715e-05	0.0105045,0.0230345	2.85207,0.00143708	0.000332354	0.000594297
3	rs72852887	146292016	A,A	G,G	0.963221,0.964286	0.0335456,-9.53715e-05	0.0105045,0.0230345	2.85207,0.00143708	0.000332354	0.000594297
3	rs16825111	146285256	A,A	T,T	0.963221,0.964286	0.0335086,-0.000477656	0.0105045,0.0230345	2.84678,0.00724514	0.000332032	0.000593737
3	rs80310165	146070148	C,NA	A,NA	0.970179,NA	0.0225413,NA	0.0116239,NA	1.28005,NA	0.000330933	0.000636876
3	rs56225718	146069920	G,NA	T,NA	0.970179,NA	0.0225413,NA	0.0116239,NA	1.28005,NA	0.000330933	0.000636876
3	rs115203165	146484523	NA,A	NA,G	NA,0.975198	NA,-0.0453308	NA,0.0274863	NA,1.00391	0.000330592	0.000625676
3	rs72852845	146281422	A,A	C,C	0.963221,0.964286	0.0335596,0.000381677	0.0105045,0.0230345	2.85408,0.00577973	0.000330584	0.000591161
3	rs7558067	146360680	C,C	A,A	0.424453,0.384921	-0.00560736,0.00541206	0.00400022,0.0087852	0.793211,0.269326	0.00032989	0.000568936
3	rs1561276	146498149	A,A	G,G	0.66998,0.779762	0.0032013,-0.0109359	0.00420473,0.0103152	0.350232,0.539008	0.000329739	0.000686565
3	rs72852856	146285876	C,C	T,T	0.963221,0.964286	0.0334627,-0.00062086	0.0105045,0.0230345	2.84022,0.00944056	0.000329654	0.00058954
3	rs72852855	146285520	G,G	A,A	0.963221,0.964286	0.0334627,-0.00057313	0.0105045,0.0230345	2.84022,0.00870763	0.000329358	0.000589016
3	rs114567222	146494194	NA,A	NA,G	NA,0.975198	NA,-0.0452443	NA,0.0274863	NA,1.00109	0.000329262	0.00062317
3	rs138795397	146196894	A,NA	G,NA	0.988072,NA	-0.0329159,NA	0.0182119,NA	1.15057,NA	0.000328445	0.000615476
3	rs12622835	146112279	T,T	G,G	0.807157,0.680556	0.0185487,-0.0130982	0.00501139,0.00916798	3.66859,0.815039	0.00032721	0.00062418
3	rs72852883	146290040	G,G	A,A	0.963221,0.964286	0.0333659,-0.00124091	0.0105045,0.0230345	2.82639,0.0190712	0.000326787	0.000584494
3	rs72852867	146286173	G,G	T,T	0.963221,0.964286	0.0334168,-0.000668585	0.0105045,0.0230345	2.83366,0.0101746	0.000326718	0.000584352
3	rs72852865	146286150	C,C	G,G	0.963221,0.964286	0.0334168,-0.000668585	0.0105045,0.0230345	2.83366,0.0101746	0.000326718	0.000584352
3	rs72852863	146285992	T,T	C,C	0.963221,0.964286	0.0334168,-0.000668585	0.0105045,0.0230345	2.83366,0.0101746	0.000326718	0.000584352
3	rs116505413	145961876	G,NA	A,NA	0.969185,NA	0.0226688,NA	0.0114407,NA	1.32289,NA	0.00032635	0.00063042
3	rs78191828	146038678	A,NA	T,NA	0.971173,NA	-0.0272422,NA	0.0118166,NA	1.67484,NA	0.000326014	0.000645357
3	rs56062753	146282118	A,A	C,C	0.963221,0.964286	0.0335596,0.00123645	0.0105045,0.0230345	2.85408,0.0190011	0.000325988	0.000583029
3	rs73962297	146060909	G,NA	T,NA	0.970179,NA	0.0224337,NA	0.0116239,NA	1.27075,NA	0.000325893	0.000627149
3	rs116550736	146278291	C,C	T,T	0.965209,0.964286	0.0343701,0.000762082	0.0107893,0.0230345	2.84022,0.0116162	0.000324985	0.00058321
3	rs78823739	146506269	NA,A	NA,G	NA,0.974206	NA,-0.0442146	NA,0.0269663	NA,0.995321	0.000324981	0.000615497
3	rs72852876	146288294	C,C	T,T	0.963221,0.964286	0.0333659,-0.000954835	0.0105045,0.0230345	2.82639,0.0146026	0.00032495	0.000581237
3	rs72852871	146287858	G,G	A,A	0.963221,0.964286	0.0333659,-0.000907138	0.0105045,0.0230345	2.82639,0.0138618	0.00032465	0.000580704
3	rs72852869	146287828	C,C	A,A	0.963221,0.964286	0.0333659,-0.000907138	0.0105045,0.0230345	2.82639,0.0138618	0.00032465	0.000580704
3	rs72852848	146282853	T,T	C,C	0.963221,0.964286	0.0334627,0.000238512	0.0105045,0.0230345	2.84022,0.00360287	0.00032456	0.000580517
3	rs12613968	146282875	T,T	C,C	0.963221,0.964286	0.0334627,0.000238512	0.0105045,0.0230345	2.84022,0.00360287	0.00032456	0.000580517
3	rs143134262	146455842	NA,G	NA,A	NA,0.972222	NA,-0.0389731	NA,0.0260119	NA,0.872699	0.0003245	0.00062149
3	rs12620207	146289684	T,T	C,C	0.963221,0.964286	0.0334168,-0.00019112	0.0105045,0.0230345	2.83366,0.00288461	0.000323839	0.00057925
3	rs12620189	146289431	A,A	G,G	0.963221,0.964286	0.0334168,-0.000143347	0.0105045,0.0230345	2.83366,0.00216178	0.000323559	0.000578755
3	rs72852880	146288807	T,T	G,G	0.963221,0.964286	0.0334168,-4.77871e-05	0.0105045,0.0230345	2.83366,0.000719474	0.000323004	0.000577772
3	rs55865603	146294009	C,C	T,T	0.963221,0.964286	0.0334168,-0	0.0105045,0.0230345	2.83366,-0	0.000322729	0.000577285
3	rs72852893	146294620	G,G	A,A	0.963221,0.964286	0.0334168,4.76929e-05	0.0105045,0.0230345	2.83366,0.000718055	0.000322456	0.000576801
3	rs72852878	146288708	C,C	T,T	0.963221,0.964286	0.03332,-0.00100253	0.0105045,0.0230345	2.81986,0.0153445	0.000322078	0.000576161
3	rs79446426	146492179	NA,A	NA,T	NA,0.975198	NA,-0.0447642	NA,0.0274863	NA,0.985488	0.000322032	0.000609548
3	rs12614628	146283045	G,G	C,C	0.963221,0.964286	0.0334168,0.0001908	0.0105045,0.0230345	2.83366,0.00287977	0.000321646	0.000575366
3	rs12618073	146283050	C,C	T,T	0.963221,0.964286	0.0334168,0.0001908	0.0105045,0.0230345	2.83366,0.00287977	0.000321646	0.000575366
3	rs6753880	146489045	NA,A	NA,G	NA,0.975198	NA,-0.0447209	NA,0.0274863	NA,0.984086	0.000321392	0.000608342
3	rs10199356	146131131	A,A	T,T	0.569583,0.527778	0.0129095,-0.0115489	0.00399316,0.00856258	2.91172,0.751018	0.000321301	0.000590055
3	rs72852868	146287131	A,A	G,G	0.963221,0.964286	0.03332,-0.000811731	0.0105045,0.0230345	2.81986,0.0123835	0.00032089	0.000574055
3	rs58406619	146456475	C,C	T,T	0.686879,0.727183	4.53563e-05,-0.0144657	0.00426327,0.00959722	0.0037022,0.880289	0.000320874	0.000628589
3	rs116766858	146359988	A,NA	G,NA	0.99006,NA	0.0407596,NA	0.01993,NA	1.3889,NA	0.000319378	0.000604267
3	rs73962483	146490125	NA,C	NA,T	NA,0.975198	NA,-0.0445551	NA,0.0274863	NA,0.978729	0.00031896	0.000603761
3	rs28449827	146295726	A,A	C,C	0.963221,0.964286	0.0333659,4.76929e-05	0.0105045,0.0230345	2.82639,0.000718055	0.000318953	0.00057061
3	rs28692577	146295691	A,A	G,G	0.963221,0.964286	0.0333659,4.76929e-05	0.0105045,0.0230345	2.82639,0.000718055	0.000318953	0.00057061
3	rs28529730	146295439	C,C	A,A	0.963221,0.964286	0.0333659,4.76929e-05	0.0105045,0.0230345	2.82639,0.000718055	0.000318953	0.00057061
3	rs28416726	146295406	C,C	T,T	0.963221,0.964286	0.0333659,4.76929e-05	0.0105045,0.0230345	2.82639,0.000718055	0.000318953	0.00057061
3	rs55726321	146883343	A,NA	G,NA	0.939364,NA	-0.0170991,NA	0.00828432,NA	1.40877,NA	0.000318935	0.000730337
3	rs72852898	146296465	A,A	G,G	0.963221,0.964286	0.0333659,0.000143093	0.0105045,0.0230345	2.82639,0.00215794	0.000318417	0.00056966
3	rs1979517	146290652	G,G	A,A	0.10835,0.140873	-0.0159954,-0.00645086	0.00636104,0.0122874	1.92384,0.222149	0.000317989	0.000566909
3	rs36081742	146050106	C,C	A,A	0.649105,0.992063	-0.0102454,0.0307573	0.0041428,0.0481747	1.87302,0.28135	0.000317849	0.000587179
3	rs115450264	146459143	NA,C	NA,A	NA,0.975198	NA,-0.0443658	NA,0.0274863	NA,0.972629	0.00031622	0.000598597
3	rs145022554	146586862	NA,A	NA,G	NA,0.983135	NA,-0.0373162	NA,0.0331973	NA,0.58339	0.000315946	0.000603796
3	rs116455226	146495042	NA,C	NA,T	NA,0.975198	NA,-0.0443269	NA,0.0274863	NA,0.97138	0.000315662	0.000597547
3	rs141747508	146086267	T,NA	G,NA	0.981113,NA	0.0214028,NA	0.0145245,NA	0.852014,NA	0.000315284	0.000589363
3	rs6710962	146488505	NA,G	NA,T	NA,0.975198	NA,-0.0442941	NA,0.0274863	NA,0.970325	0.000315192	0.000596661
3	rs10928246	146129264	A,A	G,G	0.570577,0.527778	0.0130039,-0.0113495	0.00399429,0.00856258	2.94636,0.732795	0.000314783	0.000578159
3	rs140921984	145959519	C,NA	T,NA	0.969185,NA	0.0224176,NA	0.0114407,NA	1.30051,NA	0.00031478	0.000607972
3	rs56021065	146299010	C,C	T,T	0.963221,0.963294	0.0332231,0.000188301	0.0105045,0.0227328	2.80608,0.00287977	0.000313386	0.000560911
3	rs17482303	146297955	A,A	G,G	0.963221,0.964286	0.0332741,0.000143093	0.0105045,0.0230345	2.81333,0.00215794	0.000312238	0.000558734
3	rs1516136	146129223	T,T	A,A	0.570577,0.527778	0.0130039,-0.0113008	0.00399429,0.00856258	2.94636,0.728379	0.00031204	0.000573182
3	rs10198737	146129804	C,C	G,G	0.570577,0.527778	0.0129561,-0.0113981	0.00399429,0.00856258	2.9281,0.737222	0.000311406	0.000571926
3	rs7603004	146495431	NA,G	NA,T	NA,0.975198	NA,-0.0439969	NA,0.0274863	NA,0.960795	0.000310987	0.000588737
3	rs10194464	146547693	T,T	C,C	0.811133,0.428571	-0.0141629,-0.00372414	0.00505144,0.00863795	2.29658,0.176286	0.000310873	0.000767398
3	rs78770342	146762051	NA,A	NA,C	NA,0.96131	NA,-0.0304171	NA,0.0221651	NA,0.769626	0.000309491	0.000588612
3	rs10211081	146129956	A,A	T,T	0.570577,0.527778	0.0129131,-0.0114516	0.00399429,0.00856258	2.91172,0.742105	0.000308987	0.000567446
3	rs17410451	146298497	T,T	C,C	0.963221,0.964286	0.0332231,0.000143093	0.0105045,0.0230345	2.80608,0.00215794	0.000308867	0.000552774
3	rs17410479	146299221	T,T	A,A	0.963221,0.964286	0.0332231,0.0001908	0.0105045,0.0230345	2.80608,0.00287977	0.000308609	0.000552317
3	rs55766021	146299213	T,T	C,C	0.963221,0.964286	0.0332231,0.0001908	0.0105045,0.0230345	2.80608,0.00287977	0.000308609	0.000552317
3	rs72852886	146291594	A,A	T,T	0.963221,0.964286	0.0332231,0.000191196	0.0105045,0.0230345	2.80608,0.00288577	0.000308607	0.000552313
3	rs144342143	146777438	NA,T	NA,G	NA,0.985119	NA,0.04158	NA,0.0353055	NA,0.621768	0.000308442	0.000588205
3	rs138410676	146573831	A,NA	G,NA	0.970179,NA	0.04306,NA	0.0116239,NA	3.67395,NA	0.000306739	0.000633243
3	rs79883621	146748986	C,C	T,T	0.922465,0.924603	0.0142573,-0.00517721	0.00739292,0.0161901	1.26928,0.125438	0.000306726	0.000664823
3	rs10207381	146128539	C,C	T,T	0.570577,0.527778	0.0130039,-0.0112035	0.00399429,0.00856258	2.94636,0.71958	0.000306653	0.000563403
3	rs146960554	146696969	NA,G	NA,A	NA,0.994048	NA,-0.0669309	NA,0.0555718	NA,0.641241	0.000306191	0.000585613
3	rs10803512	146129441	A,A	T,T	0.570577,0.527778	0.0129131,-0.0113981	0.00399429,0.00856258	2.91172,0.737222	0.000306007	0.000562037
3	rs1949331	146127622	C,C	T,T	0.569583,0.527778	0.0130002,-0.0111012	0.00399316,0.00856258	2.94636,0.710391	0.000305981	0.000562045
3	rs146889204	146297935	C,C	T,T	0.963221,0.964286	0.0331772,0.000143093	0.0105045,0.0230345	2.79957,0.00215794	0.00030587	0.000547475
3	rs56174466	146299592	T,T	C,C	0.963221,0.964286	0.0331772,0.000238512	0.0105045,0.0230345	2.79957,0.00360287	0.000305361	0.000546573
3	rs77701305	146062636	NA,T	NA,A	NA,0.973214	NA,0.0327206	NA,0.0264757	NA,0.664531	0.000304006	0.000576539
3	rs142232489	146463854	NA,T	NA,A	NA,0.975198	NA,-0.0434811	NA,0.0274863	NA,0.94436	0.000303899	0.000575382
3	rs72854707	146299946	C,C	T,T	0.963221,0.964286	0.0331314,0.000238512	0.0105045,0.0230345	2.79307,0.00360287	0.000302405	0.000541344
3	rs72854710	146300347	G,G	A,A	0.963221,0.964286	0.0331314,0.000238512	0.0105045,0.0230345	2.79307,0.00360287	0.000302405	0.000541344
3	rs72854708	146299960	C,C	T,T	0.963221,0.964286	0.0331314,0.000238512	0.0105045,0.0230345	2.79307,0.00360287	0.000302405	0.000541344
3	rs139170069	146540644	A,NA	C,NA	0.987078,NA	0.0224912,NA	0.0175062,NA	0.701419,NA	0.000302255	0.000595977
3	rs7592837	146259015	C,C	T,T	0.109344,0.138889	-0.0155062,-0.00460507	0.00633559,0.0123606	1.84207,0.149062	0.000302023	0.000539836
3	rs11690567	146554657	A,NA	G,NA	0.944334,NA	0.0039157,NA	0.00862346,NA	0.187237,NA	0.000301648	0.000577243
3	rs17789657	146883893	C,C	A,A	0.619284,0.87004	0.00778045,0.011321	0.00407187,0.0127124	1.25156,0.428088	0.000300695	0.000628058
3	rs72860574	146078481	G,G	A,A	0.708748,0.989087	-0.0110384,-0.00702105	0.0043517,0.0411453	1.95098,0.0632318	0.000300606	0.0005428
3	rs72854714	146300408	G,G	A,A	0.963221,0.964286	0.0330804,0.000238512	0.0105045,0.0230345	2.78586,0.00360287	0.00029916	0.000535605
3	rs72854716	146300861	C,C	A,A	0.963221,0.964286	0.0330804,0.000333951	0.0105045,0.0230345	2.78586,0.00505285	0.000298667	0.000534731
3	rs111910549	146051973	C,NA	T,NA	0.94831,NA	0.0117344,NA	0.00893021,NA	0.723899,NA	0.000297892	0.000549969
3	rs10192394	146298007	T,T	C,C	0.432406,0.311508	-0.0103836,0.00674427	0.00399094,0.00923037	2.03276,0.33256	0.000297436	0.00053801
3	rs17481606	146080971	T,T	G,G	0.708748,0.989087	-0.0110384,-0.0048828	0.0043517,0.0411453	1.95098,0.0430948	0.000297407	0.000536997
3	rs149736905	146219281	T,NA	C,NA	0.99006,NA	0.0277886,NA	0.01993,NA	0.787217,NA	0.000297216	0.000560995
3	rs10496990	146548704	C,C	A,A	0.811133,0.428571	-0.0140711,-0.00352701	0.00505144,0.00863795	2.27217,0.165553	0.000296305	0.000729777
3	rs72854718	146301068	A,A	G,G	0.963221,0.964286	0.0330345,0.000381677	0.0105045,0.0230345	2.77937,0.00577973	0.000295545	0.000529208
3	rs72854717	146300923	G,G	A,A	0.963221,0.964286	0.0330345,0.000381677	0.0105045,0.0230345	2.77937,0.00577973	0.000295545	0.000529208
3	rs151306996	146164835	NA,G	NA,A	NA,0.969246	NA,-0.0363195	NA,0.0247591	NA,0.846491	0.000294892	0.000556249
3	rs72854723	146301793	C,C	T,T	0.963221,0.964286	0.0330278,0.0005238	0.0105045,0.0230345	2.77842,0.00795139	0.000294412	0.000527201
3	rs17410535	146309946	C,C	T,T	0.720676,0.834325	0.0069953,-0.0215778	0.00440672,0.0114976	0.949163,1.21784	0.000293708	0.000539405
3	rs16825124	146291737	G,G	A,A	0.963221,0.964286	0.0329887,0.000286823	0.0105045,0.0230345	2.7729,0.00433625	0.00029318	0.000525025
3	rs75925101	146471215	NA,C	NA,T	NA,0.975198	NA,-0.0426117	NA,0.0274863	NA,0.916954	0.000292532	0.000553962
3	rs72617097	146028403	NA,C	NA,T	NA,0.729167	NA,0.0114955	NA,0.0096192	NA,0.634388	0.000292483	0.00055
3	rs17482414	146309983	A,A	G,G	0.720676,0.834325	0.00686153,-0.0217687	0.00440672,0.0114976	0.922791,1.23423	0.000292209	0.000536793
3	rs72854720	146301598	C,C	T,T	0.963221,0.964286	0.0329887,0.000524884	0.0105045,0.0230345	2.7729,0.007968	0.00029199	0.000522916
3	rs72854721	146301646	T,T	C,C	0.963221,0.964286	0.0329887,0.00057263	0.0105045,0.0230345	2.7729,0.00869996	0.000291755	0.0005225
3	rs12479100	146779043	C,C	T,T	0.923459,0.918651	0.0140194,-0.00193105	0.00743677,0.0156369	1.22615,0.0449298	0.000291316	0.000627062
3	rs1040173	146120511	T,T	C,C	0.570577,0.525794	0.0131424,-0.0104632	0.00399429,0.00856075	2.99965,0.654387	0.000290911	0.000535016
3	rs77688550	146149857	G,NA	C,NA	0.973161,NA	0.0149334,NA	0.0122339,NA	0.653229,NA	0.000290166	0.000571448
3	rs76450062	146726145	NA,A	NA,G	NA,0.904762	NA,-0.0189579	NA,0.0145623	NA,0.714513	0.000289542	0.000552454
3	rs10198147	146261001	C,C	T,T	0.109344,0.138889	-0.0153644,-0.00477779	0.00633559,0.0123606	1.81518,0.15546	0.000288335	0.000515663
3	rs72854728	146302222	A,A	G,G	0.963221,0.964286	0.0329377,0.000666755	0.0105045,0.0230345	2.76571,0.0101464	0.000288191	0.000516192
3	rs189509358	146362335	T,NA	C,NA	0.95328,NA	0.00246994,NA	0.0093687,NA	0.101243,NA	0.000288009	0.00054735
3	rs7586112	146260672	A,A	G,G	0.109344,0.138889	-0.0153644,-0.00472208	0.00633559,0.0123606	1.81518,0.15339	0.000287985	0.000515045
3	rs72854732	146302312	T,T	C,C	0.963221,0.964286	0.0329377,0.000714416	0.0105045,0.0230345	2.76571,0.0108807	0.000287963	0.000515788
```
