## Supplementary material for "Characterization of shared and ancestry-specific signals driving complex traits using multi-ancestry fine-mapping": susiex_nc3.cs80.snp

```
BP	SNP	PIP(CS1)	LogBF(CS1,Pop1)	LogBF(CS1,Pop2)	PIP(CS2)	LogBF(CS2,Pop1)	LogBF(CS2,Pop2)	PIP(CS3)	LogBF(CS3,Pop1)	LogBF(CS3,Pop2)
145927315	rs274841	5.83181e-11	-1.69793	0.0634187	0.000131692	-1.58969	0.353537	0.000156877	-1.58506	0.427104
145927964	rs28392977	1.79679e-10	-0.509255	-2.27904e-10	0.000126213	-1.27865	-2.27904e-10	0.000139043	-1.27863	-2.27904e-10
145928192	rs113374952	2.61296e-09	2.16782	-2.27904e-10	0.000648402	0.357894	-2.27904e-10	0.000695842	0.331708	-2.27904e-10
145929078	rs11674051	6.81808e-09	3.12691	-2.27904e-10	0.000754103	0.508912	-2.27904e-10	0.000809216	0.482651	-2.27904e-10
145929305	rs72993539	2.7325e-09	2.21255	-2.27904e-10	0.00067024	0.391018	-2.27904e-10	0.000719135	0.364634	-2.27904e-10
145929689	rs11674319	2.84605e-09	2.25326	-2.27904e-10	0.000639835	0.344593	-2.27904e-10	0.000681877	0.311434	-2.27904e-10
145930210	rs62167175	9.13657e-11	-1.18556	-2.27904e-10	0.000150398	-1.10333	-2.27904e-10	0.00016615	-1.10052	-2.27904e-10
145930677	rs115768267	2.92412e-09	2.28032	-2.27904e-10	0.000550462	0.194141	-2.27904e-10	0.000592625	0.171147	-2.27904e-10
145931462	rs2457390	4.80733e-11	-1.8277	-2.27904e-10	7.38716e-05	-1.81429	-2.27904e-10	8.13394e-05	-1.81478	-2.27904e-10
145935182	rs80327112	1.5157e-10	-1.47939e-10	-0.67938	0.00022199	-1.47939e-10	-0.713984	0.0002475	-1.47939e-10	-0.702006
145937103	rs13007065	1.01186e-09	0.53515	0.683975	0.00341268	1.04399	0.974642	0.00426338	1.08359	1.06081
145938081	rs6747588	2.56284e-09	2.14845	-2.27904e-10	0.000764961	0.523207	-2.27904e-10	0.00080883	0.482175	-2.27904e-10
145938246	rs1445298	2.82886e-09	2.24721	-2.27904e-10	0.000650023	0.360391	-2.27904e-10	0.000689355	0.322342	-2.27904e-10
145938602	rs10189220	1.44863e-10	-0.724636	-2.27904e-10	0.00010686	-1.44509	-2.27904e-10	0.000116956	-1.45162	-2.27904e-10
145938702	rs62167177	1.08488e-10	-1.82797	0.814187	0.000180014	-1.78256	0.858979	0.000199164	-1.77697	0.857684
145938975	rs11674476	2.68229e-09	2.194	-2.27904e-10	0.000792259	0.558271	-2.27904e-10	0.000837438	0.516933	-2.27904e-10
145938991	rs11675534	2.68229e-09	2.194	-2.27904e-10	0.000792259	0.558271	-2.27904e-10	0.000837438	0.516933	-2.27904e-10
145939157	rs139423714	1.02592e-10	-1.06967	-2.27904e-10	0.000181317	-0.916373	-2.27904e-10	0.00019504	-0.94021	-2.27904e-10
145939693	rs34368046	4.83189e-11	-1.8226	-2.27904e-10	7.77433e-05	-1.76321	-2.27904e-10	8.56959e-05	-1.76261	-2.27904e-10
145940721	rs79381854	2.82845e-09	2.24706	-2.27904e-10	0.000649954	0.360283	-2.27904e-10	0.000689282	0.322236	-2.27904e-10
145941515	rs13021965	4.85785e-11	-1.81724	-2.27904e-10	7.67206e-05	-1.77645	-2.27904e-10	8.45634e-05	-1.77591	-2.27904e-10
145941694	rs78088381	4.82454e-11	-1.82412	-2.27904e-10	8.21301e-05	-1.70831	-2.27904e-10	9.15185e-05	-1.69687	-2.27904e-10
145943996	rs116246329	2.25483e-10	-0.282182	-2.27904e-10	0.000227458	-0.689654	-2.27904e-10	0.00023757	-0.742951	-2.27904e-10
145944007	rs274852	1.40104e-11	-1.82931	-1.23131	2.0621e-05	-1.82825	-1.26206	2.27112e-05	-1.82856	-1.26199
145944817	rs17409013	1.36804e-10	-0.781878	-2.27904e-10	0.000103344	-1.47856	-2.27904e-10	0.00011314	-1.48479	-2.27904e-10
145944994	rs17480916	1.42835e-10	-0.738735	-2.27904e-10	0.000105977	-1.45339	-2.27904e-10	0.000115997	-1.45985	-2.27904e-10
145945145	rs149708670	5.26323e-11	-1.73709	-2.27904e-10	7.27305e-05	-1.82986	-2.27904e-10	8.02107e-05	-1.82876	-2.27904e-10
145946128	rs80181138	5.11044e-11	-1.76655	-2.27904e-10	7.64278e-05	-1.78027	-2.27904e-10	8.35779e-05	-1.78764	-2.27904e-10
145946239	rs274850	1.434e-11	-1.82982	-1.20755	2.09776e-05	-1.82924	-1.24392	2.31071e-05	-1.82944	-1.24384
145947341	rs73009464	2.76709e-09	2.22512	-2.27904e-10	0.000811497	0.582263	-2.27904e-10	0.000857594	0.540716	-2.27904e-10
145947417	rs36032963	1.2972e-09	0.836663	0.630878	0.00364492	1.18009	0.904379	0.0046308	1.23698	0.990085
145947691	rs78641649	1.08932e-10	-1.47939e-10	-1.0097	0.000199449	-1.47939e-10	-0.821058	0.000221586	-1.47939e-10	-0.812604
145948805	rs141890787	8.28757e-11	-1.47939e-10	-1.28308	0.000130018	-1.47939e-10	-1.24895	0.000143575	-1.47939e-10	-1.24656
145949919	rs16824600	8.46973e-11	-1.47939e-10	-1.26134	0.000129219	-1.47939e-10	-1.25511	0.000142986	-1.47939e-10	-1.25067
145949930	rs16824601	2.52165e-09	2.13224	-2.27904e-10	0.00075549	0.510749	-2.27904e-10	0.000798904	0.469826	-2.27904e-10
145950773	rs79572466	5.05758e-11	-1.77695	-2.27904e-10	0.000103226	-1.47969	-2.27904e-10	0.000110877	-1.50499	-2.27904e-10
145950966	rs7572288	2.76709e-09	2.22512	-2.27904e-10	0.000811497	0.582263	-2.27904e-10	0.000857594	0.540716	-2.27904e-10
145951277	rs6718620	1.49046e-10	-0.696169	-2.27904e-10	0.000108679	-1.42822	-2.27904e-10	0.000118929	-1.43489	-2.27904e-10
145951716	rs62167178	4.85422e-11	-1.81799	-2.27904e-10	7.58457e-05	-1.78792	-2.27904e-10	8.43609e-05	-1.77831	-2.27904e-10
145951854	rs80317811	6.68829e-11	-1.49748	-2.27904e-10	8.96311e-05	-1.62091	-2.27904e-10	9.60081e-05	-1.64898	-2.27904e-10
145952193	rs274849	8.1501e-11	-1.47939e-10	-1.29981	0.000125597	-1.47939e-10	-1.28354	0.000138412	-1.47939e-10	-1.28318
145953362	rs274848	1.42367e-11	-1.82992	-1.21468	2.08499e-05	-1.82982	-1.24945	2.29691e-05	-1.8299	-1.24937
145953671	rs149571886	5.25645e-11	-1.73838	-2.27904e-10	0.000114316	-1.37765	-2.27904e-10	0.000129969	-1.34612	-2.27904e-10
145954755	rs139939046	2.5408e-10	-0.162774	-2.27904e-10	0.000267916	-0.525945	-2.27904e-10	0.0002878	-0.55115	-2.27904e-10
145955175	rs13032601	1.31428e-09	0.826713	0.653902	0.00385669	1.16952	0.971425	0.00490758	1.22631	1.05881
145955643	rs2697325	1.41844e-11	-1.82987	-1.21841	2.07884e-05	-1.82991	-1.25231	2.2903e-05	-1.82991	-1.25224
145957331	rs147110411	7.39643e-11	-1.39684	-2.27904e-10	8.01158e-05	-1.73314	-2.27904e-10	8.95373e-05	-1.71876	-2.27904e-10
145959519	rs140921984	2.81392e-10	-0.0606749	-2.27904e-10	0.000293285	-0.435473	-2.27904e-10	0.00031478	-0.461542	-2.27904e-10
145959645	rs117229622	1.58964e-10	-1.47939e-10	-0.631748	0.000232389	-1.47939e-10	-0.668206	0.000258426	-1.47939e-10	-0.658804
145959968	rs274837	1.45538e-11	-1.82699	-1.19558	2.1195e-05	-1.82834	-1.23451	2.33582e-05	-1.82805	-1.23442
145960081	rs6707744	1.85425e-10	-0.477777	-2.27904e-10	0.000123702	-1.29874	-2.27904e-10	0.00013488	-1.30903	-2.27904e-10
145960517	rs141781634	2.59819e-10	-1.47939e-10	-0.140442	0.000180791	-1.47939e-10	-0.919278	0.000199777	-1.47939e-10	-0.916212
145960839	rs74716827	1.30534e-08	3.77638	-2.27904e-10	0.00176737	1.36063	-2.27904e-10	0.0018534	1.31136	-2.27904e-10
145961242	rs78443749	9.34271e-09	-1.47939e-10	3.44193	0.0220315	-1.47939e-10	3.88361	0.0278515	-1.47939e-10	4.02123
145961876	rs116505413	2.93173e-10	-0.0196606	-2.27904e-10	0.000304169	-0.399035	-2.27904e-10	0.00032635	-0.425443	-2.27904e-10
145962766	rs72858831	1.88352e-10	-0.462115	-2.27904e-10	0.000124924	-1.28891	-2.27904e-10	0.0001362	-1.29929	-2.27904e-10
145962830	rs140050785	1.06614e-10	-1.47939e-10	-1.03121	0.000193993	-1.47939e-10	-0.848797	0.000215471	-1.47939e-10	-0.84059
145963547	rs959809	6.52096e-10	2.0453	-1.26554	0.000118228	-0.129432	-1.21457	0.000124623	-0.174349	-1.21378
145963880	rs116662364	3.57574e-09	2.4815	-2.27904e-10	0.000772484	0.532994	-2.27904e-10	0.000818017	0.493468	-2.27904e-10
145963920	rs67920867	1.25406e-09	0.842419	0.591297	0.00363584	1.18621	0.895769	0.00462011	1.24316	0.981603
145967878	rs275160	1.43542e-11	-1.81375	-1.22263	2.0962e-05	-1.81837	-1.25553	2.31097e-05	-1.81771	-1.25546
145968411	rs115885019	4.89133e-11	-1.81038	-2.27904e-10	7.27266e-05	-1.82991	-2.27904e-10	8.01667e-05	-1.82931	-2.27904e-10
145968449	rs75714692	5.01388e-11	-1.78563	-2.27904e-10	9.27999e-05	-1.58617	-2.27904e-10	0.00010295	-1.57917	-2.27904e-10
145968542	rs111910799	3.32432e-09	2.4086	-2.27904e-10	0.000867778	0.649318	-2.27904e-10	0.000909536	0.59952	-2.27904e-10
145968571	rs147355389	4.95434e-11	-1.79758	-2.27904e-10	9.01217e-05	-1.61546	-2.27904e-10	9.99357e-05	-1.60889	-2.27904e-10
145969331	rs12464832	2.30468e-10	-0.260313	-2.27904e-10	0.000141461	-1.16459	-2.27904e-10	0.000153938	-1.17687	-2.27904e-10
145969587	rs6755330	1.38454e-11	-1.80978	-1.26269	2.04382e-05	-1.81499	-1.28422	2.25335e-05	-1.81423	-1.28418
145969684	rs55949700	1.00322e-09	0.930044	0.280499	0.00287248	1.27925	0.567059	0.0036296	1.33707	0.646392
145970567	rs141265920	9.3808e-11	-1.47939e-10	-1.15917	0.000161601	-1.47939e-10	-1.03148	0.000178812	-1.47939e-10	-1.02708
145970630	rs182846415	4.80153e-11	-1.82891	-2.27904e-10	7.7086e-05	-1.7717	-2.27904e-10	8.53484e-05	-1.76667	-2.27904e-10
145971639	rs117477310	8.45563e-11	-1.47939e-10	-1.26301	0.000131138	-1.47939e-10	-1.24037	0.000144208	-1.47939e-10	-1.24216
145972804	rs141646601	4.80093e-11	-1.82903	-2.27904e-10	7.7162e-05	-1.77071	-2.27904e-10	8.5436e-05	-1.76565	-2.27904e-10
145973166	rs115535320	5.42291e-11	-1.70721	-2.27904e-10	0.000126498	-1.27639	-2.27904e-10	0.000140887	-1.26546	-2.27904e-10
145974365	rs274838	6.54877e-11	-1.82699	0.308429	0.00013842	-1.69812	0.511797	0.000157432	-1.66471	0.510286
145976683	rs16824614	2.10292e-11	-1.76791	-0.886606	4.44198e-05	-1.47093	-0.852003	5.14421e-05	-1.41961	-0.853344
145976895	rs13406759	2.05623e-11	-1.75498	-0.921987	4.41268e-05	-1.44068	-0.888866	5.12105e-05	-1.38732	-0.890151
145977305	rs1995832	2.2911e-11	-1.80367	-0.765137	4.68386e-05	-1.56762	-0.702291	5.39367e-05	-1.52351	-0.702097
145977991	rs7560745	2.2344e-11	-1.77853	-0.815331	4.76677e-05	-1.4972	-0.755163	5.51919e-05	-1.44773	-0.754863
145978456	rs1123225	2.25237e-11	-1.78508	-0.800777	4.75926e-05	-1.5142	-0.739738	5.50371e-05	-1.46597	-0.739435
145978987	rs115667357	4.89884e-11	-1.80884	-2.27904e-10	8.66323e-05	-1.65494	-2.27904e-10	9.62645e-05	-1.64631	-2.27904e-10
145979525	rs188209886	9.25254e-11	-1.47939e-10	-1.17294	0.000146512	-1.47939e-10	-1.12951	0.000162893	-1.47939e-10	-1.12032
145979829	rs1123224	5.56184e-11	-1.82356	0.141653	0.000108834	-1.7452	0.318408	0.000123013	-1.71942	0.318296
145980211	rs72858853	8.40258e-11	-1.47939e-10	-1.2693	0.000130554	-1.47939e-10	-1.24483	0.000143765	-1.47939e-10	-1.24524
145980522	rs6736077	3.14952e-11	-1.77648	-0.474107	6.74248e-05	-1.49201	-0.413592	7.80974e-05	-1.44218	-0.413282
145980588	rs72858854	8.4128e-11	-1.47939e-10	-1.26809	0.000130766	-1.47939e-10	-1.24321	0.000143997	-1.47939e-10	-1.24362
145981023	rs116450488	5.22086e-11	-1.74518	-2.27904e-10	7.33307e-05	-1.82164	-2.27904e-10	8.05778e-05	-1.82419	-2.27904e-10
145981116	rs59546905	2.51622e-11	-1.21037	-1.26471	3.62546e-05	-1.29334	-1.23271	4.02065e-05	-1.28662	-1.23277
145981491	rs7581822	4.65617e-11	-0.587547	-1.2721	6.45401e-05	-0.706275	-1.24305	7.17905e-05	-0.696557	-1.24311
145981857	rs62167181	7.75807e-11	-1.81727	0.468163	0.000185595	-1.7632	0.87015	0.000209869	-1.74013	0.873199
145981874	rs75695257	2.20684e-11	-1.80591	-0.800366	4.14958e-05	-1.48202	-0.909007	4.56943e-05	-1.48252	-0.908926
145981996	rs7569986	5.31684e-11	-0.457025	-1.26994	7.33058e-05	-0.581987	-1.23999	8.15834e-05	-0.571746	-1.24004
145982182	rs62167182	8.63537e-11	-1.77871	0.53674	0.000191259	-1.80904	0.946052	0.000214259	-1.79538	0.949154
145982198	rs181100771	1.65668e-10	-0.590437	-2.27904e-10	0.000126898	-1.27324	-2.27904e-10	0.0001432	-1.24917	-2.27904e-10
145982593	rs62167183	3.64141e-11	-1.78804	-0.317424	8.95404e-05	-1.49265	-0.129279	0.00010417	-1.44114	-0.12625
145982719	rs75813063	8.29692e-11	-1.47939e-10	-1.28196	0.000128292	-1.47939e-10	-1.26231	0.000141284	-1.47939e-10	-1.26264
145982729	rs62167184	7.76641e-11	-1.81619	0.468163	0.000185151	-1.76559	0.87015	0.000209286	-1.74291	0.873199
145983262	rs13398905	3.40124e-11	-1.7892	-0.384505	7.29469e-05	-1.52529	-0.3016	8.43962e-05	-1.47788	-0.300013
145983370	rs68158303	8.30099e-11	-1.47939e-10	-1.28147	0.000128382	-1.47939e-10	-1.2616	0.000141383	-1.47939e-10	-1.26194
145983567	rs72858867	8.30442e-11	-1.47939e-10	-1.28105	0.000128458	-1.47939e-10	-1.26101	0.000141466	-1.47939e-10	-1.26135
145983637	rs34878291	4.8429e-11	-1.82033	-2.27904e-10	7.36415e-05	-1.81741	-2.27904e-10	8.09566e-05	-1.8195	-2.27904e-10
145984080	rs72858869	8.31587e-11	-1.47939e-10	-1.27967	0.00012871	-1.47939e-10	-1.25906	0.000141742	-1.47939e-10	-1.25941
145984088	rs16824634	3.42799e-11	-1.80367	-0.362195	7.36685e-05	-1.56762	-0.249423	8.49249e-05	-1.52351	-0.24814
145984137	rs72858872	7.08511e-11	-1.43985	-2.27904e-10	0.000106021	-1.45298	-2.27904e-10	0.000118719	-1.43665	-2.27904e-10
145984268	rs16824636	3.43668e-11	-1.79118	-0.372155	7.56335e-05	-1.53075	-0.259966	8.74413e-05	-1.48376	-0.258689
145984307	rs187519580	9.84575e-11	-1.1108	-2.27904e-10	0.000163	-1.02287	-2.27904e-10	0.000182889	-1.00454	-2.27904e-10
145984831	rs76676584	6.32516e-11	-1.5533	-2.27904e-10	0.00011788	-1.34695	-2.27904e-10	0.000133612	-1.31847	-2.27904e-10
145985268	rs75374625	8.31948e-11	-1.47939e-10	-1.27924	0.000128789	-1.47939e-10	-1.25844	0.000141829	-1.47939e-10	-1.2588
145985559	rs73962283	8.31587e-11	-1.47939e-10	-1.27967	0.00012871	-1.47939e-10	-1.25906	0.000141742	-1.47939e-10	-1.25941
145985571	rs67197114	8.36976e-11	-1.47939e-10	-1.27321	0.000129867	-1.47939e-10	-1.25011	0.000143011	-1.47939e-10	-1.25049
145985677	rs115053224	9.72721e-11	-1.12291	-2.27904e-10	0.000117393	-1.35109	-2.27904e-10	0.000127441	-1.36576	-2.27904e-10
145986043	rs68121385	8.36189e-11	-1.47939e-10	-1.27416	0.0001297	-1.47939e-10	-1.25139	0.000142828	-1.47939e-10	-1.25177
145986219	rs17753709	6.2239e-11	-1.56944	-2.27904e-10	7.4195e-05	-1.80992	-2.27904e-10	8.22358e-05	-1.80382	-2.27904e-10
145986518	rs1822620	8.35489e-11	-1.47939e-10	-1.27499	0.000129551	-1.47939e-10	-1.25254	0.000142665	-1.47939e-10	-1.25291
145986639	rs1822619	8.35377e-11	-1.47939e-10	-1.27513	0.000129528	-1.47939e-10	-1.25272	0.000142639	-1.47939e-10	-1.2531
145987087	rs7588834	3.66494e-11	-1.7851	-0.313926	8.79027e-05	-1.4978	-0.142586	0.000101813	-1.44976	-0.140513
145988098	rs10496975	3.03282e-11	-1.01837	-1.26998	6.04465e-05	-0.76912	-1.24574	6.73544e-05	-0.757308	-1.24614
145988645	rs60405113	8.34977e-11	-1.47939e-10	-1.27561	0.000129442	-1.47939e-10	-1.25338	0.000142545	-1.47939e-10	-1.25375
145988792	rs11898385	3.03122e-11	-1.01837	-1.2705	6.04038e-05	-0.76912	-1.24645	6.73069e-05	-0.757308	-1.24684
145988816	rs11898388	3.03122e-11	-1.01837	-1.2705	6.04038e-05	-0.76912	-1.24645	6.73069e-05	-0.757308	-1.24684
145989570	rs10200130	3.03849e-11	-1.01597	-1.2705	6.05695e-05	-0.766381	-1.24645	6.74925e-05	-0.754554	-1.24684
145989862	rs59496356	3.0369e-11	-1.01597	-1.27103	6.05269e-05	-0.766381	-1.24715	6.74453e-05	-0.754554	-1.24754
145990037	rs13017937	1.01693e-09	-1.33934	2.56346	0.00168574	-1.68204	2.99538	0.00212442	-1.67443	3.12227
145990138	rs16824670	3.04356e-11	-1.01357	-1.27124	5.99661e-05	-0.763638	-1.2592	6.68242e-05	-0.751796	-1.25955
145990167	rs68176193	2.95635e-11	-1.04081	-1.27307	5.86684e-05	-0.794802	-1.24992	6.53646e-05	-0.783133	-1.2503
145990401	rs66929781	3.05811e-11	-1.0085	-1.27155	6.10037e-05	-0.757835	-1.24785	6.798e-05	-0.74596	-1.24824
145990769	rs58382632	3.12611e-11	-0.985843	-1.27221	6.25458e-05	-0.731977	-1.24874	6.97085e-05	-0.71996	-1.24913
145991009	rs184117751	5.34396e-11	-1.72187	-2.27904e-10	7.53528e-05	-1.79444	-2.27904e-10	8.3811e-05	-1.78485	-2.27904e-10
145991378	rs10172711	3.12296e-11	-0.985843	-1.27321	6.24603e-05	-0.731977	-1.25011	6.96136e-05	-0.71996	-1.25049
145991467	rs10172809	8.47188e-11	-1.47939e-10	-1.26109	0.000131974	-1.47939e-10	-1.23401	0.000145323	-1.47939e-10	-1.23445
145991688	rs17481130	4.98403e-11	-1.7916	-2.27904e-10	7.29395e-05	-1.82699	-2.27904e-10	8.0201e-05	-1.82888	-2.27904e-10
145991879	rs116706211	5.27612e-11	-1.73465	-2.27904e-10	0.000117257	-1.35225	-2.27904e-10	0.000135978	-1.30092	-2.27904e-10
145992117	rs13407626	3.78215e-11	-1.78922	-0.278329	8.89147e-05	-1.50917	-0.119767	0.00010293	-1.46193	-0.117431
145992452	rs35281142	4.9019e-11	-1.80822	-2.27904e-10	7.46411e-05	-1.80393	-2.27904e-10	8.19762e-05	-1.80699	-2.27904e-10
145992601	rs10176318	3.21878e-11	-0.955126	-1.27371	6.46409e-05	-0.696983	-1.25079	7.20578e-05	-0.684777	-1.25117
145992678	rs10176344	3.75848e-11	-1.78582	-0.288008	9.54246e-05	-1.43556	-0.12272	0.000111625	-1.37784	-0.120423
145993000	rs10202348	3.26764e-11	-1.80368	-0.410089	7.43164e-05	-1.52529	-0.282997	8.58268e-05	-1.48103	-0.280057
145993517	rs10179372	3.13304e-11	-0.983124	-1.27271	6.26969e-05	-0.728876	-1.24943	6.98784e-05	-0.716843	-1.24982
145993757	rs62167186	6.73755e-11	-1.80733	0.317184	0.000143516	-1.76911	0.618938	0.000162125	-1.74791	0.622863
145994160	rs11897349	3.09196e-11	-0.99343	-1.27561	6.17196e-05	-0.740633	-1.25338	6.87857e-05	-0.728664	-1.25375
145995763	rs62167187	6.88122e-11	-1.80733	0.338283	0.000146851	-1.76911	0.641915	0.000165897	-1.74791	0.645864
145996207	rs144490547	5.14877e-11	-1.75908	-2.27904e-10	7.36239e-05	-1.81765	-2.27904e-10	8.15485e-05	-1.81222	-2.27904e-10
145996455	rs17481144	4.89669e-11	-1.80928	-2.27904e-10	7.81545e-05	-1.75793	-2.27904e-10	8.75409e-05	-1.74131	-2.27904e-10
145996536	rs115426074	3.30733e-10	0.100887	-2.27904e-10	0.000276255	-0.495294	-2.27904e-10	0.000282662	-0.569162	-2.27904e-10
145996852	rs12611786	3.16639e-10	-1.44334	1.50068	0.000495739	-1.80094	1.89037	0.00061275	-1.79399	1.99853
145997114	rs10204792	2.92969e-11	-1.04317	-1.27977	5.79695e-05	-0.797501	-1.2592	6.45875e-05	-0.785848	-1.25955
145997390	rs59546439	6.91973e-11	-1.80965	0.346191	0.000151798	-1.77736	0.683289	0.000171488	-1.75662	0.687718
145997469	rs17409263	6.91657e-11	-1.80443	0.34051	0.000151417	-1.77364	0.677053	0.000171009	-1.75318	0.681476
145997639	rs13412736	3.06334e-11	-0.998558	-1.27977	6.10036e-05	-0.746486	-1.2592	6.79872e-05	-0.734549	-1.25955
145997907	rs10193147	3.05461e-11	-1.00098	-1.28021	6.0798e-05	-0.749252	-1.25981	6.77572e-05	-0.737331	-1.26015
145998074	rs10171873	8.41686e-11	-1.47939e-10	-1.2676	0.000130849	-1.47939e-10	-1.24257	0.000144089	-1.47939e-10	-1.24298
145998112	rs7594382	3.54943e-11	-1.79863	-0.332427	8.26838e-05	-1.5086	-0.192994	9.56096e-05	-1.46318	-0.189961
145998212	rs17409284	6.48724e-11	-1.528	-2.27904e-10	0.000121866	-1.3137	-2.27904e-10	0.000138261	-1.28427	-2.27904e-10
145998592	rs17409291	6.99205e-11	-1.80443	0.351363	0.000153231	-1.77364	0.688966	0.00017306	-1.75318	0.693401
145999306	rs112431496	6.66577e-11	-1.80733	0.306473	0.000141851	-1.76911	0.607269	0.000160242	-1.74791	0.611183
146000132	rs11889988	8.42915e-11	-1.47939e-10	-1.26614	0.000131103	-1.47939e-10	-1.24064	0.000144367	-1.47939e-10	-1.24106
146000204	rs60168307	9.81127e-11	-1.47939e-10	-1.11431	0.000152468	-1.47939e-10	-1.08966	0.000168867	-1.47939e-10	-1.0843
146000929	rs139066049	1.40985e-10	-1.47939e-10	-0.751773	0.000185919	-1.47939e-10	-0.891306	0.000206313	-1.47939e-10	-0.88402
146001384	rs74418515	4.83534e-11	-1.82189	-2.27904e-10	7.28376e-05	-1.82838	-2.27904e-10	8.06591e-05	-1.82318	-2.27904e-10
146002388	rs17409305	6.94385e-11	-1.81135	0.351363	0.000155025	-1.762	0.688966	0.000175412	-1.73968	0.693401
146003188	rs17409319	6.7094e-11	-1.8059	0.31157	0.000142315	-1.7714	0.612822	0.000160708	-1.75056	0.616741
146003936	rs13028192	4.93153e-11	-1.80219	-2.27904e-10	7.51322e-05	-1.79737	-2.27904e-10	8.24846e-05	-1.8008	-2.27904e-10
146006330	rs148398982	1.14849e-10	-0.956804	-2.27904e-10	0.000100325	-1.50821	-2.27904e-10	0.000112569	-1.48985	-2.27904e-10
146006855	rs17409360	5.38359e-11	-1.71449	-2.27904e-10	7.57244e-05	-1.78952	-2.27904e-10	8.36099e-05	-1.78725	-2.27904e-10
146007205	rs62167201	6.03469e-11	-1.80797	0.207654	0.000130541	-1.77228	0.527353	0.000147401	-1.75157	0.531305
146007465	rs113035174	5.0198e-11	-1.78445	-2.27904e-10	8.78056e-05	-1.64149	-2.27904e-10	9.63328e-05	-1.64561	-2.27904e-10
146007537	rs62167202	6.00585e-11	-1.80733	0.202222	0.000130175	-1.76911	0.521373	0.000147058	-1.74791	0.525319
146007641	rs17481270	6.01017e-11	-1.80871	0.204323	0.000129033	-1.76678	0.510235	0.000145942	-1.74521	0.515002
146008385	rs185994381	8.15965e-11	-1.29864	-2.27904e-10	0.0001739	-0.95814	-2.27904e-10	0.000199889	-0.915651	-2.27904e-10
146010000	rs17481305	5.93583e-11	-1.80871	0.191878	0.000129	-1.76678	0.509981	0.000145783	-1.74521	0.513915
146010303	rs140335329	1.37129e-10	-1.47939e-10	-0.779501	0.000181529	-1.47939e-10	-0.915201	0.000201398	-1.47939e-10	-0.90813
146010835	rs71428054	1.71691e-11	-1.65677	-1.20055	2.1718e-05	-1.80417	-1.23431	2.38004e-05	-1.80888	-1.23484
146011003	rs10203763	4.91038e-11	-1.62479	-0.181699	6.89565e-05	-1.81922	-0.0639238	7.58478e-05	-1.82311	-0.0615747
146011463	rs76982273	4.80893e-11	-1.82736	-2.27904e-10	8.74023e-05	-1.6461	-2.27904e-10	9.90902e-05	-1.61738	-2.27904e-10
146012186	rs74393431	1.57467e-10	-1.47939e-10	-0.641207	0.000302479	-1.47939e-10	-0.404606	0.000337568	-1.47939e-10	-0.391649
146012327	rs77796457	5.65371e-11	-1.66553	-2.27904e-10	7.78017e-05	-1.76245	-2.27904e-10	8.59286e-05	-1.7599	-2.27904e-10
146013692	rs116718979	4.80295e-11	-1.82861	-2.27904e-10	8.19702e-05	-1.71026	-2.27904e-10	8.93704e-05	-1.72063	-2.27904e-10
146013961	rs140542905	1.0111e-10	-1.08421	-2.27904e-10	9.77458e-05	-1.53425	-2.27904e-10	0.000110517	-1.50824	-2.27904e-10
146014017	rs1445299	5.72672e-11	-1.6527	-2.27904e-10	7.74928e-05	-1.76643	-2.27904e-10	8.56069e-05	-1.76365	-2.27904e-10
146014437	rs112991607	4.86499e-11	-1.81578	-2.27904e-10	7.71712e-05	-1.77059	-2.27904e-10	8.63141e-05	-1.75542	-2.27904e-10
146014619	rs1816890	1.42892e-11	-1.75224	-1.28869	2.76377e-05	-1.50055	-1.29688	3.02356e-05	-1.50772	-1.29668
146014787	rs71428055	1.51892e-10	-0.677253	-2.27904e-10	0.000333747	-0.306234	-2.27904e-10	0.000390196	-0.246767	-2.27904e-10
146015229	rs114964326	7.12407e-11	-1.43436	-2.27904e-10	0.000260485	-0.554071	-2.27904e-10	0.000267523	-0.624208	-2.27904e-10
146015334	rs6756883	7.15567e-11	-1.66411	0.234174	0.00012094	-1.82814	0.506817	0.000133476	-1.82935	0.509857
146015947	rs1445300	3.91934e-11	-1.8224	-0.209518	9.90108e-05	-1.63428	0.112896	0.000113306	-1.59874	0.115418
146016278	rs62167203	4.08925e-11	-1.82399	-0.165487	0.000104255	-1.64279	0.173018	0.00011922	-1.608	0.17555
146016572	rs17409500	6.31908e-11	-1.55427	-2.27904e-10	8.19082e-05	-1.71102	-2.27904e-10	9.07053e-05	-1.7058	-2.27904e-10
146017296	rs62167204	3.96187e-11	-1.82336	-0.197766	9.61381e-05	-1.68704	0.136206	0.000109477	-1.65641	0.138706
146017458	rs185036301	2.24101e-10	-1.47939e-10	-0.288329	0.000337476	-1.47939e-10	-0.295123	0.000374717	-1.47939e-10	-0.287243
146017755	rs75966369	8.08949e-11	-1.30727	-2.27904e-10	7.29018e-05	-1.8275	-2.27904e-10	8.01992e-05	-1.8289	-2.27904e-10
146020412	rs142202753	5.28646e-11	-1.73269	-2.27904e-10	8.55257e-05	-1.6678	-2.27904e-10	9.08893e-05	-1.70377	-2.27904e-10
146020452	rs967295	3.96242e-11	-1.82322	-0.197766	0.000100913	-1.63856	0.136206	0.000115437	-1.60339	0.138706
146020837	rs72993337	4.10436e-11	-1.82957	-0.156222	0.000103372	-1.68983	0.211549	0.00011773	-1.65952	0.2145
146022310	rs113774217	7.00816e-11	-1.45076	-2.27904e-10	7.98277e-05	-1.73675	-2.27904e-10	8.82571e-05	-1.73316	-2.27904e-10
146022438	rs17481424	3.9769e-11	-1.82153	-0.195805	0.000102013	-1.62996	0.138444	0.000116783	-1.59404	0.140946
146022590	rs71428056	6.09677e-11	-1.59008	-2.27904e-10	8.82291e-05	-1.63668	-2.27904e-10	9.65504e-05	-1.64335	-2.27904e-10
146022682	rs2008155	1.77016e-10	-0.524183	-2.27904e-10	0.000237612	-0.645977	-2.27904e-10	0.000264387	-0.636001	-2.27904e-10
146022997	rs62167206	3.9769e-11	-1.82153	-0.195805	0.000102013	-1.62996	0.138444	0.000116783	-1.59404	0.140946
146023607	rs10928243	8.97049e-11	-1.61352	0.409619	0.000134008	-1.7724	0.553689	0.000149391	-1.76736	0.560509
146025140	rs62167207	3.97859e-11	-1.81875	-0.198163	0.000103051	-1.61715	0.135753	0.000118099	-1.58014	0.138253
146025182	rs76813204	9.47541e-11	-1.47939e-10	-1.14914	0.000163106	-1.47939e-10	-1.02222	0.000180909	-1.47939e-10	-1.01542
146027193	rs13412382	6.2952e-11	-1.75484	0.19679	0.000120188	-1.82238	0.494822	0.000133289	-1.81913	0.498236
146028403	rs72617097	1.27656e-10	-1.47939e-10	-0.851086	0.000257592	-1.47939e-10	-0.565239	0.000292483	-1.47939e-10	-0.535008
146028558	rs13003259	7.3685e-10	-1.60897	2.51093	0.000997294	-1.82567	2.6141	0.0012215	-1.82326	2.71768
146029072	rs138606100	1.53466e-10	-1.47939e-10	-0.666943	0.000192413	-1.47939e-10	-0.856973	0.000213475	-1.47939e-10	-0.849896
146030581	rs13385877	5.57536e-11	-1.67948	-2.27904e-10	8.43225e-05	-1.68197	-2.27904e-10	9.44895e-05	-1.66493	-2.27904e-10
146030590	rs13385881	1.3726e-11	-1.80272	-1.27842	2.49121e-05	-1.60843	-1.29284	2.72528e-05	-1.6157	-1.29255
146031558	rs113747019	4.14173e-11	-1.81688	-0.15985	0.000111585	-1.60921	0.207377	0.000128021	-1.57155	0.210325
146031994	rs7572589	7.90323e-11	-1.82854	0.497967	0.000215825	-1.36907	0.626919	0.000243307	-1.35633	0.637238
146032023	rs62167208	4.11317e-11	-1.81899	-0.164656	0.000109977	-1.61819	0.201851	0.000126082	-1.58128	0.204793
146033184	rs1117116	6.84109e-11	-1.82314	0.348248	0.000176324	-1.42831	0.484015	0.000198619	-1.41641	0.494388
146033681	rs62167209	4.06999e-11	-1.81796	-0.176244	0.000109007	-1.61372	0.188519	0.000125014	-1.57644	0.191448
146033958	rs9287369	1.48766e-11	-1.71794	-1.28269	3.15473e-05	-1.37032	-1.2948	3.43429e-05	-1.38245	-1.29457
146034325	rs76101206	1.82693e-11	-1.77502	-1.02018	3.05593e-05	-1.72296	-0.973985	3.44637e-05	-1.70331	-0.970201
146034665	rs4662236	6.92916e-11	-1.4621	-2.27904e-10	8.87295e-05	-1.63102	-2.27904e-10	9.86613e-05	-1.62172	-2.27904e-10
146034723	rs4233570	1.53812e-11	-1.6961	-1.27117	3.23547e-05	-1.35147	-1.28838	3.5298e-05	-1.36156	-1.28803
146035049	rs62167210	7.44186e-11	-1.82791	0.437189	0.000190528	-1.70492	0.838107	0.000214407	-1.68814	0.842597
146035130	rs2381710	7.71593e-11	-1.82635	0.471795	0.000203822	-1.39919	0.599821	0.000229662	-1.38687	0.610068
146035275	rs4662237	1.58015e-11	-1.67027	-1.27005	3.41992e-05	-1.29675	-1.28766	3.73009e-05	-1.3071	-1.28729
146035401	rs4662238	1.53812e-11	-1.6961	-1.27117	3.23547e-05	-1.35147	-1.28838	3.5298e-05	-1.36156	-1.28803
146036140	rs10169888	1.56006e-11	-1.69089	-1.26223	3.44986e-05	-1.3047	-1.271	3.74615e-05	-1.31756	-1.27254
146036615	rs62167211	7.85054e-11	-1.82927	0.492015	0.000205343	-1.69082	0.898883	0.0002313	-1.67314	0.903436
146037564	rs895219	6.7908e-11	-1.48227	-2.27904e-10	8.88098e-05	-1.63012	-2.27904e-10	9.86047e-05	-1.6223	-2.27904e-10
146038445	rs62167212	2.23816e-09	2.01298	-2.27904e-10	0.00105077	0.84066	-2.27904e-10	0.00116206	0.844536	-2.27904e-10
146038678	rs78191828	4.90067e-10	0.494116	-2.27904e-10	0.000319446	-0.350028	-2.27904e-10	0.000326014	-0.426474	-2.27904e-10
146039027	rs6750386	8.18578e-11	-1.82635	0.530906	0.000216684	-1.39919	0.661014	0.000244194	-1.38687	0.671424
146039101	rs58930260	6.96394e-11	-1.45709	-2.27904e-10	9.03614e-05	-1.6128	-2.27904e-10	0.000100369	-1.60456	-2.27904e-10
146039170	rs62167213	6.76616e-11	-1.48591	-2.27904e-10	8.97626e-05	-1.61945	-2.27904e-10	9.97349e-05	-1.6109	-2.27904e-10
146039529	rs2381711	1.53885e-11	-1.70295	-1.26386	3.24631e-05	-1.35296	-1.28355	3.53691e-05	-1.36445	-1.28313
146039752	rs62167214	7.19432e-11	-1.42455	-2.27904e-10	9.26529e-05	-1.58776	-2.27904e-10	0.000103072	-1.57799	-2.27904e-10
146039791	rs56679869	1.34471e-10	-1.79857	0.999495	0.000294712	-1.5462	1.11559	0.00033582	-1.5037	1.10687
146040086	rs17481452	1.42783e-10	-1.8035	1.0644	0.000310214	-1.56145	1.1821	0.000353048	-1.52007	1.17326
146041295	rs10203950	5.45927e-11	-1.70964	0.00911515	0.000181654	-1.08916	0.174645	0.000207376	-1.06089	0.182005
146042234	rs2197362	3.75398e-11	-1.58907	-0.485955	0.000117247	-1.04771	-0.30463	0.000138737	-0.979398	-0.301438
146042568	rs72860535	2.01466e-10	-0.394802	-2.27904e-10	0.000128249	-1.26264	-2.27904e-10	0.000142036	-1.25733	-2.27904e-10
146042595	rs138281946	1.02254e-10	-1.07296	-2.27904e-10	0.000471473	0.0392442	-2.27904e-10	0.000552743	0.101479	-2.27904e-10
146043010	rs12691707	3.46807e-11	-1.31488	-0.839358	5.55033e-05	-1.24322	-0.856954	6.18144e-05	-1.23328	-0.856003
146043385	rs77436397	8.44186e-11	-1.47939e-10	-1.26464	0.000130905	-1.47939e-10	-1.24215	0.000144657	-1.47939e-10	-1.23905
146043472	rs141829143	4.94487e-11	-1.79949	-2.27904e-10	7.29527e-05	-1.82681	-2.27904e-10	8.01802e-05	-1.82914	-2.27904e-10
146043983	rs17481466	6.79871e-11	-1.48111	-2.27904e-10	0.000159162	-1.0467	-2.27904e-10	0.000180875	-1.01561	-2.27904e-10
146044052	rs1822881	1.83644e-10	-1.52266	1.03523	0.000218543	-1.81524	1.08561	0.000248372	-1.81483	1.11634
146045060	rs17409597	5.03615e-09	1.24204	1.58193	0.00174608	-0.211987	1.5605	0.00217781	-0.191039	1.6637
146045565	rs11687420	1.76049e-10	-1.60238	1.07272	0.000213635	-1.78144	1.02909	0.000242408	-1.78089	1.05809
146045643	rs62167216	1.57101e-09	1.55576	0.103291	0.00069398	0.188127	0.237699	0.000861918	0.224391	0.321355
146045655	rs12998573	1.68929e-09	1.61914	0.112505	0.000772599	0.27952	0.253623	0.000956195	0.312137	0.33741
146045741	rs34457764	4.87318e-11	-1.81409	-2.27904e-10	7.76777e-05	-1.76405	-2.27904e-10	8.53288e-05	-1.7669	-2.27904e-10
146046344	rs1445304	4.12414e-10	-0.0317525	0.353356	0.000976459	-0.306744	1.07406	0.00116257	-0.294128	1.1391
146047105	rs1445305	6.7524e-11	-0.870684	-0.617259	0.000326865	-0.226461	-0.100611	0.000352768	-0.237513	-0.110092
146047147	rs79401543	1.9339e-10	-1.47939e-10	-0.435716	0.000304607	-1.47939e-10	-0.397594	0.000345043	-1.47939e-10	-0.369747
146047148	rs10199895	4.81151e-11	-1.82683	-2.27904e-10	7.29283e-05	-1.82714	-2.27904e-10	8.05764e-05	-1.82421	-2.27904e-10
146047666	rs74451754	4.90633e-11	-1.80731	-2.27904e-10	7.69509e-05	-1.77345	-2.27904e-10	8.44616e-05	-1.77712	-2.27904e-10
146047790	rs72860543	4.11531e-10	-0.0899553	0.409414	0.00165645	0.132276	1.16354	0.00209391	0.204287	1.22909
146049676	rs35484537	4.36053e-10	1.66634	-1.289	0.000909295	1.99288	-1.29683	0.00116484	2.14363	-1.29671
146050106	rs36081742	1.83331e-10	0.602863	-1.09199	0.000269415	0.612496	-1.13286	0.000317849	0.680168	-1.13201
146050955	rs10187272	1.18059e-09	-1.15365	2.527	0.00877957	0.336038	2.62753	0.0108595	0.321344	2.75804
146051752	rs10496976	3.90056e-10	-1.06907	1.33494	0.00366503	0.485437	1.60454	0.00450436	0.470243	1.72914
146051973	rs111910549	1.09672e-10	-1.00293	-2.27904e-10	0.000252152	-0.586585	-2.27904e-10	0.000297892	-0.516685	-2.27904e-10
146052043	rs55980532	3.12883e-11	-0.980948	-1.27623	0.000116056	-0.342814	-1.01973	0.000125254	-0.355592	-1.02748
146052765	rs56315201	3.01103e-11	-1.02013	-1.27543	0.000105031	-0.445357	-1.01701	0.000113023	-0.461036	-1.02479
146052775	rs75852062	2.66245e-09	2.18658	-2.27904e-10	0.00264718	1.76463	-2.27904e-10	0.00313578	1.83722	-2.27904e-10
146052776	rs77025596	2.66245e-09	2.18658	-2.27904e-10	0.00264718	1.76463	-2.27904e-10	0.00313578	1.83722	-2.27904e-10
146053154	rs78763186	3.04908e-11	-1.00757	-1.27543	0.000112336	-0.378118	-1.01701	0.000121253	-0.390743	-1.02479
146053387	rs6710241	2.08056e-11	-1.74307	-0.922139	4.89842e-05	-1.75469	-0.470432	5.75785e-05	-1.73199	-0.428276
146053606	rs75330753	9.18332e-11	-1.47939e-10	-1.18045	0.00013993	-1.47939e-10	-1.17547	0.00015356	-1.47939e-10	-1.17932
146054849	rs1838381	4.75608e-11	-1.77719	-0.0612239	0.000135987	-1.78616	0.582096	0.000161693	-1.76849	0.640773
146055068	rs147298469	9.14601e-10	-1.47939e-10	1.11806	0.000897995	-1.47939e-10	0.683547	0.000988852	-1.47939e-10	0.68313
146055736	rs35536462	1.60697e-10	0.518655	-1.13956	0.00021139	0.412274	-1.17519	0.000248499	0.476476	-1.17445
146057728	rs67228941	3.91131e-10	1.55673	-1.28812	0.000813951	1.88162	-1.29633	0.00102642	2.01662	-1.2962
146058646	rs16824761	1.00038e-09	-1.29719	2.5049	0.00744605	0.0646415	2.73418	0.0092637	0.0512578	2.86919
146058726	rs13003470	4.50126e-10	1.69937	-1.29027	0.000972829	2.06111	-1.29752	0.00123106	2.19963	-1.29741
146058877	rs75287887	9.11428e-10	1.11459	-2.27904e-10	0.000619196	0.311804	-2.27904e-10	0.000690673	0.324252	-2.27904e-10
146060422	rs55639614	1.41114e-11	-1.76279	-1.29066	4.60517e-05	-1.21306	-1.0738	5.09036e-05	-1.20212	-1.08136
146060858	rs13423475	2.71441e-10	-1.24687	1.15019	0.0022736	0.128757	1.48374	0.00280223	0.11748	1.60728
146060909	rs73962297	3.48864e-10	0.154256	-2.27904e-10	0.000301353	-0.408334	-2.27904e-10	0.000325893	-0.426844	-2.27904e-10
146061250	rs74631846	1.39953e-11	-1.7716	-1.29011	4.57614e-05	-1.22202	-1.07115	5.05421e-05	-1.21185	-1.07876
146062636	rs77701305	1.49433e-10	-1.47939e-10	-0.693579	0.000272616	-1.47939e-10	-0.508555	0.000304006	-1.47939e-10	-0.496366
146063613	rs145821561	4.8075e-11	-1.82766	-2.27904e-10	7.32331e-05	-1.82297	-2.27904e-10	8.06033e-05	-1.82388	-2.27904e-10
146064667	rs113469670	4.21427e-10	0.343222	-2.27904e-10	0.000394437	-0.139157	-2.27904e-10	0.000422855	-0.166387	-2.27904e-10
146065101	rs76267778	1.03053e-10	-1.06518	-2.27904e-10	0.000242717	-0.624723	-2.27904e-10	0.000286505	-0.555658	-2.27904e-10
146065332	rs111980433	6.0646e-11	-1.59537	-2.27904e-10	0.000103085	-1.48106	-2.27904e-10	0.000117757	-1.44479	-2.27904e-10
146065560	rs146805261	4.79775e-11	-1.82969	-2.27904e-10	7.27943e-05	-1.82898	-2.27904e-10	8.01277e-05	-1.82979	-2.27904e-10
146065640	rs1445302	2.10967e-10	-1.36307	1.01435	0.00168062	-0.0896005	1.3999	0.00206865	-0.10023	1.52147
146066008	rs78434477	1.38818e-11	-1.78198	-1.28786	4.46556e-05	-1.25668	-1.06096	4.9298e-05	-1.24679	-1.06874
146066118	rs2166088	2.99629e-10	-1.349	1.35111	0.0023922	-0.0625203	1.72587	0.0029664	-0.073232	1.85492
146066283	rs34219305	5.81885e-10	1.96133	-1.29548	0.00122855	2.29681	-1.29984	0.00156892	2.44453	-1.2998
146066503	rs72860563	8.42821e-11	-1.70548	0.439228	0.000179811	-1.6921	0.76739	0.000205165	-1.68897	0.799369
146066999	rs114654100	5.13751e-11	-1.76127	-2.27904e-10	8.6524e-05	-1.6562	-2.27904e-10	9.50684e-05	-1.65882	-2.27904e-10
146067503	rs77006103	1.38711e-11	-1.78394	-1.28668	4.45784e-05	-1.26348	-1.05588	4.92058e-05	-1.25366	-1.06374
146067879	rs76226453	4.05312e-10	0.304232	-2.27904e-10	0.000381111	-0.173528	-2.27904e-10	0.000408682	-0.200478	-2.27904e-10
146068096	rs7609091	4.61803e-10	1.73164	-1.29693	0.00103208	2.12295	-1.30023	0.00131374	2.26743	-1.3002
146068391	rs73962299	5.24739e-10	0.562476	-2.27904e-10	0.000891583	0.676381	-2.27904e-10	0.00104909	0.742267	-2.27904e-10
146068496	rs17409653	4.49334e-10	1.70414	-1.29679	0.00100263	2.09396	-1.3002	0.00127558	2.23792	-1.30017
146069157	rs112657232	5.62865e-11	-1.66997	-2.27904e-10	8.81165e-05	-1.63796	-2.27904e-10	9.30755e-05	-1.68	-2.27904e-10
146069517	rs79097064	1.40347e-11	-1.77481	-1.28408	4.64727e-05	-1.23249	-1.04527	5.13015e-05	-1.2224	-1.0533
146069778	rs76513496	2.17071e-11	-1.82566	-0.797123	4.20592e-05	-1.75804	-0.6195	4.67197e-05	-1.75279	-0.616458
146069920	rs56225718	3.55285e-10	0.172496	-2.27904e-10	0.000306044	-0.392889	-2.27904e-10	0.000330933	-0.4115	-2.27904e-10
146069923	rs113747797	1.0451e-10	-1.05115	-2.27904e-10	0.000237638	-0.64587	-2.27904e-10	0.000280278	-0.577633	-2.27904e-10
146070089	rs58073177	1.72557e-11	-1.55673	-1.29555	2.47013e-05	-1.79278	-1.11699	2.71918e-05	-1.78708	-1.12341
146070148	rs80310165	3.55285e-10	0.172496	-2.27904e-10	0.000306044	-0.392889	-2.27904e-10	0.000330933	-0.4115	-2.27904e-10
146070282	rs113751998	1.34632e-10	0.4243	-1.22218	0.000221377	0.476806	-1.19356	0.000268751	0.574606	-1.19424
146070695	rs62167238	1.34632e-10	0.4243	-1.22218	0.000221377	0.476806	-1.19356	0.000268751	0.574606	-1.19424
146071387	rs17481550	5.24739e-10	0.562476	-2.27904e-10	0.000891583	0.676381	-2.27904e-10	0.00104909	0.742267	-2.27904e-10
146071853	rs10180522	8.09031e-11	-1.71026	0.403083	0.000176448	-1.67992	0.736328	0.000201196	-1.6774	0.768267
146072043	rs116931287	1.51828e-10	-1.47939e-10	-0.677677	0.000140252	-1.47939e-10	-1.17318	0.000154931	-1.47939e-10	-1.17043
146072174	rs115576779	5.24588e-11	-1.7404	-2.27904e-10	7.48826e-05	-1.8007	-2.27904e-10	8.18778e-05	-1.80819	-2.27904e-10
146072584	rs73962301	5.32225e-10	0.576642	-2.27904e-10	0.000904603	0.690879	-2.27904e-10	0.00106462	0.756955	-2.27904e-10
146072805	rs73962302	5.32225e-10	0.576642	-2.27904e-10	0.000904603	0.690879	-2.27904e-10	0.00106462	0.756955	-2.27904e-10
146073277	rs79553859	6.07871e-11	-1.59305	-2.27904e-10	0.000122565	-1.30798	-2.27904e-10	0.000133824	-1.31689	-2.27904e-10
146073677	rs12479082	3.72119e-10	0.218788	-2.27904e-10	0.000318297	-0.353633	-2.27904e-10	0.000344095	-0.372497	-2.27904e-10
146074219	rs149880427	2.59882e-09	-1.47939e-10	2.16239	0.00454526	-1.47939e-10	2.30522	0.00500731	-1.47939e-10	2.30524
146074300	rs73964003	3.75413e-10	0.227601	-2.27904e-10	0.000320688	-0.34615	-2.27904e-10	0.000346663	-0.365062	-2.27904e-10
146074566	rs79336376	1.02825e-10	-1.0674	-2.27904e-10	0.000232918	-0.665931	-2.27904e-10	0.000274554	-0.598267	-2.27904e-10
146074587	rs79661939	1.4093e-11	-1.77692	-1.27783	4.74034e-05	-1.23948	-1.01844	5.22973e-05	-1.22945	-1.02702
146074994	rs78898493	8.71998e-11	-1.23222	-2.27904e-10	0.000104457	-1.46784	-2.27904e-10	0.000119437	-1.43062	-2.27904e-10
146075286	rs77491762	1.40733e-11	-1.77899	-1.27716	4.7018e-05	-1.24644	-1.01965	5.18767e-05	-1.23647	-1.02808
146075538	rs76960191	5.21124e-11	-1.74702	-2.27904e-10	0.00012025	-1.32705	-2.27904e-10	0.000130643	-1.34095	-2.27904e-10
146075986	rs193148872	4.32918e-10	-1.47939e-10	0.370124	0.000623171	-1.47939e-10	0.318203	0.000696229	-1.47939e-10	0.332263
146076433	rs80182591	5.55655e-10	0.619722	-2.27904e-10	0.000945376	0.734965	-2.27904e-10	0.00111324	0.801613	-2.27904e-10
146076595	rs78446654	1.41272e-11	-1.77692	-1.2754	4.76324e-05	-1.23948	-1.01362	5.2553e-05	-1.22945	-1.02214
146076738	rs77668256	3.25757e-10	0.0857265	-2.27904e-10	0.000447472	-0.0130027	-2.27904e-10	0.00054188	0.0816306	-2.27904e-10
146076778	rs13005641	2.21471e-11	-1.77459	-0.828126	6.5968e-05	-1.68815	-0.239302	7.48604e-05	-1.70822	-0.189572
146076896	rs112280524	9.95886e-11	-1.09938	-2.27904e-10	0.000223877	-0.705522	-2.27904e-10	0.000263595	-0.639003	-2.27904e-10
146077047	rs10176428	4.04377e-10	-1.03503	1.33696	0.00362978	0.406585	1.67372	0.00464495	0.429142	1.80098
146077791	rs6722986	1.41304e-11	-1.78102	-1.27108	4.76498e-05	-1.25335	-0.999389	5.25549e-05	-1.24344	-1.00812
146077842	rs6723081	1.87633e-11	-1.47003	-1.2985	2.46753e-05	-1.77608	-1.13473	2.72839e-05	-1.76614	-1.14098
146078481	rs72860574	1.72047e-10	0.736008	-1.28867	0.000242267	0.644671	-1.27125	0.000300606	0.764186	-1.2718
146078530	rs12615682	2.15181e-11	-1.79357	-0.83796	6.18453e-05	-1.73791	-0.254069	7.05041e-05	-1.75306	-0.204682
146078814	rs62167239	2.34442e-11	-1.3164	-1.2294	3.34293e-05	-1.38216	-1.22503	3.80661e-05	-1.34901	-1.22509
146079174	rs17481592	9.90481e-11	-1.10482	-2.27904e-10	0.00022237	-0.712277	-2.27904e-10	0.000261769	-0.645954	-2.27904e-10
146079223	rs79529897	5.36739e-11	-1.7175	-2.27904e-10	0.000163268	-1.02122	-2.27904e-10	0.000181652	-1.01132	-2.27904e-10
146079446	rs75075839	1.41981e-11	-1.77899	-1.26832	4.83996e-05	-1.24644	-0.990689	5.33783e-05	-1.23647	-0.999543
146080159	rs11683947	1.96877e-11	-1.42008	-1.30035	2.43891e-05	-1.75577	-1.16671	2.70294e-05	-1.74417	-1.17232
146080228	rs1992616	1.36528e-11	-1.80286	-1.28362	4.19731e-05	-1.33616	-1.04343	4.62907e-05	-1.32699	-1.05148
146080769	rs16855358	2.15929e-11	-1.77025	-0.857815	6.35188e-05	-1.68124	-0.284046	7.19695e-05	-1.70181	-0.235363
146080971	rs17481606	1.7095e-10	0.736008	-1.29506	0.000239661	0.644671	-1.28206	0.000297407	0.764186	-1.2825
146081232	rs13002665	4.79851e-11	-1.82953	-2.27904e-10	7.38921e-05	-1.81401	-2.27904e-10	8.13594e-05	-1.81454	-2.27904e-10
146081783	rs76454694	1.04523e-10	-1.47939e-10	-1.05102	0.000172348	-1.47939e-10	-0.9671	0.00019138	-1.47939e-10	-0.959153
146082154	rs78942374	4.96907e-11	-1.79461	-2.27904e-10	7.28283e-05	-1.82851	-2.27904e-10	8.03812e-05	-1.82663	-2.27904e-10
146082440	rs10188215	4.1516e-10	-0.958653	1.28689	0.00384396	0.533519	1.60412	0.00491465	0.556705	1.72986
146082589	rs10175957	2.13688e-11	-1.76243	-0.876058	6.25388e-05	-1.66904	-0.311791	7.07514e-05	-1.69047	-0.263769
146082698	rs78972380	8.18178e-11	-1.47939e-10	-1.29593	0.000131375	-1.47939e-10	-1.23856	0.000145254	-1.47939e-10	-1.23493
146083333	rs10496977	5.95739e-10	0.689377	-2.27904e-10	0.00101521	0.806228	-2.27904e-10	0.00119656	0.873789	-2.27904e-10
146084180	rs34521840	4.79706e-11	-1.82984	-2.27904e-10	7.37035e-05	-1.81657	-2.27904e-10	8.11554e-05	-1.81705	-2.27904e-10
146084289	rs56744548	1.40728e-11	-1.78495	-1.27124	4.7626e-05	-1.26705	-0.98619	5.25063e-05	-1.25726	-0.995227
146084738	rs59491189	1.40752e-11	-1.783	-1.27301	4.76711e-05	-1.26022	-0.992071	5.25636e-05	-1.25037	-1.00102
146085089	rs17481648	5.95736e-10	-0.642071	1.33144	0.000522252	-1.52719	1.66872	0.000673766	-1.49681	1.79628
146085162	rs75452486	5.40394e-10	0.591873	-2.27904e-10	0.000491557	0.0809609	-2.27904e-10	0.000526063	0.0520065	-2.27904e-10
146085621	rs147033380	1.01923e-10	-1.07621	-2.27904e-10	0.000295144	-0.429153	-2.27904e-10	0.000339806	-0.385039	-2.27904e-10
146085848	rs16824775	5.86934e-11	-0.365111	-1.26299	0.000182896	0.361546	-1.26925	0.000208589	0.398927	-1.27198
146086267	rs141747508	9.65821e-11	-1.13003	-2.27904e-10	0.000274165	-0.502887	-2.27904e-10	0.000315284	-0.45994	-2.27904e-10
146086607	rs17409765	5.79467e-10	0.661684	-2.27904e-10	0.000986849	0.777899	-2.27904e-10	0.00116272	0.845098	-2.27904e-10
146086702	rs72860585	1.91618e-11	-1.82137	-0.926134	3.67005e-05	-1.74271	-0.771118	4.07739e-05	-1.73694	-0.768436
146086804	rs146175949	5.8768e-10	-1.47939e-10	0.675757	0.000777826	-1.47939e-10	0.539886	0.000849976	-1.47939e-10	0.531794
146087653	rs7590923	4.10065e-11	-1.17623	-0.810466	7.86566e-05	-0.985323	-0.766204	9.57347e-05	-0.928567	-0.723267
146087751	rs145693741	1.05936e-09	1.26499	-2.27904e-10	0.000252114	-0.586738	-2.27904e-10	0.000256303	-0.667053	-2.27904e-10
146088142	rs76045440	5.88965e-11	-1.62464	-2.27904e-10	8.70115e-05	-1.65058	-2.27904e-10	9.38662e-05	-1.67154	-2.27904e-10
146088170	rs1445307	4.08557e-11	-1.16402	-0.826355	7.85443e-05	-0.971456	-0.781499	9.56587e-05	-0.914244	-0.738384
146088197	rs76445040	4.88297e-10	0.490498	-2.27904e-10	0.000449282	-0.00896676	-2.27904e-10	0.000481153	-0.037229	-2.27904e-10
146088625	rs79782117	5.32683e-09	-1.47939e-10	2.88009	0.0150323	-1.47939e-10	3.50134	0.0193793	-1.47939e-10	3.65855
146089033	rs78877375	4.87551e-11	-1.81362	-2.27904e-10	0.000102465	-1.4871	-2.27904e-10	0.000112435	-1.49104	-2.27904e-10
146089204	rs73964008	3.82865e-10	0.247258	-2.27904e-10	0.000326088	-0.32945	-2.27904e-10	0.000352463	-0.348468	-2.27904e-10
146089267	rs1822882	2.03107e-11	-1.76518	-0.924101	5.81597e-05	-1.67329	-0.380135	6.57111e-05	-1.69443	-0.33372
146089530	rs7598244	9.95886e-11	-1.09938	-2.27904e-10	0.000223877	-0.705522	-2.27904e-10	0.000263595	-0.639003	-2.27904e-10
146089614	rs183528028	1.69913e-10	-0.565138	-2.27904e-10	8.71964e-05	-1.64845	-2.27904e-10	9.33569e-05	-1.67699	-2.27904e-10
146089754	rs6735129	5.86388e-11	-1.62903	-2.27904e-10	7.27584e-05	-1.82947	-2.27904e-10	8.01204e-05	-1.82988	-2.27904e-10
146090174	rs10496978	6.49549e-10	-0.57768	1.35353	0.000549262	-1.50924	1.7012	0.000709054	-1.47884	1.82936
146090293	rs55699770	1.36222e-11	-1.80853	-1.28019	4.19993e-05	-1.36149	-1.01748	4.6285e-05	-1.35255	-1.02605
146090384	rs76303169	5.84496e-11	-1.63226	-2.27904e-10	7.27577e-05	-1.82948	-2.27904e-10	8.02059e-05	-1.82882	-2.27904e-10
146090630	rs7588120	3.86279e-10	0.256135	-2.27904e-10	0.000328558	-0.321904	-2.27904e-10	0.000355116	-0.34097	-2.27904e-10
146090647	rs78992624	5.91041e-11	-1.62112	-2.27904e-10	7.27908e-05	-1.82903	-2.27904e-10	8.01346e-05	-1.82971	-2.27904e-10
146091240	rs77181456	1.00079e-10	-1.09446	-2.27904e-10	0.000225246	-0.699425	-2.27904e-10	0.000265254	-0.632728	-2.27904e-10
146092756	rs13407123	1.00208e-10	-1.55654	0.463362	0.00016569	-1.77756	0.771062	0.00018854	-1.77721	0.803105
146093003	rs73964009	6.04975e-11	-0.34425	-1.25357	0.000180176	0.354142	-1.27683	0.000205914	0.393236	-1.27919
146093014	rs73964010	5.18792e-10	0.551077	-2.27904e-10	0.000881241	0.664713	-2.27904e-10	0.00103677	0.730447	-2.27904e-10
146093092	rs10177949	3.68869e-11	-1.17623	-0.916338	7.08533e-05	-0.985323	-0.870683	8.59557e-05	-0.928567	-0.831016
146093119	rs17409807	5.88111e-11	-0.374914	-1.25118	0.000173309	0.316929	-1.27847	0.000198017	0.35569	-1.28075
146093170	rs77549031	5.97284e-11	-1.61062	-2.27904e-10	7.28495e-05	-1.82822	-2.27904e-10	8.01715e-05	-1.82925	-2.27904e-10
146093473	rs117329741	9.29313e-11	-1.47939e-10	-1.16856	0.000133104	-1.47939e-10	-1.22548	0.000145983	-1.47939e-10	-1.22993
146093594	rs7587356	5.1149e-10	0.536903	-2.27904e-10	0.000868547	0.650205	-2.27904e-10	0.00102164	0.715748	-2.27904e-10
146093914	rs114633476	1.60832e-10	-0.620068	-2.27904e-10	0.00012485	-1.28951	-2.27904e-10	0.000137887	-1.28698	-2.27904e-10
146093918	rs56222306	1.36968e-11	-1.79558	-1.28768	4.30443e-05	-1.30649	-1.0479	4.74834e-05	-1.29704	-1.05599
146094224	rs78006276	5.97284e-11	-1.61062	-2.27904e-10	7.28495e-05	-1.82822	-2.27904e-10	8.01715e-05	-1.82925	-2.27904e-10
146095070	rs1516144	5.8554e-11	-0.374914	-1.25556	0.000173846	0.316929	-1.27538	0.000198599	0.35569	-1.27782
146095406	rs17409821	9.17e-11	-1.1819	-2.27904e-10	0.00020197	-0.808499	-2.27904e-10	0.000237071	-0.745053	-2.27904e-10
146095468	rs12373773	1.35941e-11	-1.79978	-1.29101	4.16666e-05	-1.32328	-1.06364	4.59685e-05	-1.31398	-1.07147
146095570	rs17481723	4.884e-11	-1.81188	-2.27904e-10	7.33123e-05	-1.82189	-2.27904e-10	8.16949e-05	-1.81042	-2.27904e-10
146095575	rs28608895	1.00479e-10	-1.41257	0.322095	0.000133576	-1.81742	0.595476	0.000151648	-1.817	0.625143
146096100	rs2138451	1.46757e-11	-1.77273	-1.24151	5.3464e-05	-1.24848	-0.889133	5.91159e-05	-1.23559	-0.898326
146096783	rs1022335	1.10491e-10	0.300448	-1.29593	7.03882e-05	-0.593406	-1.26919	7.91234e-05	-0.583837	-1.25857
146097630	rs17409835	2.39193e-11	-1.75316	-0.772582	5.26663e-05	-0.931911	-1.22073	5.79443e-05	-0.934838	-1.21909
146097827	rs1400084	1.50312e-10	-0.687709	-2.27904e-10	8.10505e-05	-1.72155	-2.27904e-10	8.75806e-05	-1.74085	-2.27904e-10
146097963	rs1400085	1.53796e-10	-0.664798	-2.27904e-10	8.16309e-05	-1.71441	-2.27904e-10	8.815e-05	-1.73438	-2.27904e-10
146098006	rs76653189	2.30582e-11	-1.74463	-0.817774	5.32853e-05	-0.903291	-1.23767	5.86119e-05	-0.906264	-1.23621
146098343	rs60172980	2.26976e-11	-1.75036	-0.827801	5.20887e-05	-0.922422	-1.24125	5.72951e-05	-0.925365	-1.23983
146099423	rs74403912	1.48092e-10	-0.702593	-2.27904e-10	8.06825e-05	-1.7261	-2.27904e-10	8.72205e-05	-1.74498	-2.27904e-10
146099511	rs182985669	4.82765e-11	-1.82348	-2.27904e-10	7.30304e-05	-1.82574	-2.27904e-10	8.06858e-05	-1.82285	-2.27904e-10
146099603	rs73964012	4.84722e-11	-1.2516	-0.567831	6.68764e-05	-0.782811	-1.13096	7.11982e-05	-0.819371	-1.12858
146100039	rs113012019	8.40563e-11	-1.26894	-2.27904e-10	8.31829e-05	-1.69558	-2.27904e-10	9.325e-05	-1.67813	-2.27904e-10
146100246	rs1588942	2.04162e-11	-1.75859	-0.925507	4.90937e-05	-0.950738	-1.27215	5.39798e-05	-0.953634	-1.27117
146100293	rs1112964	2.05296e-11	-1.75859	-0.919966	4.91691e-05	-0.950738	-1.27062	5.40641e-05	-0.953634	-1.26961
146101224	rs10187072	7.98842e-10	1.96542	-0.982687	0.000326602	0.940332	-1.26821	0.000347597	0.914655	-1.27703
146101261	rs150910191	9.17939e-11	-1.47939e-10	-1.18088	0.000130116	-1.47939e-10	-1.24819	0.000143462	-1.47939e-10	-1.24735
146102023	rs73964018	4.82216e-11	-1.26078	-0.563835	6.61817e-05	-0.795177	-1.12904	7.0475e-05	-0.831518	-1.12664
146102263	rs75916216	1.77482e-10	-0.521555	-2.27904e-10	8.56401e-05	-1.66646	-2.27904e-10	9.21135e-05	-1.69039	-2.27904e-10
146102334	rs78113149	1.58302e-10	-0.635922	-2.27904e-10	8.23864e-05	-1.7052	-2.27904e-10	8.88931e-05	-1.72598	-2.27904e-10
146102696	rs13424045	4.98851e-11	-1.7907	-2.27904e-10	7.31318e-05	-1.82435	-2.27904e-10	8.07398e-05	-1.82218	-2.27904e-10
146102948	rs12992992	1.17056e-10	-0.937774	-2.27904e-10	0.000312485	-0.372062	-2.27904e-10	0.000357043	-0.33556	-2.27904e-10
146103309	rs79931290	1.62075e-10	-0.612367	-2.27904e-10	8.30225e-05	-1.69751	-2.27904e-10	8.95203e-05	-1.71895	-2.27904e-10
146103459	rs146929356	8.54201e-11	-1.25284	-2.27904e-10	0.000107193	-1.44199	-2.27904e-10	0.000120247	-1.42387	-2.27904e-10
146103605	rs12998905	4.89149e-11	-1.81034	-2.27904e-10	7.28457e-05	-1.82827	-2.27904e-10	8.02384e-05	-1.82841	-2.27904e-10
146103688	rs10445671	2.09499e-11	-1.78678	-0.871514	4.48728e-05	-1.05856	-1.25423	4.93628e-05	-1.06127	-1.25295
146103876	rs78080185	1.78836e-10	-0.513957	-2.27904e-10	8.58711e-05	-1.66377	-2.27904e-10	9.2343e-05	-1.6879	-2.27904e-10
146105254	rs10445672	3.65412e-11	-1.34766	-0.754322	5.46345e-05	-0.913574	-1.20238	5.82736e-05	-0.947755	-1.20051
146105275	rs10445673	7.39784e-11	-1.39665	-2.27904e-10	8.68578e-05	-1.65234	-2.27904e-10	9.39683e-05	-1.67046	-2.27904e-10
146105625	rs77855846	1.87913e-10	-0.464444	-2.27904e-10	8.74209e-05	-1.64588	-2.27904e-10	9.38861e-05	-1.67133	-2.27904e-10
146106291	rs73964022	4.31948e-11	-1.30705	-0.627651	6.05038e-05	-0.857909	-1.156	6.44809e-05	-0.893122	-1.15392
146106518	rs16824790	1.34512e-10	-0.798769	-2.27904e-10	7.52173e-05	-1.79624	-2.27904e-10	8.23811e-05	-1.80206	-2.27904e-10
146106611	rs7590051	1.90823e-11	-1.79813	-0.953532	4.15121e-05	-1.10935	-1.28128	4.56459e-05	-1.11197	-1.28053
146107481	rs80103020	1.80357e-10	-0.505487	-2.27904e-10	8.61306e-05	-1.66075	-2.27904e-10	9.26011e-05	-1.68511	-2.27904e-10
146108135	rs113985837	1.83297e-10	-0.489318	-2.27904e-10	8.66325e-05	-1.65494	-2.27904e-10	9.31006e-05	-1.67973	-2.27904e-10
146108342	rs56247953	5.74611e-11	-1.23708	-0.412238	7.34093e-05	-0.763299	-1.05727	7.81691e-05	-0.800201	-1.05434
146108348	rs56179570	6.02041e-11	-1.22779	-0.374899	7.58094e-05	-0.750846	-1.03755	8.07166e-05	-0.787965	-1.03451
146108380	rs1996289	1.7017e-10	-0.254517	-0.30911	0.00145848	1.1391	0.0294362	0.00174422	1.14073	0.109922
146108819	rs12479200	5.47406e-10	1.72812	-1.12336	0.000310312	0.700635	-1.07967	0.000373424	0.791974	-1.08268
146109283	rs56032934	2.47382e-11	-1.79718	-0.694898	4.53972e-05	-1.10485	-1.19631	4.99618e-05	-1.10748	-1.19467
146110492	rs72861707	1.37025e-11	-1.79099	-1.29185	2.24371e-05	-1.82031	-1.18559	2.48679e-05	-1.81527	-1.18457
146110996	rs185928645	6.06712e-11	-1.59496	-2.27904e-10	0.000116253	-1.36085	-2.27904e-10	0.000125895	-1.37797	-2.27904e-10
146111968	rs16824798	1.17966e-09	2.4046	-1.03204	0.000232744	0.581679	-1.24836	0.000277159	0.669569	-1.25839
146111971	rs10928245	9.3643e-09	4.15772	-0.713482	0.000319184	0.119366	-0.470215	0.000351802	0.069373	-0.419718
146112242	rs62167241	1.33557e-09	1.49669	-2.27904e-10	0.00143631	1.15321	-2.27904e-10	0.00168964	1.21886	-2.27904e-10
146112279	rs12622835	8.53139e-09	4.09477	-0.743683	0.000297058	0.0835185	-0.506209	0.00032721	0.0339908	-0.456802
146112465	rs16824802	5.75977e-09	3.72878	-0.770547	0.000246445	-0.071118	-0.53836	0.000271695	-0.118785	-0.489949
146113097	rs188631322	4.88609e-11	-1.81145	-2.27904e-10	7.4415e-05	-1.80696	-2.27904e-10	8.15279e-05	-1.81247	-2.27904e-10
146113324	rs77731034	4.94382e-11	-1.7997	-2.27904e-10	7.84209e-05	-1.75453	-2.27904e-10	8.79943e-05	-1.73614	-2.27904e-10
146113434	rs72861712	1.04101e-10	-1.35781	0.302742	0.000600747	-0.419094	0.70065	0.000733561	-0.352657	0.737153
146113733	rs961414	7.8037e-09	4.45503	-1.1931	0.000753612	1.80731	-1.29905	0.000895411	1.8807	-1.29684
146113816	rs16824810	6.26322e-09	3.82273	-0.780706	0.000256716	-0.0180954	-0.550553	0.000282707	-0.06648	-0.502525
146114071	rs7596680	7.4628e-09	4.41294	-1.19568	0.000730101	1.77531	-1.29875	0.000867357	1.84839	-1.29635
146114318	rs141598281	5.01889e-11	-1.78463	-2.27904e-10	9.49581e-05	-1.56318	-2.27904e-10	0.000106552	-1.54478	-2.27904e-10
146114391	rs113064916	4.79908e-11	-1.82942	-2.27904e-10	7.66793e-05	-1.77699	-2.27904e-10	8.4903e-05	-1.77191	-2.27904e-10
146114898	rs4422110	8.08913e-09	4.49302	-1.19517	0.000775912	1.83623	-1.29881	0.00092231	1.90991	-1.29645
146115237	rs11675757	6.03145e-09	3.79349	-0.789168	0.000249949	-0.0346367	-0.560725	0.000275228	-0.0827984	-0.513018
146115632	rs13400797	5.77501e-09	3.72878	-0.767904	0.000245994	-0.071118	-0.540193	0.000271169	-0.118785	-0.491886
146115691	rs13387473	5.35274e-09	3.65284	-0.767904	0.000243517	-0.0812374	-0.540193	0.000268284	-0.129482	-0.491886
146115977	rs13401165	5.58127e-09	3.69978	-0.773036	0.000240539	-0.08741	-0.546327	0.000265164	-0.134854	-0.498213
146116015	rs6756426	1.02822e-10	-1.41667	0.349243	0.000572807	-0.559381	0.793312	0.000698977	-0.493085	0.829288
146116028	rs6727617	1.04615e-10	-1.39938	0.349243	0.000590354	-0.529207	0.793312	0.000720946	-0.462139	0.829288
146116726	rs144026670	2.76822e-10	-1.47939e-10	-0.07705	0.000401878	-1.47939e-10	-0.12047	0.000456433	-1.47939e-10	-0.0899729
146117422	rs116689938	1.14995e-09	1.34705	-2.27904e-10	0.000933003	0.721791	-2.27904e-10	0.00102558	0.719602	-2.27904e-10
146118069	rs1474011	3.67772e-09	3.72871	-1.21909	0.000466447	1.32315	-1.29463	0.000556243	1.39836	-1.29057
146118192	rs16824821	1.04923e-10	-1.36311	0.315912	0.000614017	-0.466698	0.770103	0.000751501	-0.398057	0.806714
146118393	rs16824823	1.09932e-10	-1.36311	0.362547	0.000647268	-0.466698	0.822841	0.000792563	-0.398057	0.859914
146119018	rs1533426	4.16622e-09	3.87065	-1.23631	0.000543524	1.47021	-1.28876	0.000649315	1.54572	-1.28321
146119647	rs6430080	4.32471e-09	3.91194	-1.24027	0.000561879	1.50165	-1.28698	0.000671729	1.57751	-1.28107
146119838	rs16824827	1.11473e-10	-1.36311	0.376463	0.000657524	-0.466698	0.838563	0.000805232	-0.398057	0.875772
146120225	rs111989261	1.37871e-10	-0.774106	-2.27904e-10	0.000200477	-0.81592	-2.27904e-10	0.000225562	-0.79482	-2.27904e-10
146120237	rs1040174	1.12101e-09	2.27321	-0.951657	0.000229955	-0.441976	-0.236759	0.000273619	-0.426492	-0.175187
146120317	rs72861730	1.12277e-10	-1.36311	0.383647	0.00066288	-0.466698	0.846675	0.000811848	-0.398057	0.883955
146120511	rs1040173	1.19543e-09	2.33773	-0.951893	0.000244175	-0.404347	-0.214386	0.000290911	-0.388656	-0.151742
146120564	rs16824829	1.12277e-10	-1.36311	0.383647	0.00066288	-0.466698	0.846675	0.000811848	-0.398057	0.883955
146121571	rs13001011	5.10808e-11	-1.76702	-2.27904e-10	7.30007e-05	-1.82615	-2.27904e-10	8.04486e-05	-1.8258	-2.27904e-10
146122063	rs55780693	7.64664e-11	-1.36357	-2.27904e-10	0.000156147	-1.06582	-2.27904e-10	0.000174994	-1.04866	-2.27904e-10
146122322	rs16824836	1.2057e-10	-1.31879	0.4106	0.000736588	-0.391683	0.877095	0.000904018	-0.321202	0.914637
146122486	rs16824838	1.2057e-10	-1.31879	0.4106	0.000736588	-0.391683	0.877095	0.000904018	-0.321202	0.914637
146122551	rs13034670	1.17648e-09	2.30711	-0.937247	0.000240491	-0.422235	-0.211702	0.00028639	-0.406642	-0.149419
146122609	rs72861741	1.12277e-10	-1.36311	0.383647	0.00066288	-0.466698	0.846675	0.000811848	-0.398057	0.883955
146122738	rs72861744	1.12277e-10	-1.36311	0.383647	0.00066288	-0.466698	0.846675	0.000811848	-0.398057	0.883955
146122776	rs72861745	1.36692e-11	-1.80197	-1.28331	2.21546e-05	-1.81166	-1.20692	2.46541e-05	-1.80465	-1.20382
146122936	rs13009175	3.75099e-09	3.75941	-1.23006	0.000496555	1.38229	-1.29121	0.000592549	1.45725	-1.28623
146123058	rs7571606	4.12617e-09	3.87065	-1.24597	0.00054607	1.47021	-1.28408	0.000652959	1.54572	-1.27762
146123280	rs10803511	3.75099e-09	3.75941	-1.23006	0.000496555	1.38229	-1.29121	0.000592549	1.45725	-1.28623
146124454	rs17481869	4.82658e-11	-1.8237	-2.27904e-10	7.28956e-05	-1.82759	-2.27904e-10	8.0119e-05	-1.8299	-2.27904e-10
146124748	rs77620915	1.7431e-10	-1.47939e-10	-0.539592	0.000185964	-1.47939e-10	-0.891063	0.000204615	-1.47939e-10	-0.892284
146124776	rs2138445	3.72781e-09	3.75941	-1.23626	0.000497763	1.38229	-1.28878	0.000594321	1.45725	-1.28324
146125131	rs9287371	1.13437e-10	-1.34409	0.374909	0.000686434	-0.434336	0.849229	0.000840898	-0.364895	0.885951
146125394	rs9287372	3.71304e-09	3.75941	-1.24023	0.000498649	1.38229	-1.287	0.000595599	1.45725	-1.28109
146125523	rs10427255	3.71304e-09	3.75941	-1.24023	0.000498649	1.38229	-1.287	0.000595599	1.45725	-1.28109
146126060	rs12471376	7.92401e-09	3.68225	-0.405027	0.000512473	0.329404	-0.206773	0.000592308	0.319799	-0.149187
146126488	rs117113095	1.06708e-10	-1.47939e-10	-1.03033	0.000138801	-1.47939e-10	-1.18358	0.00015184	-1.47939e-10	-1.19059
146127622	rs1949331	1.15302e-09	2.24055	-0.890834	0.000256141	-0.446572	-0.124319	0.000305981	-0.43023	-0.0596602
146127927	rs72861759	4.95477e-11	-1.79749	-2.27904e-10	9.18999e-05	-1.59592	-2.27904e-10	0.000103003	-1.57866	-2.27904e-10
146128324	rs72861761	1.35757e-11	-1.80856	-1.28358	2.21583e-05	-1.8169	-1.2015	2.46346e-05	-1.8109	-1.19837
146128539	rs10207381	1.16388e-09	2.23947	-0.880372	0.000256828	-0.461575	-0.106635	0.000306653	-0.446201	-0.0414982
146129223	rs1516136	1.17568e-09	2.23947	-0.870287	0.000261222	-0.461575	-0.0896733	0.00031204	-0.446201	-0.0240819
146129264	rs10928246	1.18168e-09	2.23947	-0.8652	0.000263458	-0.461575	-0.0811491	0.000314783	-0.446201	-0.0153302
146129355	rs7426372	8.76209e-09	3.98004	-0.602274	0.000337275	0.0714327	-0.367152	0.000372975	0.021859	-0.313762
146129441	rs10803512	1.11441e-09	2.17574	-0.860084	0.000256108	-0.498424	-0.0725957	0.000306007	-0.483258	-0.00654939
146129804	rs10198737	1.14849e-09	2.20586	-0.860084	0.000260601	-0.481033	-0.0725957	0.000311406	-0.465768	-0.00654939
146129956	rs10211081	1.12073e-09	2.17574	-0.854423	0.000258537	-0.498424	-0.0631535	0.000308987	-0.483258	0.003143
146130162	rs1400080	1.21317e-10	-1.32534	0.423328	0.000748419	-0.402683	0.904029	0.000917966	-0.332468	0.941214
146130277	rs1949330	3.37529e-09	3.68033	-1.25652	0.000474183	1.32241	-1.27743	0.000566925	1.39667	-1.26986
146130766	rs80012397	4.80292e-11	-1.82862	-2.27904e-10	7.53796e-05	-1.79408	-2.27904e-10	8.36991e-05	-1.78619	-2.27904e-10
146131131	rs10199356	1.12365e-09	2.16795	-0.844038	0.000268839	-0.47661	-0.0458958	0.000321301	-0.461891	0.0208555
146131844	rs1516135	3.25241e-09	3.64494	-1.25821	0.000462241	1.29565	-1.27618	0.000552578	1.3696	-1.26842
146132248	rs6752408	1.23011e-10	-1.32534	0.43719	0.000760241	-0.402683	0.919702	0.000932589	-0.332468	0.957019
146132384	rs12472231	1.17083e-09	2.19805	-0.833007	0.000278631	-0.459077	-0.0276502	0.000333196	-0.444263	0.0395785
146133377	rs1996287	3.24324e-09	3.64494	-1.26103	0.000463063	1.29565	-1.2744	0.000553716	1.3696	-1.26636
146133472	rs1996286	3.24206e-09	3.64494	-1.2614	0.000463409	1.29565	-1.27366	0.000554178	1.3696	-1.26553
146133554	rs2381726	3.24206e-09	3.64494	-1.2614	0.000463409	1.29565	-1.27366	0.000554178	1.3696	-1.26553
146133918	rs1008127	1.16128e-09	2.16795	-0.811099	0.000283822	-0.47661	0.00834085	0.000339687	-0.461891	0.0765014
146134198	rs114972581	5.21247e-11	-1.74679	-2.27904e-10	0.000125416	-1.28498	-2.27904e-10	0.000139302	-1.27677	-2.27904e-10
146134240	rs16855364	1.24735e-10	-1.32534	0.451111	0.000772296	-0.402683	0.935433	0.000947501	-0.332468	0.972882
146134326	rs2138448	3.23215e-09	3.64494	-1.26446	0.000464638	1.29565	-1.27101	0.000555852	1.3696	-1.26251
146134640	rs60612480	1.06018e-10	-1.47939e-10	-1.03682	0.000172701	-1.47939e-10	-0.965055	0.00019184	-1.47939e-10	-0.956755
146134672	rs4991228	1.23021e-10	-1.33185	0.443777	0.000757576	-0.413639	0.927146	0.00092913	-0.343691	0.964525
146134774	rs17410058	1.01432e-09	1.90869	-0.687148	0.000385603	0.318325	-0.480135	0.000490811	0.469414	-0.48677
146135036	rs62167242	5.39729e-11	-1.71194	-2.27904e-10	7.48671e-05	-1.8009	-2.27904e-10	8.20431e-05	-1.80617	-2.27904e-10
146135388	rs1006135	1.14175e-09	2.13465	-0.794756	0.000285901	-0.495957	0.0349844	0.000342372	-0.481343	0.103826
146135619	rs1006134	1.27269e-09	2.23162	-0.783159	0.000308261	-0.439462	0.0537899	0.000369437	-0.424543	0.123109
146136075	rs10203432	8.88876e-09	3.66001	-0.267887	0.000704716	0.451226	-0.0100488	0.000822	0.445912	0.052413
146136152	rs1878129	1.25671e-10	-1.33185	0.46509	0.000776038	-0.413639	0.951224	0.000951964	-0.343691	0.988804
146137809	rs1996285	7.0659e-09	3.68492	-0.522311	0.000323268	-0.0631003	-0.275037	0.00035878	-0.111596	-0.219109
146138048	rs72861798	1.33805e-11	-1.81427	-1.29236	2.26621e-05	-1.82126	-1.17467	2.51795e-05	-1.81626	-1.17113
146138077	rs10496979	1.28816e-10	-1.33767	0.495627	0.000800569	-0.423463	0.992168	0.000981241	-0.353755	1.02916
146138737	rs7558398	1.20662e-09	2.13465	-0.739497	0.000312484	-0.495957	0.123893	0.00037504	-0.481343	0.194961
146138781	rs41409746	1.28385e-10	-1.33767	0.492276	0.000811398	-0.423463	1.0056	0.000994495	-0.353755	1.04257
146138909	rs10211099	1.13182e-09	2.0649	-0.733738	0.000302896	-0.536288	0.133061	0.000363534	-0.521896	0.204355
146138958	rs58110512	1.3349e-11	-1.81427	-1.29472	2.2898e-05	-1.82126	-1.16431	2.54452e-05	-1.81626	-1.16063
146139030	rs72863303	8.87988e-11	-1.21405	-2.27904e-10	9.35623e-05	-1.57799	-2.27904e-10	9.97214e-05	-1.61103	-2.27904e-10
146139676	rs72863305	1.33101e-11	-1.81597	-1.29593	2.30162e-05	-1.82251	-1.15791	2.55702e-05	-1.81784	-1.15414
146139804	rs1474012	1.29036e-10	-1.32534	0.485012	0.000802434	-0.402683	0.973715	0.000984789	-0.332468	1.01148
146139834	rs12991651	9.00877e-09	3.65954	-0.254009	0.000681287	0.401907	0.00545989	0.000794543	0.396061	0.0682915
146139894	rs74441469	7.75681e-11	-1.34927	-2.27904e-10	0.000153101	-1.08552	-2.27904e-10	0.000170158	-1.07669	-2.27904e-10
146140132	rs6756212	3.15676e-09	3.64494	-1.28806	0.000480274	1.29565	-1.23791	0.000576659	1.3696	-1.22576
146140137	rs6727588	1.12066e-09	2.00005	-0.678803	0.000318225	-0.573544	0.219686	0.000382654	-0.559361	0.293077
146140290	rs993338	1.09524e-09	1.97105	-0.672748	0.000315966	-0.59013	0.229147	0.000379988	-0.576039	0.302763
146140603	rs993337	1.08095e-09	1.93896	-0.653794	0.000319529	-0.608427	0.258657	0.000384501	-0.59444	0.332972
146141137	rs79483307	2.07227e-10	-1.47939e-10	-0.366612	0.000326011	-1.47939e-10	-0.329686	0.000358521	-1.47939e-10	-0.331428
146141247	rs7561642	1.39309e-08	3.74918	0.0922628	0.000411543	-0.578307	0.481602	0.00046346	-0.618083	0.543389
146141390	rs10928247	1.87479e-09	3.04751	-1.21169	5.07753e-05	-1.08721	-1.102	5.40472e-05	-1.13298	-1.09058
146141466	rs187847568	8.13517e-11	-1.30164	-2.27904e-10	0.000168938	-0.987088	-2.27904e-10	0.000189491	-0.969071	-2.27904e-10
146142977	rs79762412	4.68053e-10	-1.47939e-10	0.448156	0.000933979	-1.47939e-10	0.722836	0.00104592	-1.47939e-10	0.739235
146143090	rs13030994	3.40086e-09	3.63777	-1.20641	0.000416294	1.21265	-1.29788	0.000501777	1.30259	-1.29785
146143630	rs13393501	3.87969e-09	3.53353	-0.970443	0.000392973	1.09839	-1.24126	0.000472933	1.18898	-1.24345
146144055	rs34073072	6.63458e-11	-1.41662	-0.0889204	0.000375631	-0.442832	0.254822	0.000458478	-0.370939	0.285436
146144284	rs13383375	1.57987e-11	-1.82192	-1.11858	2.12578e-05	-1.75957	-1.30032	2.37516e-05	-1.74552	-1.30025
146144429	rs13383399	2.55448e-10	-0.157404	-2.27904e-10	0.000367409	-0.210141	-2.27904e-10	0.000415679	-0.183501	-2.27904e-10
146144595	rs6751393	6.57026e-11	-1.39801	-0.117276	0.000376301	-0.408902	0.222672	0.000459546	-0.336145	0.252969
146144689	rs72863324	7.66642e-11	-1.27928	-0.081711	0.000480055	-0.205707	0.262989	0.000589122	-0.128463	0.293683
146144841	rs1516145	4.03136e-09	3.6115	-1.01007	0.000408918	1.15607	-1.25918	0.000492819	1.24755	-1.26083
146144997	rs11891066	6.50024e-11	-1.39234	-0.133655	0.000373179	-0.39864	0.204081	0.000455767	-0.325625	0.234193
146145333	rs2063862	3.99827e-09	3.6115	-1.01831	0.000407665	1.15607	-1.26224	0.000491341	1.24755	-1.26383
146145404	rs11896319	7.46472e-09	4.2531	-1.03558	0.000104682	-0.602074	-0.86362	0.000113741	-0.63419	-0.845304
146145597	rs10928248	7.36311e-10	2.15229	-1.25106	0.000102408	-0.665339	-0.822316	0.000117481	-0.642697	-0.80444
146145985	rs12465131	7.19511e-09	4.22054	-1.03981	0.000102604	-0.616676	-0.86906	0.000111493	-0.648599	-0.850858
146146061	rs6756333	6.3792e-11	-1.36671	-0.178085	0.000371523	-0.352577	0.15357	0.000454037	-0.278411	0.183174
146146094	rs55867253	1.34242e-11	-1.82311	-1.28025	2.30263e-05	-1.7632	-1.21678	2.57942e-05	-1.7495	-1.21376
146146113	rs77189856	6.82874e-11	-1.4767	-2.27904e-10	0.000165389	-1.00832	-2.27904e-10	0.000187682	-0.978666	-2.27904e-10
146146274	rs6730602	6.1767e-11	-1.39384	-0.18322	0.000351779	-0.401338	0.147725	0.000429359	-0.328391	0.17727
146146452	rs34338764	3.95824e-09	3.63777	-1.05464	0.00042601	1.21265	-1.27481	0.00051281	1.30259	-1.2761
146146561	rs72863347	6.26977e-11	-1.37319	-0.18891	0.000362745	-0.364163	0.141245	0.000443126	-0.290285	0.170724
146146729	rs12466103	7.39091e-10	2.15229	-1.24729	0.000103601	-0.665339	-0.810728	0.000118876	-0.642697	-0.792638
146147117	rs4452084	7.88993e-09	4.30402	-1.0311	0.000107728	-0.579139	-0.857872	0.000117029	-0.611555	-0.839438
146147142	rs13393887	1.33921e-11	-1.82311	-1.28265	2.31444e-05	-1.7632	-1.21166	2.59288e-05	-1.7495	-1.20856
146147330	rs13407544	1.33641e-11	-1.82521	-1.28265	2.29836e-05	-1.77017	-1.21166	2.57306e-05	-1.75718	-1.20856
146147360	rs4662420	3.87144e-09	3.6115	-1.05054	0.000403113	1.15607	-1.27348	0.000485978	1.24755	-1.2748
146147398	rs11888688	8.13784e-09	4.33709	-1.03324	0.000109052	-0.564179	-0.860614	0.000118438	-0.59679	-0.842236
146148204	rs72863357	6.20776e-11	-1.36671	-0.205328	0.000360171	-0.352577	0.122539	0.000440025	-0.278411	0.151828
146148390	rs4662240	6.14177e-11	-1.36671	-0.216015	0.000355808	-0.352577	0.110352	0.000434641	-0.278411	0.139516
146149176	rs28380457	1.85511e-08	4.87279	-0.744926	0.000413688	0.448302	-0.539807	0.000478202	0.472388	-0.51577
146149205	rs11693164	6.98883e-10	2.09	-1.24094	0.000102096	-0.698914	-0.79179	0.00011715	-0.676599	-0.773357
146149857	rs77688550	8.88185e-11	-1.21383	-2.27904e-10	0.000281363	-0.476971	-2.27904e-10	0.000290166	-0.542962	-2.27904e-10
146150076	rs7580214	7.37737e-09	4.24143	-1.03568	0.000104121	-0.607314	-0.863749	0.000113139	-0.639361	-0.845437
146150594	rs16824882	6.73218e-11	-1.26597	-0.224969	0.000417316	-0.182911	0.100137	0.000511567	-0.105133	0.129196
146150692	rs11683757	7.64042e-09	4.27433	-1.03354	0.000105962	-0.592525	-0.861009	0.000115124	-0.624767	-0.842639
146151040	rs10171110	8.08189e-09	4.33709	-1.04014	0.00010809	-0.564179	-0.869478	0.000117371	-0.59679	-0.851285
146151734	rs72850403	6.70055e-11	-1.23743	-0.258219	0.00042174	-0.134384	0.062155	0.000517366	-0.0554822	0.0908189
146152255	rs1516142	2.00291e-08	4.94018	-0.735662	0.000391713	0.382886	-0.528973	0.000450885	0.402563	-0.504766
146152388	rs1516141	3.39188e-09	3.53353	-1.10481	0.000374637	1.09839	-1.28905	0.000451464	1.18898	-1.2899
146152765	rs10175039	3.39467e-09	3.53353	-1.10399	0.000374884	1.09839	-1.28839	0.000451734	1.18898	-1.28931
146152998	rs75402496	8.47574e-11	-1.26063	-2.27904e-10	0.000132277	-1.23172	-2.27904e-10	0.000153856	-1.1774	-2.27904e-10
146153254	rs10201277	3.41065e-09	3.53353	-1.0993	0.000375145	1.09839	-1.28769	0.000452054	1.18898	-1.2886
146153325	rs16824893	6.54769e-11	-1.24463	-0.274094	0.000409128	-0.146584	0.0439947	0.000501659	-0.0679629	0.0724678
146153407	rs16824898	1.33078e-11	-1.81619	-1.29589	2.4648e-05	-1.74408	-1.16784	2.76807e-05	-1.72863	-1.16405
146153841	rs10928249	1.29587e-10	-0.836071	-2.27904e-10	7.61744e-05	-1.78359	-2.27904e-10	8.29597e-05	-1.79506	-2.27904e-10
146154475	rs10204857	3.33086e-09	3.49567	-1.08511	0.000378002	1.10223	-1.28395	0.000455673	1.19335	-1.28498
146155123	rs117712880	8.15598e-11	-1.47939e-10	-1.29909	0.000123607	-1.47939e-10	-1.29951	0.000136102	-1.47939e-10	-1.30001
146155218	rs1400082	6.16865e-11	-1.23751	-0.340854	0.000383573	-0.13451	-0.0325764	0.00047007	-0.0556109	-0.00492172
146155347	rs10197143	5.22279e-10	1.81265	-1.25488	8.73179e-05	-0.812698	-0.834364	0.000100115	-0.790385	-0.816712
146155371	rs6745444	3.11775e-09	3.42104	-1.0766	0.000358525	1.04692	-1.28154	0.000431792	1.13718	-1.28265
146155579	rs2138449	5.91797e-11	-1.25876	-0.361086	0.000361467	-0.170599	-0.0558487	0.000442496	-0.0925349	-0.0284476
146155597	rs114885684	9.06128e-11	-1.19383	-2.27904e-10	0.000193329	-0.852223	-2.27904e-10	0.00021715	-0.832825	-2.27904e-10
146155957	rs149215866	6.7397e-11	-1.48982	-2.27904e-10	8.49957e-05	-1.67402	-2.27904e-10	9.20563e-05	-1.69101	-2.27904e-10
146156141	rs1516140	5.71938e-11	-1.29289	-0.361086	0.00034091	-0.229151	-0.0558487	0.000416759	-0.15246	-0.0284476
146156197	rs6721116	2.88435e-09	3.38149	-1.11486	0.000344786	1.01767	-1.29136	0.0004152	1.10747	-1.29213
146156236	rs148286618	6.80561e-11	-1.48009	-2.27904e-10	8.55595e-05	-1.66741	-2.27904e-10	9.26329e-05	-1.68477	-2.27904e-10
146156444	rs12479382	1.31442e-10	-0.821858	-2.27904e-10	7.57855e-05	-1.78871	-2.27904e-10	8.26414e-05	-1.7989	-2.27904e-10
146156496	rs4662421	6.42609e-11	-1.24463	-0.292839	0.000400439	-0.146584	0.0225279	0.000490893	-0.0679629	0.050774
146156679	rs12617922	2.795e-09	3.38149	-1.14633	0.000342795	1.01767	-1.29715	0.000412933	1.10747	-1.2976
146156771	rs12471573	5.1483e-09	3.98697	-1.14098	8.45255e-05	-0.676797	-1.00277	9.1708e-05	-0.70719	-0.987615
146156916	rs11684989	5.38992e-10	1.80004	-1.21076	9.7907e-05	-0.82315	-0.709449	0.000112295	-0.802695	-0.689592
146157046	rs12992327	1.36224e-11	-1.79214	-1.29658	2.18514e-05	-1.80816	-1.2242	2.41559e-05	-1.81758	-1.21131
146157261	rs17482021	5.92831e-11	-1.6181	-2.27904e-10	7.91965e-05	-1.74469	-2.27904e-10	8.49598e-05	-1.77124	-2.27904e-10
146157664	rs10167867	5.25974e-11	-1.3007	-0.437062	0.000321577	-0.199837	-0.143544	0.000390756	-0.128212	-0.117121
146157912	rs1516139	5.31614e-10	1.77581	-1.20032	9.76991e-05	-0.851653	-0.683073	0.000112268	-0.829745	-0.662781
146158005	rs1516138	3.34412e-09	3.54809	-1.13356	7.23289e-05	-0.842731	-0.992662	7.87575e-05	-0.869783	-0.977259
146158083	rs72850429	9.74065e-11	-0.913573	-0.207959	0.000682498	0.290436	0.118706	0.000860446	0.395505	0.148531
146158260	rs79345401	1.50405e-10	-1.47939e-10	-0.687093	0.000246261	-1.47939e-10	-0.610225	0.000273558	-1.47939e-10	-0.601901
146158307	rs72850430	1.31408e-11	-1.82622	-1.29848	2.62313e-05	-1.77414	-1.07553	2.94453e-05	-1.76028	-1.0706
146158661	rs13414933	2.22452e-10	-0.295713	-2.27904e-10	0.000320671	-0.346203	-2.27904e-10	0.000362387	-0.320703	-2.27904e-10
146158679	rs77027339	1.36532e-10	-0.783863	-2.27904e-10	7.70782e-05	-1.7718	-2.27904e-10	8.38204e-05	-1.78474	-2.27904e-10
146158880	rs13389677	1.32592e-11	-1.81936	-1.29637	2.58939e-05	-1.78126	-1.08135	2.9006e-05	-1.77058	-1.07533
146159961	rs147029940	1.93367e-10	-0.435834	-2.27904e-10	8.64046e-05	-1.65758	-2.27904e-10	9.86971e-05	-1.62136	-2.27904e-10
146163508	rs9287373	2.05051e-11	-1.81775	-0.862005	5.30826e-05	-1.52381	-0.620961	6.15062e-05	-1.49258	-0.601698
146164171	rs10173103	2.0795e-11	-1.80733	-0.858389	5.58232e-05	-1.47797	-0.616461	6.48284e-05	-1.44454	-0.597134
146164786	rs10197614	2.0854e-11	-1.81217	-0.850716	5.52443e-05	-1.49793	-0.606925	6.41044e-05	-1.46544	-0.587464
146164835	rs151306996	1.77563e-10	-1.47939e-10	-0.521097	0.000261434	-1.47939e-10	-0.550436	0.000294892	-1.47939e-10	-0.526805
146166050	rs148257582	6.07096e-11	-1.59432	-2.27904e-10	0.000163217	-1.02154	-2.27904e-10	0.000187492	-0.979679	-2.27904e-10
146166491	rs76906549	5.36667e-11	-1.71763	-2.27904e-10	0.000107014	-1.44366	-2.27904e-10	0.000120894	-1.4185	-2.27904e-10
146166501	rs932140	2.07454e-11	-1.79185	-0.876249	5.68083e-05	-1.4228	-0.654133	6.60782e-05	-1.38691	-0.635671
146166521	rs12996225	2.35202e-10	1.02096	-1.26094	0.000351807	0.726069	-0.979604	0.000424651	0.814836	-0.976982
146166978	rs78635519	5.27815e-11	-1.73427	-2.27904e-10	9.31359e-05	-1.58256	-2.27904e-10	0.000102443	-1.58411	-2.27904e-10
146167240	rs35591080	1.33955e-10	-0.802925	-2.27904e-10	0.000193155	-0.853126	-2.27904e-10	0.000213216	-0.851111	-2.27904e-10
146167546	rs72850436	2.12215e-11	-1.79015	-0.855256	5.86179e-05	-1.4173	-0.628279	6.8224e-05	-1.38116	-0.609454
146168208	rs16824949	2.54785e-10	1.10441	-1.26442	0.00037879	0.80512	-0.984754	0.000457922	0.895238	-0.981954
146168905	rs11679205	8.55318e-11	-1.25154	-2.27904e-10	9.51858e-05	-1.56079	-2.27904e-10	0.000101004	-1.59825	-2.27904e-10
146169686	rs77380584	8.31963e-11	-1.47939e-10	-1.27922	0.000123619	-1.47939e-10	-1.29941	0.000136236	-1.47939e-10	-1.29902
146170488	rs10496981	2.02371e-11	-1.79656	-0.896348	5.45472e-05	-1.43855	-0.679001	6.3382e-05	-1.40334	-0.660895
146171033	rs1533427	3.55092e-10	0.906249	-0.734296	0.000533015	-0.113739	0.27567	0.000624183	-0.0788745	0.301904
146171151	rs113285623	5.02033e-11	-1.78434	-2.27904e-10	8.00717e-05	-1.73369	-2.27904e-10	9.03132e-05	-1.71013	-2.27904e-10
146171530	rs72850442	1.96265e-11	-1.75521	-0.968339	5.8438e-05	-1.28334	-0.765309	6.80057e-05	-1.24548	-0.748346
146171562	rs71428057	4.92279e-11	-1.80396	-2.27904e-10	7.27968e-05	-1.82895	-2.27904e-10	8.01419e-05	-1.82962	-2.27904e-10
146171813	rs10203292	1.12973e-10	0.245463	-1.21874	0.000278384	0.746554	-1.23417	0.000360521	0.904029	-1.22989
146172250	rs144598036	1.53446e-10	-0.667079	-2.27904e-10	8.50398e-05	-1.6735	-2.27904e-10	9.64857e-05	-1.64402	-2.27904e-10
146172541	rs960720	1.4618e-11	-1.77342	-1.24475	3.95304e-05	-1.30403	-1.13551	4.53655e-05	-1.27184	-1.12682
146172944	rs1516137	1.04908e-09	2.29841	-1.04316	0.000517459	0.801727	-0.669415	0.000664879	0.951608	-0.665418
146173481	rs72850447	9.93536e-10	2.25823	-1.05738	0.000490037	0.769664	-0.6918	0.000629032	0.918642	-0.687875
146173587	rs145540963	2.14485e-10	-0.332188	-2.27904e-10	0.000606851	0.291666	-2.27904e-10	0.000670651	0.294833	-2.27904e-10
146173682	rs10185946	9.77365e-10	2.23489	-1.05046	0.000486292	0.751063	-0.680871	0.000623918	0.899515	-0.67691
146173936	rs111832362	7.00625e-11	-1.45104	-2.27904e-10	7.30665e-05	-1.82525	-2.27904e-10	8.04028e-05	-1.82637	-2.27904e-10
146174196	rs17482048	5.78117e-11	-1.64323	-2.27904e-10	0.000110408	-1.41244	-2.27904e-10	0.000114837	-1.4699	-2.27904e-10
146174485	rs2063866	1.44119e-11	-1.77342	-1.25895	3.85466e-05	-1.30403	-1.16072	4.42064e-05	-1.27184	-1.15271
146174597	rs76498040	4.88933e-11	-1.81078	-2.27904e-10	7.28773e-05	-1.82784	-2.27904e-10	8.01403e-05	-1.82964	-2.27904e-10
146175106	rs2890772	1.32211e-10	0.0742788	-0.890304	0.000387423	0.114772	-0.271871	0.000481611	0.228924	-0.265202
146175174	rs74271336	9.86888e-11	-1.47939e-10	-1.10845	0.000131862	-1.47939e-10	-1.23486	0.000144667	-1.47939e-10	-1.23898
146176768	rs72850451	1.79309e-11	-1.56324	-1.25065	5.66667e-05	-0.930097	-1.14933	6.62008e-05	-0.879499	-1.14122
146176970	rs1913948	8.84648e-10	2.22177	-1.137	0.000413678	0.740607	-0.832136	0.000530614	0.888761	-0.82814
146177061	rs75838475	4.86588e-11	-1.81559	-2.27904e-10	7.3105e-05	-1.82472	-2.27904e-10	8.09742e-05	-1.81928	-2.27904e-10
146177072	rs67981843	1.41664e-11	-1.77133	-1.27822	3.73492e-05	-1.29769	-1.19861	4.27918e-05	-1.26531	-1.19176
146177082	rs79049748	5.16812e-11	-1.75533	-2.27904e-10	7.27921e-05	-1.82901	-2.27904e-10	8.01286e-05	-1.82978	-2.27904e-10
146178188	rs6738331	1.40278e-11	-1.77677	-1.28261	3.71082e-05	-1.29302	-1.20976	4.24508e-05	-1.26171	-1.20336
146179102	rs72850457	1.38218e-11	-1.78863	-1.28555	3.36874e-05	-1.38293	-1.21656	3.84869e-05	-1.35269	-1.2104
146179145	rs114174774	5.45113e-11	-1.70202	-2.27904e-10	7.43447e-05	-1.80791	-2.27904e-10	8.25777e-05	-1.79968	-2.27904e-10
146180190	rs72850461	1.38416e-11	-1.78863	-1.28411	3.3801e-05	-1.38293	-1.21319	3.86214e-05	-1.35269	-1.20691
146180460	rs72850463	1.38078e-11	-1.79035	-1.28484	3.35521e-05	-1.38863	-1.21489	3.83273e-05	-1.35858	-1.20867
146181072	rs184226316	8.35008e-11	-1.27557	-2.27904e-10	8.0663e-05	-1.72634	-2.27904e-10	9.03074e-05	-1.7102	-2.27904e-10
146182551	rs115833526	5.31352e-11	-1.72759	-2.27904e-10	0.000109079	-1.42454	-2.27904e-10	0.000123302	-1.39878	-2.27904e-10
146183572	rs72850465	1.38179e-11	-1.79035	-1.28411	3.36089e-05	-1.38863	-1.21319	3.83946e-05	-1.35858	-1.20691
146184299	rs1516143	8.16851e-11	-0.00567338	-1.29188	0.000208894	0.513062	-1.28785	0.000264666	0.654559	-1.28951
146184394	rs55814407	1.38281e-11	-1.79035	-1.28337	3.36664e-05	-1.38863	-1.21148	3.84626e-05	-1.35858	-1.20515
146184957	rs7591198	1.40682e-11	-1.77547	-1.28104	3.65993e-05	-1.31034	-1.20625	4.19026e-05	-1.27833	-1.19974
146185408	rs13028616	4.99664e-11	-1.78907	-2.27904e-10	7.32363e-05	-1.82293	-2.27904e-10	8.09254e-05	-1.81989	-2.27904e-10
146186296	rs112122238	6.75031e-11	-1.48825	-2.27904e-10	7.56007e-05	-1.79115	-2.27904e-10	8.41394e-05	-1.78094	-2.27904e-10
146186605	rs62169069	5.14216e-11	-1.76037	-2.27904e-10	8.70409e-05	-1.65024	-2.27904e-10	9.2742e-05	-1.68359	-2.27904e-10
146187970	rs116492251	2.07371e-10	-0.365917	-2.27904e-10	0.000308544	-0.384755	-2.27904e-10	0.000353288	-0.346132	-2.27904e-10
146190180	rs142297894	4.94089e-11	-1.80029	-2.27904e-10	7.75323e-05	-1.76592	-2.27904e-10	8.82814e-05	-1.73289	-2.27904e-10
146191029	rs148446517	8.46675e-11	-1.47939e-10	-1.26169	0.000123575	-1.47939e-10	-1.29977	0.000136084	-1.47939e-10	-1.30014
146191073	rs4662422	1.40235e-11	-1.77946	-1.28023	3.62094e-05	-1.32282	-1.20448	4.14429e-05	-1.2912	-1.1979
146191085	rs140606746	1.10006e-10	-1.47939e-10	-0.99989	0.00012395	-1.47939e-10	-1.29674	0.000136497	-1.47939e-10	-1.29711
146191110	rs1913949	9.64126e-10	2.26001	-1.08921	0.000460416	0.771082	-0.755569	0.000590808	0.9201	-0.752024
146191879	rs149896637	1.54475e-10	-0.66039	-2.27904e-10	7.97398e-05	-1.73785	-2.27904e-10	8.98571e-05	-1.71519	-2.27904e-10
146192037	rs72850471	1.39746e-11	-1.77946	-1.28372	3.58928e-05	-1.32282	-1.21326	4.10682e-05	-1.2912	-1.20698
146192402	rs16824963	1.39203e-11	-1.78262	-1.28446	3.51164e-05	-1.343	-1.21495	4.01269e-05	-1.31263	-1.20873
146193013	rs2008868	8.329e-11	0.0147434	-1.29284	0.000223326	0.580295	-1.28828	0.000282859	0.72143	-1.2899
146193505	rs9287374	1.36981e-10	0.433248	-1.21383	7.2972e-05	-0.591879	-1.23466	9.14909e-05	-0.460716	-1.23646
146195617	rs72850479	4.79933e-11	-1.82936	-2.27904e-10	9.42356e-05	-1.57082	-2.27904e-10	0.000104405	-1.56514	-2.27904e-10
146196282	rs12373846	7.97623e-11	-0.0274946	-1.29388	0.00021251	0.531979	-1.28961	0.000268808	0.671713	-1.29113
146196587	rs115836430	5.95139e-11	-1.61421	-2.27904e-10	0.000157254	-1.05875	-2.27904e-10	0.000180468	-1.01786	-2.27904e-10
146196894	rs138795397	1.92884e-10	-0.438337	-2.27904e-10	0.000287125	-0.4567	-2.27904e-10	0.000328445	-0.419045	-2.27904e-10
146197131	rs111606048	7.16826e-11	-1.42818	-2.27904e-10	7.72706e-05	-1.7693	-2.27904e-10	8.62052e-05	-1.75668	-2.27904e-10
146197954	rs184773742	1.14923e-10	-1.47939e-10	-0.956162	0.000194108	-1.47939e-10	-0.848203	0.00021557	-1.47939e-10	-0.840129
146198073	rs189716947	5.22423e-11	-1.74453	-2.27904e-10	7.29026e-05	-1.82749	-2.27904e-10	8.01935e-05	-1.82897	-2.27904e-10
146198678	rs76894312	9.64641e-10	2.28429	-1.11296	0.000457245	0.790453	-0.78185	0.000587106	0.940017	-0.778226
146200426	rs116833802	5.55929e-11	-1.68237	-2.27904e-10	9.00528e-05	-1.61622	-2.27904e-10	0.000102833	-1.58031	-2.27904e-10
146200950	rs16824966	1.36076e-11	-1.80216	-1.28763	3.28234e-05	-1.41141	-1.21406	3.7431e-05	-1.38323	-1.20769
146201739	rs79232576	4.96116e-10	-1.47939e-10	0.506384	0.00065311	-1.47939e-10	0.365128	0.000732478	-1.47939e-10	0.383018
146201993	rs115403342	4.94707e-11	-1.79904	-2.27904e-10	7.56125e-05	-1.791	-2.27904e-10	8.26479e-05	-1.79883	-2.27904e-10
146202033	rs146398248	8.24442e-10	1.01428	-2.27904e-10	0.000580798	0.247786	-2.27904e-10	0.000643092	0.252874	-2.27904e-10
146202055	rs13015091	5.06413e-11	-1.77566	-2.27904e-10	7.35475e-05	-1.81869	-2.27904e-10	8.13368e-05	-1.81482	-2.27904e-10
146203367	rs147960350	9.40283e-11	-1.15683	-2.27904e-10	0.000346324	-0.269243	-2.27904e-10	0.000358262	-0.332149	-2.27904e-10
146203506	rs140225943	4.96246e-11	-1.79594	-2.27904e-10	7.65956e-05	-1.77808	-2.27904e-10	8.67175e-05	-1.75076	-2.27904e-10
146203828	rs80255160	1.63677e-10	-0.602529	-2.27904e-10	0.000139039	-1.18186	-2.27904e-10	0.000154828	-1.1711	-2.27904e-10
146204726	rs547441781	5.31594e-11	-1.72713	-2.27904e-10	7.28178e-05	-1.82866	-2.27904e-10	8.01179e-05	-1.82992	-2.27904e-10
146205245	rs138747482	3.35277e-10	0.114532	-2.27904e-10	0.000382796	-0.169115	-2.27904e-10	0.000454056	-0.0951946	-2.27904e-10
146205569	rs16824984	3.79932e-10	-1.47939e-10	0.239567	0.0005394	-1.47939e-10	0.17384	0.000612883	-1.47939e-10	0.20476
146205849	rs1304935	9.39478e-10	2.44148	-1.29658	0.000367811	0.916203	-1.12525	0.000474781	1.06926	-1.11983
146207397	rs2063863	1.00654e-09	2.51105	-1.29721	0.000387224	0.972038	-1.12965	0.000500569	1.12663	-1.1243
146208405	rs59611249	1.36597e-11	-1.80571	-1.28027	3.3011e-05	-1.42554	-1.19423	3.76508e-05	-1.39783	-1.18723
146210089	rs80348446	5.00263e-11	-1.78788	-2.27904e-10	7.65586e-05	-1.77856	-2.27904e-10	8.35792e-05	-1.78762	-2.27904e-10
146211958	rs142656276	1.83233e-09	1.81292	-2.27904e-10	0.00245842	1.69066	-2.27904e-10	0.0029732	1.78398	-2.27904e-10
146212749	rs140897118	8.14664e-11	-1.47939e-10	-1.30023	0.000123536	-1.47939e-10	-1.30008	0.000136078	-1.47939e-10	-1.30019
146212821	rs72850485	1.35398e-11	-1.80992	-1.28487	3.20021e-05	-1.44338	-1.20743	3.64664e-05	-1.41628	-1.20075
146213423	rs11887767	1.41336e-11	-1.79145	-1.26042	3.73467e-05	-1.34227	-1.15411	4.2736e-05	-1.3124	-1.14597
146213968	rs79443015	5.85481e-10	-1.47939e-10	0.672008	0.00126466	-1.47939e-10	1.02594	0.00145535	-1.47939e-10	1.06959
146214060	rs114524203	6.15856e-09	3.02517	-2.27904e-10	0.00354159	2.05571	-2.27904e-10	0.00427788	2.1478	-2.27904e-10
146214218	rs72850487	1.4206e-11	-1.78634	-1.26042	3.80173e-05	-1.32447	-1.15411	4.35265e-05	-1.29407	-1.14597
146214289	rs148376055	1.63676e-10	-0.602535	-2.27904e-10	7.2835e-05	-1.82842	-2.27904e-10	8.01334e-05	-1.82972	-2.27904e-10
146214565	rs66517906	1.41418e-11	-1.78973	-1.26156	3.74929e-05	-1.33617	-1.1563	4.29087e-05	-1.30612	-1.14822
146214675	rs72850489	1.40852e-11	-1.80072	-1.25459	3.54323e-05	-1.40587	-1.14313	4.04968e-05	-1.3775	-1.13469
146214940	rs12987682	4.81037e-11	-1.82707	-2.27904e-10	7.86626e-05	-1.75145	-2.27904e-10	8.54154e-05	-1.76589	-2.27904e-10
146215049	rs113634938	4.95125e-11	-1.7982	-2.27904e-10	7.84313e-05	-1.75439	-2.27904e-10	8.82384e-05	-1.73337	-2.27904e-10
146215709	rs57953861	1.43076e-11	-1.77695	-1.26269	3.73393e-05	-1.3381	-1.15847	4.26285e-05	-1.31043	-1.15046
146217925	rs13008797	4.75159e-11	-0.877503	-0.961859	0.00011834	-1.11271	-0.230338	0.000139246	-1.07293	-0.204237
146219068	rs56673819	1.1257e-09	2.62587	-1.30014	0.00046342	1.1841	-1.16208	0.000600616	1.3418	-1.15726
146219281	rs149736905	1.16933e-10	-0.938821	-2.27904e-10	0.000263857	-0.541211	-2.27904e-10	0.000297216	-0.518955	-2.27904e-10
146219456	rs79851722	5.61682e-11	-1.67207	-2.27904e-10	9.00744e-05	-1.61598	-2.27904e-10	9.71985e-05	-1.63666	-2.27904e-10
146219707	rs74470259	4.58823e-10	0.428239	-2.27904e-10	0.000511995	0.121698	-2.27904e-10	0.000611049	0.201762	-2.27904e-10
146220020	rs185534262	8.16683e-11	-1.47939e-10	-1.29776	0.00012368	-1.47939e-10	-1.29892	0.00013619	-1.47939e-10	-1.29936
146221169	rs77331393	4.94664e-11	-1.79913	-2.27904e-10	7.83182e-05	-1.75584	-2.27904e-10	8.80945e-05	-1.735	-2.27904e-10
146221464	rs77027504	8.56244e-11	-1.47939e-10	-1.25045	0.000127492	-1.47939e-10	-1.26856	0.00014054	-1.47939e-10	-1.26792
146221744	rs59038154	1.4235e-11	-1.77876	-1.26596	3.85644e-05	-1.29939	-1.1649	4.41721e-05	-1.26826	-1.15706
146221987	rs57241845	1.3514e-10	-1.61114	0.817031	0.000545717	-1.76412	1.9496	0.000642831	-1.7726	2.02507
146222358	rs57008165	1.42169e-11	-1.77677	-1.26922	3.86653e-05	-1.29302	-1.16865	4.42921e-05	-1.26171	-1.1609
146223323	rs13395759	5.28443e-11	-1.73307	-2.27904e-10	7.27396e-05	-1.82973	-2.27904e-10	8.01199e-05	-1.82989	-2.27904e-10
146224093	rs2035539	1.42555e-11	-1.77268	-1.2706	3.89456e-05	-1.28017	-1.17428	4.46211e-05	-1.24849	-1.16671
146224158	rs995308	9.85366e-11	0.174163	-1.28416	0.000266945	0.762049	-1.29162	0.000340783	0.908334	-1.2905
146224435	rs13020225	9.94814e-11	-1.10045	-2.27904e-10	0.000144597	-1.14266	-2.27904e-10	0.000159563	-1.14097	-2.27904e-10
146224640	rs79141733	8.23927e-11	-1.28893	-2.27904e-10	0.000269802	-0.518929	-2.27904e-10	0.000281166	-0.574468	-2.27904e-10
146225131	rs187232382	1.45792e-10	-0.718246	-2.27904e-10	8.30195e-05	-1.69754	-2.27904e-10	8.91035e-05	-1.72362	-2.27904e-10
146225176	rs12053155	1.39475e-11	-1.80356	-1.26156	3.45842e-05	-1.41692	-1.1563	3.94989e-05	-1.38892	-1.14822
146225429	rs4467205	4.99509e-11	-1.78939	-2.27904e-10	7.64309e-05	-1.78023	-2.27904e-10	8.34527e-05	-1.78913	-2.27904e-10
146225509	rs2035538	1.42072e-11	-1.78071	-1.26596	3.83212e-05	-1.30572	-1.1649	4.38854e-05	-1.27477	-1.15706
146226108	rs16825016	1.40733e-11	-1.79458	-1.26156	3.57664e-05	-1.38331	-1.1563	4.08941e-05	-1.35421	-1.14822
146226204	rs16825019	1.40352e-11	-1.79617	-1.26269	3.54861e-05	-1.389	-1.15847	4.05636e-05	-1.36008	-1.15046
146227162	rs72485559	1.42633e-11	-1.77474	-1.26799	3.89811e-05	-1.28662	-1.16692	4.46588e-05	-1.25512	-1.15924
146229227	rs376286372	8.15811e-11	-1.47939e-10	-1.29883	0.000124212	-1.47939e-10	-1.29463	0.000136697	-1.47939e-10	-1.29565
146230349	rs145964992	5.17258e-11	-1.75447	-2.27904e-10	8.36064e-05	-1.6905	-2.27904e-10	9.20539e-05	-1.69104	-2.27904e-10
146230416	rs66847179	1.41975e-11	-1.78137	-1.26599	3.83164e-05	-1.30785	-1.16289	4.38754e-05	-1.27697	-1.15509
146230972	rs142351378	8.16099e-11	-1.47939e-10	-1.29847	0.000125453	-1.47939e-10	-1.28469	0.000138543	-1.47939e-10	-1.28224
146231333	rs6430082	1.03892e-10	0.218625	-1.2757	0.000282812	0.81258	-1.28441	0.000361673	0.960265	-1.28294
146232022	rs114761789	1.40355e-10	-0.756252	-2.27904e-10	7.52894e-05	-1.79528	-2.27904e-10	8.35762e-05	-1.78766	-2.27904e-10
146233184	rs12618995	9.69176e-11	0.144314	-1.27088	0.000260919	0.728087	-1.28049	0.000332948	0.873424	-1.27885
146234665	rs2628581	4.87472e-11	-1.81378	-2.27904e-10	7.37098e-05	-1.81648	-2.27904e-10	8.15781e-05	-1.81185	-2.27904e-10
146235435	rs2012418	1.40691e-09	2.84858	-1.29985	0.000495094	1.24446	-1.15633	0.000644386	1.40629	-1.1514
146235532	rs72851609	1.30751e-09	2.77558	-1.30013	0.0004542	1.18534	-1.18342	0.000589965	1.34562	-1.17897
146236424	rs6754243	1.42224e-11	-1.78634	-1.25926	3.81837e-05	-1.32447	-1.14974	4.37179e-05	-1.29407	-1.14159
146236832	rs78262182	4.7968e-11	-1.82989	-2.27904e-10	7.76255e-05	-1.76472	-2.27904e-10	8.77708e-05	-1.73869	-2.27904e-10
146237096	rs147311080	1.36615e-10	-0.783261	-2.27904e-10	0.000191557	-0.861433	-2.27904e-10	0.000194384	-0.943579	-2.27904e-10
146237111	rs72851612	1.39665e-11	-1.80743	-1.25633	3.44586e-05	-1.43269	-1.14417	3.93434e-05	-1.40522	-1.13587
146237166	rs62169072	9.05892e-10	1.10849	-2.27904e-10	0.000821317	0.594291	-2.27904e-10	0.000943	0.635652	-2.27904e-10
146238529	rs983115	1.07892e-10	0.249014	-1.26831	0.000293157	0.847079	-1.28299	0.000375241	0.995712	-1.28156
146239805	rs73964081	1.40508e-11	-1.79798	-1.25976	3.65851e-05	-1.36628	-1.15069	4.18335e-05	-1.33715	-1.14257
146239967	rs368992236	8.14698e-11	-1.47939e-10	-1.30019	0.000125716	-1.47939e-10	-1.28259	0.000138237	-1.47939e-10	-1.28445
146240040	rs12995224	5.98924e-11	-0.848456	-0.759419	0.000171028	-1.08748	0.112691	0.000202136	-1.04701	0.142543
146241167	rs6708670	1.44352e-11	-1.78263	-1.24813	3.96628e-05	-1.31201	-1.1242	4.54395e-05	-1.28124	-1.11579
146241567	rs13015680	5.92311e-11	-1.61898	-2.27904e-10	7.41688e-05	-1.81027	-2.27904e-10	8.1351e-05	-1.81464	-2.27904e-10
146242592	rs72851617	1.43301e-11	-1.79398	-1.24409	3.72856e-05	-1.38117	-1.11684	4.26554e-05	-1.352	-1.10826
146243333	rs11694518	6.58076e-11	-0.833767	-0.679923	0.000200806	-1.0747	0.260419	0.000237635	-1.03389	0.291211
146243672	rs75107101	5.49931e-11	-1.69322	-2.27904e-10	7.27395e-05	-1.82973	-2.27904e-10	8.02992e-05	-1.82765	-2.27904e-10
146244181	rs13035635	1.07149e-10	0.233069	-1.25928	0.00029207	0.828981	-1.26861	0.000373849	0.977118	-1.26668
146244452	rs114594887	5.16801e-11	-1.75535	-2.27904e-10	0.000120627	-1.32392	-2.27904e-10	0.00013618	-1.29944	-2.27904e-10
146244465	rs75643354	5.24173e-11	-1.74119	-2.27904e-10	8.96452e-05	-1.62076	-2.27904e-10	0.000103534	-1.57351	-2.27904e-10
146244796	rs72851622	1.39416e-09	2.83596	-1.29633	0.00046252	1.23422	-1.21415	0.000601166	1.39579	-1.21033
146245743	rs72851624	2.66262e-10	-0.115946	-2.27904e-10	0.000154936	-1.07361	-2.27904e-10	0.00018033	-1.01863	-2.27904e-10
146246167	rs62169073	4.80731e-11	-1.8277	-2.27904e-10	7.27513e-05	-1.82957	-2.27904e-10	8.01892e-05	-1.82903	-2.27904e-10
146247003	rs6430083	1.06561e-10	0.226315	-1.25802	0.000301426	0.85941	-1.2675	0.000384997	1.00536	-1.26554
146247638	rs72851626	5.8473e-11	-1.63186	-2.27904e-10	7.76226e-05	-1.76476	-2.27904e-10	8.48214e-05	-1.77287	-2.27904e-10
146247837	rs68000532	1.46766e-11	-1.78497	-1.2292	4.12563e-05	-1.30303	-1.09379	4.72416e-05	-1.27347	-1.08467
146247924	rs72851629	1.45532e-11	-1.79652	-1.22609	3.86162e-05	-1.37443	-1.08851	4.41547e-05	-1.34644	-1.07928
146248361	rs17838523	1.46038e-11	-1.78841	-1.23073	4.06602e-05	-1.31497	-1.0964	4.65408e-05	-1.28575	-1.08733
146248898	rs4662424	1.45308e-11	-1.79807	-1.22609	3.83948e-05	-1.38018	-1.08851	4.38938e-05	-1.35236	-1.07928
146249507	rs13400519	2.06323e-10	0.897934	-1.26892	9.60994e-05	-0.27033	-1.2809	0.00012192	-0.128173	-1.28188
146249557	rs76296139	5.62562e-11	-1.67051	-2.27904e-10	0.000104805	-1.46452	-2.27904e-10	0.000118151	-1.44145	-2.27904e-10
146249922	rs1385366	1.45116e-11	-1.79188	-1.23359	3.99613e-05	-1.32739	-1.10131	4.57199e-05	-1.29852	-1.09236
146249965	rs1385367	1.53119e-09	2.91711	-1.28374	0.000516422	1.20466	-1.07435	0.00066585	1.35592	-1.06827
146250005	rs10196769	1.03823e-10	0.202775	-1.26051	0.000274646	0.768557	-1.26969	0.000348349	0.907585	-1.2678
146250438	rs7582049	1.03951e-10	0.202775	-1.25928	0.000274944	0.768557	-1.26861	0.000348738	0.907585	-1.26668
146251080	rs73964084	1.44776e-11	-1.78841	-1.23941	4.00522e-05	-1.31497	-1.11146	4.58294e-05	-1.28575	-1.10274
146251666	rs72851638	1.32127e-09	2.78304	-1.29711	0.00040252	1.09765	-1.21652	0.000516391	1.24625	-1.2128
146252366	rs10928250	1.50285e-09	2.90286	-1.28817	0.000501828	1.19326	-1.09162	0.000646699	1.34425	-1.08578
146252644	rs74508778	5.05542e-11	-1.77738	-2.27904e-10	8.03876e-05	-1.72976	-2.27904e-10	8.71991e-05	-1.74522	-2.27904e-10
146253008	rs3842898	1.05861e-10	0.217164	-1.25546	0.000280395	0.784823	-1.26524	0.000355839	0.92428	-1.26322
146253188	rs3842899	1.62942e-09	2.98605	-1.2905	0.000531024	1.25982	-1.10163	0.000685346	1.41244	-1.09593
146253343	rs76546748	3.31547e-10	0.103345	-2.27904e-10	0.000482117	0.0615698	-2.27904e-10	0.000589939	0.166604	-2.27904e-10
146253714	rs12614884	1.30687e-09	2.76985	-1.29488	0.000394517	1.08714	-1.2261	0.000505882	1.23549	-1.2226
146253894	rs9287375	1.07699e-10	0.231602	-1.25269	0.000285707	0.801138	-1.26279	0.000362761	0.941024	-1.26069
146254296	rs4662241	1.07699e-10	0.231602	-1.25269	0.000285707	0.801138	-1.26279	0.000362761	0.941024	-1.26069
146254325	rs4662242	1.07699e-10	0.231602	-1.25269	0.000285707	0.801138	-1.26279	0.000362761	0.941024	-1.26069
146254353	rs114108633	5.10121e-11	-1.76836	-2.27904e-10	8.13834e-05	-1.71745	-2.27904e-10	8.81945e-05	-1.73387	-2.27904e-10
146254652	rs1484928	1.07699e-10	0.231602	-1.25269	0.000285707	0.801138	-1.26279	0.000362761	0.941024	-1.26069
146254824	rs183058166	1.43549e-10	-0.733747	-2.27904e-10	8.25796e-05	-1.70286	-2.27904e-10	8.86808e-05	-1.72837	-2.27904e-10
146255044	rs79767170	5.18043e-10	-1.47939e-10	0.549633	0.00126508	-1.47939e-10	1.02627	0.00144011	-1.47939e-10	1.05906
146255193	rs115933528	2.03346e-10	-0.385516	-2.27904e-10	0.000155611	-1.06926	-2.27904e-10	0.000170412	-1.0752	-2.27904e-10
146255604	rs992986	1.43284e-09	2.86153	-1.29454	0.00047118	1.16024	-1.12162	0.000606445	1.31041	-1.11621
146255718	rs77403092	1.09124e-09	-1.47939e-10	1.29464	0.00275724	-1.47939e-10	1.80537	0.00317735	-1.47939e-10	1.85039
146255869	rs6430085	6.18473e-10	1.99408	-1.26725	0.00154861	2.17439	-0.9459	0.00196743	2.30871	-0.937642
146255994	rs78165666	5.96262e-10	0.690255	-2.27904e-10	0.000350639	-0.256859	-2.27904e-10	0.000425109	-0.161068	-2.27904e-10
146256115	rs6747939	1.03281e-10	0.187003	-1.24998	0.000272317	0.750722	-1.26037	0.000345323	0.889278	-1.25821
146256466	rs1484929	1.45054e-09	2.87443	-1.29516	0.000474382	1.17054	-1.12515	0.000610689	1.32097	-1.11979
146257040	rs76595357	4.91798e-11	-1.80494	-2.27904e-10	7.95104e-05	-1.74073	-2.27904e-10	8.91134e-05	-1.72351	-2.27904e-10
146257129	rs1949332	1.39857e-11	-1.8288	-1.23359	3.12711e-05	-1.57261	-1.10131	3.55667e-05	-1.54965	-1.09236
146257174	rs2840149	7.72446e-11	-0.104858	-1.24859	0.000185914	0.367801	-1.25914	0.00023436	0.50039	-1.25695
146257523	rs1564825	7.62287e-11	-0.118097	-1.24859	0.000183156	0.352855	-1.25914	0.000230781	0.484999	-1.25695
146257604	rs1016530	7.4048e-11	-0.145737	-1.24998	0.000177306	0.321629	-1.26037	0.000223194	0.452839	-1.25821
146257882	rs16825075	1.40477e-11	-1.82143	-1.23653	3.34757e-05	-1.49938	-1.10642	3.82594e-05	-1.47144	-1.09758
146258257	rs7578129	7.53357e-11	-0.131286	-1.24719	0.000180674	0.337958	-1.25788	0.00022756	0.469658	-1.25566
146258263	rs12622738	1.40592e-10	0.45872	-1.21328	0.000395018	0.663781	-0.801466	0.000485251	0.76301	-0.791759
146259015	rs7592837	9.60068e-11	0.120746	-1.25675	0.000237885	0.621552	-1.26638	0.000302023	0.761478	-1.26439
146259114	rs7581734	9.09065e-11	0.0634269	-1.25402	0.000223608	0.557243	-1.26397	0.000283399	0.695347	-1.26191
146259186	rs56011010	1.21049e-09	2.68823	-1.28988	0.000364338	1.02222	-1.24076	0.000466251	1.16893	-1.23762
146259628	rs1484930	8.46336e-11	-0.00807307	-1.25402	0.00020634	0.476874	-1.26397	0.00026091	0.612666	-1.26191
146260496	rs1351907	1.40153e-11	-1.8141	-1.24618	3.38764e-05	-1.47037	-1.12353	3.86682e-05	-1.44331	-1.11509
146260542	rs192189513	8.00328e-11	-1.31799	-2.27904e-10	7.58738e-05	-1.78755	-2.27904e-10	8.39285e-05	-1.78345	-2.27904e-10
146260672	rs7586112	9.21793e-11	0.0773305	-1.25402	0.000227125	0.572851	-1.26397	0.000287985	0.7114	-1.26191
146261001	rs10198147	9.23019e-11	0.0773305	-1.25269	0.000227394	0.572851	-1.26279	0.000288335	0.7114	-1.26069
146261295	rs10185841	3.37764e-11	-1.40747	-0.773192	0.000116769	-1.49809	0.141668	0.000135434	-1.47708	0.172152
146263420	rs6727126	1.20495e-09	2.69218	-1.29841	0.000401092	1.02536	-1.14779	0.000514282	1.17214	-1.14279
146267020	rs143846031	1.32193e-10	-0.816165	-2.27904e-10	0.000138622	-1.18487	-2.27904e-10	0.000150697	-1.19815	-2.27904e-10
146267234	rs72851672	1.16039e-09	2.64543	-1.28934	0.000323472	0.904506	-1.24201	0.000412558	1.04786	-1.2389
146267309	rs2090327	1.32635e-10	0.434552	-1.24737	0.000289108	0.805861	-1.25568	0.000370317	0.954681	-1.25374
146267701	rs72851676	1.0599e-09	2.55212	-1.28662	0.000301286	0.831678	-1.24024	0.000383597	0.97314	-1.23696
146268557	rs1471775	1.23763e-10	0.357671	-1.23972	0.000266394	0.722864	-1.2545	0.000340404	0.869355	-1.25264
146269126	rs61560044	1.51653e-11	-1.74321	-1.2382	4.23051e-05	-1.26967	-1.10204	4.86724e-05	-1.23445	-1.09385
146269790	rs72851680	1.04858e-09	2.53786	-1.28309	0.000295952	0.820566	-1.24698	0.000376626	0.961735	-1.2439
146270057	rs74271346	2.28802e-10	-1.47939e-10	-0.267566	0.000838971	-1.47939e-10	0.615558	0.000974349	-1.47939e-10	0.668354
146270178	rs138666085	9.67749e-11	-1.47939e-10	-1.12804	0.000134658	-1.47939e-10	-1.21388	0.000148907	-1.47939e-10	-1.21009
146270381	rs6430086	1.35572e-10	0.451754	-1.24268	0.000316024	0.896268	-1.25707	0.000405232	1.0463	-1.25525
146270608	rs75150507	8.85384e-11	-1.21699	-2.27904e-10	0.000103412	-1.4779	-2.27904e-10	0.000118688	-1.43692	-2.27904e-10
146270831	rs12612678	1.03561e-09	2.52505	-1.28272	0.000292822	0.810585	-1.24764	0.000372537	0.951492	-1.24457
146270850	rs146196256	9.12137e-11	-1.18722	-2.27904e-10	0.000211139	-0.764101	-2.27904e-10	0.000244865	-0.712708	-2.27904e-10
146270984	rs12619081	1.03561e-09	2.52505	-1.28272	0.000292822	0.810585	-1.24764	0.000372537	0.951492	-1.24457
146270991	rs12621447	1.03561e-09	2.52505	-1.28272	0.000292822	0.810585	-1.24764	0.000372537	0.951492	-1.24457
146271109	rs67372452	9.86591e-10	2.47257	-1.27874	0.000279337	0.769763	-1.25396	0.000354931	0.909591	-1.25108
146271261	rs72851684	1.03561e-09	2.52505	-1.28272	0.000292822	0.810585	-1.24764	0.000372537	0.951492	-1.24457
146271306	rs56352912	1.51493e-11	-1.7457	-1.23677	4.21444e-05	-1.27602	-1.09949	4.84805e-05	-1.241	-1.09125
146271420	rs61107916	1.51493e-11	-1.7457	-1.23677	4.21444e-05	-1.27602	-1.09949	4.84805e-05	-1.241	-1.09125
146271654	rs12621589	1.02058e-09	2.51225	-1.28455	0.00029088	0.800625	-1.24433	0.000370004	0.941269	-1.24117
146271666	rs76096620	4.97243e-11	-1.79393	-2.27904e-10	8.11098e-05	-1.72081	-2.27904e-10	9.10648e-05	-1.70184	-2.27904e-10
146271860	rs72851691	2.40651e-10	-0.217076	-2.27904e-10	0.000158669	-1.0498	-2.27904e-10	0.000182416	-1.00713	-2.27904e-10
146272216	rs56070311	1.02207e-09	2.51225	-1.28309	0.000290109	0.800625	-1.24698	0.000368996	0.941269	-1.2439
146272769	rs68147838	9.60044e-10	2.44576	-1.27921	0.000273765	0.74893	-1.25328	0.000347666	0.888204	-1.25038
146272826	rs72851696	1.00729e-09	2.49806	-1.28347	0.000287112	0.789581	-1.24633	0.000365083	0.929934	-1.24322
146272860	rs34570306	2.50356e-10	0.704785	-0.882325	0.000865587	0.869067	-0.222277	0.00109742	0.988604	-0.201302
146272889	rs72851700	1.00729e-09	2.49806	-1.28347	0.000287112	0.789581	-1.24633	0.000365083	0.929934	-1.24322
146273266	rs72852803	1.00692e-09	2.49806	-1.28383	0.000287301	0.789581	-1.24567	0.000365332	0.929934	-1.24254
146273507	rs6717337	1.52989e-11	-1.71104	-1.2616	4.28834e-05	-1.21214	-1.14599	4.93762e-05	-1.17519	-1.13876
146273592	rs116493529	1.00656e-09	2.49806	-1.28419	0.000287493	0.789581	-1.245	0.000365581	0.929934	-1.24186
146274095	rs6430087	1.29554e-10	0.404886	-1.24121	0.000300617	0.845015	-1.2558	0.000384948	0.993647	-1.25395
146274456	rs77168479	4.99164e-11	-1.79008	-2.27904e-10	7.80196e-05	-1.75966	-2.27904e-10	8.49491e-05	-1.77136	-2.27904e-10
146274488	rs76337676	8.93524e-10	-1.47939e-10	1.09475	0.00102533	-1.47939e-10	0.81615	0.00116741	-1.47939e-10	0.849124
146274727	rs72852814	9.79846e-10	2.47257	-1.2856	0.000282613	0.769763	-1.2423	0.000359215	0.909591	-1.23908
146274838	rs72852818	9.7982e-10	2.47257	-1.28563	0.000282628	0.769763	-1.24225	0.000359235	0.909591	-1.23903
146274843	rs7559810	1.25564e-09	2.73485	-1.29987	0.000379376	0.974499	-1.15259	0.0004857	1.11966	-1.14748
146274994	rs72852820	9.79155e-10	2.47257	-1.28631	0.000283016	0.769763	-1.24088	0.000359741	0.909591	-1.23762
146275098	rs6413982	1.06697e-09	2.57208	-1.29993	0.000333676	0.84724	-1.15369	0.00042578	0.98911	-1.1486
146275111	rs72852822	9.78829e-10	2.47257	-1.28664	0.000283212	0.769763	-1.24019	0.000359997	0.909591	-1.23691
146275320	rs72852824	9.78829e-10	2.47257	-1.28664	0.000283212	0.769763	-1.24019	0.000359997	0.909591	-1.23691
146275415	rs72852825	9.78829e-10	2.47257	-1.28664	0.000283212	0.769763	-1.24019	0.000359997	0.909591	-1.23691
146275448	rs140446511	5.92756e-10	0.684358	-2.27904e-10	7.56296e-05	-1.79077	-2.27904e-10	8.2361e-05	-1.8023	-2.27904e-10
146275468	rs78879325	6.20208e-11	-1.57295	-2.27904e-10	0.000111794	-1.39996	-2.27904e-10	0.000128067	-1.36086	-2.27904e-10
146276216	rs16825087	1.54399e-11	-1.74815	-1.21532	4.3454e-05	-1.28234	-1.06257	5.00131e-05	-1.24752	-1.05361
146276271	rs12613199	9.78189e-10	2.47257	-1.2873	0.000283607	0.769763	-1.23879	0.000360512	0.909591	-1.23548
146276286	rs4662243	1.12167e-10	-1.00506	0.0246284	0.000223677	-1.82709	1.12068	0.000262667	-1.82614	1.18361
146276380	rs12619517	9.77875e-10	2.47257	-1.28762	0.000283807	0.769763	-1.23809	0.000360773	0.909591	-1.23476
146276527	rs12613278	9.90122e-10	2.48531	-1.2879	0.000286813	0.779662	-1.23745	0.000364696	0.919752	-1.2341
146276715	rs12619622	1.05821e-09	2.55212	-1.28822	0.000302341	0.831678	-1.23674	0.000384976	0.97314	-1.23337
146276741	rs12616712	9.63286e-10	2.45845	-1.28853	0.000281288	0.758787	-1.23603	0.000357486	0.898323	-1.23264
146277549	rs140726816	9.62702e-10	2.45845	-1.28913	0.000281694	0.758787	-1.23458	0.000358015	0.898323	-1.23116
146277651	rs188717352	1.09358e-10	-1.47939e-10	-1.0058	0.000168244	-1.47939e-10	-0.991199	0.000185643	-1.47939e-10	-0.989589
146277792	rs191957015	9.11094e-10	2.40365	-1.28943	0.000270159	0.716249	-1.23386	0.000342971	0.854649	-1.23042
146277857	rs149716428	5.05597e-11	-1.77727	-2.27904e-10	8.46064e-05	-1.67861	-2.27904e-10	9.53234e-05	-1.65614	-2.27904e-10
146278125	rs191891853	9.10563e-10	2.40365	-1.29001	0.000270555	0.716249	-1.23239	0.000343487	0.854649	-1.22892
146278145	rs183030758	9.10563e-10	2.40365	-1.29001	0.000270555	0.716249	-1.23239	0.000343487	0.854649	-1.22892
146278210	rs140369409	9.10304e-10	2.40365	-1.2903	0.000270754	0.716249	-1.23165	0.000343747	0.854649	-1.22816
146278242	rs565319987	9.63488e-11	-1.47939e-10	-1.13245	0.000133788	-1.47939e-10	-1.22036	0.000147062	-1.47939e-10	-1.22256
146278247	rs79012880	1.53423e-11	-1.76463	-1.20518	4.29906e-05	-1.30982	-1.04582	4.93968e-05	-1.27698	-1.03655
146278290	rs7560253	1.2364e-10	0.355168	-1.23822	0.000292936	0.816532	-1.25319	0.00037263	0.958471	-1.2513
146278291	rs116550736	8.47366e-10	2.3339	-1.29219	0.000258308	0.663888	-1.22635	0.000324985	0.793091	-1.22273
146278296	rs7560259	1.19651e-10	0.323877	-1.23972	0.0002634	0.71156	-1.2545	0.000334522	0.851926	-1.25264
146278397	rs141209995	4.91561e-11	-1.80543	-2.27904e-10	7.33722e-05	-1.82107	-2.27904e-10	8.0289e-05	-1.82778	-2.27904e-10
146278514	rs76063228	1.57304e-11	-1.74321	-1.20162	4.50127e-05	-1.26967	-1.04001	5.18488e-05	-1.23445	-1.03063
146278680	rs75426990	1.57877e-11	-1.74321	-1.19799	4.5278e-05	-1.26967	-1.03413	5.21598e-05	-1.23445	-1.02465
146278709	rs147320931	7.28878e-10	2.06655	-1.17547	0.00065788	1.16039	-0.787981	0.000838665	1.29691	-0.778511
146278730	rs141047905	6.05995e-11	-1.59614	-2.27904e-10	7.3672e-05	-1.81699	-2.27904e-10	8.16731e-05	-1.81069	-2.27904e-10
146278992	rs111602073	8.85547e-10	2.37718	-1.2914	0.00026605	0.695729	-1.22866	0.000337613	0.833578	-1.22509
146279065	rs144699721	1.25162e-10	-0.870817	-2.27904e-10	7.65208e-05	-1.77906	-2.27904e-10	8.56198e-05	-1.7635	-2.27904e-10
146279416	rs148523204	8.73855e-10	2.36467	-1.29218	0.000264087	0.68604	-1.22638	0.000335053	0.823627	-1.22275
146279531	rs142872395	8.94275e-10	2.38777	-1.29218	0.000292188	0.787159	-1.22638	0.000368735	0.919416	-1.22275
146279624	rs151188089	8.73634e-10	2.36467	-1.29243	0.000264291	0.68604	-1.22561	0.000335318	0.823627	-1.22196
146279637	rs139290031	8.73634e-10	2.36467	-1.29243	0.000264291	0.68604	-1.22561	0.000335318	0.823627	-1.22196
146279700	rs60303915	1.59841e-11	-1.73812	-1.19071	4.64e-05	-1.25684	-1.02248	5.34843e-05	-1.22123	-1.0128
146279819	rs115972949	8.73416e-10	2.36467	-1.29268	0.000264495	0.68604	-1.22483	0.000335583	0.823627	-1.22117
146279820	rs116346176	8.73416e-10	2.36467	-1.29268	0.000264495	0.68604	-1.22483	0.000335583	0.823627	-1.22117
146280334	rs145463567	8.61952e-10	2.35218	-1.29341	0.000262564	0.67637	-1.22249	0.000333065	0.813696	-1.21877
146280464	rs148843749	5.28707e-11	-1.73258	-2.27904e-10	0.000129616	-1.25204	-2.27904e-10	0.000149351	-1.20712	-2.27904e-10
146280545	rs16825101	8.62157e-10	2.35218	-1.29317	0.000262358	0.67637	-1.22328	0.000332798	0.813696	-1.21958
146280595	rs60440704	8.61952e-10	2.35218	-1.29341	0.000262564	0.67637	-1.22249	0.000333065	0.813696	-1.21877
146280885	rs78313424	1.44977e-10	-1.47939e-10	-0.723849	0.000154079	-1.47939e-10	-1.07915	0.000168408	-1.47939e-10	-1.08703
146281360	rs16825107	8.68312e-10	2.36022	-1.29409	0.000265277	0.684268	-1.22011	0.000333976	0.813991	-1.21634
146281422	rs72852845	8.50687e-10	2.33971	-1.29409	0.000260662	0.666719	-1.22011	0.000330584	0.803785	-1.21634
146282118	rs56062753	8.54637e-10	2.33971	-1.28946	0.000257124	0.666719	-1.23378	0.000325988	0.803785	-1.23034
146282445	rs55810988	8.60985e-10	2.35218	-1.29453	0.00026361	0.67637	-1.21852	0.000334422	0.813696	-1.21471
146282536	rs56203207	8.71436e-10	2.36467	-1.29495	0.000266604	0.68604	-1.21689	0.000338322	0.823627	-1.21305
146282853	rs72852848	8.28101e-10	2.31346	-1.29475	0.000256039	0.646411	-1.2177	0.00032456	0.782925	-1.21387
146282875	rs12613968	8.28101e-10	2.31346	-1.29475	0.000256039	0.646411	-1.2177	0.00032456	0.782925	-1.21387
146283045	rs12614628	8.17719e-10	2.30105	-1.29496	0.000253801	0.636821	-1.21689	0.000321646	0.773074	-1.21304
146283050	rs12618073	8.17719e-10	2.30105	-1.29496	0.000253801	0.636821	-1.21689	0.000321646	0.773074	-1.21304
146283776	rs72852850	8.48805e-10	2.33971	-1.29631	0.000263025	0.666719	-1.21109	0.00033365	0.803785	-1.20711
146284046	rs72852852	8.48655e-10	2.33971	-1.29649	0.000263248	0.666719	-1.21024	0.000333938	0.803785	-1.20624
146284734	rs115268079	4.88922e-11	-1.81081	-2.27904e-10	7.34142e-05	-1.8205	-2.27904e-10	8.08182e-05	-1.82121	-2.27904e-10
146284775	rs142233732	5.54964e-11	-1.68411	-2.27904e-10	7.35644e-05	-1.81846	-2.27904e-10	8.09428e-05	-1.81967	-2.27904e-10
146285256	rs16825111	8.36177e-10	2.32588	-1.29747	0.000261792	0.65602	-1.20509	0.000332032	0.792795	-1.20098
146285520	rs72852855	8.25606e-10	2.31346	-1.29776	0.000259742	0.646411	-1.20334	0.000329358	0.782925	-1.19919
146285876	rs72852856	8.25489e-10	2.31346	-1.2979	0.000259971	0.646411	-1.20246	0.000329654	0.782925	-1.19829
146285992	rs72852863	8.15198e-10	2.30105	-1.29804	0.000257718	0.636821	-1.20157	0.000326718	0.773074	-1.19739
146286150	rs72852865	8.15198e-10	2.30105	-1.29804	0.000257718	0.636821	-1.20157	0.000326718	0.773074	-1.19739
146286173	rs72852867	8.15198e-10	2.30105	-1.29804	0.000257718	0.636821	-1.20157	0.000326718	0.773074	-1.19739
146287131	rs72852868	7.93866e-10	2.27492	-1.29843	0.000253245	0.61664	-1.1989	0.00032089	0.752343	-1.19466
146287828	rs72852869	8.03551e-10	2.28729	-1.29867	0.000256137	0.626189	-1.1971	0.00032465	0.762152	-1.19282
146287858	rs72852871	8.03551e-10	2.28729	-1.29867	0.000256137	0.626189	-1.1971	0.00032465	0.762152	-1.19282
146288294	rs72852876	8.0346e-10	2.28729	-1.29878	0.000256369	0.626189	-1.19619	0.00032495	0.762152	-1.19189
146288551	rs59074041	1.73791e-11	-1.73654	-1.10862	5.36795e-05	-1.24353	-0.890053	6.21353e-05	-1.2045	-0.879602
146288708	rs72852878	7.93499e-10	2.27492	-1.29889	0.000254164	0.61664	-1.19528	0.000322078	0.752343	-1.19096
146288807	rs72852880	8.16913e-10	2.30105	-1.29594	0.00025485	0.636821	-1.21276	0.000323004	0.773074	-1.20882
146288820	rs190014162	1.53145e-10	-1.47939e-10	-0.669043	0.000194739	-1.47939e-10	-0.844959	0.00021619	-1.47939e-10	-0.837258
146289431	rs12620189	8.16613e-10	2.30105	-1.29631	0.000255278	0.636821	-1.21109	0.000323559	0.773074	-1.20711
146289684	rs12620207	8.16468e-10	2.30105	-1.29649	0.000255494	0.636821	-1.21024	0.000323839	0.773074	-1.20624
146289718	rs16825118	1.7211e-11	-1.74922	-1.10565	5.36576e-05	-1.25149	-0.882505	6.19796e-05	-1.21485	-0.871763
146290040	rs72852883	8.02979e-10	2.28729	-1.29938	0.00025779	0.626189	-1.19066	0.000326787	0.762152	-1.18626
146290065	rs144588503	8.49553e-11	-1.47939e-10	-1.2583	0.00012806	-1.47939e-10	-1.26412	0.000141195	-1.47939e-10	-1.26327
146290652	rs1979517	1.12702e-10	0.21943	-1.19511	0.000248999	0.609767	-1.20894	0.000317989	0.755358	-1.20675
146291569	rs16825122	1.64962e-11	-1.79164	-1.10565	4.93569e-05	-1.33504	-0.882505	5.67327e-05	-1.3033	-0.871763
146291594	rs72852886	7.76156e-10	2.24888	-1.29495	0.000243781	0.596547	-1.21689	0.000308607	0.731698	-1.21305
146291737	rs16825124	7.29309e-10	2.1862	-1.29453	0.000231912	0.548259	-1.21852	0.00029318	0.682077	-1.21471
146291807	rs116290273	1.23125e-10	-0.887227	-2.27904e-10	0.00013014	-1.248	-2.27904e-10	0.000145297	-1.23464	-2.27904e-10
146292016	rs72852887	8.45731e-10	2.3359	-1.29613	0.00026203	0.663771	-1.21193	0.000332354	0.800756	-1.20797
146292096	rs17482282	8.45731e-10	2.3359	-1.29613	0.00026203	0.663771	-1.21193	0.000332354	0.800756	-1.20797
146292105	rs72852889	9.3945e-10	2.43021	-1.28534	0.000273323	0.736856	-1.24282	0.000347098	0.875808	-1.23962
146292358	rs10460255	1.97555e-10	0.708893	-1.1233	0.000391496	0.994739	-1.14138	0.000506803	1.15322	-1.13851
146293177	rs10175989	1.99801e-11	-1.63073	-1.07495	6.87728e-05	-1.04776	-0.838051	8.00151e-05	-1.00444	-0.826756
146293962	rs12467457	4.86346e-11	-1.81609	-2.27904e-10	7.58927e-05	-1.7873	-2.27904e-10	8.27859e-05	-1.79716	-2.27904e-10
146294009	rs55865603	8.17068e-10	2.30105	-1.29575	0.000254637	0.636821	-1.2136	0.000322729	0.773074	-1.20968
146294129	rs1484926	2.44513e-10	0.945428	-1.14659	0.000597314	1.42792	-1.15209	0.00077867	1.59357	-1.14939
146294620	rs72852893	8.17225e-10	2.30105	-1.29556	0.000254427	0.636821	-1.21443	0.000322456	0.773074	-1.21052
146294931	rs10180063	2.04447e-11	-1.61584	-1.06686	7.3427e-05	-1.01851	-0.801818	8.55228e-05	-0.974402	-0.79023
146295406	rs28416726	8.06055e-10	2.28729	-1.29556	0.000251736	0.626189	-1.21443	0.000318953	0.762152	-1.21052
146295439	rs28529730	8.06055e-10	2.28729	-1.29556	0.000251736	0.626189	-1.21443	0.000318953	0.762152	-1.21052
146295680	rs2054762	2.06302e-11	-1.60401	-1.06966	7.48191e-05	-0.995635	-0.80591	8.71932e-05	-0.950919	-0.794369
146295691	rs28692577	8.06055e-10	2.28729	-1.29556	0.000251736	0.626189	-1.21443	0.000318953	0.762152	-1.21052
146295726	rs28449827	8.06055e-10	2.28729	-1.29556	0.000251736	0.626189	-1.21443	0.000318953	0.762152	-1.21052
146296465	rs72852898	8.06377e-10	2.28729	-1.29516	0.000251322	0.626189	-1.21607	0.000318417	0.762152	-1.2122
146297935	rs146889204	7.66506e-10	2.23658	-1.29516	0.000241678	0.587059	-1.21607	0.00030587	0.721949	-1.2122
146297955	rs17482303	7.86695e-10	2.26258	-1.29516	0.000246573	0.607112	-1.21607	0.000312238	0.742553	-1.2122
146298007	rs10192394	1.3479e-10	0.316049	-1.11275	0.000240646	0.346873	-0.980164	0.000297436	0.450377	-0.968592
146298064	rs13425697	2.19452e-11	-1.55038	-1.0615	8.37154e-05	-0.895199	-0.793996	9.78263e-05	-0.847903	-0.782318
146298475	rs16825131	4.82813e-11	-1.82338	-2.27904e-10	7.48511e-05	-1.80112	-2.27904e-10	8.18025e-05	-1.80911	-2.27904e-10
146298497	rs17410451	7.75995e-10	2.24888	-1.29516	0.000243982	0.596547	-1.21607	0.000308867	0.731698	-1.2122
146298564	rs17482324	7.81938e-10	2.25651	-1.29516	0.000266511	0.68487	-1.21607	0.000338412	0.823054	-1.2122
146298669	rs149590600	5.908e-11	-1.62153	-2.27904e-10	7.30836e-05	-1.82501	-2.27904e-10	8.08117e-05	-1.82129	-2.27904e-10
146299010	rs56021065	7.7561e-10	2.24888	-1.29566	0.000247602	0.596547	-1.20134	0.000313386	0.731698	-1.19768
146299213	rs55766021	7.76154e-10	2.24888	-1.29496	0.000243783	0.596547	-1.21689	0.000308609	0.731698	-1.21304
146299221	rs17410479	7.76154e-10	2.24888	-1.29496	0.000243783	0.596547	-1.21689	0.000308609	0.731698	-1.21304
146299394	rs74509831	5.81148e-11	-1.59706	-0.0409489	0.000125227	-1.67764	0.391152	0.000146006	-1.66322	0.433456
146299592	rs56174466	7.66824e-10	2.23658	-1.29475	0.000241285	0.587059	-1.2177	0.000305361	0.721949	-1.21387
146299946	rs72854707	7.57462e-10	2.22429	-1.29475	0.000239011	0.577591	-1.2177	0.000302405	0.71222	-1.21387
146299960	rs72854708	7.57462e-10	2.22429	-1.29475	0.000239011	0.577591	-1.2177	0.000302405	0.71222	-1.21387
146300093	rs7370102	2.4605e-10	0.944467	-1.13936	0.000554437	1.34633	-1.14499	0.000723763	1.51328	-1.14223
146300135	rs72854709	2.93026e-10	-0.0201653	-2.27904e-10	0.0001214	-1.31752	-2.27904e-10	0.000137808	-1.28755	-2.27904e-10
146300347	rs72854710	7.57462e-10	2.22429	-1.29475	0.000239011	0.577591	-1.2177	0.000302405	0.71222	-1.21387
146300408	rs72854714	7.47211e-10	2.21067	-1.29475	0.000236515	0.567094	-1.2177	0.00029916	0.701433	-1.21387
146300691	rs10199699	1.20187e-10	0.0913655	-1.00274	0.000286234	0.529877	-0.989684	0.000343999	0.612967	-0.985744
146300834	rs13011643	1.27984e-10	-0.848516	-2.27904e-10	0.000177794	-0.935994	-2.27904e-10	0.000196231	-0.934123	-2.27904e-10
146300861	rs72854716	7.47532e-10	2.21067	-1.29432	0.000236134	0.567094	-1.21931	0.000298667	0.701433	-1.21552
146300923	rs72854717	7.386e-10	2.19843	-1.29409	0.000233731	0.557667	-1.22011	0.000295545	0.691745	-1.21634
146301068	rs72854718	7.386e-10	2.19843	-1.29409	0.000233731	0.557667	-1.22011	0.000295545	0.691745	-1.21634
146301120	rs13429432	2.07532e-11	-1.57982	-1.08791	7.62572e-05	-0.949702	-0.832804	8.89475e-05	-0.903788	-0.82158
146301325	rs146037157	4.87289e-11	-1.81415	-2.27904e-10	7.3607e-05	-1.81788	-2.27904e-10	8.10227e-05	-1.81869	-2.27904e-10
146301598	rs72854720	7.30129e-10	2.1862	-1.29341	0.000230993	0.548259	-1.22249	0.00029199	0.682077	-1.21877
146301646	rs72854721	7.30302e-10	2.1862	-1.29317	0.000230811	0.548259	-1.22328	0.000291755	0.682077	-1.21958
146301786	rs11892992	2.0464e-10	0.725663	-1.10484	0.000410755	1.01243	-1.11105	0.000532086	1.17139	-1.108
146301793	rs72854723	7.37773e-10	2.19662	-1.29341	0.000232857	0.556279	-1.22247	0.000294412	0.690319	-1.21875
146302136	rs12691710	2.16236e-10	0.80955	-1.1336	0.000482573	1.20185	-1.13934	0.000627598	1.36501	-1.13653
146302222	rs72854728	7.20813e-10	2.17265	-1.29269	0.000228066	0.537829	-1.22481	0.000288191	0.671357	-1.22115
146302302	rs13407875	2.06851e-11	-1.59636	-1.07465	7.53695e-05	-0.98098	-0.813235	8.7861e-05	-0.935879	-0.80178
146302312	rs72854732	7.20992e-10	2.17265	-1.29244	0.00022789	0.537829	-1.22558	0.000287963	0.671357	-1.22194
146302905	rs74873827	5.57196e-11	-1.68009	-2.27904e-10	9.68086e-05	-1.54388	-2.27904e-10	0.000109632	-1.51629	-2.27904e-10
146303366	rs12618803	6.93884e-10	2.13481	-1.29294	0.000221702	0.508753	-1.22404	0.000279927	0.64147	-1.22035
146303401	rs12618828	6.9476e-10	2.13481	-1.29167	0.000220852	0.508753	-1.22788	0.000278829	0.64147	-1.22429
146303646	rs114830043	4.83322e-11	-1.82233	-2.27904e-10	7.28355e-05	-1.82841	-2.27904e-10	8.04477e-05	-1.82581	-2.27904e-10
146303836	rs1385356	6.9532e-10	2.13481	-1.29087	0.000220354	0.508753	-1.23013	0.000278184	0.64147	-1.2266
146304253	rs72854740	6.95512e-10	2.13481	-1.29059	0.00022019	0.508753	-1.23088	0.000277972	0.64147	-1.22736
146304921	rs17482358	6.79439e-10	2.1106	-1.28975	0.000215665	0.49016	-1.23305	0.000272103	0.622356	-1.22959
146305457	rs72854742	6.70577e-10	2.09717	-1.28946	0.000213301	0.479865	-1.23378	0.000269037	0.611771	-1.23034
146305852	rs72854743	6.70775e-10	2.09717	-1.28917	0.000213146	0.479865	-1.2345	0.000268837	0.611771	-1.23108
146305859	rs72854747	6.70775e-10	2.09717	-1.28917	0.000213146	0.479865	-1.2345	0.000268837	0.611771	-1.23108
146305967	rs72854748	6.45543e-10	2.05853	-1.28887	0.000206778	0.450251	-1.23522	0.000260582	0.581321	-1.23182
146305992	rs72854750	6.37878e-10	2.04659	-1.28887	0.000204896	0.441107	-1.23522	0.000258143	0.571917	-1.23182
146306011	rs72854751	6.37878e-10	2.04659	-1.28887	0.000204896	0.441107	-1.23522	0.000258143	0.571917	-1.23182
146306201	rs13384731	7.34222e-11	-1.4042	-2.27904e-10	0.000133076	-1.22569	-2.27904e-10	0.000137902	-1.28687	-2.27904e-10
146306313	rs72854753	5.14687e-11	-1.75945	-2.27904e-10	7.34306e-05	-1.82028	-2.27904e-10	8.06943e-05	-1.82275	-2.27904e-10
146306617	rs66498010	4.96982e-10	1.79415	-1.28602	0.000193736	0.391337	-1.24146	0.000242776	0.516947	-1.23822
146307047	rs17410493	6.30898e-10	2.03466	-1.28794	0.000202601	0.431981	-1.23736	0.000255172	0.562532	-1.23401
146308114	rs10496982	2.13015e-11	-1.54348	-1.09817	7.55135e-05	-0.94422	-0.848086	8.83381e-05	-0.895197	-0.837046
146309264	rs17482393	4.8438e-11	-1.82014	-2.27904e-10	7.55624e-05	-1.79166	-2.27904e-10	8.45287e-05	-1.77632	-2.27904e-10
146309463	rs10496983	4.8199e-11	-1.82509	-2.27904e-10	7.45729e-05	-1.80484	-2.27904e-10	8.15456e-05	-1.81225	-2.27904e-10
146309946	rs17410535	1.28716e-10	-0.907937	0.0651183	0.00024577	-1.12596	0.513734	0.000293708	-1.08837	0.557536
146309983	rs17482414	1.26963e-10	-0.948181	0.0916523	0.000244655	-1.16107	0.544299	0.000292209	-1.12441	0.588465
146310389	rs17410542	5.94729e-10	1.9727	-1.28502	0.000192062	0.38464	-1.24344	0.000241531	0.513836	-1.24025
146310421	rs1484918	2.42339e-10	0.877414	-1.0875	0.000543041	1.27455	-1.09399	0.000707858	1.43964	-1.09081
146310723	rs10191819	1.80306e-10	0.581666	-1.08743	0.000358938	0.860451	-1.09392	0.000463053	1.01517	-1.09074
146310929	rs148057115	9.54132e-11	-1.47939e-10	-1.14221	0.000142528	-1.47939e-10	-1.15708	0.00015673	-1.47939e-10	-1.15889
146311038	rs10176779	2.1232e-11	-1.60401	-1.0409	7.80053e-05	-0.995635	-0.764206	9.09494e-05	-0.950919	-0.752192
146311135	rs72854764	5.60075e-10	1.91128	-1.28363	0.000182803	0.337822	-1.24603	0.00022956	0.465665	-1.24292
146311381	rs13383852	1.83202e-11	-1.77373	-1.01869	5.19262e-05	-1.43432	-0.732477	5.96187e-05	-1.40533	-0.720114
146311393	rs13395767	1.79758e-11	-1.76407	-1.04732	5.11028e-05	-1.40933	-0.773453	5.86987e-05	-1.37945	-0.761542
146312122	rs17410563	5.57978e-10	1.91128	-1.28738	0.000184166	0.337822	-1.2386	0.000231318	0.465665	-1.23528
146312315	rs17482435	5.09464e-10	1.81435	-1.28142	0.000169185	0.264196	-1.24982	0.000211977	0.389881	-1.24682
146312738	rs72854769	8.66175e-11	0.0343233	-1.27325	8.96329e-05	-0.368046	-1.25285	0.000108238	-0.279039	-1.25004
146312892	rs11901708	2.35665e-11	-1.41251	-1.12808	3.39856e-05	-1.75087	-0.839809	3.7892e-05	-1.74681	-0.831865
146312991	rs72854773	4.82908e-11	-1.82318	-2.27904e-10	7.40305e-05	-1.81214	-2.27904e-10	8.18217e-05	-1.80887	-2.27904e-10
146314196	rs1484921	4.79997e-11	-1.82923	-2.27904e-10	7.5937e-05	-1.78671	-2.27904e-10	8.32379e-05	-1.79171	-2.27904e-10
146314827	rs10187579	1.70257e-11	-1.57164	-1.29406	2.53992e-05	-1.72867	-1.15322	2.79687e-05	-1.7306	-1.15173
146315679	rs2381743	3.23317e-10	-1.47939e-10	0.078209	0.00055152	-1.47939e-10	0.196061	0.000625105	-1.47939e-10	0.224505
146315835	rs79929019	4.80508e-11	-1.82817	-2.27904e-10	7.51396e-05	-1.79727	-2.27904e-10	8.22844e-05	-1.80323	-2.27904e-10
146316058	rs72854776	1.98848e-11	-1.41014	-1.30033	2.37253e-05	-1.73594	-1.21413	2.62553e-05	-1.73246	-1.21309
146316319	rs10193706	3.7345e-10	0.720238	-0.497877	0.00085804	0.947829	-0.309796	0.00112393	1.09278	-0.281613
146316989	rs11676626	5.29276e-11	-1.7315	-2.27904e-10	0.000402668	-0.118504	-2.27904e-10	0.000477609	-0.0446227	-2.27904e-10
146317154	rs13005432	4.82026e-11	-1.82501	-2.27904e-10	8.44066e-05	-1.68097	-2.27904e-10	9.38075e-05	-1.67217	-2.27904e-10
146317203	rs184701860	4.83936e-11	-1.82106	-2.27904e-10	7.63341e-05	-1.7815	-2.27904e-10	8.50896e-05	-1.76971	-2.27904e-10
146319963	rs10432330	2.05511e-11	-1.37765	-1.29986	2.4087e-05	-1.73097	-1.20398	2.66794e-05	-1.72672	-1.2028
146320085	rs55778304	7.4794e-11	-1.38569	-2.27904e-10	0.000156012	-1.06668	-2.27904e-10	0.000175614	-1.04513	-2.27904e-10
146321847	rs150608303	4.81389e-11	-1.82634	-2.27904e-10	7.49991e-05	-1.79914	-2.27904e-10	8.25145e-05	-1.80044	-2.27904e-10
146321965	rs114930223	5.72752e-11	-1.65256	-2.27904e-10	7.36179e-05	-1.81773	-2.27904e-10	8.16764e-05	-1.81065	-2.27904e-10
146322182	rs16825177	4.79944e-11	-1.82934	-2.27904e-10	7.60033e-05	-1.78584	-2.27904e-10	8.3217e-05	-1.79196	-2.27904e-10
146322432	rs876903	1.73929e-11	-1.55515	-1.28921	2.63627e-05	-1.71228	-1.13238	2.90414e-05	-1.71391	-1.13079
146323219	rs900980	1.85556e-11	-1.47948	-1.30018	2.28522e-05	-1.77809	-1.20947	2.5285e-05	-1.77487	-1.20833
146323502	rs62169099	1.09108e-10	-1.00808	-2.27904e-10	0.000124456	-1.29266	-2.27904e-10	0.000144617	-1.23933	-2.27904e-10
146323730	rs11899509	2.02841e-11	-1.39061	-1.29998	2.39007e-05	-1.73698	-1.20573	2.64693e-05	-1.73286	-1.20457
146325219	rs17410611	4.84549e-11	-1.81979	-2.27904e-10	7.99091e-05	-1.73573	-2.27904e-10	8.96004e-05	-1.71805	-2.27904e-10
146325848	rs78956291	9.37359e-11	-1.15994	-2.27904e-10	8.56299e-05	-1.66658	-2.27904e-10	9.38855e-05	-1.67134	-2.27904e-10
146327671	rs79001548	4.84475e-11	-1.81995	-2.27904e-10	8.26713e-05	-1.70175	-2.27904e-10	9.24296e-05	-1.68697	-2.27904e-10
146327919	rs74724723	5.73752e-11	-1.65081	-2.27904e-10	7.36518e-05	-1.81727	-2.27904e-10	8.17236e-05	-1.81007	-2.27904e-10
146329010	rs4662244	1.96402e-11	-1.42315	-1.29969	2.36462e-05	-1.75161	-1.20181	2.61793e-05	-1.74783	-1.20062
146329303	rs191153177	8.40604e-11	-1.47939e-10	-1.26889	0.000123831	-1.47939e-10	-1.2977	0.00013641	-1.47939e-10	-1.29775
146329741	rs7581334	1.7032e-11	-1.57996	-1.28537	2.63113e-05	-1.72831	-1.11831	2.899e-05	-1.72982	-1.11664
146330000	rs138939885	1.28901e-10	-1.47939e-10	-0.841377	0.000200285	-1.47939e-10	-0.816879	0.000221891	-1.47939e-10	-0.811227
146330106	rs6734779	1.71068e-11	-1.57387	-1.28708	2.62536e-05	-1.72441	-1.1244	2.89248e-05	-1.72595	-1.12276
146331212	rs17482496	5.4992e-11	-1.69324	-2.27904e-10	8.37678e-05	-1.68857	-2.27904e-10	8.90502e-05	-1.72421	-2.27904e-10
146331889	rs12623580	1.8974e-11	-1.45738	-1.29997	2.32283e-05	-1.76562	-1.20563	2.57146e-05	-1.76189	-1.20446
146333294	rs1484920	1.8215e-11	-1.49931	-1.29887	2.31201e-05	-1.78231	-1.19361	2.55836e-05	-1.77909	-1.19237
146333690	rs4662426	1.82118e-11	-1.49931	-1.29904	2.31181e-05	-1.78231	-1.19369	2.55822e-05	-1.77909	-1.19242
146334132	rs1484919	1.69443e-11	-1.59193	-1.27857	2.66971e-05	-1.73589	-1.09617	2.94196e-05	-1.73734	-1.09441
146334199	rs12619621	7.73593e-11	-0.0552968	-1.29667	9.04678e-05	-0.492954	-1.11867	0.000107625	-0.421864	-1.1129
146334268	rs115866528	1.04216e-10	-1.05396	-2.27904e-10	7.54098e-05	-1.79368	-2.27904e-10	8.20044e-05	-1.80664	-2.27904e-10
146334424	rs74930048	8.59335e-11	-1.24685	-2.27904e-10	0.000109234	-1.42313	-2.27904e-10	0.000125936	-1.37764	-2.27904e-10
146334443	rs17410660	7.89512e-11	-1.3316	-2.27904e-10	7.45486e-05	-1.80517	-2.27904e-10	8.249e-05	-1.80074	-2.27904e-10
146335486	rs953246	4.81291e-10	0.202763	0.273283	0.00407506	0.929988	1.26603	0.00561469	1.09621	1.32352
146337062	rs16825205	1.12279e-10	0.023198	-1.00264	0.000115424	-0.402736	-0.96527	0.000122247	-0.454489	-0.952879
146338161	rs139491239	7.53692e-11	-1.37803	-2.27904e-10	7.38463e-05	-1.81463	-2.27904e-10	8.16386e-05	-1.81111	-2.27904e-10
146338299	rs150221755	5.58246e-10	0.624375	-2.27904e-10	0.000480112	0.0574019	-2.27904e-10	0.000531172	0.0616706	-2.27904e-10
146338573	rs77515171	4.80118e-11	-1.82898	-2.27904e-10	7.75416e-05	-1.7658	-2.27904e-10	8.47015e-05	-1.77428	-2.27904e-10
146340046	rs76990508	4.80118e-11	-1.82898	-2.27904e-10	7.75416e-05	-1.7658	-2.27904e-10	8.47015e-05	-1.77428	-2.27904e-10
146341066	rs74592630	4.80519e-11	-1.82814	-2.27904e-10	7.80034e-05	-1.75987	-2.27904e-10	8.5172e-05	-1.76874	-2.27904e-10
146341130	rs77126133	4.80118e-11	-1.82898	-2.27904e-10	7.75416e-05	-1.7658	-2.27904e-10	8.47015e-05	-1.77428	-2.27904e-10
146343428	rs16825218	1.83895e-11	-1.49149	-1.29716	2.34592e-05	-1.77983	-1.18152	2.59559e-05	-1.7768	-1.18022
146344233	rs10186882	1.84715e-11	-1.53513	-1.24907	2.98277e-05	-1.69906	-1.02212	3.28718e-05	-1.70077	-1.02003
146345727	rs11895440	5.59257e-11	-0.477549	-1.19885	2.92295e-05	-1.55883	-1.18261	3.24888e-05	-1.54793	-1.18459
146346285	rs6727997	1.1524e-10	-0.144351	-0.80906	0.00126439	1.89127	-0.865544	0.00196225	2.21482	-0.84639
146346331	rs16825228	1.03114e-09	2.39732	-1.15932	0.00225871	2.64711	-1.04118	0.00342903	2.95014	-1.02352
146346378	rs73962408	5.13179e-11	-1.76239	-2.27904e-10	0.000248294	-0.602003	-2.27904e-10	0.000277792	-0.586541	-2.27904e-10
146346812	rs6715269	1.07661e-10	-0.131689	-0.889748	0.00249101	2.65727	-0.953448	0.00397563	3.01073	-0.936203
146347060	rs78632456	3.05373e-10	-1.47939e-10	0.0211076	0.000350265	-1.47939e-10	-0.257927	0.000392182	-1.47939e-10	-0.241689
146347459	rs6430090	8.08062e-11	-0.117985	-1.19039	0.00201612	2.36606	-0.873753	0.00325174	2.72957	-0.856045
146347612	rs6719184	4.59626e-11	-0.931089	-0.941507	0.00241371	2.73587	-1.06357	0.00284854	2.79827	-1.05713
146348037	rs7609422	5.8343e-11	-0.436705	-1.19738	0.00156629	2.14552	-0.905671	0.00249757	2.49893	-0.889268
146348200	rs76407510	8.39558e-11	-0.250757	-1.01938	4.77449e-05	-0.957626	-1.29312	5.15709e-05	-0.976283	-1.29417
146348547	rs35696970	1.12617e-10	0.0499608	-1.02639	0.000481787	0.465822	-0.404938	0.00067653	0.668148	-0.364587
146348863	rs7573795	4.3597e-11	-0.931089	-0.994348	0.00232088	2.73587	-1.10279	0.00273773	2.79827	-1.0968
146349378	rs6430091	5.95389e-11	-0.38635	-1.22744	0.00180017	2.34742	-0.968397	0.00285445	2.69657	-0.953348
146349478	rs74418972	4.01041e-10	-1.47939e-10	0.29364	0.000450869	-1.47939e-10	-0.00543961	0.000505904	-1.47939e-10	0.0129316
146349854	rs1484917	6.10426e-11	-0.357186	-1.23167	0.00191516	2.41842	-0.977479	0.00304874	2.7717	-0.962635
146350066	rs1484916	4.36262e-11	-0.924008	-1.00076	0.00234608	2.75181	-1.10793	0.00276754	2.81432	-1.10203
146350377	rs114485299	2.85733e-10	-0.0453679	-2.27904e-10	0.00044663	-0.0148867	-2.27904e-10	0.000433626	-0.141233	-2.27904e-10
146350565	rs6744328	3.23887e-11	-1.38186	-0.840751	0.00010453	-0.965544	-0.501598	0.000137703	-0.818326	-0.469988
146350669	rs6716090	3.21892e-11	-1.39347	-0.835324	0.000103593	-0.981694	-0.49445	0.000136307	-0.835803	-0.462699
146350721	rs61111812	4.14606e-11	-0.988136	-0.987545	0.00204966	2.60612	-1.09731	0.00241585	2.66764	-1.09125
146350724	rs6716394	3.2015e-11	-1.39347	-0.840751	0.000102856	-0.981694	-0.501598	0.000135317	-0.835803	-0.469988
146352036	rs7577837	5.82125e-11	-0.406847	-1.22948	0.00175418	2.3125	-0.959358	0.00277955	2.66022	-0.943589
146352541	rs7568603	5.88118e-11	-0.38635	-1.23973	0.00175246	2.34742	-0.99526	0.00277709	2.69657	-0.980826
146353184	rs7571848	5.77402e-11	-0.406847	-1.23763	0.0017367	2.3125	-0.969376	0.00274967	2.66022	-0.954398
146353280	rs10188267	3.3913e-11	-1.38452	-0.792112	0.000117098	-0.941855	-0.411751	0.000154631	-0.794694	-0.377678
146353422	rs116765430	6.36896e-11	-1.5464	-2.27904e-10	7.84904e-05	-1.75364	-2.27904e-10	8.7913e-05	-1.73707	-2.27904e-10
146353440	rs10175928	5.66814e-11	-0.425354	-1.23763	0.00168264	2.28088	-0.969376	0.00266061	2.6273	-0.954398
146353540	rs75823384	5.58469e-11	-0.534982	-1.14283	4.43509e-05	-1.02644	-1.29804	4.75691e-05	-1.05385	-1.29738
146354167	rs12615318	7.19137e-11	-0.311565	-1.11339	4.53609e-05	-1.00267	-1.2993	4.90928e-05	-1.02083	-1.29887
146354294	rs12468287	5.5328e-11	-0.462012	-1.22513	0.00162489	2.21799	-0.941417	0.00256418	2.5618	-0.925827
146354312	rs116058562	6.55895e-11	-1.51701	-2.27904e-10	7.27261e-05	-1.82992	-2.27904e-10	8.01181e-05	-1.82991	-2.27904e-10
146354458	rs12476415	1.75399e-10	0.219774	-0.753135	0.000888764	0.594307	0.0789068	0.00127615	0.809152	0.129036
146355247	rs4662246	2.27412e-11	-1.39037	-1.18588	0.000276029	0.369769	-0.865882	0.00038426	0.586444	-0.84854
146355274	rs4662247	2.61528e-11	-1.17243	-1.26404	0.000388221	0.861102	-1.01615	0.000532477	1.06624	-1.00211
146355456	rs4662248	2.34672e-11	-1.36083	-1.18399	0.000291767	0.420683	-0.861344	0.000406265	0.637626	-0.844036
146356060	rs6430092	2.32796e-11	-1.79494	-0.757911	0.000138881	-0.767194	-0.415808	0.000181356	-0.630648	-0.382306
146356812	rs6430093	2.28458e-11	-1.38227	-1.18939	0.000275378	0.373404	-0.871877	0.000382507	0.588108	-0.854775
146356926	rs75180379	6.23193e-11	-0.452575	-1.11558	3.83952e-05	-1.16955	-1.29913	4.16136e-05	-1.18632	-1.29867
146356963	rs116473503	5.40498e-11	-1.71052	-2.27904e-10	0.000255649	-0.572813	-2.27904e-10	0.000283813	-0.565099	-2.27904e-10
146357466	rs57603568	4.48475e-11	-0.841724	-1.05543	4.37843e-05	-1.16029	-1.17705	5.04864e-05	-1.11931	-1.1724
146358164	rs6741492	2.27457e-11	-1.40323	-1.17282	0.000271333	0.326617	-0.839889	0.000376279	0.539083	-0.822166
146358394	rs115944025	5.40498e-11	-1.71052	-2.27904e-10	0.000255649	-0.572813	-2.27904e-10	0.000283813	-0.565099	-2.27904e-10
146358568	rs80049690	8.2229e-11	-1.47939e-10	-1.29092	0.000123554	-1.47939e-10	-1.29994	0.000136096	-1.47939e-10	-1.30005
146359296	rs1023965	2.19072e-11	-1.42184	-1.19177	0.000245554	0.263473	-0.876575	0.000340017	0.475148	-0.859566
146359658	rs115519082	4.997e-11	-1.789	-2.27904e-10	7.68538e-05	-1.77471	-2.27904e-10	8.65792e-05	-1.75236	-2.27904e-10
146359795	rs1155526	4.80034e-11	-1.82915	-2.27904e-10	8.64749e-05	-1.65676	-2.27904e-10	9.83372e-05	-1.62501	-2.27904e-10
146359851	rs1023964	2.16485e-11	-1.43372	-1.19177	0.000244058	0.257361	-0.876575	0.000337079	0.466468	-0.859566
146359957	rs59064308	3.96502e-11	-0.924692	-1.09564	3.96942e-05	-1.22827	-1.20714	4.56474e-05	-1.18939	-1.20307
146359988	rs116766858	3.59619e-10	0.18462	-2.27904e-10	0.00028498	-0.464199	-2.27904e-10	0.000319378	-0.44704	-2.27904e-10
146360008	rs10211277	2.12665e-11	-1.80826	-0.835034	0.000115403	-0.847787	-0.520403	0.000149625	-0.716361	-0.488921
146360626	rs12463464	2.14352e-11	-1.80585	-0.829542	0.000118085	-0.831919	-0.513298	0.000153281	-0.699469	-0.481675
146360680	rs7558067	2.1465e-11	-1.44462	-1.18939	0.000239125	0.232245	-0.871877	0.00032989	0.440121	-0.854775
146361142	rs2306682	4.70454e-11	-0.785066	-1.06425	0.000160788	-0.572753	-0.46378	0.000209186	-0.445613	-0.424576
146362223	rs113223814	2.13616e-11	-1.80535	-0.83348	0.000120035	-0.805914	-0.522923	0.000156146	-0.670885	-0.491737
146362335	rs189509358	5.38096e-11	-1.71497	-2.27904e-10	0.000259416	-0.558183	-2.27904e-10	0.000288009	-0.550425	-2.27904e-10
146362817	rs7598920	2.25777e-11	-1.41351	-1.16995	0.000266556	0.303408	-0.834443	0.000369279	0.514755	-0.816617
146362883	rs74626210	4.21471e-11	-0.822297	-1.13696	4.20165e-05	-1.14428	-1.23427	4.84122e-05	-1.10282	-1.23084
146363332	rs1385363	2.25777e-11	-1.41351	-1.16995	0.000266556	0.303408	-0.834443	0.000369279	0.514755	-0.816617
146363633	rs72856131	3.25535e-09	2.38763	-2.27904e-10	7.38661e-05	-1.81436	-2.27904e-10	8.07784e-05	-1.82171	-2.27904e-10
146363684	rs2200363	5.09019e-11	-0.729225	-1.0413	0.000174788	-0.532026	-0.421017	0.000227842	-0.403601	-0.381161
146363691	rs1385362	2.30283e-11	-1.39281	-1.17089	0.00027982	0.349949	-0.832419	0.000388599	0.563534	-0.814401
146364156	rs4662431	2.26434e-11	-1.41351	-1.16704	0.00026802	0.303408	-0.828965	0.000371346	0.514755	-0.811036
146364168	rs4662432	2.13719e-11	-1.79786	-0.840493	0.00012219	-0.783563	-0.527475	0.000159053	-0.648042	-0.496135
146364501	rs2054763	2.11507e-11	-1.80826	-0.840493	0.000114589	-0.847787	-0.527475	0.00014855	-0.716361	-0.496135
146364506	rs78270796	6.6023e-11	-0.369552	-1.14087	4.26411e-05	-1.06773	-1.29606	4.60493e-05	-1.08847	-1.29523
146364959	rs34734151	4.16769e-11	-0.900153	-1.07033	0.000130038	-0.770251	-0.478542	0.000167395	-0.652951	-0.440108
146365227	rs73962416	4.26437e-11	-0.808182	-1.13936	4.24442e-05	-1.13263	-1.2358	4.892e-05	-1.09083	-1.2324
146365246	rs10198306	2.14513e-11	-1.78872	-0.845918	0.000127488	-0.734079	-0.534514	0.000166436	-0.595486	-0.503315
146365354	rs79039284	9.08993e-11	-1.19067	-2.27904e-10	0.000105763	-1.45542	-2.27904e-10	0.000120079	-1.42527	-2.27904e-10
146365598	rs10210854	2.28775e-11	-1.40323	-1.16704	0.000274313	0.326617	-0.828965	0.000380491	0.539083	-0.811036
146366153	rs74398958	5.30113e-11	-0.587936	-1.14198	5.09247e-05	-0.948817	-1.23745	5.89927e-05	-0.901901	-1.2341
146366516	rs59911227	5.32082e-11	-0.584228	-1.14198	5.10841e-05	-0.945694	-1.23745	5.91821e-05	-0.898695	-1.2341
146366553	rs56172107	5.32082e-11	-0.584228	-1.14198	5.10841e-05	-0.945694	-1.23745	5.91821e-05	-0.898695	-1.2341
146367021	rs73962417	2.52186e-10	0.954234	-1.12449	0.000174182	0.27166	-1.22818	0.000216201	0.387305	-1.22451
146367137	rs1385361	2.17871e-11	-1.80065	-0.818461	0.000123644	-0.799807	-0.499402	0.000160888	-0.66531	-0.467396
146367170	rs1351906	2.36991e-11	-1.37161	-1.16338	0.000296966	0.396982	-0.819982	0.000413338	0.612805	-0.801955
146367433	rs72856145	3.9305e-11	-1.05915	-0.969921	0.000659995	0.292354	0.0832611	0.000933913	0.506416	0.119552
146368090	rs17489143	4.19727e-11	-0.900153	-1.06325	0.000129305	-0.770251	-0.484194	0.0001665	-0.652951	-0.445465
146368192	rs11694449	2.203e-11	-1.81474	-0.793283	0.000117771	-0.851469	-0.496407	0.000152116	-0.724108	-0.464663
146368360	rs16825266	6.03828e-11	-0.466715	-1.13301	5.66711e-05	-0.84627	-1.23308	6.58333e-05	-0.796733	-1.22956
146368755	rs74325931	1.10954e-10	-0.991313	-2.27904e-10	0.000139918	-1.17556	-2.27904e-10	0.000153834	-1.17754	-2.27904e-10
146368972	rs77283667	7.04746e-11	-0.394702	-1.05047	4.0007e-05	-1.1293	-1.29826	4.32943e-05	-1.14657	-1.29882
146369117	rs867005	2.27493e-11	-1.41351	-1.16237	0.000270945	0.303408	-0.818109	0.000375449	0.514755	-0.800047
146369166	rs952210	4.19866e-11	-0.900153	-1.06292	0.000129385	-0.770251	-0.483575	0.000166606	-0.652951	-0.444833
146369394	rs74906529	8.35965e-11	-1.27442	-2.27904e-10	0.000111102	-1.40617	-2.27904e-10	0.000129663	-1.34848	-2.27904e-10
146369563	rs1385359	2.20115e-11	-1.80065	-0.808213	0.000125287	-0.799807	-0.486206	0.000163068	-0.66531	-0.45394
146369699	rs1385358	4.82785e-11	-0.779336	-1.0441	0.000160959	-0.586491	-0.448979	0.000209193	-0.460725	-0.409434
146369734	rs72998754	5.51246e-11	-1.69083	-2.27904e-10	0.000240592	-0.633514	-2.27904e-10	0.000267047	-0.625989	-2.27904e-10
146370032	rs13410636	4.29505e-11	-0.885049	-1.05533	0.000133346	-0.75413	-0.469543	0.000171911	-0.635965	-0.430473
146370080	rs10928254	6.18924e-11	-0.446129	-1.1289	5.78225e-05	-0.828772	-1.23047	6.72044e-05	-0.778801	-1.22687
146370356	rs16825272	2.03242e-11	-1.6721	-1.01651	3.02081e-05	-1.79305	-0.915453	3.34432e-05	-1.78853	-0.915034
146370942	rs2381745	2.33912e-11	-1.41351	-1.13455	0.000284137	0.303408	-0.770569	0.000394031	0.514755	-0.751741
146371222	rs116089343	5.75078e-11	-1.6485	-2.27904e-10	0.000105185	-1.4609	-2.27904e-10	0.000113583	-1.48088	-2.27904e-10
146371549	rs13421257	2.2123e-11	-1.80065	-0.803159	0.000126103	-0.799807	-0.479708	0.000164152	-0.66531	-0.447315
146371737	rs10928255	2.28857e-11	-1.41351	-1.1564	0.000273974	0.303408	-0.806992	0.000379724	0.514755	-0.788725
146371900	rs13396072	2.22483e-11	-1.80065	-0.797512	0.000127021	-0.799807	-0.472458	0.00016537	-0.66531	-0.439923
146371961	rs13396091	2.22483e-11	-1.80065	-0.797512	0.000127021	-0.799807	-0.472458	0.00016537	-0.66531	-0.439923
146372021	rs13424245	2.21547e-11	-1.81054	-0.791832	0.000120051	-0.863528	-0.465175	0.000155678	-0.733127	-0.432498
146372260	rs78579010	4.80365e-11	-1.82846	-2.27904e-10	8.9542e-05	-1.62191	-2.27904e-10	0.000102191	-1.58658	-2.27904e-10
146372665	rs7603916	4.85207e-11	-0.797957	-1.02048	0.000159763	-0.63658	-0.406347	0.000207492	-0.512485	-0.365835
146373626	rs7567067	2.32197e-11	-1.45439	-1.10103	0.000269801	0.209543	-0.728474	0.000372697	0.416298	-0.708946
146373747	rs7567166	2.28147e-11	-1.44462	-1.1284	0.000264196	0.232245	-0.77217	0.000365123	0.440121	-0.753302
146373787	rs76756270	3.82474e-11	-0.928565	-1.12778	3.89721e-05	-1.23142	-1.22235	4.48002e-05	-1.19265	-1.21855
146373817	rs115248214	8.22247e-11	-0.282607	-1.00836	4.55506e-05	-1.0116	-1.28619	4.9182e-05	-1.03005	-1.28784
146373927	rs7608096	2.51374e-11	-1.79494	-0.68113	0.000152386	-0.767194	-0.323007	0.000199313	-0.630648	-0.28789
146374644	rs10210894	2.28223e-11	-1.44462	-1.12807	0.000267062	0.232245	-0.761383	0.000369097	0.440121	-0.742477
146374730	rs10176261	2.28317e-11	-1.44462	-1.12766	0.000265441	0.232245	-0.767471	0.000366836	0.440121	-0.748619
146374786	rs73962431	4.07568e-11	-0.89579	-1.09701	4.08828e-05	-1.20466	-1.20124	4.70587e-05	-1.16505	-1.19697
146375228	rs12691711	4.69154e-10	1.49414	-1.04364	8.40116e-05	-0.762298	-0.923366	0.000106705	-0.62514	-0.918211
146375389	rs2381746	2.31584e-11	-1.43372	-1.12435	0.000273775	0.257361	-0.761673	0.000378859	0.466468	-0.742719
146375420	rs10179272	2.31584e-11	-1.43372	-1.12435	0.000273775	0.257361	-0.761673	0.000378859	0.466468	-0.742719
146375535	rs34906711	3.9659e-11	-0.892325	-1.12778	4.01428e-05	-1.20183	-1.22235	4.6189e-05	-1.16212	-1.21855
146375705	rs1385368	2.34703e-11	-1.42368	-1.12101	0.000281772	0.280323	-0.755842	0.000390402	0.49055	-0.736788
146376290	rs11885945	3.97969e-11	-0.888853	-1.12778	4.0257e-05	-1.19899	-1.22235	4.63245e-05	-1.15919	-1.21855
146376593	rs7604776	5.56205e-11	-0.720747	-0.961127	0.000203165	-0.502891	-0.299709	0.000265831	-0.373437	-0.257116
146376614	rs16825289	4.00222e-11	-0.885692	-1.1253	4.0429e-05	-1.1964	-1.22067	4.65279e-05	-1.15652	-1.21684
146376999	rs6757584	4.00222e-11	-0.885692	-1.1253	4.0429e-05	-1.1964	-1.22067	4.65279e-05	-1.15652	-1.21684
146377138	rs74769191	8.19068e-11	-0.258453	-1.03639	4.58698e-05	-0.99401	-1.2968	4.95619e-05	-1.01265	-1.29754
146377536	rs58162439	5.51316e-11	-1.6907	-2.27904e-10	0.000172692	-0.965109	-2.27904e-10	0.000193488	-0.948197	-2.27904e-10
146378480	rs6707541	8.34937e-11	-0.245663	-1.02999	4.63359e-05	-0.984675	-1.29602	5.00563e-05	-1.00342	-1.29684
146379111	rs73962434	4.51364e-11	-0.769925	-1.12081	4.46125e-05	-1.10097	-1.21764	5.14931e-05	-1.05824	-1.21373
146379823	rs10204009	5.6626e-11	-0.70283	-0.961127	0.000207184	-0.483299	-0.299709	0.000271343	-0.352916	-0.257116
146380852	rs114872280	5.16207e-11	-1.7565	-2.27904e-10	8.07275e-05	-1.72554	-2.27904e-10	9.15542e-05	-1.69648	-2.27904e-10
146380936	rs2381747	2.24025e-11	-1.46779	-1.12346	0.000253321	0.178163	-0.760122	0.000349196	0.38336	-0.741142
146380937	rs2381748	2.25417e-11	-1.4583	-1.12676	0.000257535	0.200434	-0.765897	0.000355362	0.406738	-0.747017
146381260	rs10496984	4.55316e-11	-0.766313	-1.11571	4.49022e-05	-1.09797	-1.21416	5.18361e-05	-1.05515	-1.21017
146381953	rs2381749	2.24697e-11	-1.46779	-1.12047	0.000254648	0.178163	-0.754898	0.000351057	0.38336	-0.735827
146382236	rs2381750	9.10236e-11	-0.208272	-0.981035	4.8003e-05	-0.957305	-1.28805	5.18108e-05	-0.976355	-1.28946
146382700	rs16825300	5.00632e-11	-0.682866	-1.10427	4.85137e-05	-1.02848	-1.20629	5.61249e-05	-0.983703	-1.20213
146382730	rs2381751	5.68228e-11	-0.684944	-0.975544	0.000204065	-0.482938	-0.315241	0.000267121	-0.352686	-0.273026
146383663	rs75128157	8.34085e-11	-0.210805	-1.06587	6.92966e-05	-0.706199	-1.17202	8.15005e-05	-0.645502	-1.1673
146384917	rs62168070	4.79882e-11	-1.82947	-2.27904e-10	8.59618e-05	-1.66271	-2.27904e-10	9.3152e-05	-1.67918	-2.27904e-10
146384929	rs2381752	2.54422e-11	-1.35369	-1.11033	0.000401478	0.614407	-0.735872	0.000557763	0.827037	-0.716518
146385414	rs10182577	5.64302e-11	-1.66742	-2.27904e-10	0.000205627	-0.790553	-2.27904e-10	0.000226	-0.792878	-2.27904e-10
146385849	rs6430094	2.54554e-11	-1.33265	-1.13085	0.000328159	0.452603	-0.775721	0.000459838	0.674244	-0.756784
146386289	rs77553692	6.05704e-11	-1.59662	-2.27904e-10	0.000185863	-0.891605	-2.27904e-10	0.000205503	-0.887954	-2.27904e-10
146386799	rs4309527	1.00647e-10	-0.0380283	-1.05078	8.06475e-05	-0.56153	-1.165	9.5218e-05	-0.497095	-1.16015
146386851	rs6719363	2.93633e-11	-1.80751	-0.513168	0.000213004	-0.624236	-0.13107	0.000276782	-0.497082	-0.0931033
146387565	rs2381753	1.1017e-10	0.0494458	-1.04784	8.70092e-05	-0.48777	-1.16283	0.000102921	-0.42151	-1.15795
146387580	rs74444881	5.78083e-11	-1.64329	-2.27904e-10	8.80015e-05	-1.63926	-2.27904e-10	9.49037e-05	-1.66055	-2.27904e-10
146387638	rs2381754	2.46245e-11	-1.37611	-1.12057	0.000373206	0.563268	-0.757756	0.0005173	0.773709	-0.7385
146388530	rs9287376	5.84194e-11	-0.728736	-0.904042	0.000267143	-0.332076	-0.196756	0.000347712	-0.210016	-0.152025
146388853	rs79180145	1.14819e-10	-0.0550688	-0.901998	5.16939e-05	-0.902253	-1.26902	5.52923e-05	-0.92948	-1.2713
146389701	rs79749530	8.57451e-09	3.35612	-2.27904e-10	0.00332931	1.9939	-2.27904e-10	0.00443854	2.18467	-2.27904e-10
146389739	rs79693928	1.19366e-10	-1.47939e-10	-0.918234	0.00014146	-1.47939e-10	-1.1646	0.000154983	-1.47939e-10	-1.1701
146390669	rs72856181	1.31076e-11	-1.82941	-1.29782	2.1337e-05	-1.75588	-1.3003	2.35344e-05	-1.75463	-1.30032
146390791	rs78105304	8.06322e-11	-0.397005	-0.913522	0.000128491	-0.998484	-0.262278	0.00013249	-1.09613	-0.230783
146391846	rs150914632	1.39851e-10	-1.47939e-10	-0.759848	0.00013037	-1.47939e-10	-1.24624	0.000143756	-1.47939e-10	-1.2453
146391922	rs13411432	7.66692e-09	3.24425	-2.27904e-10	0.00221461	1.58622	-2.27904e-10	0.00325157	1.87348	-2.27904e-10
146392350	rs12619445	1.99425e-11	-1.4221	-1.28547	0.000515142	1.2938	-1.16598	0.000499134	1.15699	-1.15753
146392843	rs113927788	1.14241e-10	-0.962116	-2.27904e-10	0.000126956	-1.27277	-2.27904e-10	0.00012867	-1.35616	-2.27904e-10
146393483	rs2381755	1.30791e-07	4.72988	1.35106	3.06347e-05	-1.51551	-1.17897	3.20519e-05	-1.56401	-1.18205
146394345	rs72856183	5.18388e-11	-0.594736	-1.15755	0.000478752	1.2526	-1.19803	0.000503902	1.20595	-1.19698
146394520	rs2381756	2.03195e-11	-1.40938	-1.27947	0.000523819	1.32885	-1.18432	0.000506857	1.19126	-1.17645
146394537	rs117319756	1.53782e-10	-1.47939e-10	-0.664887	0.000126786	-1.47939e-10	-1.27411	0.000139546	-1.47939e-10	-1.27502
146395677	rs144839557	6.12101e-11	-1.58611	-2.27904e-10	0.000135527	-1.20745	-2.27904e-10	0.000148144	-1.21523	-2.27904e-10
146398308	rs78755052	3.39941e-10	1.42545	-1.2971	0.000196767	0.289955	-1.12455	0.000194433	0.169839	-1.11316
146398311	rs10190723	4.66645e-10	1.63641	-1.19127	0.000186968	0.384822	-1.2705	0.000184704	0.2718	-1.26646
146399350	rs72998792	3.22129e-10	0.0745267	-2.27904e-10	0.000141514	-1.16422	-2.27904e-10	0.000152099	-1.18888	-2.27904e-10
146400127	rs16825313	9.84855e-11	-1.47939e-10	-1.11052	0.000158662	-1.47939e-10	-1.04984	0.000176085	-1.47939e-10	-1.04245
146400842	rs16825317	8.74665e-10	-1.47939e-10	1.07342	0.000917092	-1.47939e-10	0.704591	0.0010383	-1.47939e-10	0.731922
146401676	rs150431499	4.91549e-11	-1.80545	-2.27904e-10	7.79e-05	-1.76119	-2.27904e-10	8.541e-05	-1.76595	-2.27904e-10
146402133	rs13405554	5.41906e-09	2.89725	-2.27904e-10	0.00123092	0.998903	-2.27904e-10	0.00179056	1.27687	-2.27904e-10
146402653	rs73962450	3.58162e-10	0.18056	-2.27904e-10	0.000131609	-1.23678	-2.27904e-10	0.000142067	-1.25711	-2.27904e-10
146403398	rs28687997	3.23835e-10	0.0798085	-2.27904e-10	0.00013929	-1.18006	-2.27904e-10	0.000150215	-1.20135	-2.27904e-10
146403587	rs79960759	2.94063e-09	2.28595	-2.27904e-10	7.65225e-05	-1.77903	-2.27904e-10	8.24321e-05	-1.80144	-2.27904e-10
146403686	rs75542845	1.37867e-10	-1.47939e-10	-0.774136	0.000181432	-1.47939e-10	-0.915738	0.000201672	-1.47939e-10	-0.906771
146404349	rs4632277	3.27557e-10	1.39157	-1.30034	0.000196023	0.229409	-1.0678	0.000194762	0.113153	-1.05479
146404974	rs10193661	8.17114e-09	3.7677	-0.459761	0.00190551	1.82418	-0.388294	0.00292306	2.1493	-0.382332
146405654	rs13005032	6.24265e-11	-1.48406	-0.0823744	0.0156839	4.30213	-0.758359	0.0229429	4.57062	-0.743268
146405801	rs72998799	1.0878e-10	-1.47939e-10	-1.0111	0.000148918	-1.47939e-10	-1.11322	0.000165085	-1.47939e-10	-1.10695
146406055	rs72856189	6.5219e-11	-1.52267	-2.27904e-10	7.56023e-05	-1.79113	-2.27904e-10	8.30314e-05	-1.7942	-2.27904e-10
146406373	rs149592438	1.43867e-09	1.57105	-2.27904e-10	7.70538e-05	-1.77211	-2.27904e-10	8.69177e-05	-1.74845	-2.27904e-10
146406647	rs7572905	8.51447e-08	4.38581	1.26587	2.81386e-05	-1.57077	-1.20871	2.96123e-05	-1.61386	-1.21137
146407191	rs13423564	4.21011e-09	2.64482	-2.27904e-10	0.00125278	1.0165	-2.27904e-10	0.00178839	1.27566	-2.27904e-10
146407820	rs16825330	2.31474e-10	1.04436	-1.30032	0.000142342	-0.0901964	-1.06819	0.000142997	-0.195645	-1.05495
146408408	rs10183073	2.50528e-09	2.87562	-0.749884	0.000557751	1.09866	-0.891369	0.00080337	1.36215	-0.886754
146409986	rs35518274	5.07634e-11	-1.77325	-2.27904e-10	0.000114828	-1.37318	-2.27904e-10	0.000126707	-1.37154	-2.27904e-10
146411109	rs13393482	3.08661e-10	0.580938	-0.549121	0.000120709	-0.475557	-0.847677	0.00014209	-0.414006	-0.842948
146411744	rs13394364	3.20787e-09	3.02464	-0.651707	0.000425418	0.742643	-0.806189	0.00060893	0.999406	-0.801117
146411935	rs75436672	3.47041e-10	0.149017	-2.27904e-10	0.000132376	-1.23097	-2.27904e-10	0.000142747	-1.25234	-2.27904e-10
146412140	rs17411140	1.13882e-10	-0.965263	-2.27904e-10	0.000143188	-1.15246	-2.27904e-10	0.000141432	-1.26159	-2.27904e-10
146413702	rs76648604	1.40213e-10	-1.47939e-10	-0.757259	0.000192877	-1.47939e-10	-0.854565	0.000214764	-1.47939e-10	-0.843877
146414178	rs115743633	5.6545e-11	-1.66539	-2.27904e-10	7.28179e-05	-1.82866	-2.27904e-10	8.04832e-05	-1.82537	-2.27904e-10
146414700	rs34551046	1.88339e-11	-1.47894	-1.28582	0.000282388	0.719635	-1.19297	0.000355578	0.855291	-1.19496
146414795	rs36061393	3.19004e-10	1.05438	-0.989603	0.000146786	0.172656	-1.3003	0.00014346	0.0528978	-1.30026
146415580	rs7599062	2.74576e-07	8.12284	-1.30028	0.0114887	4.22489	-0.992391	0.0150126	4.38226	-0.979037
146415678	rs78596954	1.39401e-10	-0.101759	-0.661308	6.79621e-05	-0.97305	-0.924617	7.89229e-05	-0.923952	-0.920991
146415751	rs7586944	1.00744e-07	4.49693	1.32299	2.76122e-05	-1.59201	-1.20635	2.90067e-05	-1.63687	-1.20901
146416386	rs11896112	3.13194e-07	5.21453	1.73963	2.84113e-05	-1.58678	-1.18305	2.98076e-05	-1.63271	-1.18594
146416479	rs117252883	1.09718e-10	-1.47939e-10	-1.00251	0.000179242	-1.47939e-10	-0.927881	0.000196162	-1.47939e-10	-0.934472
146416701	rs114131626	9.86008e-10	1.19324	-2.27904e-10	0.0277733	4.11521	-2.27904e-10	0.0494023	4.59434	-2.27904e-10
146416874	rs72856201	1.19447e-05	6.48649	4.10888	3.73088e-05	-1.53618	-0.961206	4.22535e-05	-1.50712	-0.962605
146418026	rs77236368	4.79714e-11	-1.82982	-2.27904e-10	7.63448e-05	-1.78136	-2.27904e-10	8.31637e-05	-1.7926	-2.27904e-10
146418633	rs118013421	9.40829e-11	-1.47939e-10	-1.15625	0.000221561	-1.47939e-10	-0.71592	0.000243505	-1.47939e-10	-0.718277
146419047	rs17489400	0.00184929	12.095	3.54267	2.22966e-05	-1.79238	-1.21981	2.46646e-05	-1.78789	-1.22016
146419170	rs16825339	0.0034438	12.6412	3.6182	2.21522e-05	-1.80887	-1.20981	2.44891e-05	-1.805	-1.21019
146419203	rs114558413	4.96714e-11	-1.795	-2.27904e-10	0.000105478	-1.45811	-2.27904e-10	0.00011201	-1.49483	-2.27904e-10
146419263	rs10178168	9.58956e-09	4.75512	-1.28712	0.000977125	1.99689	-1.22889	0.00136518	2.23344	-1.22781
146419303	rs4662434	8.38127e-11	-1.82953	0.557692	0.000491175	0.0237361	0.056446	0.0005558	0.0352325	0.0717615
146419376	rs10167121	1.98154e-08	5.49413	-1.30034	0.00157433	2.52349	-1.27852	0.00224406	2.78055	-1.27793
146419626	rs112389291	0.0448215	15.4552	3.3703	2.11923e-05	-1.8223	-1.24067	2.32877e-05	-1.82451	-1.24098
146419989	rs68002929	0.108247	16.1456	3.5617	2.20093e-05	-1.80782	-1.21733	2.41337e-05	-1.81211	-1.2177
146420104	rs67082009	0.103725	16.1023	3.56229	2.21384e-05	-1.80711	-1.2122	2.42624e-05	-1.81186	-1.21263
146420602	rs572106871	4.9063e-11	-1.80732	-2.27904e-10	9.51261e-05	-1.56141	-2.27904e-10	0.000103324	-1.57554	-2.27904e-10
146421556	rs72857408	0.0476294	15.6068	3.27953	2.10579e-05	-1.8188	-1.25054	2.31291e-05	-1.8215	-1.25082
146421586	rs72857410	0.0517662	15.71	3.2596	2.10726e-05	-1.81605	-1.2526	2.31375e-05	-1.81909	-1.25287
146422200	rs12998978	7.61217e-11	-1.82908	0.460991	0.000409409	-0.0828411	-0.0190609	0.000462655	-0.0725038	-0.00393013
146422302	rs150742893	4.96665e-11	-1.79509	-2.27904e-10	7.28145e-05	-1.8287	-2.27904e-10	8.01572e-05	-1.82943	-2.27904e-10
146422532	rs376763669	9.25467e-11	-1.47939e-10	-1.17271	0.000155357	-1.47939e-10	-1.07089	0.000170186	-1.47939e-10	-1.07652
146422643	rs2381757	6.57181e-11	-1.82246	0.307407	0.000511489	0.2897	-0.168992	0.00056295	0.275035	-0.155258
146423021	rs2890780	0.0857165	16.1291	3.34479	2.13941e-05	-1.80998	-1.24353	2.34614e-05	-1.81423	-1.24383
146423574	rs12623924	8.06622e-11	-1.82785	0.517696	0.000522317	0.119357	0.0222993	0.000590584	0.130275	0.0374214
146423803	rs11689535	2.27539e-08	5.62762	-1.29555	0.00250445	2.98134	-1.27214	0.00349068	3.21627	-1.27183
146424982	rs142196843	5.85788e-11	-1.63005	-2.27904e-10	8.0264e-05	-1.7313	-2.27904e-10	8.81435e-05	-1.73445	-2.27904e-10
146425531	rs16825349	0.103835	17.1147	2.55098	2.24669e-05	-1.70722	-1.29736	2.44087e-05	-1.72104	-1.29744
146426796	rs11683083	0.0596315	16.4127	2.69829	2.05583e-05	-1.79986	-1.29349	2.25214e-05	-1.80533	-1.29362
146428031	rs2381759	0.0590068	16.4127	2.68776	2.05495e-05	-1.79986	-1.29392	2.25118e-05	-1.80533	-1.29405
146428177	rs72857419	0.023761	15.6801	2.5108	2.01228e-05	-1.81566	-1.2991	2.20924e-05	-1.81902	-1.29916
146429247	rs10170496	2.48418e-08	5.71221	-1.29235	0.00229989	2.86591	-1.24191	0.00319049	3.09545	-1.24093
146429966	rs142322207	4.98658e-11	-1.79109	-2.27904e-10	7.27391e-05	-1.82974	-2.27904e-10	8.01329e-05	-1.82973	-2.27904e-10
146430640	rs13006403	6.63061e-11	-1.82172	0.315573	0.000521334	0.301914	-0.16214	0.000573786	0.287205	-0.148364
146431016	rs72857421	0.0450491	16.2256	2.60496	2.04148e-05	-1.80353	-1.29683	2.23733e-05	-1.80862	-1.29692
146431249	rs72857423	0.0299233	15.9765	2.44502	2.03513e-05	-1.80346	-1.30001	2.22972e-05	-1.80891	-1.30004
146431467	rs72857425	0.0495467	16.3105	2.61527	2.04142e-05	-1.80388	-1.29651	2.23731e-05	-1.80894	-1.29661
146431558	rs72857426	0.0339452	15.9696	2.57794	2.02758e-05	-1.80959	-1.2976	2.22441e-05	-1.81366	-1.29768
146432440	rs141998752	3.64637e-10	-1.47939e-10	0.198478	0.000454706	-1.47939e-10	0.00303307	0.00051112	-1.47939e-10	0.0231895
146433353	rs187576491	4.96511e-10	0.507181	-2.27904e-10	0.000426723	-0.0604822	-2.27904e-10	0.00044782	-0.109024	-2.27904e-10
146434810	rs80297339	2.02869e-11	-1.40568	-1.28477	0.000173163	0.297733	-1.26012	0.00022851	0.480512	-1.26235
146434994	rs16825356	0.02773	15.8368	2.50859	2.0219e-05	-1.81085	-1.29914	2.21856e-05	-1.81478	-1.2992
146435038	rs114781452	8.00975e-10	0.985405	-2.27904e-10	7.43521e-05	-1.80781	-2.27904e-10	8.18466e-05	-1.80857	-2.27904e-10
146435344	rs72857431	0.0312496	15.8164	2.64843	2.02218e-05	-1.81445	-1.29541	2.21963e-05	-1.81797	-1.29552
146435578	rs145380972	3.79635e-09	2.54137	-2.27904e-10	7.39557e-05	-1.81315	-2.27904e-10	8.25759e-05	-1.7997	-2.27904e-10
146437032	rs77057522	2.18066e-10	-0.315626	-2.27904e-10	0.000166465	-1.00183	-2.27904e-10	0.000179003	-1.02601	-2.27904e-10
146437312	rs77168555	8.07309e-11	-1.3093	-2.27904e-10	0.000164773	-1.01205	-2.27904e-10	0.000176654	-1.03922	-2.27904e-10
146438426	rs72857434	0.0286859	15.8397	2.53953	2.02334e-05	-1.81075	-1.29853	2.22008e-05	-1.81469	-1.2986
146439572	rs113542905	8.02837e-11	-1.31486	-2.27904e-10	8.50631e-05	-1.67322	-2.27904e-10	9.28533e-05	-1.68239	-2.27904e-10
146439945	rs6430095	0.0319019	15.9939	2.49158	2.06142e-05	-1.79121	-1.29943	2.25436e-05	-1.79849	-1.29948
146440672	rs2381760	0.0279493	15.8397	2.51351	2.02228e-05	-1.81075	-1.29905	2.21894e-05	-1.81469	-1.29911
146441268	rs10496985	5.17607e-08	5.15396	-2.27904e-10	0.00535252	2.46871	-2.27904e-10	0.00806623	2.78203	-2.27904e-10
146441419	rs111778150	1.25238e-10	-0.870208	-2.27904e-10	0.000128781	-1.2585	-2.27904e-10	0.000137577	-1.28923	-2.27904e-10
146441828	rs72857442	0.000571739	13.4589	1.00487	2.05425e-05	-1.80729	-1.28683	2.25081e-05	-1.81296	-1.28658
146442306	rs6709699	1.60743e-10	0.620186	-1.24081	7.10314e-05	-1.81125	-0.0422496	7.77365e-05	-1.8247	-0.0353936
146444968	rs17489608	4.44193e-11	-1.81427	-0.0924806	0.000249361	-0.2519	-0.345814	0.000280144	-0.238024	-0.340085
146445412	rs74580888	4.87681e-11	-1.81335	-2.27904e-10	7.44888e-05	-1.80597	-2.27904e-10	8.42552e-05	-1.77957	-2.27904e-10
146446028	rs368622058	8.2812e-11	-1.47939e-10	-1.28385	0.000132381	-1.47939e-10	-1.23093	0.000145429	-1.47939e-10	-1.23373
146446673	rs12691712	6.59673e-11	-0.256207	-1.25506	9.35124e-05	-0.828152	-0.750371	8.87746e-05	-0.987501	-0.739813
146447129	rs112469639	6.65056e-11	-1.50314	-2.27904e-10	0.000136915	-1.19726	-2.27904e-10	0.000144567	-1.23968	-2.27904e-10
146447230	rs13000780	6.77858e-11	-0.225267	-1.2588	8.24745e-05	-0.946294	-0.757834	7.95163e-05	-1.09032	-0.747136
146447629	rs72857446	5.09684e-11	-1.76922	-2.27904e-10	7.5589e-05	-1.79131	-2.27904e-10	8.3457e-05	-1.78908	-2.27904e-10
146447845	rs56110967	8.14461e-11	-0.0370219	-1.26346	0.000108309	-0.651832	-0.779801	0.000101415	-0.825219	-0.76898
146447987	rs16825363	6.43616e-11	-0.265473	-1.27043	7.43492e-05	-1.00085	-0.806998	7.20498e-05	-1.1396	-0.796462
146448291	rs7583637	9.07753e-11	0.0881492	-1.28019	0.000109353	-0.572502	-0.849535	0.000100901	-0.75981	-0.839461
146448334	rs7583742	7.11701e-11	-0.149172	-1.28618	7.59257e-05	-0.907033	-0.879829	7.24048e-05	-1.06105	-0.870097
146449008	rs5014950	9.50203e-11	-0.849945	-0.296389	4.17475e-05	-1.30512	-1.07986	4.06205e-05	-1.4224	-1.08674
146449062	rs4260184	1.1041e-10	-0.671478	-0.324747	3.0022e-05	-1.80833	-0.906357	3.30632e-05	-1.79957	-0.915425
146450099	rs2381762	8.41519e-11	0.014206	-1.28201	0.000102114	-0.632234	-0.858298	9.46548e-05	-0.814857	-0.848321
146451205	rs7575041	6.88966e-11	-0.182173	-1.28564	7.29253e-05	-0.954154	-0.873029	6.99649e-05	-1.1021	-0.863318
146451235	rs10190915	6.45173e-11	-0.250177	-1.28331	8.21456e-05	-0.843313	-0.864811	7.74893e-05	-1.00837	-0.854908
146451299	rs12992345	8.5485e-11	0.0291754	-1.28126	0.000103731	-0.620164	-0.854656	9.60658e-05	-0.803743	-0.844639
146451556	rs77983320	8.1325e-11	-1.30197	-2.27904e-10	0.000317288	-0.356808	-2.27904e-10	0.000418912	-0.175754	-2.27904e-10
146451559	rs71428065	4.89407e-11	-1.80982	-2.27904e-10	8.61048e-05	-1.66105	-2.27904e-10	9.28573e-05	-1.68235	-2.27904e-10
146451747	rs17411454	4.15033e-10	-0.330671	0.658604	4.13091e-05	-1.74545	-0.650081	4.44438e-05	-1.76438	-0.654808
146451931	rs59602261	3.58036e-11	-1.76787	-0.35451	0.000184646	-1.20266	0.304487	0.000193126	-1.26039	0.310324
146452551	rs35819886	1.37897e-10	-0.553192	-0.22073	3.117e-05	-1.81951	-0.857654	3.42358e-05	-1.81286	-0.867279
146453147	rs35813516	6.5842e-11	-0.231345	-1.28182	7.34041e-05	-0.967657	-0.85298	7.03768e-05	-1.11629	-0.843261
146453358	rs2381763	6.40111e-11	-0.263946	-1.27742	8.39436e-05	-0.854188	-0.832284	7.9264e-05	-1.01829	-0.822344
146453485	rs145105275	3.15811e-10	-1.47939e-10	0.0547175	0.000408787	-1.47939e-10	-0.103423	0.000456213	-1.47939e-10	-0.0904559
146454728	rs115051985	7.56595e-11	-1.37418	-2.27904e-10	0.000123448	-1.3008	-2.27904e-10	0.000119422	-1.43075	-2.27904e-10
146454730	rs2381765	6.74681e-11	-0.204659	-1.28411	7.39999e-05	-0.948028	-0.864525	7.08143e-05	-1.09842	-0.854932
146454914	rs6430096	3.30853e-11	-1.79646	-0.404877	0.000194032	-1.09344	0.244853	0.000201906	-1.15612	0.250504
146455028	rs6430097	8.49263e-11	0.014206	-1.27285	0.000106915	-0.632234	-0.812346	9.91229e-05	-0.814857	-0.802197
146455190	rs6740518	6.73761e-11	-0.204659	-1.28548	7.3725e-05	-0.948028	-0.868248	7.05694e-05	-1.09842	-0.858395
146455364	rs185314245	7.02936e-11	-1.44774	-2.27904e-10	7.69176e-05	-1.77388	-2.27904e-10	8.47063e-05	-1.77422	-2.27904e-10
146455842	rs143134262	2.37888e-10	-1.47939e-10	-0.228627	0.000297086	-1.47939e-10	-0.422596	0.0003245	-1.47939e-10	-0.43113
146455861	rs2381766	1.08199e-10	-0.733056	-0.283398	3.03886e-05	-1.80332	-0.899227	3.34934e-05	-1.79321	-0.908853
146456259	rs116242003	4.1785e-10	0.334697	-2.27904e-10	0.000133912	-1.21943	-2.27904e-10	0.000147711	-1.21815	-2.27904e-10
146456475	rs58406619	3.4871e-11	-1.79646	-0.352312	0.000307813	-1.09344	0.706321	0.000320874	-1.15612	0.713753
146456514	rs137901789	9.31585e-11	-1.47939e-10	-1.16612	0.000137649	-1.47939e-10	-1.19191	0.000151106	-1.47939e-10	-1.19543
146456888	rs10754920	7.89139e-11	-0.0567838	-1.27528	0.000100456	-0.689308	-0.817592	9.35725e-05	-0.867345	-0.807334
146457427	rs6749109	6.97042e-10	-1.47939e-10	0.846421	0.000734966	-1.47939e-10	0.483207	0.000829152	-1.47939e-10	0.506988
146457572	rs11695870	7.13042e-11	-0.213035	-1.22043	2.94614e-05	-1.46859	-1.26495	3.06801e-05	-1.52653	-1.26328
146457693	rs6749195	7.44557e-11	-0.281267	-1.10895	7.54475e-05	-0.503835	-1.28935	6.40116e-05	-0.76439	-1.28996
146458738	rs10928256	5.82641e-11	-1.23122	-0.404217	3.37182e-05	-1.72264	-0.875936	3.73001e-05	-1.70371	-0.89071
146458740	rs150132319	9.5208e-11	-1.14436	-2.27904e-10	9.8383e-05	-1.52775	-2.27904e-10	0.000107997	-1.53131	-2.27904e-10
146458845	rs113997016	9.48878e-11	-1.14773	-2.27904e-10	9.81633e-05	-1.52998	-2.27904e-10	0.000107757	-1.53353	-2.27904e-10
146458949	rs12468635	2.06886e-10	-1.47939e-10	-0.368259	0.000849652	-1.47939e-10	0.628209	0.000920868	-1.47939e-10	0.611902
146459102	rs10182561	2.37579e-10	-0.567513	0.337588	4.56478e-05	-1.82709	-0.468576	4.97398e-05	-1.82328	-0.483332
146459143	rs115450264	2.32238e-10	-1.47939e-10	-0.252663	0.000282466	-1.47939e-10	-0.473058	0.00031622	-1.47939e-10	-0.456977
146459889	rs7578965	2.34556e-10	-0.572681	0.329949	4.53809e-05	-1.82751	-0.474017	4.94434e-05	-1.82386	-0.488725
146460389	rs11887675	2.51995e-10	-1.47939e-10	-0.171017	0.000303773	-1.47939e-10	-0.400336	0.000340307	-1.47939e-10	-0.383566
146460414	rs13405633	2.35585e-11	-1.8193	-0.721633	0.000228878	-0.385709	-0.297719	0.000218989	-0.521725	-0.30267
146461230	rs13401823	4.97085e-11	-1.79425	-2.27904e-10	8.97006e-05	-1.62014	-2.27904e-10	9.64913e-05	-1.64396	-2.27904e-10
146461554	rs7592820	5.48493e-11	-1.23289	-0.462943	3.19212e-05	-1.74233	-0.911012	3.52684e-05	-1.72535	-0.925075
146461630	rs185679520	9.32522e-11	-1.16512	-2.27904e-10	9.70418e-05	-1.54148	-2.27904e-10	0.000106533	-1.54496	-2.27904e-10
146461852	rs147633557	7.87454e-11	-1.33421	-2.27904e-10	8.82305e-05	-1.63666	-2.27904e-10	9.60993e-05	-1.64803	-2.27904e-10
146462000	rs183395340	9.32522e-11	-1.16512	-2.27904e-10	9.70418e-05	-1.54148	-2.27904e-10	0.000106533	-1.54496	-2.27904e-10
146462225	rs11903975	2.88737e-10	-1.47939e-10	-0.0349099	0.000343162	-1.47939e-10	-0.278415	0.000384854	-1.47939e-10	-0.260551
146462336	rs10175203	4.96819e-11	-1.79478	-2.27904e-10	8.9584e-05	-1.62144	-2.27904e-10	9.63733e-05	-1.64519	-2.27904e-10
146462378	rs77800224	1.28215e-10	-1.47939e-10	-0.846718	0.000168628	-1.47939e-10	-0.988923	0.00018436	-1.47939e-10	-0.996523
146462522	rs138369540	5.12054e-11	-1.76458	-2.27904e-10	7.36653e-05	-1.81709	-2.27904e-10	8.09582e-05	-1.81948	-2.27904e-10
146462883	rs116750727	8.40129e-11	-1.26945	-2.27904e-10	0.000138137	-1.18837	-2.27904e-10	0.000131766	-1.33239	-2.27904e-10
146463075	rs10165639	1.42383e-10	-1.19592	0.454021	5.36655e-05	-1.74882	-0.38503	5.91687e-05	-1.73251	-0.400513
146463310	rs9653171	2.29344e-10	-0.579665	0.314461	4.50458e-05	-1.8239	-0.485033	4.91496e-05	-1.8189	-0.499642
146463389	rs142909765	9.35889e-11	-1.47939e-10	-1.16151	0.000155865	-1.47939e-10	-1.06763	0.00017222	-1.47939e-10	-1.06464
146463477	rs11674558	2.51563e-10	-0.450823	0.278091	4.36559e-05	-1.82946	-0.510817	4.74977e-05	-1.82754	-0.525192
146463513	rs114311298	7.37865e-11	-1.39925	-2.27904e-10	7.90163e-05	-1.74696	-2.27904e-10	8.76083e-05	-1.74054	-2.27904e-10
146463854	rs142232489	2.22163e-10	-1.47939e-10	-0.297013	0.000271565	-1.47939e-10	-0.512415	0.000303899	-1.47939e-10	-0.496719
146464682	rs2704773	2.39564e-11	-1.81694	-0.707244	0.000241717	-0.35944	-0.26941	0.000231035	-0.496719	-0.274127
146464961	rs7577976	5.66878e-11	-1.20758	-0.455289	3.16299e-05	-1.75167	-0.91085	3.49124e-05	-1.73557	-0.924997
146465246	rs72857480	6.59992e-11	-1.51078	-2.27904e-10	8.28608e-05	-1.69946	-2.27904e-10	9.15451e-05	-1.69658	-2.27904e-10
146465318	rs7607770	5.65506e-11	-1.20426	-0.461026	3.15782e-05	-1.74941	-0.914741	3.48704e-05	-1.73296	-0.928818
146465354	rs187881179	8.14579e-11	-1.47939e-10	-1.30034	0.000123592	-1.47939e-10	-1.29964	0.000136113	-1.47939e-10	-1.29993
146465376	rs78810892	9.269e-11	-1.17116	-2.27904e-10	9.66564e-05	-1.54545	-2.27904e-10	0.000106113	-1.54891	-2.27904e-10
146465399	rs13003549	2.25221e-10	-0.597806	0.314461	4.51057e-05	-1.82257	-0.485033	4.9237e-05	-1.81713	-0.499642
146465874	rs7569165	1.37013e-10	-1.19592	0.41557	5.21986e-05	-1.74882	-0.412745	5.75651e-05	-1.73251	-0.42799
146466022	rs7581808	5.60742e-11	-1.20758	-0.466172	3.13974e-05	-1.75167	-0.918227	3.46605e-05	-1.73557	-0.932239
146466244	rs7584629	5.50507e-11	-1.2203	-0.471871	3.14208e-05	-1.74707	-0.922081	3.47043e-05	-1.73053	-0.936021
146466340	rs2577228	2.40139e-11	-1.81957	-0.702216	0.000235729	-0.391151	-0.262784	0.000224167	-0.53351	-0.267516
146467236	rs6710738	2.82213e-10	-1.47939e-10	-0.057763	0.00033619	-1.47939e-10	-0.298942	0.000376967	-1.47939e-10	-0.281257
146467313	rs144710829	4.89293e-11	-1.81005	-2.27904e-10	8.71282e-05	-1.64924	-2.27904e-10	9.78192e-05	-1.63029	-2.27904e-10
146467520	rs142183573	9.17447e-11	-1.18142	-2.27904e-10	9.60089e-05	-1.55218	-2.27904e-10	0.000105406	-1.55559	-2.27904e-10
146468454	rs12473850	5.38698e-11	-1.18227	-0.53159	2.97066e-05	-1.76318	-0.962072	3.27891e-05	-1.74807	-0.975248
146468839	rs78352004	5.63331e-10	-1.47939e-10	0.633443	0.000805711	-1.47939e-10	0.575107	0.000879841	-1.47939e-10	0.566326
146469403	rs10048724	2.46911e-10	-0.594064	0.402665	4.81925e-05	-1.81939	-0.42202	5.2612e-05	-1.81329	-0.437185
146469423	rs74865042	4.57213e-10	-1.47939e-10	0.424724	0.000534651	-1.47939e-10	0.164996	0.000594394	-1.47939e-10	0.174128
146469471	rs60220827	2.07333e-10	-1.47939e-10	-0.366098	0.000255474	-1.47939e-10	-0.573497	0.000285716	-1.47939e-10	-0.558418
146469969	rs6430098	5.56551e-11	-1.22219	-0.459065	3.15276e-05	-1.75234	-0.913412	3.47948e-05	-1.73643	-0.927513
146470810	rs11895157	2.02281e-10	-1.47939e-10	-0.390766	0.00024998	-1.47939e-10	-0.595235	0.000279508	-1.47939e-10	-0.580383
146470898	rs116520774	8.98748e-11	-1.20201	-2.27904e-10	9.47291e-05	-1.5656	-2.27904e-10	0.00010401	-1.56893	-2.27904e-10
146470953	rs55942453	2.47748e-10	-0.48694	0.298928	4.43448e-05	-1.82856	-0.49606	4.82817e-05	-1.82579	-0.510569
146471182	rs55633567	1.30973e-10	-1.19592	0.370487	5.05375e-05	-1.74882	-0.445085	5.57489e-05	-1.73251	-0.460049
146471215	rs75925101	2.12887e-10	-1.47939e-10	-0.339663	0.000261507	-1.47939e-10	-0.550158	0.000292532	-1.47939e-10	-0.534841
146471325	rs115548934	8.95841e-11	-1.20525	-2.27904e-10	9.45304e-05	-1.5677	-2.27904e-10	0.000103793	-1.57101	-2.27904e-10
146471513	rs78342697	8.92663e-11	-1.2088	-2.27904e-10	9.43131e-05	-1.57	-2.27904e-10	0.000103556	-1.5733	-2.27904e-10
146471906	rs55856040	6.84578e-11	-0.241462	-1.23274	0.000100525	-0.207632	-1.29858	7.91744e-05	-0.54379	-1.29797
146472041	rs9287378	5.61504e-11	-1.20758	-0.464814	3.14262e-05	-1.75167	-0.917308	3.46918e-05	-1.73557	-0.931337
146472141	rs2577227	2.32533e-11	-1.82244	-0.731536	0.000218686	-0.427466	-0.301517	0.000208364	-0.567969	-0.30616
146472243	rs77873558	1.24438e-10	-0.876619	-2.27904e-10	0.000198161	-0.82754	-2.27904e-10	0.000225122	-0.79677	-2.27904e-10
146472338	rs190198298	8.83814e-11	-1.21876	-2.27904e-10	9.37086e-05	-1.57643	-2.27904e-10	0.000102897	-1.57969	-2.27904e-10
146472365	rs10190902	2.25629e-10	-0.631904	0.350371	4.64081e-05	-1.81968	-0.45946	5.06899e-05	-1.81339	-0.474297
146472376	rs10201848	5.94214e-11	-1.20758	-0.408194	3.26642e-05	-1.75167	-0.878672	3.60333e-05	-1.73557	-0.893398
146472941	rs1982165	2.44013e-10	-0.48694	0.283737	4.38701e-05	-1.82856	-0.506822	4.77696e-05	-1.82579	-0.521233
146473763	rs1982164	2.1895e-10	-0.631904	0.320323	4.54252e-05	-1.81968	-0.480866	4.96258e-05	-1.81339	-0.495513
146473837	rs79286193	6.81305e-11	-1.479	-2.27904e-10	8.30412e-05	-1.69728	-2.27904e-10	8.99636e-05	-1.71401	-2.27904e-10
146474136	rs75722575	8.7512e-11	-1.22865	-2.27904e-10	9.31152e-05	-1.58278	-2.27904e-10	0.000102249	-1.586	-2.27904e-10
146474777	rs12691713	1.36626e-10	-1.18295	0.399765	5.13748e-05	-1.75337	-0.424101	5.6637e-05	-1.7375	-0.439249
146476834	rs7576721	2.01269e-10	-1.47939e-10	-0.395781	0.000248879	-1.47939e-10	-0.59965	0.000278264	-1.47939e-10	-0.584844
146477071	rs2704774	1.12275e-10	0.32083	-1.3003	0.000193806	0.257035	-1.10679	0.000147867	-0.116593	-1.10051
146477352	rs60824550	5.65221e-10	-1.47939e-10	0.636792	0.000820018	-1.47939e-10	0.592709	0.000896146	-1.47939e-10	0.584689
146477805	rs7580289	2.01269e-10	-1.47939e-10	-0.395781	0.000248879	-1.47939e-10	-0.59965	0.000278264	-1.47939e-10	-0.584844
146478241	rs78007765	7.35579e-11	-1.40235	-2.27904e-10	8.3598e-05	-1.6906	-2.27904e-10	9.54586e-05	-1.65472	-2.27904e-10
146478305	rs116014317	6.56891e-11	-1.51549	-2.27904e-10	0.000229603	-0.680266	-2.27904e-10	0.000255044	-0.671979	-2.27904e-10
146478367	rs10928257	2.56737e-10	-0.552928	0.400554	4.82011e-05	-1.82641	-0.414826	5.25106e-05	-1.82222	-0.43018
146478380	rs6733821	6.28154e-11	-1.17696	-0.383264	3.31703e-05	-1.75894	-0.856023	3.65697e-05	-1.74297	-0.871226
146478738	rs6705350	1.75273e-10	-0.785228	0.251149	4.43884e-05	-1.80197	-0.521672	4.87022e-05	-1.79163	-0.536065
146479041	rs114835732	8.63584e-11	-1.24192	-2.27904e-10	9.23289e-05	-1.59126	-2.27904e-10	0.000101392	-1.59442	-2.27904e-10
146479241	rs6737874	5.02238e-11	-1.33393	-0.450002	3.35361e-05	-1.7019	-0.902094	3.71988e-05	-1.68066	-0.91648
146479285	rs6737894	1.14871e-10	-1.3235	0.366886	5.34789e-05	-1.69826	-0.439072	5.92875e-05	-1.6768	-0.454214
146479951	rs115810270	1.91507e-10	-1.47939e-10	-0.4455	0.000238243	-1.47939e-10	-0.643325	0.000266248	-1.47939e-10	-0.628985
146480709	rs17489733	1.86439e-10	-0.472322	-2.27904e-10	0.000328861	-0.320983	-2.27904e-10	0.000273501	-0.602109	-2.27904e-10
146480855	rs11902015	2.51288e-10	-1.47939e-10	-0.173824	0.000303013	-1.47939e-10	-0.402841	0.000339448	-1.47939e-10	-0.386095
146480904	rs10205783	1.78742e-10	-0.801976	0.287495	4.53425e-05	-1.79915	-0.503222	4.97718e-05	-1.78834	-0.517628
146481008	rs10202902	1.72925e-10	-0.83506	0.287495	4.56173e-05	-1.79311	-0.503222	5.01204e-05	-1.78136	-0.517628
146481736	rs144972983	9.01964e-11	-1.19844	-2.27904e-10	9.49491e-05	-1.56328	-2.27904e-10	0.00010425	-1.56662	-2.27904e-10
146482309	rs2704775	2.56458e-11	-1.77072	-0.685331	0.0003582	-0.0022301	-0.233296	0.000333992	-0.164055	-0.238242
146482860	rs115515278	9.23832e-11	-1.17448	-2.27904e-10	9.64462e-05	-1.54763	-2.27904e-10	0.000105884	-1.55107	-2.27904e-10
146482895	rs12465536	2.67596e-11	-1.75492	-0.658607	0.000403306	0.0812653	-0.198187	0.000374616	-0.0842995	-0.203213
146483001	rs150217690	1.06102e-10	-1.47939e-10	-1.03603	0.00016632	-1.47939e-10	-1.0027	0.000183288	-1.47939e-10	-1.00236
146483034	rs10197322	1.48747e-10	-0.941817	0.243635	4.54837e-05	-1.76506	-0.534208	5.01637e-05	-1.74979	-0.548331
146483195	rs138817765	5.0571e-11	-1.77705	-2.27904e-10	7.41802e-05	-1.81012	-2.27904e-10	8.10141e-05	-1.81879	-2.27904e-10
146483310	rs973326	2.62321e-11	-1.75905	-0.674394	0.000386807	0.0602134	-0.218906	0.000359644	-0.104416	-0.223885
146484314	rs72859130	5.27428e-11	-1.735	-2.27904e-10	0.000108413	-1.43067	-2.27904e-10	0.000119403	-1.43091	-2.27904e-10
146484523	rs115203165	2.44017e-10	-1.47939e-10	-0.203188	0.000295181	-1.47939e-10	-0.42903	0.000330592	-1.47939e-10	-0.412529
146485280	rs77769561	3.06477e-10	-1.47939e-10	0.0247169	0.000362076	-1.47939e-10	-0.224762	0.000406254	-1.47939e-10	-0.206436
146486095	rs75550998	5.19211e-11	-1.7507	-2.27904e-10	0.000387006	-0.158177	-2.27904e-10	0.000426023	-0.158922	-2.27904e-10
146486629	rs78693461	8.39198e-11	-1.47939e-10	-1.27056	0.000215241	-1.47939e-10	-0.744861	0.000235714	-1.47939e-10	-0.750797
146487108	rs138661554	8.16145e-11	-1.47939e-10	-1.29842	0.00012353	-1.47939e-10	-1.30013	0.000136074	-1.47939e-10	-1.30022
146487140	rs7570467	1.25926e-10	-1.00461	0.139884	4.21271e-05	-1.76917	-0.60676	4.64256e-05	-1.75537	-0.620194
146487156	rs116634606	1.10573e-10	-0.994746	-2.27904e-10	0.000118178	-1.34442	-2.27904e-10	0.000129912	-1.34656	-2.27904e-10
146487978	rs13035859	1.12962e-10	-0.806978	-0.166397	3.35436e-05	-1.81137	-0.792401	3.6828e-05	-1.80365	-0.803503
146488347	rs77928661	4.80669e-11	-1.82783	-2.27904e-10	9.70192e-05	-1.54171	-2.27904e-10	0.000101225	-1.59607	-2.27904e-10
146488505	rs6710962	2.31397e-10	-1.47939e-10	-0.256292	0.000281557	-1.47939e-10	-0.476283	0.000315192	-1.47939e-10	-0.460232
146488762	rs6753273	5.68426e-11	-0.899537	-0.760601	4.02877e-05	-1.50545	-0.915124	4.48816e-05	-1.50526	-0.904126
146488911	rs75399032	5.51458e-10	-1.47939e-10	0.612141	0.000795348	-1.47939e-10	0.562162	0.000868021	-1.47939e-10	0.552801
146489013	rs2577221	8.08826e-11	-0.00925245	-1.29817	0.000152609	-0.0276016	-1.06114	0.000119121	-0.378605	-1.05467
146489045	rs6753880	2.36473e-10	-1.47939e-10	-0.23459	0.000287042	-1.47939e-10	-0.45699	0.000321392	-1.47939e-10	-0.440753
146489356	rs145554873	1.13221e-10	-0.971081	-2.27904e-10	0.000120335	-1.32634	-2.27904e-10	0.000132277	-1.32852	-2.27904e-10
146490076	rs192376269	6.73234e-10	0.811668	-2.27904e-10	0.000174446	-0.955002	-2.27904e-10	0.00019247	-0.953474	-2.27904e-10
146490125	rs73962483	2.34482e-10	-1.47939e-10	-0.243048	0.000284891	-1.47939e-10	-0.464512	0.00031896	-1.47939e-10	-0.448348
146490196	rs145690676	8.23841e-11	-1.47939e-10	-1.28903	0.000125587	-1.47939e-10	-1.28362	0.000138138	-1.47939e-10	-1.28516
146490210	rs73962484	5.58673e-11	-0.929034	-0.748412	4.00061e-05	-1.52277	-0.904816	4.45742e-05	-1.52259	-0.893673
146490561	rs2246147	1.0647e-10	0.263933	-1.2965	0.000203377	0.244252	-1.04581	0.000154562	-0.133676	-1.03915
146491010	rs1437716	2.51462e-11	-1.7225	-0.753219	0.000386408	0.150729	-0.310451	0.000356593	-0.0210458	-0.315775
146491213	rs114442922	4.81768e-11	-1.82555	-2.27904e-10	0.000194287	-0.847281	-2.27904e-10	0.000205025	-0.890281	-2.27904e-10
146491908	rs73962485	5.54028e-11	-1.09395	-0.591845	4.01622e-05	-1.65291	-0.770778	4.47546e-05	-1.65432	-0.757896
146492016	rs2704776	3.24693e-11	-1.82984	-0.390287	0.000296905	-0.455704	0.0324986	0.000285278	-0.594334	0.034385
146492075	rs2704777	2.51378e-11	-1.71743	-0.758621	0.000391973	0.172297	-0.317722	0.00036139	-0.000431677	-0.323026
146492179	rs79446426	2.36998e-10	-1.47939e-10	-0.232375	0.000287608	-1.47939e-10	-0.455019	0.000322032	-1.47939e-10	-0.438764
146492181	rs78318929	9.70603e-11	-1.47939e-10	-1.12509	0.000176591	-1.47939e-10	-0.942782	0.000195042	-1.47939e-10	-0.9402
146492556	rs139565579	1.10354e-10	-0.996735	-2.27904e-10	0.000117999	-1.34594	-2.27904e-10	0.000129715	-1.34807	-2.27904e-10
146492574	rs114085315	1.10354e-10	-0.996735	-2.27904e-10	0.000117999	-1.34594	-2.27904e-10	0.000129715	-1.34807	-2.27904e-10
146492858	rs2704778	1.07905e-10	0.278623	-1.2978	0.000204005	0.258873	-1.05735	0.000154799	-0.120451	-1.05084
146493947	rs188515927	1.1122e-10	-0.988916	-2.27904e-10	0.000118705	-1.33998	-2.27904e-10	0.000130489	-1.34212	-2.27904e-10
146493979	rs77311879	1.12328e-10	-0.979004	-2.27904e-10	0.000119607	-1.3324	-2.27904e-10	0.000131479	-1.33457	-2.27904e-10
146494176	rs75317378	1.92685e-10	-0.439367	-2.27904e-10	0.000248885	-0.599628	-2.27904e-10	0.000251235	-0.687024	-2.27904e-10
146494194	rs114567222	2.42926e-10	-1.47939e-10	-0.20767	0.000294004	-1.47939e-10	-0.433024	0.000329262	-1.47939e-10	-0.41656
146494221	rs10496986	1.05306e-10	-0.951659	-0.0918942	3.63061e-05	-1.78249	-0.742145	4.00214e-05	-1.77021	-0.753786
146494265	rs73962488	5.35379e-11	-0.956128	-0.763908	3.8869e-05	-1.5385	-0.917917	4.3299e-05	-1.53833	-0.906958
146494371	rs2704779	2.45179e-11	-1.7225	-0.778525	0.000373439	0.150729	-0.344592	0.000344656	-0.0210458	-0.349823
146494896	rs2577222	2.47735e-11	-1.71743	-0.77322	0.000384328	0.172297	-0.337419	0.00035436	-0.000431677	-0.342669
146495042	rs116455226	2.31782e-10	-1.47939e-10	-0.25463	0.000281973	-1.47939e-10	-0.474806	0.000315662	-1.47939e-10	-0.458741
146495208	rs2083106	2.46519e-11	-1.71225	-0.783324	0.00038742	0.193984	-0.351091	0.000356884	0.0203013	-0.356304
146495431	rs7603004	2.27956e-10	-1.47939e-10	-0.271272	0.000277836	-1.47939e-10	-0.489586	0.000310987	-1.47939e-10	-0.473665
146495538	rs7589182	5.91137e-11	-1.0619	-0.559065	4.47602e-05	-1.57291	-0.742388	4.99521e-05	-1.57318	-0.729167
146495593	rs1437717	2.41717e-11	-1.70169	-0.813556	0.000392587	0.271559	-0.415419	0.000360394	0.0939641	-0.420182
146495970	rs766540	1.01044e-10	0.214532	-1.29941	0.000187785	0.195086	-1.0764	0.000143331	-0.178109	-1.07015
146496131	rs115394685	4.70256e-10	0.452851	-2.27904e-10	0.000142689	-1.15595	-2.27904e-10	0.000157403	-1.15461	-2.27904e-10
146497052	rs72859151	5.35468e-11	-1.71987	-2.27904e-10	7.3046e-05	-1.82553	-2.27904e-10	8.04846e-05	-1.82535	-2.27904e-10
146497207	rs2704781	3.16414e-11	-1.82933	-0.416627	0.000277353	-0.491907	0.000582212	0.00026699	-0.62865	0.00244589
146498149	rs1561276	2.39478e-11	-1.72696	-0.797591	0.000356944	0.131419	-0.370458	0.000329739	-0.0394969	-0.375618
146499778	rs117184145	8.43895e-11	-1.47939e-10	-1.26498	0.000131277	-1.47939e-10	-1.23931	0.000144392	-1.47939e-10	-1.24088
146499881	rs12997942	1.1104e-10	-0.951659	-0.0388741	3.76451e-05	-1.78249	-0.705928	4.14819e-05	-1.77021	-0.717943
146499959	rs2704783	2.43239e-11	-1.69219	-0.816773	0.000370605	0.195131	-0.396613	0.000338082	0.0115732	-0.4017
146500414	rs2083107	1.03775e-10	0.242101	-1.3003	0.000186404	0.222523	-1.11122	0.000141829	-0.15332	-1.10547
146501366	rs4662250	3.08082e-11	-1.82989	-0.442756	0.000266317	-0.500766	-0.0311628	0.000257271	-0.633965	-0.029322
146501465	rs2464542	2.49952e-11	-1.70852	-0.77322	0.000374782	0.147145	-0.337419	0.000347224	-0.0207748	-0.342669
146501581	rs11891563	5.90318e-11	-0.947822	-0.674526	4.33561e-05	-1.50526	-0.841913	4.8324e-05	-1.50556	-0.829922
146502959	rs10496987	1.31186e-10	-0.863028	0.0392206	3.93536e-05	-1.79908	-0.644955	4.32462e-05	-1.78909	-0.657411
146503168	rs4662435	1.19773e-10	-1.03906	0.124237	4.34743e-05	-1.75935	-0.585095	4.79791e-05	-1.74454	-0.59811
146503635	rs2577212	3.15314e-11	-1.82976	-0.419684	0.000269322	-0.517582	-0.00312793	0.000260404	-0.649913	-0.00126691
146504044	rs2704785	3.13327e-11	-1.82976	-0.426007	0.000267263	-0.517582	-0.0108046	0.000258411	-0.649913	-0.00894905
146504231	rs2704786	3.11359e-11	-1.82976	-0.432308	0.000265225	-0.517582	-0.0184591	0.00025644	-0.649913	-0.0166092
146504259	rs2043750	2.49282e-11	-1.68644	-0.797981	0.000408862	0.267749	-0.370988	0.000376685	0.0941405	-0.376147
146504346	rs2043751	1.91347e-11	-1.8295	-0.919416	0.00015179	-0.554943	-0.539177	0.000145989	-0.68604	-0.543844
146504445	rs2118390	1.21651e-10	-1.03906	0.139792	4.39566e-05	-1.75935	-0.574061	4.85066e-05	-1.74454	-0.587177
146504510	rs2043752	3.09411e-11	-1.82913	-0.439214	0.000253965	-0.552566	-0.0268537	0.000246	-0.683074	-0.0250098
146504544	rs12995581	4.99527e-11	-1.78935	-2.27904e-10	9.07528e-05	-1.60848	-2.27904e-10	9.75575e-05	-1.63297	-2.27904e-10
146504682	rs1370521	3.10239e-11	-1.82645	-0.439214	0.000237144	-0.621096	-0.0268537	0.000230545	-0.747959	-0.0250098
146504898	rs114714399	1.1122e-10	-0.988916	-2.27904e-10	0.000118705	-1.33998	-2.27904e-10	0.000130489	-1.34212	-2.27904e-10
146505018	rs2381769	3.07633e-11	-1.82864	-0.445468	0.000247715	-0.569878	-0.034462	0.000240163	-0.699475	-0.0326236
146505349	rs115135648	4.35474e-10	0.37601	-2.27904e-10	0.000146984	-1.12629	-2.27904e-10	0.000160186	-1.13708	-2.27904e-10
146505407	rs75398140	2.08527e-10	-1.47939e-10	-0.360358	0.000256771	-1.47939e-10	-0.568433	0.000287181	-1.47939e-10	-0.553302
146505787	rs58948964	1.68065e-11	-1.70465	-1.174	0.00018036	0.0727797	-0.994443	0.000168468	-0.0884895	-0.998178
146506007	rs71428067	4.87707e-11	-1.8133	-2.27904e-10	8.52142e-05	-1.67145	-2.27904e-10	9.19601e-05	-1.69206	-2.27904e-10
146506159	rs11678727	1.66205e-10	-0.831542	0.244337	5.08198e-05	-1.80789	-0.380439	5.5411e-05	-1.79954	-0.399095
146506269	rs78823739	2.43497e-10	-1.47939e-10	-0.205322	0.000290611	-1.47939e-10	-0.444633	0.000324981	-1.47939e-10	-0.429649
146506456	rs80319994	8.15338e-11	-1.29941	-2.27904e-10	7.57647e-05	-1.78898	-2.27904e-10	8.43961e-05	-1.77789	-2.27904e-10
146506667	rs78862952	4.01493e-11	-1.82963	-0.178193	8.41145e-05	-1.80496	0.120523	9.2552e-05	-1.78288	0.0972378
146506790	rs10175603	4.96805e-11	-1.79481	-2.27904e-10	8.95778e-05	-1.62151	-2.27904e-10	9.63669e-05	-1.64525	-2.27904e-10
146506813	rs75830040	9.8916e-11	-1.10615	-2.27904e-10	0.000188782	-0.876026	-2.27904e-10	0.000204994	-0.890436	-2.27904e-10
146506899	rs2704787	1.66137e-11	-1.71379	-1.17641	0.000189452	0.125711	-0.998194	0.000175956	-0.0412757	-1.00191
146507309	rs2577213	1.66137e-11	-1.71379	-1.17641	0.000189452	0.125711	-0.998194	0.000175956	-0.0412757	-1.00191
146507389	rs117515899	8.34303e-11	-1.47939e-10	-1.27641	0.000123851	-1.47939e-10	-1.29754	0.000136365	-1.47939e-10	-1.29808
146508050	rs115515058	1.24427e-10	-0.876704	-2.27904e-10	0.000626846	0.324083	-2.27904e-10	0.000798674	0.469538	-2.27904e-10
146508300	rs16825440	1.09737e-10	0.0609622	-1.0633	0.000119452	-0.0497094	-1.28399	9.39676e-05	-0.384575	-1.28589
146508846	rs7565604	2.10869e-10	-1.47939e-10	-0.349187	0.000253368	-1.47939e-10	-0.581773	0.000282569	-1.47939e-10	-0.569491
146509270	rs7568479	2.50943e-10	-1.47939e-10	-0.175199	0.000302641	-1.47939e-10	-0.404069	0.000339028	-1.47939e-10	-0.387333
146510181	rs16825446	1.40622e-10	0.283644	-1.03799	0.000149944	0.166542	-1.27289	0.000115474	-0.189109	-1.27526
146510291	rs62168119	8.86346e-11	-1.2159	-2.27904e-10	0.00022031	-0.721581	-2.27904e-10	0.000250076	-0.69165	-2.27904e-10
146510498	rs111406897	1.92839e-11	-1.76841	-0.97274	5.47577e-05	-1.20232	-0.911383	5.65858e-05	-1.26824	-0.909416
146510586	rs2252079	2.0416e-10	-0.87366	0.49214	6.24556e-05	-1.79506	-0.187105	6.81794e-05	-1.78364	-0.207637
146510724	rs34088574	4.04144e-11	-1.16866	-0.83258	3.87987e-05	-1.75038	-0.707847	4.23341e-05	-1.7442	-0.723621
146511295	rs2704788	3.33496e-10	-0.842079	0.951283	9.02917e-05	-1.80398	0.190412	9.80276e-05	-1.79473	0.166559
146512376	rs2577215	2.74604e-10	-0.0377497	-0.047344	4.00794e-05	-1.73844	-0.687313	4.28597e-05	-1.7575	-0.697977
146512861	rs16825450	9.98201e-11	0.193204	-1.29026	0.000603342	1.52496	-1.2391	0.000442298	1.11229	-1.23372
146513168	rs2577216	1.51209e-11	-1.81151	-1.17284	4.85455e-05	-1.14224	-1.09188	5.02557e-05	-1.20698	-1.08932
146513307	rs2704789	1.42783e-11	-1.82845	-1.21323	5.52326e-05	-0.96287	-1.14219	5.68354e-05	-1.03345	-1.13981
146513988	rs10181429	2.68273e-11	-1.5321	-0.878907	3.01266e-05	-1.69519	-1.01602	3.20294e-05	-1.73291	-1.01385
146514613	rs4662251	3.1279e-10	1.30817	-1.26306	0.000716232	1.66843	-1.21105	0.000494759	1.19519	-1.20453
146514907	rs10184922	2.84902e-11	-1.48058	-0.870284	3.14318e-05	-1.65987	-1.00893	3.325e-05	-1.70263	-1.00674
146515215	rs1982167	7.89747e-11	-0.166083	-1.16521	2.71494e-05	-1.67259	-1.14267	2.88582e-05	-1.70277	-1.14825
146515852	rs1437710	1.65911e-11	-1.82273	-1.06883	7.86258e-05	-0.801915	-0.950003	8.07301e-05	-0.876444	-0.945859
146516614	rs11901196	2.77982e-11	-1.52311	-0.85234	3.09808e-05	-1.68913	-0.994124	3.29103e-05	-1.72775	-0.991876
146516686	rs77630478	1.89926e-10	-1.47939e-10	-0.453792	0.000236073	-1.47939e-10	-0.652475	0.000259565	-1.47939e-10	-0.654408
146516759	rs2251352	1.68528e-11	-1.81499	-1.06091	7.03346e-05	-0.923075	-0.940278	7.24908e-05	-0.993878	-0.936078
146516811	rs1437711	1.36081e-11	-1.79438	-1.29538	7.45399e-05	-0.528543	-1.27674	6.95812e-05	-0.694858	-1.27606
146516893	rs2704791	7.15798e-11	-0.316033	-1.11358	2.92404e-05	-1.65384	-1.08723	3.09707e-05	-1.68665	-1.09373
146517501	rs77644174	4.93639e-11	-1.80121	-2.27904e-10	7.3879e-05	-1.81419	-2.27904e-10	8.07074e-05	-1.82258	-2.27904e-10
146517581	rs6757470	1.1699e-09	2.63655	-1.2723	0.0020566	2.7379	-1.22571	0.00135463	2.21762	-1.21974
146518176	rs979526	1.67199e-11	-1.81499	-1.06883	6.9654e-05	-0.923075	-0.950003	7.17852e-05	-0.993878	-0.945859
146518415	rs10197841	2.81381e-11	-1.47525	-0.888046	3.10921e-05	-1.65615	-1.02352	3.28724e-05	-1.6994	-1.02138
146519232	rs2704796	1.66173e-11	-1.81686	-1.07313	6.84915e-05	-0.938003	-0.951905	7.06298e-05	-1.00821	-0.947755
146519374	rs2704795	1.66268e-11	-1.81686	-1.07255	6.83081e-05	-0.938003	-0.954587	7.04382e-05	-1.00821	-0.950471
146519855	rs149148574	1.0366e-10	-1.0593	-2.27904e-10	0.00011454	-1.3757	-2.27904e-10	0.000124709	-1.38743	-2.27904e-10
146520102	rs1437712	7.18434e-11	-0.271338	-1.1546	2.83789e-05	-1.63975	-1.13122	3.00839e-05	-1.67242	-1.137
146520909	rs190572182	1.34077e-10	-0.802013	-2.27904e-10	7.7625e-05	-1.76473	-2.27904e-10	8.56348e-05	-1.76332	-2.27904e-10
146521415	rs2704793	1.63859e-11	-1.81686	-1.08715	6.70868e-05	-0.938003	-0.972628	6.91714e-05	-1.00821	-0.96862
146521658	rs7574416	1.35449e-11	-1.79828	-1.29613	6.29439e-05	-0.703902	-1.27047	6.00625e-05	-0.848294	-1.26974
146522087	rs2577217	1.65881e-11	-1.60823	-1.2835	9.36092e-05	-0.286044	-1.29144	8.62871e-05	-0.464709	-1.29103
146522122	rs893334	1.35177e-11	-1.80078	-1.29564	6.19201e-05	-0.719053	-1.27172	5.91443e-05	-0.862437	-1.271
146522210	rs13426482	2.74501e-11	-1.50429	-0.88377	3.05793e-05	-1.67628	-1.02001	3.24203e-05	-1.71677	-1.01786
146522256	rs2704792	1.63859e-11	-1.81686	-1.08715	6.70868e-05	-0.938003	-0.972628	6.91714e-05	-1.00821	-0.96862
146522550	rs12691714	2.75138e-11	-1.4949	-0.890834	3.05403e-05	-1.66982	-1.02775	3.23619e-05	-1.71121	-1.02522
146522553	rs1370522	1.65356e-11	-1.81499	-1.07991	6.87087e-05	-0.923075	-0.963667	7.08052e-05	-0.993878	-0.959605
146522726	rs1370523	6.03918e-11	-0.45802	-1.14155	2.72806e-05	-1.69552	-1.11492	2.90448e-05	-1.72349	-1.12109
146523231	rs2577218	1.64164e-11	-1.81499	-1.08715	6.80958e-05	-0.923075	-0.972628	7.01698e-05	-0.993878	-0.96862
146523596	rs35292258	1.6445e-11	-1.81686	-1.08355	6.7387e-05	-0.938003	-0.968162	6.94828e-05	-1.00821	-0.964127
146523999	rs12614476	1.66892e-11	-1.60104	-1.28463	9.54756e-05	-0.267152	-1.29059	8.79104e-05	-0.446939	-1.29016
146524425	rs9287380	1.65778e-11	-1.60782	-1.28454	9.37859e-05	-0.284941	-1.29066	8.64459e-05	-0.463671	-1.29022
146524499	rs12614611	1.34189e-11	-1.80524	-1.29852	6.11122e-05	-0.747553	-1.25635	5.85128e-05	-0.889022	-1.25515
146524570	rs9287381	1.65778e-11	-1.60782	-1.28454	9.37859e-05	-0.284941	-1.29066	8.64459e-05	-0.463671	-1.29022
146524671	rs142968952	9.45383e-11	-1.47939e-10	-1.15142	0.000127333	-1.47939e-10	-1.26981	0.000140455	-1.47939e-10	-1.26852
146524707	rs151117957	1.02285e-10	-1.47939e-10	-1.07266	0.000146068	-1.47939e-10	-1.13255	0.000160295	-1.47939e-10	-1.1364
146525863	rs16825475	1.30662e-09	2.75538	-1.2806	0.00243062	2.91899	-1.2397	0.00158683	2.3904	-1.23432
146526310	rs13025537	1.66482e-11	-1.80575	-1.08237	7.16261e-05	-0.87845	-0.966708	7.37514e-05	-0.950051	-0.962664
146527014	rs13405221	2.29973e-11	-1.7778	-0.787248	3.33823e-05	-1.70439	-0.904205	3.5551e-05	-1.74034	-0.902108
146527123	rs13430877	3.10171e-11	-1.54576	-0.720127	3.49192e-05	-1.70433	-0.859253	3.71896e-05	-1.74064	-0.856746
146527467	rs16855380	7.67288e-10	2.23374	-1.29131	0.0015237	2.47368	-1.2614	0.0010185	1.96981	-1.25714
146528087	rs9287382	2.49482e-10	0.966816	-1.14786	0.000647537	1.53577	-1.17921	0.000430319	1.0352	-1.18409
146528869	rs16825477	2.19762e-10	0.951428	-1.25931	0.000608125	1.49714	-1.20338	0.00040761	0.993913	-1.19702
146528888	rs73965012	8.38938e-11	-1.27087	-2.27904e-10	9.96188e-05	-1.51527	-2.27904e-10	0.000110733	-1.5063	-2.27904e-10
146529447	rs17411803	4.96808e-11	-1.79481	-2.27904e-10	0.000117077	-1.35378	-2.27904e-10	0.000126072	-1.37656	-2.27904e-10
146529549	rs16825480	2.70253e-11	-1.62957	-0.774077	3.12578e-05	-1.76202	-0.912327	3.35906e-05	-1.78932	-0.909848
146529658	rs75543289	1.35367e-10	-0.792432	-2.27904e-10	8.04326e-05	-1.7292	-2.27904e-10	8.88431e-05	-1.72654	-2.27904e-10
146530015	rs71428068	2.75999e-11	-1.61829	-0.76432	3.17307e-05	-1.75539	-0.903942	3.40497e-05	-1.78416	-0.901436
146530018	rs112684553	8.16553e-11	-1.47939e-10	-1.29792	0.000123905	-1.47939e-10	-1.2971	0.000136397	-1.47939e-10	-1.29785
146530367	rs141172714	1.27705e-10	-0.850701	-2.27904e-10	7.90313e-05	-1.74677	-2.27904e-10	8.72742e-05	-1.74436	-2.27904e-10
146530858	rs16825483	8.16092e-11	-1.47939e-10	-1.29848	0.000133138	-1.47939e-10	-1.22523	0.000146536	-1.47939e-10	-1.22614
146531597	rs13401239	2.80263e-11	-1.62209	-0.745196	3.34449e-05	-1.75764	-0.849084	3.59237e-05	-1.78591	-0.846107
146531928	rs10206293	4.81311e-11	-1.8265	-2.27904e-10	7.93406e-05	-1.74287	-2.27904e-10	8.61084e-05	-1.75781	-2.27904e-10
146532026	rs16825485	5.51086e-10	1.85068	-1.23922	0.00118275	2.20647	-1.24749	0.000765063	1.66942	-1.24288
146532768	rs10496988	4.99004e-11	-1.7904	-2.27904e-10	0.000115262	-1.36941	-2.27904e-10	0.000124164	-1.39181	-2.27904e-10
146532857	rs115145461	1.40237e-10	-0.757094	-2.27904e-10	8.13397e-05	-1.71798	-2.27904e-10	8.98579e-05	-1.71519	-2.27904e-10
146532978	rs12691715	2.16487e-11	-1.82561	-0.799871	3.11489e-05	-1.79108	-0.886756	3.37145e-05	-1.81067	-0.884811
146533020	rs10496989	2.81093e-11	-1.62957	-0.734751	3.36662e-05	-1.76202	-0.838101	3.61809e-05	-1.78932	-0.835565
146533275	rs71428069	4.82396e-11	-1.82424	-2.27904e-10	8.01554e-05	-1.73265	-2.27904e-10	8.69151e-05	-1.74848	-2.27904e-10
146534213	rs4662436	5.20826e-10	1.79572	-1.24073	0.00111502	2.14891	-1.2489	0.000724082	1.61584	-1.24435
146534224	rs1542020	1.99443e-11	-1.82434	-0.88314	2.89933e-05	-1.78744	-0.962108	3.13426e-05	-1.80809	-0.96035
146534269	rs1542019	2.59124e-11	-1.62209	-0.823616	3.12153e-05	-1.75764	-0.918073	3.35064e-05	-1.78591	-0.915767
146534461	rs79184272	5.58371e-11	-1.67799	-2.27904e-10	0.00021795	-0.732351	-2.27904e-10	0.000241781	-0.725382	-2.27904e-10
146534576	rs76523620	1.34931e-10	-0.795664	-2.27904e-10	8.03518e-05	-1.7302	-2.27904e-10	8.87527e-05	-1.72756	-2.27904e-10
146534594	rs138962348	5.08376e-11	-1.77179	-2.27904e-10	7.33889e-05	-1.82085	-2.27904e-10	8.08509e-05	-1.82081	-2.27904e-10
146535190	rs77214030	3.78285e-11	-1.31426	-0.753103	3.96887e-05	-1.59261	-0.842944	4.36486e-05	-1.59752	-0.839723
146535638	rs79018992	6.15688e-11	-1.58027	-2.27904e-10	0.000257512	-0.565553	-2.27904e-10	0.000283504	-0.566187	-2.27904e-10
146535655	rs10172195	4.80015e-11	-1.82919	-2.27904e-10	7.7954e-05	-1.7605	-2.27904e-10	8.47452e-05	-1.77377	-2.27904e-10
146536151	rs182465579	1.71589e-10	-0.555324	-2.27904e-10	8.34235e-05	-1.69269	-2.27904e-10	9.20896e-05	-1.69065	-2.27904e-10
146537029	rs1437715	1.97889e-11	-1.8272	-0.888103	2.86114e-05	-1.79624	-0.966576	3.10109e-05	-1.81425	-0.964829
146537423	rs10178659	2.54417e-11	-1.62209	-0.84195	3.07076e-05	-1.75764	-0.934472	3.29598e-05	-1.78591	-0.932215
146538015	rs114335161	1.48319e-10	-0.701058	-2.27904e-10	8.28654e-05	-1.6994	-2.27904e-10	9.15637e-05	-1.69638	-2.27904e-10
146538441	rs72861041	7.6491e-10	2.18336	-1.24403	0.00166766	2.55452	-1.25196	0.00105348	1.99399	-1.24755
146539256	rs13404357	2.52973e-11	-1.61829	-0.851434	3.05171e-05	-1.75539	-0.94294	3.27384e-05	-1.78416	-0.94071
146539381	rs12691716	1.94275e-11	-1.82806	-0.905676	2.80722e-05	-1.79947	-0.982368	3.04573e-05	-1.81643	-0.980663
146539401	rs72861045	6.20629e-10	1.97754	-1.24724	0.00134072	2.33927	-1.25493	0.000859126	1.79315	-1.25065
146540106	rs35544951	1.89223e-11	-1.82974	-0.93035	2.67965e-05	-1.8154	-1.01294	2.92713e-05	-1.82586	-1.01094
146540644	rs139170069	8.03079e-11	-1.31456	-2.27904e-10	0.000293811	-0.433681	-2.27904e-10	0.000302255	-0.502145	-2.27904e-10
146541042	rs114655125	1.67854e-10	-0.577332	-2.27904e-10	8.66095e-05	-1.65521	-2.27904e-10	9.5746e-05	-1.65172	-2.27904e-10
146541441	rs144062247	1.48182e-10	-0.701987	-2.27904e-10	8.28392e-05	-1.69972	-2.27904e-10	9.15344e-05	-1.6967	-2.27904e-10
146542247	rs112027107	2.23423e-11	-1.67366	-0.92028	3.10277e-05	-1.70376	-0.977975	3.24792e-05	-1.75546	-0.977353
146542441	rs13396137	1.93227e-11	-1.82924	-0.909905	2.7808e-05	-1.80513	-0.986163	3.02304e-05	-1.8201	-0.984468
146542895	rs35292102	2.47732e-11	-1.62585	-0.864814	3.00212e-05	-1.75985	-0.954868	3.22367e-05	-1.78763	-0.952675
146543310	rs12691717	2.42659e-11	-1.63729	-0.874062	2.95781e-05	-1.76648	-0.963099	3.18084e-05	-1.79275	-0.960933
146543366	rs13399685	2.48428e-11	-1.63729	-0.850565	3.00914e-05	-1.76648	-0.945895	3.23635e-05	-1.79275	-0.943632
146543369	rs13413211	1.92374e-11	-1.82946	-0.914111	2.76642e-05	-1.80654	-0.989936	3.00898e-05	-1.82098	-0.988251
146543579	rs13399911	2.45615e-11	-1.62957	-0.869671	2.98267e-05	-1.76202	-0.959192	3.20431e-05	-1.78932	-0.957013
146543671	rs141070748	2.48385e-11	-1.63327	-0.854763	3.00497e-05	-1.76417	-0.949599	3.22918e-05	-1.79097	-0.947629
146543852	rs112457640	1.37262e-10	0.413408	-1.19194	0.000337976	0.925716	-1.21936	0.000236148	0.474695	-1.22365
146544612	rs13403553	2.45591e-11	-1.62957	-0.869768	2.98241e-05	-1.76202	-0.959278	3.20403e-05	-1.78932	-0.957099
146544614	rs144947490	2.25556e-11	-1.66783	-0.916609	3.12965e-05	-1.69852	-0.974594	3.27214e-05	-1.75142	-0.973968
146545119	rs113831459	4.43713e-10	1.63658	-1.24183	0.000942755	1.9821	-1.24991	0.000619394	1.46073	-1.24541
146545722	rs138821458	6.00514e-10	1.94084	-1.24348	0.00129469	2.30086	-1.25145	0.000831931	1.75734	-1.24701
146546025	rs114952750	1.80071e-10	-0.507073	-2.27904e-10	8.60691e-05	-1.66147	-2.27904e-10	9.54663e-05	-1.65464	-2.27904e-10
146546065	rs77918449	1.0093e-10	-1.47939e-10	-1.086	0.000156338	-1.47939e-10	-1.0646	0.000171759	-1.47939e-10	-1.06732
146547606	rs145808855	8.32246e-11	-1.47939e-10	-1.27888	0.000123509	-1.47939e-10	-1.3003	0.000136058	-1.47939e-10	-1.30033
146547693	rs10194464	1.79345e-10	0.702833	-1.21394	0.000456667	1.24554	-1.23821	0.000310873	0.767929	-1.24196
146548018	rs10427396	4.3729e-10	1.61818	-1.23801	0.000928026	1.96281	-1.24636	0.000610646	1.44281	-1.24171
146548113	rs147748448	4.79668e-11	-1.82992	-2.27904e-10	7.63183e-05	-1.78171	-2.27904e-10	8.53336e-05	-1.76685	-2.27904e-10
146548540	rs10427400	1.29945e-10	0.37731	-1.21062	0.000319555	0.885694	-1.23538	0.000224146	0.438106	-1.23922
146548661	rs117517628	2.23923e-10	-1.47939e-10	-0.289124	0.00019975	-1.47939e-10	-0.819549	0.000219449	-1.47939e-10	-0.822293
146548704	rs10496990	1.70752e-10	0.662619	-1.22283	0.0004336	1.20121	-1.24571	0.000296305	0.727198	-1.24922
146548740	rs142325763	1.65073e-10	-0.594038	-2.27904e-10	8.94888e-05	-1.6225	-2.27904e-10	9.90861e-05	-1.61743	-2.27904e-10
146548927	rs140488981	4.59473e-10	-1.47939e-10	0.429654	0.000482014	-1.47939e-10	0.0613551	0.000526819	-1.47939e-10	0.0534431
146549019	rs77796370	1.72939e-10	-0.547487	-2.27904e-10	8.759e-05	-1.64395	-2.27904e-10	9.68405e-05	-1.64035	-2.27904e-10
146549315	rs116633069	4.86144e-11	-1.81651	-2.27904e-10	7.94644e-05	-1.74131	-2.27904e-10	8.6929e-05	-1.74832	-2.27904e-10
146549634	rs13421583	1.88198e-11	-1.82986	-0.935652	2.70246e-05	-1.81066	-1.00921	2.94409e-05	-1.82345	-1.00758
146550510	rs35164012	1.89931e-11	-1.82975	-0.926597	2.74317e-05	-1.8038	-1.00112	2.9803e-05	-1.81934	-0.999464
146550742	rs75898590	4.80013e-11	-1.8292	-2.27904e-10	7.30804e-05	-1.82506	-2.27904e-10	8.01686e-05	-1.82928	-2.27904e-10
146551075	rs76615389	9.58927e-11	-1.1372	-2.27904e-10	0.000376768	-0.184987	-2.27904e-10	0.000461761	-0.0783674	-2.27904e-10
146551147	rs1437714	1.32619e-10	0.395323	-1.20827	0.000326657	0.905669	-1.23338	0.000228721	0.456365	-1.23728
146551669	rs10928264	2.90353e-11	-1.04097	-1.29095	2.20045e-05	-1.81456	-1.21081	2.39168e-05	-1.82378	-1.21506
146551842	rs16825534	2.31152e-11	-1.65506	-0.904877	2.84936e-05	-1.7765	-0.990444	3.07145e-05	-1.80031	-0.988367
146551987	rs115419809	1.67998e-10	-0.576473	-2.27904e-10	8.66373e-05	-1.65489	-2.27904e-10	9.5777e-05	-1.65139	-2.27904e-10
146552104	rs117300672	8.15903e-11	-1.47939e-10	-1.29871	0.000123693	-1.47939e-10	-1.29882	0.000136223	-1.47939e-10	-1.29912
146552410	rs13413137	2.33606e-11	-1.6445	-0.904877	2.86623e-05	-1.77059	-0.990444	3.0851e-05	-1.79588	-0.988367
146552575	rs75287316	1.60153e-10	-0.624294	-2.27904e-10	8.51277e-05	-1.67247	-2.27904e-10	9.40913e-05	-1.66915	-2.27904e-10
146553275	rs16825539	4.99752e-10	1.75987	-1.24619	0.0010685	2.11134	-1.25395	0.000695531	1.58089	-1.24963
146553292	rs11898170	1.8666e-11	-1.82992	-0.943806	2.67631e-05	-1.8131	-1.0165	2.91864e-05	-1.82483	-1.01488
146553553	rs12691719	2.31959e-11	-1.65157	-0.904877	2.85487e-05	-1.77456	-0.990444	3.07588e-05	-1.79887	-0.988367
146553637	rs13417105	1.86686e-11	-1.82978	-0.943806	2.6863e-05	-1.80937	-1.0165	2.92487e-05	-1.82269	-1.01488
146553736	rs1228095	1.62129e-11	-1.653	-1.26162	0.000126008	0.0200147	-1.30029	0.000113312	-0.183028	-1.30024
146553940	rs116124128	1.62557e-10	-0.609394	-2.27904e-10	8.55898e-05	-1.66705	-2.27904e-10	9.46073e-05	-1.66368	-2.27904e-10
146554575	rs12233129	8.20039e-11	-1.47939e-10	-1.29366	0.000125412	-1.47939e-10	-1.28501	0.00013803	-1.47939e-10	-1.28595
146554657	rs11690567	5.80292e-11	-1.63948	-2.27904e-10	0.000275677	-0.497386	-2.27904e-10	0.000301648	-0.504153	-2.27904e-10
146554760	rs11889036	1.86774e-11	-1.82978	-0.943335	2.68743e-05	-1.80937	-1.01607	2.92611e-05	-1.82269	-1.01446
146555239	rs76709854	1.76307e-10	-0.528198	-2.27904e-10	8.82396e-05	-1.63656	-2.27904e-10	9.75657e-05	-1.63289	-2.27904e-10
146555353	rs10203259	1.87559e-11	-1.82963	-0.939287	2.7011e-05	-1.80791	-1.01246	2.9393e-05	-1.82182	-1.01084
146555518	rs111447601	4.79668e-11	-1.82992	-2.27904e-10	0.000202549	-0.805633	-2.27904e-10	0.000211508	-0.859154	-2.27904e-10
146555523	rs113392284	4.83674e-11	-1.8216	-2.27904e-10	8.70034e-05	-1.65067	-2.27904e-10	9.42303e-05	-1.66767	-2.27904e-10
146555625	rs6755039	1.17968e-10	0.267227	-1.19724	0.000286038	0.763435	-1.22393	0.000202718	0.326498	-1.2281
146555661	rs143513423	8.49473e-11	-1.47939e-10	-1.25839	0.000135849	-1.47939e-10	-1.20507	0.000149944	-1.47939e-10	-1.20316
146555767	rs10168781	2.40694e-11	-1.64091	-0.878573	2.93988e-05	-1.76855	-0.96711	3.16306e-05	-1.79433	-0.964956
146555882	rs11901275	2.40694e-11	-1.64091	-0.878573	2.93988e-05	-1.76855	-0.96711	3.16306e-05	-1.79433	-0.964956
146556003	rs114175387	2.12611e-10	-0.340959	-2.27904e-10	9.52099e-05	-1.56053	-2.27904e-10	0.000105342	-1.5562	-2.27904e-10
146556096	rs4591296	1.7579e-11	-1.53425	-1.29947	2.07258e-05	-1.81549	-1.26975	2.26725e-05	-1.81956	-1.2727
146556359	rs72861062	1.36299e-10	0.467928	-1.2535	0.000348136	0.923512	-1.18754	0.000243272	0.461297	-1.18053
146556373	rs2178633	2.6025e-11	-1.16408	-1.27729	2.25242e-05	-1.82725	-1.17478	2.4627e-05	-1.82988	-1.17969
146556507	rs72861065	5.5964e-10	1.88697	-1.2601	0.00120511	2.24446	-1.26675	0.000776781	1.7048	-1.26306
146556598	rs72861067	1.22858e-10	-0.889397	-2.27904e-10	0.000188553	-0.877238	-2.27904e-10	0.000204383	-0.893417	-2.27904e-10
146556639	rs114222106	1.97686e-10	-0.413747	-2.27904e-10	8.76095e-05	-1.64373	-2.27904e-10	9.67427e-05	-1.64136	-2.27904e-10
146556653	rs13025943	2.40694e-11	-1.64091	-0.878573	2.93988e-05	-1.76855	-0.96711	3.16306e-05	-1.79433	-0.964956
146557062	rs144536860	1.63597e-10	-0.603018	-2.27904e-10	8.57898e-05	-1.66472	-2.27904e-10	9.48307e-05	-1.66132	-2.27904e-10
146557524	rs11904072	2.41483e-11	-1.63327	-0.882942	2.94137e-05	-1.76417	-0.970992	3.16137e-05	-1.79097	-0.968851
146558095	rs116552954	5.33587e-11	-1.72339	-2.27904e-10	7.54376e-05	-1.79331	-2.27904e-10	8.29098e-05	-1.79566	-2.27904e-10
146558543	rs16855387	1.88356e-11	-1.82946	-0.935217	2.71465e-05	-1.80654	-1.00883	2.95251e-05	-1.82098	-1.00719
146558715	rs17411878	5.20092e-11	-1.749	-2.27904e-10	9.02048e-05	-1.61453	-2.27904e-10	9.98334e-05	-1.60991	-2.27904e-10
146558830	rs113269576	4.85639e-11	-1.81755	-2.27904e-10	8.85264e-05	-1.63332	-2.27904e-10	9.58008e-05	-1.65114	-2.27904e-10
146559590	rs77357812	8.34102e-11	-1.47939e-10	-1.27665	0.000131287	-1.47939e-10	-1.23923	0.000144623	-1.47939e-10	-1.23929
146559885	rs6756517	3.56921e-10	1.44492	-1.26783	0.000752817	1.78098	-1.27378	0.000501198	1.27407	-1.27048
146560184	rs187320870	7.49641e-10	0.91917	-2.27904e-10	0.000229331	-0.68145	-2.27904e-10	0.000234497	-0.755972	-2.27904e-10
146560421	rs13390976	1.88356e-11	-1.82946	-0.935217	2.71465e-05	-1.80654	-1.00883	2.95251e-05	-1.82098	-1.00719
146560489	rs7581047	4.99496e-11	-1.78941	-2.27904e-10	7.27279e-05	-1.82989	-2.27904e-10	8.01236e-05	-1.82984	-2.27904e-10
146560779	rs141972846	4.78517e-10	1.74286	-1.27259	0.00102461	2.09352	-1.27807	0.000666926	1.56431	-1.27504
146560844	rs112880591	4.14963e-10	1.60149	-1.27373	0.00088257	1.94531	-1.27908	0.000580473	1.42655	-1.27613
146560880	rs12691720	1.88502e-11	-1.82869	-0.935217	2.7265e-05	-1.80219	-1.00883	2.96069e-05	-1.81821	-1.00719
146561226	rs139710460	1.1606e-10	-1.47939e-10	-0.94632	0.000160869	-1.47939e-10	-1.03602	0.000177625	-1.47939e-10	-1.03374
146561351	rs75564436	1.14771e-10	-1.47939e-10	-0.957487	0.000159327	-1.47939e-10	-1.04566	0.000175914	-1.47939e-10	-1.04342
146562240	rs74917221	1.6186e-10	-0.613692	-2.27904e-10	0.000167665	-0.994647	-2.27904e-10	0.000187373	-0.980311	-2.27904e-10
146562640	rs13430449	1.88292e-11	-1.8298	-0.935217	2.70627e-05	-1.80963	-1.00883	2.947e-05	-1.82285	-1.00719
146564228	rs16825545	3.71911e-10	1.49726	-1.27904	0.00078742	1.83594	-1.2838	0.000521796	1.32504	-1.28118
146565279	rs67159179	1.23675e-10	0.267227	-1.14999	0.000298098	0.763435	-1.18263	0.00021105	0.326498	-1.18782
146565322	rs116261204	1.56611e-10	-0.646659	-2.27904e-10	8.44481e-05	-1.68048	-2.27904e-10	9.33321e-05	-1.67725	-2.27904e-10
146565507	rs141335537	1.52581e-10	-0.672733	-2.27904e-10	8.3677e-05	-1.68965	-2.27904e-10	9.24707e-05	-1.68652	-2.27904e-10
146565723	rs72861074	4.80385e-11	-1.82842	-2.27904e-10	7.27561e-05	-1.8295	-2.27904e-10	8.01194e-05	-1.8299	-2.27904e-10
146565727	rs34104915	1.88387e-11	-1.82929	-0.935217	2.71762e-05	-1.80545	-1.00883	2.95453e-05	-1.8203	-1.00719
146565995	rs13007611	1.88387e-11	-1.82929	-0.935217	2.71762e-05	-1.80545	-1.00883	2.95453e-05	-1.8203	-1.00719
146566263	rs1228071	1.8451e-11	-1.82979	-0.955515	2.6422e-05	-1.81549	-1.02693	2.88458e-05	-1.8261	-1.02535
146566295	rs1228070	1.85271e-11	-1.82979	-0.951397	2.65191e-05	-1.81549	-1.02326	2.89521e-05	-1.8261	-1.02167
146566478	rs1228069	1.85271e-11	-1.82979	-0.951397	2.65191e-05	-1.81549	-1.02326	2.89521e-05	-1.8261	-1.02167
146566855	rs1228068	2.38339e-11	-1.6553	-0.874019	2.92807e-05	-1.77663	-0.963061	3.15669e-05	-1.80041	-0.960894
146566935	rs141843752	1.56611e-10	-0.646659	-2.27904e-10	8.44481e-05	-1.68048	-2.27904e-10	9.33321e-05	-1.67725	-2.27904e-10
146566948	rs116640790	1.53181e-10	-0.668802	-2.27904e-10	8.37918e-05	-1.68828	-2.27904e-10	9.25989e-05	-1.68514	-2.27904e-10
146567411	rs6724640	3.74851e-10	1.51184	-1.28574	0.000795417	1.85124	-1.28899	0.000526288	1.33923	-1.2868
146567423	rs118097328	8.51779e-11	-1.47939e-10	-1.25568	0.000178506	-1.47939e-10	-0.931996	0.000196667	-1.47939e-10	-0.931902
146567619	rs72861080	1.21336e-10	-0.901858	-2.27904e-10	0.000169109	-0.986076	-2.27904e-10	0.000182702	-1.00556	-2.27904e-10
146567849	rs1228066	1.85451e-11	-1.82905	-0.951168	2.64177e-05	-1.81952	-1.02306	2.89026e-05	-1.82802	-1.02147
146567912	rs1228065	2.32472e-11	-1.67568	-0.878557	2.88444e-05	-1.78761	-0.967096	3.11886e-05	-1.80842	-0.964942
146568127	rs10193904	2.38189e-11	-1.62957	-0.900373	2.90245e-05	-1.76202	-0.986456	3.11785e-05	-1.78932	-0.984365
146568809	rs17490163	1.44737e-10	-0.725507	-2.27904e-10	8.21866e-05	-1.70763	-2.27904e-10	9.08049e-05	-1.7047	-2.27904e-10
146568938	rs1228064	1.85566e-11	-1.82843	-0.951168	2.6371e-05	-1.82129	-1.02306	2.88821e-05	-1.82873	-1.02147
146568939	rs114073672	1.41702e-10	-0.746697	-2.27904e-10	0.000290154	-0.446206	-2.27904e-10	0.000262332	-0.643804	-2.27904e-10
146569021	rs1228063	1.84616e-11	-1.82987	-0.954858	2.64669e-05	-1.81437	-1.02635	2.88795e-05	-1.82552	-1.02476
146569334	rs1370526	3.65726e-10	1.49389	-1.29243	0.000775384	1.8324	-1.29566	0.000513327	1.32175	-1.29426
146569349	rs1370525	2.90388e-10	1.26009	-1.28929	0.000608347	1.58677	-1.29264	0.00041026	1.0942	-1.29082
146570266	rs16825566	2.37311e-11	-1.63327	-0.900373	2.89623e-05	-1.76417	-0.986456	3.1127e-05	-1.79097	-0.984365
146570374	rs1922038	1.84882e-11	-1.82843	-0.954858	2.62844e-05	-1.82129	-1.02635	2.8787e-05	-1.82873	-1.02476
146570551	rs72861100	5.20623e-11	-1.74798	-2.27904e-10	0.000115814	-1.36463	-2.27904e-10	0.000128778	-1.35533	-2.27904e-10
146570635	rs17411975	1.75115e-10	-0.534985	-2.27904e-10	8.80096e-05	-1.63917	-2.27904e-10	9.73089e-05	-1.63552	-2.27904e-10
146570751	rs17411981	1.68211e-10	-0.575207	-2.27904e-10	8.66784e-05	-1.65441	-2.27904e-10	9.58228e-05	-1.65091	-2.27904e-10
146570779	rs1228057	1.84631e-11	-1.82979	-0.954858	2.64375e-05	-1.81549	-1.02635	2.88627e-05	-1.8261	-1.02476
146571096	rs16825575	2.38189e-11	-1.62957	-0.900373	2.90245e-05	-1.76202	-0.986456	3.11785e-05	-1.78932	-0.984365
146571508	rs1228055	2.31313e-11	-1.67568	-0.883556	2.87649e-05	-1.78761	-0.969856	3.10979e-05	-1.80842	-0.967853
146572046	rs139188492	1.94648e-10	-0.429233	-2.27904e-10	8.71213e-05	-1.64932	-2.27904e-10	9.62002e-05	-1.64698	-2.27904e-10
146572076	rs114497481	1.24335e-10	-0.877446	-2.27904e-10	0.000733883	0.481733	-2.27904e-10	0.000928587	0.620249	-2.27904e-10
146572097	rs1228054	1.85299e-11	-1.82987	-0.951168	2.65541e-05	-1.81437	-1.02306	2.89749e-05	-1.82552	-1.02147
146572241	rs149967025	2.02918e-10	-1.47939e-10	-0.387625	0.00039688	-1.47939e-10	-0.132983	0.000433627	-1.47939e-10	-0.141229
146573017	rs10180297	2.32206e-11	-1.64805	-0.907333	2.89111e-05	-1.77259	-0.9798	3.11302e-05	-1.79739	-0.977844
146573437	rs766139	1.81781e-11	-1.8293	-0.970908	2.58377e-05	-1.81858	-1.04621	2.82468e-05	-1.8276	-1.04483
146573831	rs138410676	2.28712e-08	4.33721	-2.27904e-10	0.000326582	-0.327938	-2.27904e-10	0.000306739	-0.487419	-2.27904e-10
146573949	rs1228059	1.81714e-11	-1.82967	-0.970908	2.58899e-05	-1.81656	-1.04621	2.82739e-05	-1.82664	-1.04483
146573998	rs17490240	8.85571e-11	-1.21678	-2.27904e-10	0.000176158	-0.945235	-2.27904e-10	0.000161155	-1.13105	-2.27904e-10
146574629	rs146031853	8.93605e-11	-1.47939e-10	-1.20775	0.000125595	-1.47939e-10	-1.28356	0.000138479	-1.47939e-10	-1.2827
146574782	rs10184547	2.40681e-11	-1.64091	-0.878628	2.91325e-05	-1.76855	-0.97621	3.13422e-05	-1.79433	-0.974118
146575034	rs116896006	8.76566e-11	-1.47939e-10	-1.227	0.000192552	-1.47939e-10	-0.856251	0.000212144	-1.47939e-10	-0.856148
146575122	rs1228058	1.80521e-11	-1.82843	-0.978731	2.55308e-05	-1.82129	-1.05544	2.79585e-05	-1.82873	-1.05397
146575473	rs66484168	3.76401e-10	1.52861	-1.29838	0.00104237	2.13261	-1.29997	0.000673615	1.59872	-1.29947
146575574	rs79826831	1.06736e-10	-1.47939e-10	-1.03006	0.000140276	-1.47939e-10	-1.173	0.000154515	-1.47939e-10	-1.17312
146575844	rs966831	1.81886e-11	-1.82843	-0.971197	2.56994e-05	-1.82129	-1.04886	2.81437e-05	-1.82873	-1.04737
146576812	rs111543856	1.40183e-10	-0.75748	-2.27904e-10	7.85282e-05	-1.75316	-2.27904e-10	8.66415e-05	-1.75164	-2.27904e-10
146577591	rs144845308	1.13293e-10	-0.970445	-2.27904e-10	7.55029e-05	-1.79245	-2.27904e-10	8.3301e-05	-1.79095	-2.27904e-10
146578234	rs1228061	1.47935e-11	-1.82845	-1.17779	5.59407e-05	-0.99862	-1.0937	5.40293e-05	-1.12501	-1.09888
146578714	rs75744832	2.30141e-11	-1.56126	-1.00306	4.49115e-05	-1.58612	-0.725801	4.57289e-05	-1.66386	-0.72682
146579234	rs17412023	5.88565e-11	-1.62532	-2.27904e-10	8.24047e-05	-1.70497	-2.27904e-10	8.88381e-05	-1.7266	-2.27904e-10
146580195	rs77785849	1.14388e-10	-0.960828	-2.27904e-10	0.00046157	0.0180168	-2.27904e-10	0.000542415	0.082616	-2.27904e-10
146580496	rs150388262	1.00127e-10	-1.47939e-10	-1.09398	0.000144322	-1.47939e-10	-1.14457	0.000158673	-1.47939e-10	-1.14657
146580590	rs137856705	4.86139e-11	-1.81652	-2.27904e-10	7.28044e-05	-1.82884	-2.27904e-10	8.01934e-05	-1.82897	-2.27904e-10
146581704	rs62168139	4.87326e-11	-1.81408	-2.27904e-10	7.64927e-05	-1.77942	-2.27904e-10	8.44372e-05	-1.77741	-2.27904e-10
146582074	rs71430030	1.7741e-11	-1.73738	-1.08717	3.18842e-05	-1.80594	-0.848563	3.4565e-05	-1.82154	-0.849032
146582252	rs12996593	2.33188e-11	-1.50742	-1.04375	5.09245e-05	-1.4532	-0.733075	4.66212e-05	-1.62325	-0.748107
146582627	rs72862334	2.21841e-11	-1.33057	-1.27048	2.65666e-05	-1.541	-1.29597	2.54563e-05	-1.67918	-1.29727
146582727	rs72862336	1.4258e-11	-1.74995	-1.29315	2.30099e-05	-1.69211	-1.28859	2.31908e-05	-1.77899	-1.29067
146582731	rs113048017	5.11018e-11	-1.76661	-2.27904e-10	9.03602e-05	-1.61281	-2.27904e-10	9.79529e-05	-1.62893	-2.27904e-10
146582833	rs1561275	2.27253e-11	-1.52173	-1.05521	4.92914e-05	-1.46868	-0.750184	4.53201e-05	-1.63468	-0.764986
146582933	rs12619274	8.20454e-11	-1.47939e-10	-1.29315	0.000149874	-1.47939e-10	-1.10682	0.000164707	-1.47939e-10	-1.10925
146583026	rs191471563	8.54114e-11	-1.25295	-2.27904e-10	7.27755e-05	-1.82924	-2.27904e-10	8.01893e-05	-1.82902	-2.27904e-10
146583190	rs1561274	1.74399e-11	-1.73202	-1.10965	3.09345e-05	-1.80318	-0.881566	3.34992e-05	-1.81988	-0.882017
146583324	rs1561273	1.73357e-11	-1.73459	-1.11307	3.07369e-05	-1.80451	-0.88664	3.33027e-05	-1.82069	-0.887088
146583483	rs117273663	8.21801e-11	-1.47939e-10	-1.29151	0.000124687	-1.47939e-10	-1.29081	0.000137292	-1.47939e-10	-1.29131
146583617	rs143582230	8.81464e-11	-1.22143	-2.27904e-10	7.28838e-05	-1.82775	-2.27904e-10	8.03212e-05	-1.82738	-2.27904e-10
146583809	rs6760390	1.88054e-11	-1.64929	-1.117	3.5458e-05	-1.67722	-0.871048	3.72955e-05	-1.72255	-0.871997
146584312	rs6735536	2.18171e-11	-1.53642	-1.08131	4.66358e-05	-1.4846	-0.789652	4.3085e-05	-1.64633	-0.803909
146585277	rs4471837	1.88381e-11	-1.63843	-1.12612	3.53156e-05	-1.66722	-0.885068	3.70874e-05	-1.71414	-0.886001
146585707	rs148790636	5.59027e-09	2.92836	-2.27904e-10	0.00272024	1.79186	-2.27904e-10	0.00321528	1.86225	-2.27904e-10
146586185	rs146580088	8.21411e-11	-1.47939e-10	-1.29199	0.00012385	-1.47939e-10	-1.29755	0.000136434	-1.47939e-10	-1.29757
146586862	rs145022554	1.51965e-10	-1.47939e-10	-0.676775	0.000287941	-1.47939e-10	-0.453862	0.000315946	-1.47939e-10	-0.457842
146586976	rs13428154	4.83377e-11	-1.82221	-2.27904e-10	8.01321e-05	-1.73294	-2.27904e-10	8.68865e-05	-1.74881	-2.27904e-10
146587042	rs137880460	8.32457e-11	-1.27863	-2.27904e-10	0.00022487	-0.701095	-2.27904e-10	0.000248393	-0.698401	-2.27904e-10
146587106	rs6747057	2.15213e-11	-1.55007	-1.08131	4.59496e-05	-1.49942	-0.789652	4.26237e-05	-1.6571	-0.803909
146587342	rs76680160	6.90036e-11	-1.46627	-2.27904e-10	0.000171568	-0.971638	-2.27904e-10	0.000198365	-0.923304	-2.27904e-10
146587648	rs74595984	1.96002e-11	-1.78184	-0.943052	2.89968e-05	-1.73853	-1.0109	3.05096e-05	-1.78569	-1.00968
146587799	rs138912350	4.84965e-11	-1.81893	-2.27904e-10	0.000115075	-1.37104	-2.27904e-10	0.000112691	-1.48876	-2.27904e-10
146587972	rs142779671	9.34578e-11	-1.16292	-2.27904e-10	7.32312e-05	-1.823	-2.27904e-10	8.07266e-05	-1.82235	-2.27904e-10
146588323	rs10221780	1.6647e-11	-1.74234	-1.14586	2.91379e-05	-1.80843	-0.936143	3.16224e-05	-1.82299	-0.936564
146588688	rs2577219	2.16237e-11	-1.51832	-1.10831	4.50062e-05	-1.47847	-0.831348	4.15837e-05	-1.6407	-0.845007
146589755	rs28786802	1.64295e-11	-1.74716	-1.15418	2.86983e-05	-1.81079	-0.94899	3.11782e-05	-1.82429	-0.949403
146589785	rs149056227	8.75082e-11	-1.22869	-2.27904e-10	7.28537e-05	-1.82816	-2.27904e-10	8.02852e-05	-1.82783	-2.27904e-10
146589811	rs28793347	1.65143e-11	-1.74477	-1.15143	2.88542e-05	-1.80963	-0.944733	3.13311e-05	-1.82366	-0.945148
146590971	rs138490503	4.81357e-11	-1.8264	-2.27904e-10	0.000114575	-1.37539	-2.27904e-10	0.000125574	-1.38052	-2.27904e-10
146592034	rs6723151	1.99119e-11	-1.57782	-1.13128	4.09806e-05	-1.53232	-0.871203	3.84455e-05	-1.67987	-0.884299
146592046	rs6751558	1.95988e-11	-1.60318	-1.12178	4.047e-05	-1.55992	-0.856131	3.82704e-05	-1.69928	-0.869457
146592450	rs139748244	4.96601e-11	-1.79522	-2.27904e-10	7.28293e-05	-1.8285	-2.27904e-10	8.02445e-05	-1.82834	-2.27904e-10
146593408	rs78232684	1.51203e-10	-0.681804	-2.27904e-10	8.32383e-05	-1.69491	-2.27904e-10	9.19954e-05	-1.69168	-2.27904e-10
146593668	rs12619866	1.81359e-11	-1.81845	-0.984076	3.45505e-05	-1.82303	-0.751163	3.77773e-05	-1.82946	-0.752243
146593850	rs116144112	4.83338e-11	-1.82229	-2.27904e-10	7.32442e-05	-1.82282	-2.27904e-10	8.02573e-05	-1.82818	-2.27904e-10
146594297	rs74928444	1.52149e-10	-0.675562	-2.27904e-10	8.34171e-05	-1.69276	-2.27904e-10	9.21954e-05	-1.6895	-2.27904e-10
146594472	rs74453889	9.40634e-11	-1.47939e-10	-1.15646	0.00012637	-1.47939e-10	-1.2774	0.000139088	-1.47939e-10	-1.27831
146594922	rs12691721	1.98341e-11	-1.75185	-0.96117	3.55885e-05	-1.81301	-0.731584	3.86924e-05	-1.82547	-0.732306
146595034	rs1437713	4.24815e-11	-1.31956	-0.631799	9.86889e-05	-1.31035	-0.2143	8.5799e-05	-1.52486	-0.236546
146595677	rs143930082	1.17836e-10	-0.931134	-2.27904e-10	7.71864e-05	-1.77039	-2.27904e-10	8.52148e-05	-1.76824	-2.27904e-10
146596802	rs72862355	2.04025e-10	0.498279	-0.880459	5.27816e-05	-1.19245	-0.958009	5.63741e-05	-1.22703	-0.954373
146597234	rs112742731	5.04876e-11	-1.7787	-2.27904e-10	8.67746e-05	-1.6533	-2.27904e-10	9.41912e-05	-1.66809	-2.27904e-10
146597307	rs62170662	4.80241e-11	-1.82872	-2.27904e-10	0.000192643	-0.855778	-2.27904e-10	0.00019945	-0.917851	-2.27904e-10
146597420	rs10174302	1.7558e-11	-1.8018	-1.03311	2.6824e-05	-1.52773	-1.29959	2.8831e-05	-1.55213	-1.29983
146597460	rs10174312	4.8845e-11	-1.81177	-2.27904e-10	8.26904e-05	-1.70151	-2.27904e-10	8.94368e-05	-1.71988	-2.27904e-10
146597709	rs13430666	4.82381e-11	-1.82428	-2.27904e-10	8.77004e-05	-1.64269	-2.27904e-10	9.47897e-05	-1.66175	-2.27904e-10
146598337	rs973825	2.00994e-10	-0.260259	-0.136892	0.000356604	-0.540348	0.300356	0.000247852	-0.969713	0.26913
146599870	rs149333110	8.3355e-11	-1.47939e-10	-1.27732	0.000125117	-1.47939e-10	-1.28737	0.000137848	-1.47939e-10	-1.28727
146600354	rs13389966	9.69159e-11	-1.47939e-10	-1.12658	0.000123505	-1.47939e-10	-1.30033	0.000136069	-1.47939e-10	-1.30025
146600479	rs1228082	1.89274e-10	-0.373278	-0.0839545	0.00034067	-0.642591	0.356888	0.000241273	-1.05283	0.325347
146600512	rs75864806	7.45097e-11	-1.3895	-2.27904e-10	8.37574e-05	-1.68869	-2.27904e-10	9.35412e-05	-1.67501	-2.27904e-10
146601077	rs73006411	1.14642e-10	-1.47939e-10	-0.958613	0.000148208	-1.47939e-10	-1.118	0.000163587	-1.47939e-10	-1.11607
146602018	rs7564569	1.13363e-10	-1.47939e-10	-0.969834	0.00014669	-1.47939e-10	-1.1283	0.000161899	-1.47939e-10	-1.12644
146602191	rs7608036	1.19937e-10	-1.47939e-10	-0.913456	0.000152484	-1.47939e-10	-1.08956	0.000168349	-1.47939e-10	-1.08738
146602659	rs1228080	1.97291e-10	-0.400155	-0.0155917	0.000360071	-0.666844	0.436527	0.000256011	-1.07243	0.404233
146604337	rs11895537	4.96643e-11	-1.79514	-2.27904e-10	7.28192e-05	-1.82864	-2.27904e-10	8.01333e-05	-1.82972	-2.27904e-10
146605003	rs1228079	2.13144e-10	-0.910107	0.571652	0.00047344	-1.24426	1.28767	0.000394145	-1.48169	1.245
146605755	rs12691722	4.87536e-11	-1.81365	-2.27904e-10	8.22724e-05	-1.70658	-2.27904e-10	8.90185e-05	-1.72457	-2.27904e-10
146607855	rs9287383	4.82504e-11	-1.82402	-2.27904e-10	8.60724e-05	-1.66143	-2.27904e-10	9.46933e-05	-1.66277	-2.27904e-10
146607938	rs1228078	1.69867e-11	-1.73189	-1.1361	3.13372e-05	-1.58066	-1.09115	3.36733e-05	-1.60443	-1.09228
146608028	rs77628465	9.57058e-11	-1.47939e-10	-1.13915	0.00015938	-1.47939e-10	-1.04532	0.000175396	-1.47939e-10	-1.04637
146608565	rs1370524	1.59651e-10	-0.636144	0.00870831	0.000280421	-0.922419	0.442095	0.000209651	-1.27684	0.408867
146608749	rs1228076	2.89479e-10	-0.851815	0.819472	0.000567813	-1.26399	1.48916	0.00047451	-1.49518	1.44405
146608872	rs1228075	3.00988e-10	-0.839279	0.845924	0.000611876	-1.25444	1.55436	0.000509777	-1.48783	1.50839
146609252	rs10207472	1.77256e-11	-1.63072	-1.19469	2.05801e-05	-1.79702	-1.29527	2.28659e-05	-1.78769	-1.29608
146609831	rs1228074	3.12848e-10	-0.813586	0.85888	0.000650228	-1.21724	1.57795	0.000536196	-1.46073	1.53182
146609979	rs10184678	5.11732e-11	-1.76521	-2.27904e-10	7.39342e-05	-1.81344	-2.27904e-10	8.20774e-05	-1.80575	-2.27904e-10
146610904	rs1228073	2.66522e-10	-0.858737	0.743769	0.000608939	-1.16292	1.45802	0.000492982	-1.42468	1.41174
146611439	rs1228072	2.93006e-10	-0.857877	0.837644	0.000624372	-1.23946	1.55959	0.0005181	-1.47654	1.51329
146612028	rs34995842	2.57782e-11	-1.24551	-1.20538	3.46394e-05	-1.51425	-1.05738	3.57635e-05	-1.57297	-1.06351
146613755	rs17412092	2.31546e-09	2.04694	-2.27904e-10	0.00534955	2.46815	-2.27904e-10	0.0026118	1.65438	-2.27904e-10
146614062	rs116931026	1.94624e-10	-1.47939e-10	-0.429358	0.000189633	-1.47939e-10	-0.871529	0.00020857	-1.47939e-10	-0.873142
146614216	rs114222418	7.10419e-11	-1.43715	-2.27904e-10	8.65334e-05	-1.65609	-2.27904e-10	9.32765e-05	-1.67785	-2.27904e-10
146614826	rs16825634	1.06014e-10	-1.47939e-10	-1.03686	0.000161808	-1.47939e-10	-1.03021	0.000177009	-1.47939e-10	-1.03721
146616005	rs75421311	1.07622e-10	-1.47939e-10	-1.0218	0.000140727	-1.47939e-10	-1.1698	0.000155241	-1.47939e-10	-1.16844
146616482	rs111450034	1.56485e-10	-0.504345	-0.143118	0.000259637	-0.837709	0.280377	0.000190138	-1.21322	0.247562
146616523	rs78590844	1.12448e-10	-1.47939e-10	-0.977939	0.000145091	-1.47939e-10	-1.13926	0.000160079	-1.47939e-10	-1.13775
146616751	rs143234859	9.34181e-11	-1.16334	-2.27904e-10	0.00016379	-1.01803	-2.27904e-10	0.000154092	-1.17586	-2.27904e-10
146617110	rs7577353	1.64926e-10	-0.490214	-0.104713	0.000274884	-0.825479	0.32521	0.000200692	-1.20357	0.29193
146617259	rs1228092	1.89686e-10	-0.963831	0.508775	0.000418865	-1.26905	1.18998	0.000347858	-1.50729	1.14567
146617379	rs35541209	4.88694e-11	-1.81127	-2.27904e-10	8.27999e-05	-1.70019	-2.27904e-10	8.95464e-05	-1.71866	-2.27904e-10
146617839	rs76070479	1.13336e-10	-1.47939e-10	-0.970071	0.000145902	-1.47939e-10	-1.13368	0.000160978	-1.47939e-10	-1.13215
146617987	rs4662437	9.63196e-11	-1.47939e-10	-1.13275	0.000128122	-1.47939e-10	-1.26363	0.000141267	-1.47939e-10	-1.26276
146618875	rs1228091	2.16381e-10	-0.905794	0.58241	0.00047517	-1.22216	1.26921	0.000390115	-1.47151	1.22453
146623477	rs75087711	1.09767e-10	-1.47939e-10	-1.00207	0.00015919	-1.47939e-10	-1.04652	0.000174596	-1.47939e-10	-1.05094
146623864	rs139148699	9.37563e-11	-1.15973	-2.27904e-10	7.32288e-05	-1.82303	-2.27904e-10	8.02247e-05	-1.82858	-2.27904e-10
146623933	rs79661466	1.68458e-09	-1.47939e-10	1.72885	0.00324711	-1.47939e-10	1.9689	0.00356458	-1.47939e-10	1.96539
146624222	rs16825657	1.59623e-10	-0.437712	-0.189897	0.000262592	-0.785243	0.239225	0.000189917	-1.17442	0.20759
146624569	rs117947142	8.68384e-11	-1.47939e-10	-1.23638	0.000137113	-1.47939e-10	-1.19581	0.000150775	-1.47939e-10	-1.19763
146626516	rs77366169	8.34377e-11	-1.47939e-10	-1.27632	0.000123991	-1.47939e-10	-1.29641	0.000136635	-1.47939e-10	-1.2961
146626798	rs79083298	4.79843e-11	-1.82955	-2.27904e-10	7.78927e-05	-1.76129	-2.27904e-10	8.44832e-05	-1.77686	-2.27904e-10
146628510	rs147201415	5.27063e-11	-1.73569	-2.27904e-10	8.51534e-05	-1.67216	-2.27904e-10	9.36021e-05	-1.67436	-2.27904e-10
146628996	rs16825668	8.22671e-11	-1.47939e-10	-1.29045	0.000123503	-1.47939e-10	-1.30036	0.000136056	-1.47939e-10	-1.30034
146629218	rs1228088	7.05761e-11	-1.32974	-0.113997	0.00092255	0.27076	0.439765	0.000716675	-0.0440458	0.405253
146629887	rs79614084	6.31232e-11	-1.55534	-2.27904e-10	8.55211e-05	-1.66785	-2.27904e-10	9.00204e-05	-1.71338	-2.27904e-10
146629905	rs79268445	8.21788e-11	-1.47939e-10	-1.29153	0.00012351	-1.47939e-10	-1.3003	0.000136059	-1.47939e-10	-1.30033
146630963	rs115045120	5.00313e-11	-1.78778	-2.27904e-10	0.00115613	0.936217	-2.27904e-10	0.00129384	0.951959	-2.27904e-10
146631578	rs149387610	8.1514e-11	-1.47939e-10	-1.29965	0.000139039	-1.47939e-10	-1.18187	0.000152872	-1.47939e-10	-1.18382
146632237	rs116745600	5.44507e-11	-1.70313	-2.27904e-10	0.000125887	-1.28123	-2.27904e-10	0.000140048	-1.27143	-2.27904e-10
146632625	rs16825676	8.2165e-11	-1.47939e-10	-1.2917	0.000123506	-1.47939e-10	-1.30033	0.000136056	-1.47939e-10	-1.30035
146637116	rs116505380	8.38229e-11	-1.47939e-10	-1.27172	0.000128625	-1.47939e-10	-1.25972	0.000141536	-1.47939e-10	-1.26086
146638507	rs60303464	6.11733e-11	-1.58424	-0.00247343	0.000728848	-0.0920366	0.566884	0.000585967	-0.370818	0.530666
146638781	rs4662252	8.19591e-11	-1.47939e-10	-1.2942	0.000123528	-1.47939e-10	-1.30015	0.000136074	-1.47939e-10	-1.30022
146639275	rs73965029	6.8373e-11	-1.4664	-0.00904879	0.00110357	0.281727	0.607961	0.000869521	-0.0193056	0.573833
146639658	rs1922034	8.14959e-11	-1.47939e-10	-1.29987	0.000149306	-1.47939e-10	-1.11062	0.000164172	-1.47939e-10	-1.1125
146639739	rs1922035	5.89705e-10	0.456735	0.222462	0.00409995	1.52209	0.680025	0.00182466	0.65412	0.641615
146640039	rs1922036	6.19593e-11	-1.5835	0.00955516	0.000740889	-0.0900729	0.581306	0.000595466	-0.369019	0.544948
146641041	rs6721450	6.17029e-10	0.475179	0.249312	0.00432278	1.54441	0.710628	0.00191731	0.673341	0.671922
146642126	rs72862397	4.27358e-09	2.65978	-2.27904e-10	0.0764364	5.1276	-2.27904e-10	0.0234847	3.85069	-2.27904e-10
146644346	rs11902459	5.3384e-11	-1.11962	-0.603293	0.000848216	0.968034	-0.341516	0.000644914	0.620399	-0.364697
146644471	rs12616481	6.86747e-11	-1.52246	0.0514181	0.000906352	0.0665308	0.626279	0.000718293	-0.225235	0.588698
146644661	rs13402467	8.47939e-11	-1.47939e-10	-1.2602	0.000124273	-1.47939e-10	-1.29414	0.000137054	-1.47939e-10	-1.29304
146644742	rs76093497	6.29112e-11	-1.5587	-2.27904e-10	0.000169453	-0.984042	-2.27904e-10	0.000208745	-0.872302	-2.27904e-10
146644773	rs114865020	4.79704e-11	-1.82984	-2.27904e-10	7.27356e-05	-1.82979	-2.27904e-10	8.02803e-05	-1.82789	-2.27904e-10
146645070	rs56397639	5.28936e-11	-1.10699	-0.625155	0.00109568	0.993054	-0.110541	0.000827759	0.643817	-0.138509
146645078	rs74809354	8.22089e-11	-1.47939e-10	-1.29116	0.000123504	-1.47939e-10	-1.30035	0.000136059	-1.47939e-10	-1.30033
146648205	rs73006455	8.25779e-11	-1.47939e-10	-1.28668	0.000123514	-1.47939e-10	-1.30027	0.000136075	-1.47939e-10	-1.30021
146648278	rs79228308	7.3896e-11	-1.53194	0.134177	0.000968144	0.0428705	0.715893	0.000769639	-0.246993	0.6795
146648335	rs16825702	8.22633e-11	-1.47939e-10	-1.2905	0.000125723	-1.47939e-10	-1.28253	0.00013857	-1.47939e-10	-1.28204
146649745	rs185880149	4.98903e-11	-1.7906	-2.27904e-10	8.44983e-05	-1.67989	-2.27904e-10	9.38304e-05	-1.67193	-2.27904e-10
146651096	rs16825703	5.03518e-11	-1.29142	-0.489969	0.000873657	0.528999	0.127072	0.000674019	0.202895	0.0969497
146651891	rs56372007	5.00552e-08	5.12046	-2.27904e-10	0.00192848	1.44787	-2.27904e-10	0.00165657	1.19909	-2.27904e-10
146652358	rs75180859	1.34045e-11	-1.80476	-1.30008	6.9237e-05	-0.589678	-1.2894	7.84176e-05	-0.562601	-1.28877
146652438	rs79405076	6.7432e-10	0.813279	-2.27904e-10	0.00410537	2.20343	-2.27904e-10	0.00575886	2.44508	-2.27904e-10
146653375	rs7606490	4.93788e-11	-1.25966	-0.541243	0.000918924	0.68253	0.0240556	0.000707225	0.353713	-0.0057795
146654609	rs7419403	4.76045e-11	-1.26255	-0.574951	0.000796626	0.566444	-0.00267559	0.000611802	0.234495	-0.0315001
146655543	rs16825711	4.61269e-11	-1.30491	-0.564116	0.000740206	0.478508	0.0118025	0.000572016	0.152935	-0.0171832
146656925	rs72863715	9.05592e-10	1.0432	0.0649663	0.00821632	2.28955	0.607715	0.00331094	1.32208	0.569495
146657357	rs76522131	5.49196e-11	-1.69456	-2.27904e-10	7.78188e-05	-1.76223	-2.27904e-10	8.57617e-05	-1.76184	-2.27904e-10
146657602	rs6746500	1.22342e-09	1.4596	-0.050618	0.013779	2.44779	0.966486	0.00576855	1.53831	0.908453
146657750	rs6430107	3.78315e-10	0.145054	0.0902478	0.00279627	0.923561	0.895863	0.00145001	0.214413	0.8515
146658036	rs4583403	4.55352e-10	1.19029	-0.769641	0.000871493	1.18792	-0.534329	0.00063469	0.788857	-0.549135
146658204	rs118096824	9.96557e-11	-1.47939e-10	-1.0987	0.000166247	-1.47939e-10	-1.00314	0.000183129	-1.47939e-10	-1.00322
146658251	rs16825715	1.7267e-11	-1.63557	-1.21605	2.801e-05	-1.65221	-1.13185	3.16171e-05	-1.62467	-1.13505
146658324	rs2890798	1.6547e-11	-1.61262	-1.28161	2.15276e-05	-1.82018	-1.2271	2.40353e-05	-1.8032	-1.23069
146658515	rs16825716	1.32273e-11	-1.8224	-1.29574	4.62825e-05	-1.079	-1.20286	5.3977e-05	-1.02122	-1.20363
146658569	rs16825718	1.35441e-11	-1.7964	-1.29807	5.18744e-05	-0.982957	-1.18484	6.05395e-05	-0.924954	-1.18516
146658901	rs78215550	9.22246e-11	-1.47939e-10	-1.1762	0.000150269	-1.47939e-10	-1.10419	0.000165058	-1.47939e-10	-1.10712
146659168	rs140071474	5.40743e-11	-1.71007	-2.27904e-10	9.98355e-05	-1.51309	-2.27904e-10	0.000109091	-1.52123	-2.27904e-10
146659317	rs12464667	4.06145e-10	1.2568	-0.950519	0.000524174	1.25071	-1.1055	0.000374742	0.821911	-1.10909
146660394	rs7567314	2.73869e-10	-0.0877769	-2.27904e-10	0.000181545	-0.915116	-2.27904e-10	0.000191298	-0.959582	-2.27904e-10
146660450	rs4008182	9.03142e-11	-1.47939e-10	-1.19713	0.000138958	-1.47939e-10	-1.18244	0.00015264	-1.47939e-10	-1.18534
146660741	rs1317530	5.52512e-10	1.38833	-0.774282	0.000731634	1.45231	-0.973651	0.000505275	0.98908	-0.977391
146662279	rs62170669	1.12881e-10	-0.974095	-2.27904e-10	0.000131613	-1.23675	-2.27904e-10	0.000142275	-1.25565	-2.27904e-10
146662897	rs141975866	1.07476e-10	-1.47939e-10	-1.02316	0.000135553	-1.47939e-10	-1.20725	0.000149021	-1.47939e-10	-1.20932
146662902	rs6430108	6.65131e-10	1.69261	-0.893052	0.00360313	3.05953	-0.986585	0.0017408	2.23785	-0.989163
146662935	rs77356162	2.23516e-10	-0.290943	-2.27904e-10	0.000147012	-1.12611	-2.27904e-10	0.000156504	-1.16033	-2.27904e-10
146663200	rs62170670	4.7982e-11	-1.8296	-2.27904e-10	7.27787e-05	-1.82919	-2.27904e-10	8.0303e-05	-1.82761	-2.27904e-10
146664218	rs1922040	1.82518e-10	0.362539	-0.856116	0.00119846	1.92889	-0.956713	0.000662058	1.24127	-0.959336
146664413	rs1997485	5.86958e-10	1.45278	-0.778248	0.000803903	1.55542	-0.982561	0.000549955	1.08323	-0.986809
146664532	rs1922041	4.80353e-11	-1.82849	-2.27904e-10	9.82376e-05	-1.52923	-2.27904e-10	0.000103726	-1.57166	-2.27904e-10
146666257	rs10496992	7.49685e-10	1.58661	-0.667387	0.00405391	3.09641	-0.905592	0.00194668	2.27084	-0.910376
146666758	rs10496993	7.24215e-10	1.50148	-0.616812	0.000851087	1.55429	-0.924391	0.000558389	1.04225	-0.930606
146667526	rs7423282	7.89114e-10	1.61962	-0.649138	0.0044216	3.16879	-0.891153	0.00210968	2.3369	-0.896024
146667648	rs111358071	6.44449e-11	-1.53462	-2.27904e-10	0.000124984	-1.28844	-2.27904e-10	0.000136343	-1.29824	-2.27904e-10
146669182	rs12623125	7.38237e-10	1.5493	-0.645458	0.000880222	1.60249	-0.938929	0.000575639	1.08666	-0.944598
146670388	rs1515234	7.01843e-10	1.47645	-0.623161	0.000825989	1.52906	-0.929096	0.000543024	1.01901	-0.935272
146670641	rs16825733	7.18748e-10	1.53255	-0.655461	0.00396124	3.06386	-0.896162	0.00190751	2.24114	-0.901003
146671260	rs1515235	7.43544e-10	1.56332	-0.652318	0.00409962	3.10097	-0.898936	0.00196818	2.275	-0.90355
146671655	rs1399671	6.99768e-10	1.47645	-0.626122	0.000820683	1.52906	-0.935541	0.000539671	1.01901	-0.941466
146671819	rs1399672	7.43544e-10	1.56332	-0.652318	0.00409962	3.10097	-0.898936	0.00196818	2.275	-0.90355
146672752	rs114179047	2.30818e-10	-0.258795	-2.27904e-10	0.000173276	-0.96173	-2.27904e-10	0.000182755	-1.00527	-2.27904e-10
146672778	rs997033	1.31822e-11	-1.8222	-1.29936	2.27926e-05	-1.69552	-1.29466	2.4118e-05	-1.73625	-1.29421
146672959	rs16825743	6.85861e-10	1.50469	-0.674439	0.00376248	3.03024	-0.914022	0.00181754	2.21049	-0.918659
146673591	rs10203367	1.31719e-11	-1.82342	-1.29892	2.27563e-05	-1.69618	-1.29559	2.40854e-05	-1.73664	-1.29518
146675813	rs17412366	5.52659e-11	-1.68827	-2.27904e-10	7.97661e-05	-1.73752	-2.27904e-10	8.86043e-05	-1.72923	-2.27904e-10
146675863	rs12478954	3.31971e-09	3.11816	-0.710951	0.00370729	3.09042	-0.988985	0.00216582	2.46147	-0.994325
146676624	rs10202358	5.2224e-09	3.49573	-0.635445	0.00573072	3.46696	-0.92998	0.00326439	2.81357	-0.936155
146677920	rs34800050	4.11874e-09	3.30245	-0.679568	0.00470979	3.31804	-0.977258	0.0026975	2.67013	-0.983461
146678066	rs62170706	1.75644e-11	-1.8299	-1.00465	2.76309e-05	-1.81322	-0.984466	3.14161e-05	-1.78398	-0.982109
146679403	rs1515238	9.96496e-10	1.8163	-0.612482	0.00166818	2.22543	-0.922563	0.00104009	1.66287	-0.929219
146679482	rs1515239	1.02766e-09	1.88426	-0.649651	0.00187881	2.37684	-0.955067	0.00116884	1.81182	-0.961466
146680350	rs111905513	5.41515e-11	-1.70864	-2.27904e-10	9.74211e-05	-1.53758	-2.27904e-10	0.000106553	-1.54477	-2.27904e-10
146680648	rs11901041	1.20128e-09	1.98845	-0.597732	0.00218052	2.48768	-0.916976	0.00134572	1.91499	-0.92372
146681318	rs1567989	1.18568e-09	1.93314	-0.555486	0.00207437	2.3896	-0.868806	0.00127662	1.81406	-0.875502
146681518	rs1028118	4.14466e-09	3.2732	-0.644051	0.00475308	3.28875	-0.938821	0.00272732	2.64275	-0.945089
146682047	rs1028119	2.16168e-10	-0.324368	-2.27904e-10	0.000154583	-1.07589	-2.27904e-10	0.000163243	-1.11818	-2.27904e-10
146682255	rs141598601	3.4206e-10	0.134561	-2.27904e-10	0.00113863	0.920965	-2.27904e-10	0.00140576	1.03492	-2.27904e-10
146682369	rs10168264	4.28754e-09	3.30245	-0.639404	0.00491127	3.31804	-0.93537	0.00281263	2.67013	-0.941667
146682990	rs17412436	9.4127e-11	-1.15578	-2.27904e-10	8.46608e-05	-1.67796	-2.27904e-10	9.25131e-05	-1.68606	-2.27904e-10
146683006	rs13027093	1.02135e-09	1.7927	-0.56424	0.00170563	2.20054	-0.875464	0.00106536	1.63976	-0.882107
146683517	rs16825776	6.7971e-10	1.59483	-0.773589	0.00354321	3.06386	-1.00769	0.00171073	2.24458	-1.01332
146684578	rs62170708	1.29887e-10	-0.833764	-2.27904e-10	0.000146891	-1.12693	-2.27904e-10	0.000158442	-1.14803	-2.27904e-10
146685220	rs67062845	1.44728e-11	-1.80621	-1.22194	3.1104e-05	-1.54281	-1.13647	3.23996e-05	-1.59857	-1.1367
146685657	rs1567988	5.51545e-09	3.46196	-0.547081	0.00618885	3.4778	-0.86391	0.00350544	2.81957	-0.870916
146687935	rs2063807	4.06358e-10	1.56459	-1.25778	0.000978283	1.95973	-1.19055	0.000624676	1.4166	-1.19278
146688021	rs1515256	2.42874e-09	3.36996	-1.27525	0.00420179	3.49194	-1.26529	0.00240498	2.83647	-1.26458
146688234	rs10164536	2.88794e-10	1.07578	-1.1105	0.00085935	1.71919	-1.07963	0.000560288	1.19269	-1.07766
146688633	rs62170710	2.78768e-10	0.65292	-0.722966	0.000717611	1.00309	-0.543781	0.000494512	0.53998	-0.549823
146688762	rs141027465	1.56013e-10	-0.650486	-2.27904e-10	0.000165361	-1.00849	-2.27904e-10	0.000174331	-1.05246	-2.27904e-10
146688949	rs146751368	1.70642e-10	-1.47939e-10	-0.560857	0.000218974	-1.47939e-10	-0.727666	0.000241302	-1.47939e-10	-0.727367
146689981	rs12612543	6.72519e-10	1.85154	-1.04094	0.00151258	2.20368	-0.998729	0.000950042	1.63811	-0.995023
146690104	rs34994067	2.10767e-11	-1.39947	-1.25278	4.02722e-05	-1.1362	-1.28475	4.27426e-05	-1.17296	-1.28526
146690359	rs191733420	5.18801e-11	-1.75149	-2.27904e-10	8.98686e-05	-1.61827	-2.27904e-10	9.93953e-05	-1.61431	-2.27904e-10
146691431	rs10200377	3.28532e-09	3.52595	-1.12916	0.00524674	3.52948	-1.08074	0.00309145	2.90105	-1.07807
146691476	rs16825811	2.52023e-10	-0.170903	-2.27904e-10	0.000168735	-0.988289	-2.27904e-10	0.000188156	-0.976142	-2.27904e-10
146691791	rs10803513	6.17047e-10	1.54799	-0.823468	0.00160901	1.92745	-0.660695	0.00102039	1.38157	-0.667041
146693556	rs1515259	3.07077e-10	0.858268	-0.831596	0.00145427	2.05773	-0.892095	0.000894789	1.47438	-0.891206
146693708	rs78789634	8.28305e-11	-1.47939e-10	-1.28363	0.000131474	-1.47939e-10	-1.23781	0.00014489	-1.47939e-10	-1.23744
146695019	rs138481709	2.37127e-10	-1.47939e-10	-0.231829	0.000353567	-1.47939e-10	-0.248544	0.000391601	-1.47939e-10	-0.243172
146696057	rs62170712	4.81301e-11	-1.82652	-2.27904e-10	7.29637e-05	-1.82666	-2.27904e-10	8.02934e-05	-1.82773	-2.27904e-10
146696515	rs12615900	8.46711e-11	-1.47939e-10	-1.26165	0.000126553	-1.47939e-10	-1.27595	0.000139454	-1.47939e-10	-1.27568
146696865	rs12622515	1.33605e-11	-1.80843	-1.29969	3.31932e-05	-1.31404	-1.30023	3.52497e-05	-1.35068	-1.30027
146696969	rs146960554	1.64489e-10	-1.47939e-10	-0.597579	0.000279507	-1.47939e-10	-0.483589	0.000306191	-1.47939e-10	-0.489206
146696974	rs138452302	9.92417e-11	-1.47939e-10	-1.10287	0.000133695	-1.47939e-10	-1.22105	0.000147205	-1.47939e-10	-1.22159
146697764	rs10173576	5.16964e-11	-0.465295	-1.28974	7.65144e-05	-0.512002	-1.26714	6.17512e-05	-0.821373	-1.26893
146697839	rs79796893	2.31014e-09	-1.47939e-10	2.04464	0.00341971	-1.47939e-10	2.02069	0.00374552	-1.47939e-10	2.0149
146698027	rs77552127	2.33686e-10	-0.246445	-2.27904e-10	0.00089478	0.67996	-2.27904e-10	0.00110542	0.794566	-2.27904e-10
146698687	rs10928269	7.17954e-10	0.875981	-2.27904e-10	0.00092706	0.715401	-2.27904e-10	0.00107498	0.766645	-2.27904e-10
146700106	rs12999281	6.94902e-10	0.843346	-2.27904e-10	0.00104244	0.832705	-2.27904e-10	0.00120286	0.879043	-2.27904e-10
146700107	rs36015680	1.44895e-11	-1.81815	-1.20885	2.37364e-05	-1.75328	-1.19633	2.58017e-05	-1.7644	-1.19858
146700315	rs146098017	9.96343e-11	-1.09892	-2.27904e-10	0.000114747	-1.37389	-2.27904e-10	0.000122354	-1.4065	-2.27904e-10
146701256	rs79766583	1.488e-11	-1.77299	-1.22742	2.2513e-05	-1.81692	-1.1856	2.46558e-05	-1.82231	-1.18609
146701355	rs36063579	2.08688e-11	-1.7395	-0.922677	3.97336e-05	-1.40606	-1.02836	4.27241e-05	-1.4297	-1.02896
146701385	rs13018782	4.01035e-10	1.57823	-1.28461	0.000614907	1.55034	-1.24549	0.000420073	1.07475	-1.24774
146701980	rs62170713	7.50646e-11	-0.0876893	-1.29439	9.52932e-05	-0.260497	-1.29916	7.49604e-05	-0.597067	-1.29939
146702627	rs143338844	8.18574e-11	-1.47939e-10	-1.29545	0.000131966	-1.47939e-10	-1.23407	0.000145122	-1.47939e-10	-1.23584
146703173	rs10209900	1.43233e-11	-1.82477	-1.21377	2.27164e-05	-1.77225	-1.22128	2.4746e-05	-1.78184	-1.22291
146703271	rs62170714	1.16858e-10	0.355659	-1.29512	0.000151623	0.204453	-1.29967	0.000113615	-0.180755	-1.29984
146703349	rs113182506	5.55091e-11	-1.68388	-2.27904e-10	0.000100941	-1.50208	-2.27904e-10	0.000110638	-1.50715	-2.27904e-10
146703546	rs10175758	2.08582e-10	-0.360092	-2.27904e-10	0.000209305	-0.772823	-2.27904e-10	0.000232711	-0.763619	-2.27904e-10
146703616	rs182722316	5.95715e-11	-1.61325	-2.27904e-10	0.000144712	-1.14187	-2.27904e-10	0.00014973	-1.20458	-2.27904e-10
146703619	rs10210417	1.42462e-11	-1.82709	-1.21685	2.24562e-05	-1.78083	-1.22422	2.44824e-05	-1.78964	-1.22582
146704065	rs148666925	1.27023e-10	-0.856057	-2.27904e-10	0.000196417	-0.836377	-2.27904e-10	0.000180907	-1.01543	-2.27904e-10
146704499	rs145012917	5.15706e-11	-1.75747	-2.27904e-10	7.29984e-05	-1.82618	-2.27904e-10	8.0118e-05	-1.82991	-2.27904e-10
146704544	rs4662254	6.54703e-10	0.783757	-2.27904e-10	0.000982257	0.773236	-2.27904e-10	0.00113283	0.819056	-2.27904e-10
146704964	rs184074668	8.15033e-11	-1.47939e-10	-1.29978	0.000133341	-1.47939e-10	-1.22371	0.000146316	-1.47939e-10	-1.22764
146705538	rs10928271	7.48014e-10	0.916997	-2.27904e-10	0.00112195	0.90621	-2.27904e-10	0.00129543	0.953181	-2.27904e-10
146705893	rs62170716	1.27021e-10	0.439962	-1.29603	0.000164712	0.285816	-1.29823	0.00012242	-0.10742	-1.29854
146706509	rs113530267	3.20214e-11	-1.62602	-0.608003	9.00254e-05	-1.19798	-0.418545	9.57604e-05	-1.23225	-0.419314
146706776	rs7608447	4.52504e-10	1.70536	-1.29098	0.000684427	1.67695	-1.26499	0.000463554	1.1922	-1.26669
146707147	rs7572490	2.26768e-10	-0.276498	-2.27904e-10	0.00048033	0.0578565	-2.27904e-10	0.000536938	0.0724685	-2.27904e-10
146707467	rs187579178	1.99132e-10	-0.406456	-2.27904e-10	0.000347887	-0.264741	-2.27904e-10	0.000411483	-0.193647	-2.27904e-10
146707740	rs6736035	7.77795e-11	-0.0494944	-1.29705	0.000118053	-0.0672507	-1.27824	9.04667e-05	-0.428854	-1.27958
146707798	rs143730861	5.22897e-11	-1.74362	-2.27904e-10	0.000223653	-0.706523	-2.27904e-10	0.000208461	-0.873662	-2.27904e-10
146708258	rs2381864	6.4726e-10	0.772323	-2.27904e-10	0.00102153	0.812442	-2.27904e-10	0.00120791	0.883236	-2.27904e-10
146708473	rs2381865	2.14249e-11	-1.70384	-0.932027	4.18692e-05	-1.33037	-1.0517	4.46897e-05	-1.36137	-1.0523
146709193	rs62170717	5.56435e-10	1.8477	-1.22658	0.00336435	3.2748	-1.27043	0.00201339	2.66493	-1.27077
146709279	rs141379994	8.4833e-11	-1.47939e-10	-1.25974	0.000124355	-1.47939e-10	-1.29348	0.000136984	-1.47939e-10	-1.29355
146709434	rs191122905	8.91211e-11	-1.21043	-2.27904e-10	0.000146604	-1.12888	-2.27904e-10	0.000160131	-1.13742	-2.27904e-10
146709607	rs143673198	1.14992e-10	-1.47939e-10	-0.955565	0.000159605	-1.47939e-10	-1.04392	0.000174472	-1.47939e-10	-1.05165
146710728	rs35363021	1.39033e-11	-1.82129	-1.24701	2.22446e-05	-1.76164	-1.25287	2.42196e-05	-1.77212	-1.25413
146711312	rs73010208	4.80288e-11	-1.82862	-2.27904e-10	7.34779e-05	-1.81963	-2.27904e-10	8.09193e-05	-1.81996	-2.27904e-10
146711832	rs10928273	4.17957e-10	1.63031	-1.29536	0.000605623	1.56377	-1.27413	0.000414155	1.08842	-1.27559
146712113	rs117643663	1.05077e-10	-1.47939e-10	-1.04574	0.000151486	-1.47939e-10	-1.09612	0.000166538	-1.47939e-10	-1.09819
146712324	rs1817804	5.91798e-10	0.682741	-2.27904e-10	0.000888063	0.672425	-2.27904e-10	0.00102328	0.717353	-2.27904e-10
146712374	rs1907446	2.2112e-11	-1.67715	-0.927155	4.47282e-05	-1.26324	-1.05277	4.75731e-05	-1.29777	-1.05337
146712642	rs10928274	6.46432e-10	0.771043	-2.27904e-10	0.000969873	0.760547	-2.27904e-10	0.00111842	0.806256	-2.27904e-10
146713026	rs13015725	1.36553e-11	-1.82799	-1.25831	2.12653e-05	-1.79605	-1.26349	2.325e-05	-1.80251	-1.2646
146713307	rs1606807	4.16995e-10	1.6293	-1.29665	0.000626793	1.6012	-1.2772	0.000426984	1.12191	-1.27858
146714745	rs4662443	7.26202e-10	0.887403	-2.27904e-10	0.0010893	0.876675	-2.27904e-10	0.00125741	0.923393	-2.27904e-10
146714747	rs531296412	1.10128e-10	-0.998779	-2.27904e-10	0.000289198	-0.449504	-2.27904e-10	0.000274897	-0.597019	-2.27904e-10
146715590	rs12617206	7.18731e-10	0.877062	-2.27904e-10	0.000928033	0.71645	-2.27904e-10	0.00107612	0.767704	-2.27904e-10
146715615	rs12617231	1.18886e-10	0.367202	-1.28946	0.000149892	0.193655	-1.30036	0.000112074	-0.19392	-1.30034
146715742	rs12617212	1.15923e-10	0.34811	-1.29561	0.000150697	0.197169	-1.29852	0.000112991	-0.187312	-1.2988
146715809	rs76133601	1.37342e-11	-1.81903	-1.26151	2.20783e-05	-1.75554	-1.26648	2.40318e-05	-1.76649	-1.26755
146717188	rs12994347	1.43027e-11	-1.81803	-1.22195	2.29786e-05	-1.75297	-1.22909	2.49948e-05	-1.76411	-1.23063
146717451	rs148014333	5.36607e-11	-1.71774	-2.27904e-10	0.000107893	-1.43548	-2.27904e-10	0.00011766	-1.44561	-2.27904e-10
146718078	rs193033942	1.32709e-10	-0.812265	-2.27904e-10	0.000673521	0.395902	-2.27904e-10	0.000677824	0.305473	-2.27904e-10
146718119	rs6430112	5.65522e-10	0.637324	-2.27904e-10	0.000848711	0.627101	-2.27904e-10	0.000977538	0.671623	-2.27904e-10
146718594	rs117401502	8.7934e-11	-1.47939e-10	-1.22384	0.000160921	-1.47939e-10	-1.0357	0.000176145	-1.47939e-10	-1.04211
146718845	rs117688962	1.66639e-10	-1.47939e-10	-0.584595	0.000219922	-1.47939e-10	-0.723345	0.000243599	-1.47939e-10	-0.717891
146718903	rs7607169	6.716e-10	0.809238	-2.27904e-10	0.00100756	0.798665	-2.27904e-10	0.00116226	0.844707	-2.27904e-10
146719084	rs113676863	4.22608e-11	-0.925084	-1.03148	6.82979e-05	-0.769606	-1.12313	6.29733e-05	-0.946	-1.1247
146719577	rs56364424	1.13723e-10	0.310411	-1.27707	0.000145332	0.160806	-1.2984	0.000109434	-0.220029	-1.29807
146719809	rs2381866	5.28474e-10	1.8179	-1.24833	0.00320574	3.23967	-1.28359	0.0019228	2.63197	-1.28385
146720171	rs1849891	2.29223e-11	-1.6957	-0.872619	4.56079e-05	-1.31625	-0.980287	4.89195e-05	-1.34231	-0.980931
146720353	rs1515258	6.95188e-10	0.843756	-2.27904e-10	0.00104287	0.833115	-2.27904e-10	0.00120336	0.879456	-2.27904e-10
146721030	rs374201838	9.24084e-11	-1.47939e-10	-1.17421	0.000127198	-1.47939e-10	-1.27087	0.000140099	-1.47939e-10	-1.27107
146721181	rs116773966	7.487e-11	-1.38467	-2.27904e-10	9.0715e-05	-1.6089	-2.27904e-10	9.326e-05	-1.67802	-2.27904e-10
146722345	rs1996239	6.53705e-10	0.782232	-2.27904e-10	0.000846507	0.624501	-2.27904e-10	0.000980675	0.674826	-2.27904e-10
146722699	rs184520272	1.4321e-10	-0.736112	-2.27904e-10	0.000257453	-0.56578	-2.27904e-10	0.00023376	-0.759121	-2.27904e-10
146723218	rs12473574	6.77543e-10	0.818048	-2.27904e-10	0.00101645	0.807458	-2.27904e-10	0.00117261	0.853577	-2.27904e-10
146724120	rs1399675	6.31751e-10	0.74807	-2.27904e-10	0.000818937	0.59139	-2.27904e-10	0.000948414	0.641376	-2.27904e-10
146724866	rs62168169	1.37228e-10	0.490852	-1.26964	0.000169546	0.31239	-1.29588	0.000125342	-0.0869898	-1.29538
146725012	rs115173482	7.9806e-11	-1.32083	-2.27904e-10	9.21887e-05	-1.59278	-2.27904e-10	0.000100291	-1.60534	-2.27904e-10
146725200	rs1399674	6.59466e-10	0.791005	-2.27904e-10	0.000853737	0.633005	-2.27904e-10	0.000989136	0.683417	-2.27904e-10
146725217	rs2890820	5.03996e-10	1.78821	-1.26606	0.00306688	3.20466	-1.29286	0.00184366	2.59913	-1.29303
146725682	rs1515244	6.11143e-10	0.714906	-2.27904e-10	0.000793037	0.559253	-2.27904e-10	0.000918115	0.608908	-2.27904e-10
146726145	rs76450062	1.84374e-10	-1.47939e-10	-0.48346	0.000262988	-1.47939e-10	-0.544509	0.000289542	-1.47939e-10	-0.545114
146726535	rs55853372	1.86018e-10	-0.474581	-2.27904e-10	0.000385839	-0.161197	-2.27904e-10	0.000430935	-0.147457	-2.27904e-10
146727640	rs7608379	6.60424e-10	0.792456	-2.27904e-10	0.000990822	0.781917	-2.27904e-10	0.00114279	0.827813	-2.27904e-10
146728590	rs13035200	5.38375e-10	0.58813	-2.27904e-10	0.000808053	0.578011	-2.27904e-10	0.000930295	0.622087	-2.27904e-10
146728995	rs1399677	5.3785e-10	0.587154	-2.27904e-10	0.000884659	0.668585	-2.27904e-10	0.00102226	0.716356	-2.27904e-10
146729602	rs12992475	5.42372e-11	-1.70706	-2.27904e-10	7.59879e-05	-1.78604	-2.27904e-10	8.43294e-05	-1.77868	-2.27904e-10
146729909	rs12612333	1.15123e-10	0.279422	-1.23384	0.000147729	0.156239	-1.27748	0.000111281	-0.225093	-1.27626
146729992	rs2201051	4.82794e-10	1.75568	-1.27652	0.00294161	3.16629	-1.29619	0.00177258	2.56314	-1.29637
146730330	rs1399676	6.48949e-10	0.77493	-2.27904e-10	0.000973642	0.764426	-2.27904e-10	0.0011228	0.810169	-2.27904e-10
146730658	rs114064845	5.88968e-11	-1.62464	-2.27904e-10	0.000121029	-1.32059	-2.27904e-10	0.00013666	-1.29592	-2.27904e-10
146731167	rs149589176	8.82992e-11	-1.47939e-10	-1.21969	0.000136169	-1.47939e-10	-1.20272	0.00014971	-1.47939e-10	-1.20472
146731250	rs114063764	1.76993e-08	4.08086	-2.27904e-10	0.0020509	1.50942	-2.27904e-10	0.00179895	1.28154	-2.27904e-10
146731777	rs4662446	5.45563e-10	0.601392	-2.27904e-10	0.000893011	0.677982	-2.27904e-10	0.0010236	0.717668	-2.27904e-10
146732708	rs9646683	2.19776e-11	-1.7237	-0.886697	4.07025e-05	-1.40275	-1.00757	4.37537e-05	-1.42738	-1.00746
146733326	rs1515240	5.23915e-10	0.560904	-2.27904e-10	0.000857032	0.636858	-2.27904e-10	0.000982041	0.676218	-2.27904e-10
146733428	rs17412589	6.06617e-11	-1.59511	-2.27904e-10	0.000121823	-1.31405	-2.27904e-10	0.000133419	-1.31992	-2.27904e-10
146733999	rs146874695	1.16373e-10	-0.943621	-2.27904e-10	0.000213194	-0.754415	-2.27904e-10	0.000239479	-0.73495	-2.27904e-10
146736345	rs10173102	6.98926e-11	-0.172506	-1.28096	0.000109605	-0.121681	-1.29805	8.43638e-05	-0.480687	-1.29759
146737198	rs16825854	3.22168e-11	-0.930022	-1.29791	2.52314e-05	-1.58832	-1.30021	2.52466e-05	-1.6846	-1.30012
146739094	rs35768585	1.58623e-11	-1.82978	-1.1067	2.43833e-05	-1.81968	-1.10304	2.66857e-05	-1.82423	-1.10506
146739138	rs7579963	1.74177e-10	-0.540351	-2.27904e-10	0.000358652	-0.234265	-2.27904e-10	0.000400449	-0.220829	-2.27904e-10
146739601	rs58044807	1.67547e-11	-1.58643	-1.29532	1.98238e-05	-1.82943	-1.3003	2.19599e-05	-1.82396	-1.30023
146739620	rs11902559	1.60437e-11	-1.62581	-1.2993	1.98398e-05	-1.82953	-1.2994	2.21537e-05	-1.8158	-1.29961
146739993	rs62168172	1.50736e-11	-1.69109	-1.29639	2.00077e-05	-1.82014	-1.30036	2.26999e-05	-1.79071	-1.30035
146740288	rs115573521	1.09338e-10	-1.00598	-2.27904e-10	0.000135608	-1.20685	-2.27904e-10	0.000154789	-1.17135	-2.27904e-10
146740566	rs78467347	1.57401e-11	-1.65368	-1.29053	1.98913e-05	-1.82725	-1.29908	2.23634e-05	-1.80718	-1.29881
146740793	rs1515241	4.97238e-11	-0.504107	-1.28984	3.25901e-05	-1.33378	-1.29883	3.17708e-05	-1.45634	-1.29853
146741464	rs34587339	2.00686e-11	-1.82492	-0.876348	3.73178e-05	-1.6471	-0.85005	4.06777e-05	-1.65473	-0.853009
146741867	rs149454343	1.26332e-10	-1.47939e-10	-0.861515	0.000162055	-1.47939e-10	-1.02868	0.000178647	-1.47939e-10	-1.028
146742030	rs16825861	1.9747e-11	-1.43411	-1.28331	7.16354e-05	-0.557501	-1.28753	6.84981e-05	-0.697855	-1.28875
146742160	rs143905394	1.12269e-10	-0.979526	-2.27904e-10	0.000204918	-0.794006	-2.27904e-10	0.0002301	-0.774901	-2.27904e-10
146742172	rs17490854	8.07377e-11	-1.30922	-2.27904e-10	9.66203e-05	-1.54583	-2.27904e-10	0.000106184	-1.54824	-2.27904e-10
146742384	rs16825866	2.35252e-10	-0.239768	-2.27904e-10	0.000220112	-0.722482	-2.27904e-10	0.000231141	-0.770386	-2.27904e-10
146742600	rs34053477	1.9747e-11	-1.43411	-1.28331	7.16354e-05	-0.557501	-1.28753	6.84981e-05	-0.697855	-1.28875
146742779	rs13010057	2.01999e-11	-1.82617	-0.868575	3.73176e-05	-1.65511	-0.842041	4.06834e-05	-1.66257	-0.845026
146742850	rs35568691	1.97253e-11	-1.82532	-0.893202	3.68571e-05	-1.64956	-0.860009	4.01968e-05	-1.65714	-0.862492
146743594	rs34268363	1.96592e-11	-1.82617	-0.895705	3.65578e-05	-1.65511	-0.862613	3.98753e-05	-1.66257	-0.865088
146743671	rs17412644	5.53519e-11	-1.68671	-2.27904e-10	0.00010578	-1.45525	-2.27904e-10	0.00011595	-1.46026	-2.27904e-10
146743862	rs139717153	3.11143e-09	2.34241	-2.27904e-10	0.000472788	0.0420305	-2.27904e-10	0.000437606	-0.132096	-2.27904e-10
146744850	rs16825874	1.54305e-11	-1.67525	-1.28883	1.99731e-05	-1.82381	-1.29843	2.25752e-05	-1.79847	-1.29809
146744874	rs116267232	4.95757e-11	-1.79692	-2.27904e-10	0.00010014	-1.51004	-2.27904e-10	0.000109482	-1.51765	-2.27904e-10
146744884	rs7565581	5.90032e-10	0.679752	-2.27904e-10	0.000713173	0.453107	-2.27904e-10	0.00075368	0.411553	-2.27904e-10
146744889	rs7579656	5.90032e-10	0.679752	-2.27904e-10	0.000713173	0.453107	-2.27904e-10	0.00075368	0.411553	-2.27904e-10
146746656	rs79537225	2.86348e-10	-0.0432171	-2.27904e-10	0.00305567	1.90814	-2.27904e-10	0.00263375	1.66275	-2.27904e-10
146747032	rs111972749	5.17671e-11	-1.75367	-2.27904e-10	0.000109799	-1.41797	-2.27904e-10	0.000122263	-1.40724	-2.27904e-10
146747301	rs1515242	1.55805e-11	-1.66679	-1.28761	1.99525e-05	-1.82535	-1.29791	2.25054e-05	-1.80212	-1.29754
146747853	rs62168173	1.50541e-11	-1.69888	-1.28989	2.00822e-05	-1.81793	-1.29885	2.2839e-05	-1.7864	-1.29855
146747961	rs9789624	5.84142e-10	0.669718	-2.27904e-10	0.000706381	0.443537	-2.27904e-10	0.000746568	0.402072	-2.27904e-10
146747984	rs9789625	5.90032e-10	0.679752	-2.27904e-10	0.000713173	0.453107	-2.27904e-10	0.00075368	0.411553	-2.27904e-10
146748113	rs150076656	8.19871e-11	-1.47939e-10	-1.29386	0.000124541	-1.47939e-10	-1.29198	0.000137187	-1.47939e-10	-1.29207
146748264	rs16825883	1.55359e-11	-1.67105	-1.28622	1.99799e-05	-1.82461	-1.29728	2.25611e-05	-1.80033	-1.29686
146748800	rs6730880	1.55463e-11	-1.67105	-1.28556	1.99862e-05	-1.82461	-1.29697	2.25686e-05	-1.80033	-1.29653
146748904	rs78309311	1.06329e-10	-1.47939e-10	-1.03388	0.000172203	-1.47939e-10	-0.967943	0.000189572	-1.47939e-10	-0.968646
146748931	rs115071378	1.09022e-10	-1.00887	-2.27904e-10	0.000198382	-0.826424	-2.27904e-10	0.000222693	-0.807619	-2.27904e-10
146748986	rs79883621	4.53339e-11	-0.63751	-1.24886	0.000358208	0.926124	-1.16163	0.000306726	0.678991	-1.16645
146749128	rs1515243	5.90032e-10	0.679752	-2.27904e-10	0.000713173	0.453107	-2.27904e-10	0.00075368	0.411553	-2.27904e-10
146750456	rs117201659	1.25301e-10	-1.47939e-10	-0.869709	0.000190911	-1.47939e-10	-0.864809	0.000209588	-1.47939e-10	-0.86827
146750833	rs62168174	1.49119e-11	-1.71014	-1.28813	2.01718e-05	-1.8142	-1.29813	2.30147e-05	-1.77951	-1.29777
146751101	rs9808567	1.94373e-11	-1.82902	-0.904212	3.51303e-05	-1.68021	-0.87734	3.83391e-05	-1.68711	-0.879836
146752161	rs2130858	3.37365e-11	-0.935843	-1.246	3.84611e-05	-1.25872	-1.20825	3.72457e-05	-1.38517	-1.21071
146753475	rs141513575	1.16125e-10	-1.47939e-10	-0.945756	0.000156132	-1.47939e-10	-1.06592	0.000170857	-1.47939e-10	-1.07259
146753504	rs145288641	8.16362e-11	-1.47939e-10	-1.29815	0.000123509	-1.47939e-10	-1.30031	0.000136061	-1.47939e-10	-1.30031
146753902	rs13026986	1.96308e-11	-1.43268	-1.29064	7.12e-05	-0.573016	-1.27811	6.78271e-05	-0.716769	-1.27968
146754303	rs34413329	1.95018e-11	-1.82697	-0.902947	3.60754e-05	-1.66086	-0.870147	3.9355e-05	-1.66819	-0.872601
146754652	rs1586750	5.56722e-10	0.621641	-2.27904e-10	0.000674732	0.397698	-2.27904e-10	0.000713419	0.356654	-2.27904e-10
146755187	rs115938910	1.08593e-10	-1.01281	-2.27904e-10	0.00019752	-0.83078	-2.27904e-10	0.000221717	-0.812015	-2.27904e-10
146756100	rs9967870	5.3608e-10	0.583858	-2.27904e-10	0.000650867	0.361688	-2.27904e-10	0.000688416	0.320979	-2.27904e-10
146756417	rs34355329	3.26851e-11	-0.961355	-1.25215	3.74383e-05	-1.27908	-1.21484	3.63467e-05	-1.40311	-1.2172
146756443	rs115896612	2.13892e-10	-0.334954	-2.27904e-10	0.000203353	-0.801674	-2.27904e-10	0.00021392	-0.847814	-2.27904e-10
146756474	rs117487858	8.21963e-11	-1.47939e-10	-1.29132	0.00015678	-1.47939e-10	-1.06177	0.00017262	-1.47939e-10	-1.06232
146756614	rs77087041	2.07502e-10	-1.47939e-10	-0.365283	0.000344258	-1.47939e-10	-0.275225	0.000376214	-1.47939e-10	-0.283256
146756622	rs140771108	1.19941e-10	-1.47939e-10	-0.913426	0.000346298	-1.47939e-10	-0.269317	0.000381058	-1.47939e-10	-0.270463
146757677	rs62168175	1.464e-11	-1.73736	-1.27931	2.04991e-05	-1.80195	-1.29428	2.35876e-05	-1.75896	-1.29373
146758685	rs1606806	1.93975e-11	-1.44393	-1.29135	7.10435e-05	-0.575147	-1.27818	6.79735e-05	-0.714497	-1.2798
146758810	rs13433004	1.94391e-11	-1.82799	-0.905146	3.56904e-05	-1.6693	-0.872434	3.89426e-05	-1.67645	-0.874882
146758910	rs190579613	4.8526e-11	-1.81833	-2.27904e-10	0.000100517	-1.50629	-2.27904e-10	0.000106219	-1.54791	-2.27904e-10
146759084	rs2381867	4.06372e-11	-0.725797	-1.26994	2.88555e-05	-1.46546	-1.28885	2.86757e-05	-1.56927	-1.2881
146759086	rs13384828	1.94334e-11	-1.82829	-0.905146	3.55919e-05	-1.67207	-0.872434	3.88375e-05	-1.67915	-0.874882
146759190	rs11674960	8.23048e-11	-0.0416823	-1.24831	0.000319245	0.936672	-1.28733	0.000227758	0.50218	-1.28731
146759277	rs114557040	4.82576e-11	-1.82387	-2.27904e-10	8.58004e-05	-1.66459	-2.27904e-10	9.4775e-05	-1.66191	-2.27904e-10
146759840	rs7602000	9.41383e-11	0.0909157	-1.24658	0.000365862	1.0721	-1.28646	0.000258386	0.627473	-1.28643
146760120	rs62168176	1.52488e-11	-1.70645	-1.26948	2.03392e-05	-1.8155	-1.28857	2.31907e-05	-1.78186	-1.2878
146760129	rs59432889	1.46774e-11	-1.73736	-1.27675	2.0528e-05	-1.80195	-1.29287	2.36222e-05	-1.75896	-1.29226
146760709	rs13026015	5.30583e-11	-1.72903	-2.27904e-10	8.68995e-05	-1.65186	-2.27904e-10	9.41049e-05	-1.669	-2.27904e-10
146761150	rs62168178	1.48927e-11	-1.73411	-1.26544	2.09144e-05	-1.8037	-1.27248	2.40423e-05	-1.76176	-1.27184
146761277	rs78849214	1.49659e-10	-0.692065	-2.27904e-10	0.000234787	-0.657939	-2.27904e-10	0.00025548	-0.67027	-2.27904e-10
146762051	rs78770342	1.83701e-10	-1.47939e-10	-0.487115	0.000279207	-1.47939e-10	-0.484663	0.000309491	-1.47939e-10	-0.478487
146762495	rs34474599	1.9416e-11	-1.82921	-0.905113	3.52102e-05	-1.68288	-0.8724	3.84305e-05	-1.68972	-0.874848
146762576	rs1515232	7.31372e-11	-0.147102	-1.26099	0.000276867	0.805158	-1.29824	0.00019971	0.381565	-1.29811
146763363	rs4144838	5.73089e-10	0.650616	-2.27904e-10	0.00069363	0.425322	-2.27904e-10	0.000733214	0.384023	-2.27904e-10
146764531	rs16825902	1.54663e-11	-1.71014	-1.25162	2.0925e-05	-1.8142	-1.26147	2.38811e-05	-1.77951	-1.26082
146765150	rs13022804	3.17354e-11	-0.973375	-1.26962	3.55636e-05	-1.28864	-1.25665	3.46065e-05	-1.41153	-1.25785
146765859	rs1399667	5.56722e-10	0.621641	-2.27904e-10	0.000674732	0.397698	-2.27904e-10	0.000713419	0.356654	-2.27904e-10
146767267	rs7584807	5.62285e-10	0.631583	-2.27904e-10	0.000681157	0.407175	-2.27904e-10	0.00072015	0.366044	-2.27904e-10
146767752	rs13012335	4.25289e-11	-0.701328	-1.24891	3.01965e-05	-1.45135	-1.25754	2.99448e-05	-1.55731	-1.25675
146768217	rs16825912	1.49479e-11	-1.74056	-1.2553	2.11811e-05	-1.80015	-1.26335	2.44025e-05	-1.75611	-1.26262
146768842	rs16825916	1.92015e-11	-1.45362	-1.29182	6.98616e-05	-0.592669	-1.27743	6.6908e-05	-0.731013	-1.27908
146769016	rs74502384	8.78276e-11	-1.47939e-10	-1.22505	0.000123944	-1.47939e-10	-1.29679	0.000136606	-1.47939e-10	-1.29631
146769040	rs111380244	6.44663e-11	-1.53428	-2.27904e-10	8.1149e-05	-1.72033	-2.27904e-10	8.72724e-05	-1.74438	-2.27904e-10
146769095	rs62168192	1.57857e-11	-1.70645	-1.23488	2.1252e-05	-1.8155	-1.24466	2.42349e-05	-1.78186	-1.24376
146770700	rs141878347	1.28114e-10	-0.847504	-2.27904e-10	0.000102132	-1.49035	-2.27904e-10	0.000115162	-1.46707	-2.27904e-10
146772505	rs16825922	1.59745e-11	-1.70741	-1.22202	2.17009e-05	-1.8084	-1.23086	2.48544e-05	-1.77056	-1.22982
146773065	rs6706487	3.21688e-11	-0.964323	-1.2651	2.64432e-05	-1.57067	-1.27095	2.68103e-05	-1.65436	-1.27027
146773465	rs114102875	4.89644e-11	-1.80933	-2.27904e-10	8.5048e-05	-1.6734	-2.27904e-10	9.50519e-05	-1.65899	-2.27904e-10
146773870	rs12618750	1.63099e-11	-1.68815	-1.2205	2.15789e-05	-1.81547	-1.22943	2.45882e-05	-1.78277	-1.22838
146773948	rs17412774	5.86315e-11	-0.392376	-1.23678	0.000261121	0.735018	-1.28665	0.000192025	0.330307	-1.28609
146774181	rs12619396	1.61962e-11	-1.69212	-1.22353	2.15454e-05	-1.81417	-1.23228	2.45748e-05	-1.78044	-1.23125
146774636	rs6714304	4.14551e-10	0.326771	-2.27904e-10	0.000665087	0.3833	-2.27904e-10	0.000707347	0.348107	-2.27904e-10
146774885	rs72853046	1.36394e-11	-1.82146	-1.266	2.15299e-05	-1.80747	-1.2397	2.36444e-05	-1.81139	-1.2389
146775353	rs13404625	2.06506e-11	-1.82976	-0.842916	4.14938e-05	-1.63423	-0.756845	4.52986e-05	-1.64346	-0.756683
146775500	rs6718009	1.62683e-11	-1.69602	-1.21518	2.17452e-05	-1.81281	-1.22441	2.48296e-05	-1.77806	-1.22332
146775924	rs1022310	3.97049e-10	0.283635	-2.27904e-10	0.000672043	0.393704	-2.27904e-10	0.000721162	0.367449	-2.27904e-10
146776278	rs139205519	6.39495e-11	-1.54233	-2.27904e-10	9.40068e-05	-1.57325	-2.27904e-10	0.000101841	-1.59	-2.27904e-10
146776574	rs62168195	1.67517e-11	-1.6636	-1.21832	2.14822e-05	-1.82202	-1.22738	2.43303e-05	-1.79538	-1.22631
146776699	rs16825929	1.63302e-11	-1.68909	-1.21832	2.16297e-05	-1.81517	-1.22738	2.46525e-05	-1.78223	-1.22631
146776933	rs6430114	3.91283e-10	0.269006	-2.27904e-10	0.000662034	0.378699	-2.27904e-10	0.000710485	0.352533	-2.27904e-10
146777438	rs144342143	1.5646e-10	-1.47939e-10	-0.647625	0.000279849	-1.47939e-10	-0.482367	0.000308442	-1.47939e-10	-0.48188
146778366	rs78048266	5.21842e-11	-1.74565	-2.27904e-10	0.00010117	-1.49982	-2.27904e-10	0.000111836	-1.49638	-2.27904e-10
146778612	rs150422203	1.59907e-09	1.67675	-2.27904e-10	0.00277143	1.8105	-2.27904e-10	0.00307766	1.81851	-2.27904e-10
146778630	rs13415561	2.06475e-11	-1.82992	-0.842916	4.22065e-05	-1.6172	-0.756845	4.59803e-05	-1.62852	-0.756683
146779043	rs12479100	4.07687e-11	-0.700717	-1.29179	0.000335843	0.958208	-1.25818	0.000291316	0.721608	-1.26061
146779243	rs1515252	1.85564e-11	-1.4944	-1.28521	6.38946e-05	-0.667834	-1.29155	6.13447e-05	-0.804313	-1.29259
146779528	rs2035786	2.17099e-11	-1.35524	-1.26742	2.18705e-05	-1.76247	-1.26901	2.32457e-05	-1.79894	-1.26835
146779690	rs2035787	5.06199e-10	0.526505	-2.27904e-10	0.000935774	0.724756	-2.27904e-10	0.00099592	0.690252	-2.27904e-10
146779737	rs13419312	1.63346e-11	-1.82128	-1.08585	2.56073e-05	-1.82952	-1.04422	2.8202e-05	-1.82989	-1.04414
146780097	rs12621515	1.5772e-11	-1.7496	-1.19259	2.31252e-05	-1.78257	-1.19312	2.67873e-05	-1.73365	-1.19183
146780768	rs1515253	3.39993e-10	0.128499	-2.27904e-10	0.000325596	-0.33096	-2.27904e-10	0.000336951	-0.393476	-2.27904e-10
146780821	rs1515254	3.24555e-10	0.0820298	-2.27904e-10	0.000468023	0.0319003	-2.27904e-10	0.000496978	-0.00486916	-2.27904e-10
146782048	rs10928275	8.14726e-11	-1.47939e-10	-1.30016	0.000123535	-1.47939e-10	-1.3001	0.00013609	-1.47939e-10	-1.3001
146783343	rs7578813	2.3271e-11	-1.64851	-0.904704	3.62779e-05	-1.82811	-0.697299	4.07539e-05	-1.81195	-0.693914
146784043	rs77872370	2.39575e-10	-0.221557	-2.27904e-10	0.00117971	0.95641	-2.27904e-10	0.00144697	1.06381	-2.27904e-10
146785098	rs12691725	4.12761e-10	0.322443	-2.27904e-10	0.00069933	0.433505	-2.27904e-10	0.000750268	0.407015	-2.27904e-10
146785228	rs13013359	3.90264e-11	-1.38359	-0.652598	0.000130536	-0.711966	-0.533006	0.000139584	-0.741796	-0.532954
146785231	rs72853064	4.91317e-11	-1.80592	-2.27904e-10	8.72852e-05	-1.64744	-2.27904e-10	9.0925e-05	-1.70338	-2.27904e-10
146785403	rs10928276	5.38044e-11	-0.415655	-1.29942	0.000265612	0.752331	-1.28691	0.000193839	0.341148	-1.28753
146786266	rs68133316	2.06865e-11	-1.81559	-0.85535	3.76222e-05	-1.73366	-0.755359	4.11818e-05	-1.7401	-0.755316
146786269	rs112819777	5.8052e-11	-1.63909	-2.27904e-10	9.13688e-05	-1.60171	-2.27904e-10	0.000102047	-1.58798	-2.27904e-10
146787725	rs76189840	2.48346e-11	-1.63017	-0.858022	3.86231e-05	-1.82946	-0.633311	4.32418e-05	-1.81714	-0.629466
146787735	rs117998992	1.2654e-10	-1.47939e-10	-0.859864	0.000197071	-1.47939e-10	-0.833052	0.000218068	-1.47939e-10	-0.828606
146788002	rs180806322	3.34457e-10	0.112083	-2.27904e-10	0.00182111	1.39058	-2.27904e-10	0.00225157	1.50597	-2.27904e-10
146788155	rs12479145	2.39799e-11	-1.24268	-1.28053	3.2274e-05	-1.39998	-1.24238	3.21998e-05	-1.50008	-1.24138
146788272	rs13432108	1.9816e-11	-1.58491	-1.12903	3.6931e-05	-1.43123	-1.07633	3.94661e-05	-1.46176	-1.07621
146788500	rs12691726	2.12491e-11	-1.80899	-0.835125	3.82009e-05	-1.74855	-0.725209	4.18451e-05	-1.75446	-0.724979
146789314	rs4662448	4.01441e-10	0.294636	-2.27904e-10	0.000896339	0.681701	-2.27904e-10	0.000942025	0.634617	-2.27904e-10
146789665	rs12464439	1.73332e-11	-1.59188	-1.25592	6.36741e-05	-0.681832	-1.28101	6.45278e-05	-0.766951	-1.27937
146789704	rs4662449	3.47732e-10	0.151006	-2.27904e-10	0.000611943	0.300021	-2.27904e-10	0.000635766	0.241415	-2.27904e-10
146789821	rs181911129	8.98169e-11	-1.47939e-10	-1.20265	0.00012496	-1.47939e-10	-1.28863	0.000137694	-1.47939e-10	-1.28838
146790347	rs79728686	4.82393e-11	-1.82425	-2.27904e-10	9.32721e-05	-1.5811	-2.27904e-10	0.000102751	-1.5811	-2.27904e-10
146790836	rs16825973	1.20365e-10	-1.47939e-10	-0.909896	0.00019531	-1.47939e-10	-0.84203	0.000215089	-1.47939e-10	-0.842363
146792325	rs192330590	8.1691e-11	-1.47939e-10	-1.29748	0.000129161	-1.47939e-10	-1.25556	0.000142301	-1.47939e-10	-1.25547
146792330	rs36048383	2.20425e-11	-1.80339	-0.804064	3.91455e-05	-1.7586	-0.690729	4.28966e-05	-1.76413	-0.690493
146792628	rs34277692	4.95381e-11	-1.79768	-2.27904e-10	7.88295e-05	-1.74933	-2.27904e-10	8.58581e-05	-1.76072	-2.27904e-10
146793624	rs10193889	2.22691e-11	-1.79979	-0.797441	3.92135e-05	-1.76421	-0.683391	4.29809e-05	-1.76951	-0.683153
146794223	rs17412908	2.45631e-11	-1.73407	-0.765111	3.86113e-05	-1.81544	-0.647636	4.24428e-05	-1.81787	-0.647392
146795234	rs1515245	2.34423e-11	-1.33662	-1.20926	0.000123292	-0.0430371	-1.25903	0.000115076	-0.211145	-1.25668
146796613	rs16825975	2.34818e-11	-1.28051	-1.26368	0.000132645	0.0623909	-1.29133	0.000123026	-0.110726	-1.2903
146798300	rs13393945	2.22666e-11	-1.72299	-0.874348	3.42172e-05	-1.81558	-0.768311	3.76837e-05	-1.81789	-0.766302
146798739	rs17491167	5.54832e-11	-0.384044	-1.3003	0.000312214	0.909196	-1.28212	0.000224064	0.48133	-1.28282
146799744	rs72999903	7.64617e-11	-1.36364	-2.27904e-10	8.12461e-05	-1.71913	-2.27904e-10	8.94552e-05	-1.71968	-2.27904e-10
146800596	rs10193417	2.06121e-11	-1.6259	-1.04864	2.7798e-05	-1.82588	-0.965773	3.07367e-05	-1.82378	-0.964179
146800736	rs79975776	4.81958e-11	-1.82515	-2.27904e-10	7.39037e-05	-1.81385	-2.27904e-10	8.20894e-05	-1.80561	-2.27904e-10
146800851	rs75291528	1.71918e-10	-0.553406	-2.27904e-10	0.000193255	-0.852607	-2.27904e-10	0.00020159	-0.907181	-2.27904e-10
146801177	rs10803514	5.80551e-11	-0.339373	-1.29966	0.000326146	0.94257	-1.27184	0.000232194	0.506865	-1.27271
146801367	rs968132	2.95251e-11	-1.31649	-0.998697	3.5392e-05	-1.71486	-0.83527	3.72201e-05	-1.76401	-0.83256
146801930	rs13018064	2.26446e-11	-1.71598	-0.864522	3.45113e-05	-1.81799	-0.757337	3.80165e-05	-1.82009	-0.755307
146802485	rs142616447	1.29818e-09	1.46829	-2.27904e-10	0.00029056	-0.444809	-2.27904e-10	0.000278924	-0.582477	-2.27904e-10
146802562	rs139964402	1.63903e-10	-0.601149	-2.27904e-10	0.000185359	-0.894325	-2.27904e-10	0.000193584	-0.947705	-2.27904e-10
146802614	rs1913673	2.8233e-11	-1.48192	-0.878014	3.693e-05	-1.81973	-0.687869	4.03994e-05	-1.82984	-0.684759
146803053	rs7565993	2.76543e-11	-1.12121	-1.25943	0.000178872	0.358656	-1.2886	0.000163654	0.171775	-1.28744
146803208	rs143335580	1.63124e-10	-0.605915	-2.27904e-10	0.00018459	-0.898483	-2.27904e-10	0.000192804	-0.951742	-2.27904e-10
146803588	rs2381868	2.79805e-11	-1.10829	-1.26063	0.000182857	0.381326	-1.28924	0.000167129	0.193459	-1.28811
146803617	rs138551438	8.58477e-11	-1.47939e-10	-1.24785	0.000125561	-1.47939e-10	-1.28383	0.000138221	-1.47939e-10	-1.28456
146804677	rs74783793	1.6755e-10	-0.579144	-2.27904e-10	0.000188954	-0.875111	-2.27904e-10	0.00019723	-0.929044	-2.27904e-10
146804710	rs35745254	2.9022e-11	-1.22078	-1.11159	7.59878e-05	-0.708744	-1.0773	7.68033e-05	-0.79607	-1.0761
146805040	rs17491209	3.2774e-11	-1.0587	-1.15209	0.000221896	0.445401	-1.15981	0.000203293	0.257131	-1.1559
146805344	rs2138189	2.95745e-11	-1.05408	-1.25943	0.000201037	0.475474	-1.2886	0.000183009	0.283561	-1.28744
146806212	rs12691727	2.29286e-11	-1.7136	-0.854443	3.48752e-05	-1.81875	-0.746094	3.84208e-05	-1.82077	-0.744043
146806474	rs6717099	5.66571e-11	-0.363177	-1.30023	0.000320972	0.937887	-1.28315	0.000229817	0.507692	-1.28382
146806610	rs4662450	2.84165e-11	-1.09525	-1.25821	0.000187314	0.404112	-1.28794	0.000171044	0.215258	-1.28675
146806917	rs1606808	1.03465e-10	0.155239	-1.21643	0.00035302	0.833472	-1.08356	0.000260136	0.433306	-1.08552
146807243	rs117487817	1.18188e-10	-1.47939e-10	-0.928149	0.000210554	-1.47939e-10	-0.766876	0.000231604	-1.47939e-10	-0.768388
146807417	rs76114508	1.65864e-10	-0.589256	-2.27904e-10	0.000187293	-0.883944	-2.27904e-10	0.000195545	-0.937623	-2.27904e-10
146807904	rs4662256	2.96971e-11	-1.05408	-1.25529	0.000201493	0.475474	-1.28634	0.000183443	0.283561	-1.28507
146808114	rs115239908	1.65864e-10	-0.589256	-2.27904e-10	0.000187293	-0.883944	-2.27904e-10	0.000195545	-0.937623	-2.27904e-10
146808397	rs67175102	2.30326e-11	-1.71119	-0.852329	3.4932e-05	-1.81948	-0.743737	3.84862e-05	-1.82143	-0.741681
146808496	rs62168200	2.95743e-11	-1.30047	-1.01305	3.50323e-05	-1.70722	-0.853131	3.67725e-05	-1.75819	-0.850473
146809062	rs72999919	5.91968e-11	-1.61956	-2.27904e-10	7.27733e-05	-1.82927	-2.27904e-10	8.01401e-05	-1.82964	-2.27904e-10
146809110	rs1828931	1.00532e-10	0.130714	-1.22067	0.000340787	0.805053	-1.09041	0.00025169	0.407115	-1.09233
146809266	rs13426256	2.31385e-11	-1.70851	-0.850421	3.49792e-05	-1.82025	-0.74161	3.85414e-05	-1.82213	-0.739551
146809345	rs13426358	1.66588e-11	-1.74125	-1.14624	3.00949e-05	-1.61549	-1.09677	3.24644e-05	-1.63777	-1.0955
146809974	rs62168201	2.74786e-11	-1.48192	-0.905098	3.57416e-05	-1.81973	-0.720577	3.90961e-05	-1.82984	-0.717551
146810002	rs4662452	2.93004e-11	-1.06882	-1.25401	0.000196572	0.450026	-1.28562	0.000179163	0.259198	-1.28432
146810070	rs141695336	1.66748e-10	-0.58394	-2.27904e-10	0.000188165	-0.8793	-2.27904e-10	0.000196429	-0.933113	-2.27904e-10
146810403	rs2130860	5.66894e-11	-0.363177	-1.29966	0.000319775	0.937887	-1.28689	0.000228978	0.507692	-1.28748
146810614	rs149965841	5.14206e-11	-1.76039	-2.27904e-10	7.35827e-05	-1.81821	-2.27904e-10	8.06986e-05	-1.82269	-2.27904e-10
146810922	rs10185868	2.31877e-11	-1.70851	-0.848296	3.50621e-05	-1.82025	-0.739243	3.8633e-05	-1.82213	-0.737179
146810936	rs10198464	1.64959e-11	-1.74565	-1.15167	2.97027e-05	-1.62237	-1.10301	3.20526e-05	-1.64427	-1.10177
146811021	rs10194163	2.31877e-11	-1.70851	-0.848296	3.50621e-05	-1.82025	-0.739243	3.8633e-05	-1.82213	-0.737179
146811158	rs6430115	2.98133e-11	-1.05408	-1.25139	0.000201939	0.475474	-1.28412	0.000183867	0.283561	-1.28276
146811549	rs79635647	8.78619e-11	-1.47939e-10	-1.22466	0.000125115	-1.47939e-10	-1.28738	0.000137795	-1.47939e-10	-1.28765
146811643	rs62168202	4.94985e-11	-1.79848	-2.27904e-10	7.53264e-05	-1.79479	-2.27904e-10	8.34826e-05	-1.78878	-2.27904e-10
146811895	rs150263783	1.09525e-10	-1.47939e-10	-1.00428	0.000142049	-1.47939e-10	-1.16045	0.000156431	-1.47939e-10	-1.1608
146811934	rs1949298	5.88835e-11	-0.324862	-1.3	0.000337636	0.990429	-1.28508	0.000240737	0.555998	-1.28571
146812048	rs4520978	2.98936e-11	-1.05408	-1.2487	0.000202256	0.475474	-1.28256	0.000184167	0.283561	-1.28113
146812262	rs7609498	3.03842e-11	-1.04057	-1.24593	0.000207353	0.498729	-1.28092	0.000188634	0.305829	-1.27944
146812402	rs78786680	1.62564e-10	-0.609352	-2.27904e-10	0.000184037	-0.90148	-2.27904e-10	0.000192243	-0.954652	-2.27904e-10
146812479	rs9973767	2.33956e-11	-1.70356	-0.844317	3.5171e-05	-1.82159	-0.734811	3.87587e-05	-1.82332	-0.732739
146812639	rs9973621	2.99347e-11	-1.05408	-1.24732	0.000202419	0.475474	-1.28175	0.000184322	0.283561	-1.28029
146812799	rs78691927	2.93957e-11	-1.30047	-1.01911	3.47682e-05	-1.70722	-0.860699	3.64945e-05	-1.75819	-0.858063
146812896	rs62168233	2.92663e-11	-1.08473	-1.23926	0.000115691	-0.08092	-1.28477	0.000129373	-0.065934	-1.28478
146813149	rs61051986	5.77947e-11	-0.34408	-1.29945	0.000327984	0.964098	-1.28775	0.000234364	0.531785	-1.28832
146813157	rs62168234	2.81052e-11	-1.44297	-0.921502	3.53018e-05	-1.8122	-0.74048	3.83851e-05	-1.82824	-0.737507
146813212	rs80343082	8.85394e-11	-1.21698	-2.27904e-10	0.000112478	-1.39386	-2.27904e-10	0.000115961	-1.46016	-2.27904e-10
146813239	rs62168235	4.98567e-11	-1.79127	-2.27904e-10	7.29661e-05	-1.82662	-2.27904e-10	8.02035e-05	-1.82885	-2.27904e-10
146813772	rs68158702	2.34458e-11	-1.70356	-0.842173	3.52551e-05	-1.82159	-0.732423	3.88515e-05	-1.82332	-0.730347
146814120	rs7563823	2.16667e-11	-1.61109	-1.01356	3.10027e-05	-1.82878	-0.853765	3.46866e-05	-1.81595	-0.851109
146815737	rs7594453	3.05189e-11	-1.04057	-1.24151	0.000207909	0.498729	-1.27824	0.000189158	0.305829	-1.27666
146816721	rs7571776	2.17217e-11	-1.60577	-1.01634	3.08844e-05	-1.82913	-0.857238	3.4521e-05	-1.81726	-0.854593
146817220	rs80046096	5.68983e-11	-1.65916	-2.27904e-10	0.000100029	-1.51115	-2.27904e-10	0.000116687	-1.45392	-2.27904e-10
146817479	rs62168236	5.78621e-11	-0.34408	-1.29828	0.00032693	0.964098	-1.29097	0.000233629	0.531785	-1.29146
146817929	rs115058441	2.23499e-10	-0.291019	-2.27904e-10	0.000127928	-1.26515	-2.27904e-10	0.000143024	-1.2504	-2.27904e-10
146818274	rs62168237	2.86802e-11	-1.30851	-1.03571	3.39208e-05	-1.71107	-0.88152	3.56353e-05	-1.76113	-0.878948
146818483	rs10194436	2.35047e-11	-1.70105	-0.842173	3.52329e-05	-1.82221	-0.732423	3.88298e-05	-1.82388	-0.730347
146818787	rs116195121	1.62264e-10	-0.611199	-2.27904e-10	0.000183741	-0.903091	-2.27904e-10	0.000191943	-0.956216	-2.27904e-10
146819627	rs72853102	1.22788e-09	1.41262	-2.27904e-10	0.0164009	3.58847	-2.27904e-10	0.00723062	2.67267	-2.27904e-10
146819721	rs7583107	3.05835e-11	-1.06882	-1.21115	0.000202669	0.450026	-1.25507	0.00018494	0.259198	-1.25258
146820232	rs4662453	6.03946e-11	-0.305522	-1.294	0.000342776	1.01688	-1.29642	0.000243961	0.580333	-1.29674
146820848	rs112805521	7.29546e-11	-1.41059	-2.27904e-10	9.77201e-05	-1.53451	-2.27904e-10	0.000102144	-1.58704	-2.27904e-10
146820861	rs62168238	2.94219e-11	-1.36764	-0.951042	3.46041e-05	-1.80188	-0.770763	3.73937e-05	-1.82446	-0.76745
146820979	rs1399670	3.0843e-11	-1.03295	-1.23856	0.000217105	0.540189	-1.27643	0.00019835	0.351396	-1.27478
146821369	rs115825674	1.78469e-10	-0.516012	-2.27904e-10	0.00351388	2.04786	-2.27904e-10	0.00355848	1.96367	-2.27904e-10
146821715	rs13406627	2.36579e-11	-1.70042	-0.836308	3.58464e-05	-1.82067	-0.716703	3.94925e-05	-1.82225	-0.715053
146822092	rs144995670	1.89184e-10	-0.457705	-2.27904e-10	0.000196352	-0.836707	-2.27904e-10	0.000206145	-0.884834	-2.27904e-10
146822117	rs151274050	1.78597e-10	-0.515294	-2.27904e-10	0.000186981	-0.88561	-2.27904e-10	0.000196545	-0.932523	-2.27904e-10
146822166	rs12691728	1.66901e-11	-1.74639	-1.13922	3.00955e-05	-1.62352	-1.08872	3.248e-05	-1.64536	-1.08743
146822623	rs12991309	3.38171e-11	-1.05416	-1.1253	0.00023609	0.481293	-1.1337	0.000217302	0.297314	-1.12944
146822752	rs75588797	1.89184e-10	-0.457705	-2.27904e-10	0.000196352	-0.836707	-2.27904e-10	0.000206145	-0.884834	-2.27904e-10
146822909	rs12612023	5.86872e-11	-0.332114	-1.29609	0.000305644	0.899771	-1.29397	0.000222397	0.485418	-1.29437
146823738	rs115778325	1.89184e-10	-0.457705	-2.27904e-10	0.000196352	-0.836707	-2.27904e-10	0.000206145	-0.884834	-2.27904e-10
146824476	rs1515230	2.94658e-11	-1.08789	-1.2293	0.000198505	0.444735	-1.27054	0.000182103	0.259862	-1.2687
146824749	rs190546483	2.7649e-10	-0.078251	-2.27904e-10	0.00142323	1.14406	-2.27904e-10	0.0017518	1.25499	-2.27904e-10
146824808	rs1399669	5.98584e-11	-0.313288	-1.29516	0.000339472	1.00619	-1.29541	0.00024418	0.58026	-1.29577
146824868	rs16825985	3.01619e-11	-1.26624	-1.02761	3.4632e-05	-1.7005	-0.871342	3.63025e-05	-1.75279	-0.868738
146825519	rs9653172	2.52946e-11	-1.6828	-0.787032	3.73182e-05	-1.82593	-0.67121	4.11529e-05	-1.8271	-0.669025
146825659	rs9653188	2.35538e-11	-1.70105	-0.840087	3.53148e-05	-1.82221	-0.730101	3.89203e-05	-1.82388	-0.728021
146826073	rs79659989	1.75792e-10	-0.531122	-2.27904e-10	0.000184491	-0.899017	-2.27904e-10	0.000193993	-0.945591	-2.27904e-10
146826111	rs1399668	5.93038e-11	-0.324366	-1.29339	0.000322389	0.956025	-1.29688	0.000233544	0.537134	-1.29718
146826131	rs181046713	5.70285e-11	-1.65687	-2.27904e-10	0.000100342	-1.50803	-2.27904e-10	0.000117082	-1.45054	-2.27904e-10
146826330	rs113670103	5.15653e-11	-1.75758	-2.27904e-10	7.32461e-05	-1.82279	-2.27904e-10	8.0793e-05	-1.82152	-2.27904e-10
146826718	rs12691729	1.08147e-10	0.236764	-1.25369	0.000364148	0.927696	-1.14675	0.000269012	0.529738	-1.1484
146826887	rs6740391	3.03499e-11	-1.26852	-1.01911	3.53156e-05	-1.69159	-0.860699	3.69371e-05	-1.74614	-0.858063
146826954	rs6740495	3.00586e-11	-1.07467	-1.22261	0.000204039	0.467839	-1.26615	0.000187025	0.28201	-1.26418
146827059	rs150083657	1.51771e-10	-0.678052	-2.27904e-10	0.000440104	-0.0296068	-2.27904e-10	0.000483416	-0.0325381	-2.27904e-10
146827132	rs76787793	8.39258e-11	-1.47939e-10	-1.27049	0.000128339	-1.47939e-10	-1.26194	0.000141398	-1.47939e-10	-1.26183
146827151	rs11693608	1.10387e-10	0.261928	-1.25836	0.000371684	0.956753	-1.15533	0.000273996	0.556622	-1.15692
146827170	rs6714937	2.93268e-11	-1.101	-1.22093	0.000195065	0.421745	-1.26503	0.000179147	0.237829	-1.26304
146827466	rs6744075	3.04341e-11	-1.26852	-1.01634	3.54381e-05	-1.69159	-0.857238	3.70655e-05	-1.74614	-0.854593
146827884	rs116410571	1.49363e-10	-0.694047	-2.27904e-10	0.000160855	-1.03611	-2.27904e-10	0.000169752	-1.07908	-2.27904e-10
146828008	rs76053126	5.06345e-11	-1.77579	-2.27904e-10	7.69063e-05	-1.77403	-2.27904e-10	8.50092e-05	-1.77066	-2.27904e-10
146828192	rs115251267	9.35707e-11	-1.16171	-2.27904e-10	9.41611e-05	-1.57161	-2.27904e-10	0.000102916	-1.5795	-2.27904e-10
146829011	rs12691730	2.39751e-11	-1.68548	-0.837927	3.52847e-05	-1.82547	-0.727698	3.89038e-05	-1.82671	-0.725613
146829048	rs75027796	3.01753e-11	-1.26852	-1.02488	3.50614e-05	-1.69159	-0.867922	3.66704e-05	-1.74614	-0.865309
146829207	rs12691731	2.93766e-11	-1.101	-1.21923	0.000195286	0.421745	-1.2639	0.000179356	0.237829	-1.26187
146829524	rs16825994	3.0212e-11	-1.07467	-1.21752	0.000204734	0.467839	-1.26274	0.00018768	0.28201	-1.26069
146830314	rs6727345	2.79296e-11	-1.44905	-0.921693	3.52484e-05	-1.81349	-0.740713	3.83617e-05	-1.82862	-0.73774
146830508	rs13387807	2.40591e-11	-1.67982	-0.840087	3.51674e-05	-1.8264	-0.730101	3.878e-05	-1.82749	-0.728021
146830541	rs7604349	5.8169e-11	-0.348761	-1.28831	0.000307366	0.910869	-1.29945	0.000223153	0.494045	-1.2996
146830647	rs7577806	5.82782e-11	-0.348761	-1.28644	0.00030727	0.910869	-1.29976	0.000223091	0.494045	-1.29988
146831133	rs1515251	1.06882e-10	0.236764	-1.26546	0.000356208	0.927696	-1.1688	0.000263179	0.529738	-1.17032
146831280	rs1515250	6.01233e-11	-0.313288	-1.29074	0.000338464	1.00619	-1.29839	0.000243487	0.58026	-1.29861
146831738	rs72854321	5.92192e-11	-0.332579	-1.2866	0.000329204	0.979784	-1.29972	0.00023734	0.555926	-1.29985
146831752	rs193208103	6.74919e-11	-1.48842	-2.27904e-10	9.75593e-05	-1.53616	-2.27904e-10	0.000105733	-1.5525	-2.27904e-10
146831779	rs569766969	9.92405e-11	-1.47939e-10	-1.10288	0.000137667	-1.47939e-10	-1.19178	0.000151836	-1.47939e-10	-1.19061
146831878	rs145224905	1.78597e-10	-0.515294	-2.27904e-10	0.000186981	-0.88561	-2.27904e-10	0.000196545	-0.932523	-2.27904e-10
146832192	rs55662847	5.92724e-11	-0.332579	-1.2857	0.000329146	0.979784	-1.2999	0.000237303	0.555926	-1.3
146832747	rs56109234	6.03202e-11	-0.313288	-1.28747	0.00033808	1.00619	-1.29952	0.000243231	0.58026	-1.29966
146832762	rs142494270	2.81596e-11	-1.41537	-0.947163	3.44297e-05	-1.80593	-0.771773	3.72837e-05	-1.82598	-0.768883
146832785	rs56130419	6.03202e-11	-0.313288	-1.28747	0.00033808	1.00619	-1.29952	0.000243231	0.58026	-1.29966
146832840	rs56125511	5.95628e-11	-0.329573	-1.28382	0.000315261	0.936949	-1.30017	0.000228435	0.518065	-1.30023
146833874	rs117713667	8.28883e-11	-1.47939e-10	-1.28293	0.000131241	-1.47939e-10	-1.23958	0.000144494	-1.47939e-10	-1.24017
146835248	rs17491258	5.7481e-11	-0.348761	-1.30021	0.000311983	0.910869	-1.28454	0.000226413	0.494045	-1.2851
146835367	rs10192084	2.10125e-11	-1.43	-1.22531	0.000164385	0.233666	-1.24808	0.000153819	0.0682982	-1.24594
146835525	rs35890958	1.67993e-11	-1.7545	-1.12458	3.02117e-05	-1.6364	-1.07198	3.26303e-05	-1.65753	-1.07064
146835662	rs1515248	6.07895e-11	-0.313288	-1.27972	0.000337798	1.00619	-1.30036	0.000243066	0.58026	-1.30034
146835750	rs1515247	6.07895e-11	-0.313288	-1.27972	0.000337798	1.00619	-1.30036	0.000243066	0.58026	-1.30034
146835908	rs1515246	1.11153e-10	0.284935	-1.27445	0.000369823	0.983298	-1.18689	0.000272137	0.581192	-1.1883
146835932	rs10496995	2.88684e-11	-1.43616	-0.901516	3.62215e-05	-1.81072	-0.71624	3.93482e-05	-1.82776	-0.713203
146835995	rs77214700	5.80659e-11	-1.63885	-2.27904e-10	0.000102823	-1.48361	-2.27904e-10	0.000120224	-1.42406	-2.27904e-10
146836052	rs2035788	6.10405e-11	-0.310263	-1.27862	0.000323576	0.96315	-1.30033	0.000234	0.542206	-1.3003
146836258	rs10195265	1.67808e-11	-1.75684	-1.12335	3.01408e-05	-1.64015	-1.07058	3.25607e-05	-1.66107	-1.06924
146837224	rs2035789	6.12939e-11	-0.313288	-1.27146	0.000338054	1.00619	-1.2996	0.000243283	0.58026	-1.29945
146837272	rs2172113	2.47674e-11	-1.67156	-0.81934	3.59471e-05	-1.82754	-0.707034	3.96498e-05	-1.82842	-0.704912
146837295	rs1040140	2.48918e-11	-1.66875	-0.817135	3.60233e-05	-1.82787	-0.704585	3.97369e-05	-1.82868	-0.702459
146837554	rs115640895	1.83277e-10	-0.489429	-2.27904e-10	0.000191129	-0.863669	-2.27904e-10	0.000200795	-0.911131	-2.27904e-10
146837936	rs6721560	3.11692e-11	-1.07467	-1.18632	0.000209252	0.467839	-1.24092	0.000191922	0.28201	-1.23834
146838080	rs138597625	1.08302e-10	-1.47939e-10	-1.0155	0.000224037	-1.47939e-10	-0.704806	0.000246537	-1.47939e-10	-0.705902
146838116	rs13422402	2.48918e-11	-1.66875	-0.817135	3.60233e-05	-1.82787	-0.704585	3.97369e-05	-1.82868	-0.702459
146838927	rs11691697	6.07121e-11	-0.329573	-1.26471	0.000315879	0.936949	-1.29821	0.000228953	0.518065	-1.29796
146839172	rs12329220	2.50835e-11	-1.66307	-0.815146	3.60818e-05	-1.82845	-0.702377	3.98071e-05	-1.82912	-0.700247
146839537	rs59126787	6.28301e-11	-0.293876	-1.26612	0.000347507	1.03271	-1.29854	0.000249589	0.604716	-1.29832
146839548	rs13401109	2.50835e-11	-1.66307	-0.815146	3.60818e-05	-1.82845	-0.702377	3.98071e-05	-1.82912	-0.700247
146839632	rs36049952	3.60788e-11	-1.0763	-1.03842	0.000257524	0.483212	-1.04872	0.000237429	0.299944	-1.04349
146840586	rs13404882	1.12755e-10	0.308066	-1.28327	0.000372501	1.00997	-1.20634	0.000273602	0.605885	-1.20763
146840722	rs139189275	1.33055e-10	-1.47939e-10	-0.809663	0.000191054	-1.47939e-10	-0.864062	0.000210234	-1.47939e-10	-0.865194
146840817	rs76236372	9.93992e-11	-1.47939e-10	-1.10128	0.000133045	-1.47939e-10	-1.22593	0.000146569	-1.47939e-10	-1.22592
146841881	rs148861244	9.68649e-11	-1.47939e-10	-1.12711	0.000145458	-1.47939e-10	-1.13673	0.00016004	-1.47939e-10	-1.13799
146842232	rs7609368	6.03354e-11	-0.332579	-1.26793	0.000329238	0.979784	-1.29962	0.00023743	0.555926	-1.29947
146842871	rs28501592	2.73185e-11	-1.62976	-0.763099	3.81664e-05	-1.82992	-0.644744	4.21442e-05	-1.8298	-0.642513
146842884	rs115382054	1.81364e-10	-0.499917	-2.27904e-10	0.000189435	-0.872571	-2.27904e-10	0.00019906	-0.91981	-2.27904e-10
146842893	rs6705103	2.76424e-11	-1.42236	-0.958712	3.38897e-05	-1.80758	-0.785922	3.67344e-05	-1.82663	-0.783072
146842965	rs56832839	5.07842e-11	-1.77284	-2.27904e-10	7.52476e-05	-1.79583	-2.27904e-10	8.28953e-05	-1.79584	-2.27904e-10
146843027	rs80224637	5.02904e-11	-1.78261	-2.27904e-10	7.2805e-05	-1.82883	-2.27904e-10	8.0247e-05	-1.82831	-2.27904e-10
146843043	rs56161088	6.14764e-11	-1.58177	-2.27904e-10	0.000123733	-1.29849	-2.27904e-10	0.000123232	-1.39935	-2.27904e-10
146843239	rs13013932	2.73405e-11	-1.62661	-0.765442	3.62902e-05	-1.8299	-0.69517	4.00957e-05	-1.82972	-0.69243
146843546	rs111485701	8.75155e-11	-1.22861	-2.27904e-10	0.000111381	-1.40366	-2.27904e-10	0.00011492	-1.46918	-2.27904e-10
146844029	rs11692385	3.88506e-11	-1.01784	-1.02286	0.000403756	0.988205	-1.10401	0.000354954	0.756943	-1.09837
146844339	rs28589859	2.58998e-11	-1.70496	-0.741229	3.94404e-05	-1.82122	-0.620607	4.34705e-05	-1.823	-0.618336
146844384	rs114414387	5.20342e-11	-1.74852	-2.27904e-10	9.05405e-05	-1.61082	-2.27904e-10	0.000102892	-1.57974	-2.27904e-10
146844737	rs62168247	2.57855e-11	-1.38026	-1.07035	2.95582e-05	-1.79694	-0.933319	3.18465e-05	-1.82191	-0.930581
146845035	rs1109425	2.55272e-11	-1.40122	-1.05947	2.98024e-05	-1.80243	-0.9196	3.22048e-05	-1.82449	-0.916812
146845752	rs10184782	4.80472e-11	-1.82824	-2.27904e-10	7.42778e-05	-1.80881	-2.27904e-10	8.13688e-05	-1.81442	-2.27904e-10
146845933	rs873627	2.61594e-11	-1.69736	-0.738853	3.94702e-05	-1.82308	-0.617988	4.35128e-05	-1.82465	-0.615713
146846750	rs115820951	1.15792e-09	1.35396	-2.27904e-10	0.000239033	-0.640017	-2.27904e-10	0.000229599	-0.777081	-2.27904e-10
146846989	rs34334946	2.62833e-11	-1.69478	-0.736711	3.95409e-05	-1.82366	-0.615627	4.35941e-05	-1.82515	-0.613347
146847262	rs7588984	2.60636e-11	-1.37292	-1.06697	2.97445e-05	-1.79493	-0.929048	3.20155e-05	-1.8209	-0.926294
146847295	rs147031734	1.61534e-10	-0.615709	-2.27904e-10	0.000171779	-0.970411	-2.27904e-10	0.00018096	-1.01514	-2.27904e-10
146847336	rs80147867	1.73143e-10	-0.546308	-2.27904e-10	0.000182135	-0.911867	-2.27904e-10	0.000191579	-0.958114	-2.27904e-10
146847479	rs56875377	6.52666e-11	-1.52194	-2.27904e-10	7.39274e-05	-1.81353	-2.27904e-10	8.13638e-05	-1.81448	-2.27904e-10
146847497	rs116803092	1.64563e-10	-0.597134	-2.27904e-10	0.000174486	-0.954772	-2.27904e-10	0.000183737	-0.999911	-2.27904e-10
146848053	rs62168248	2.57626e-11	-1.38026	-1.07124	2.9525e-05	-1.79694	-0.934443	3.18106e-05	-1.82191	-0.931709
146848057	rs4662454	3.34208e-11	-1.00327	-1.18797	0.000277578	0.769078	-1.25959	0.000256203	0.589543	-1.25699
146848560	rs10194432	2.64739e-11	-1.68954	-0.734727	3.95851e-05	-1.82472	-0.61344	4.36492e-05	-1.82607	-0.611157
146848572	rs116656677	1.17718e-09	1.37045	-2.27904e-10	0.000241457	-0.629927	-2.27904e-10	0.000231789	-0.767588	-2.27904e-10
146849080	rs13391956	1.86437e-11	-1.74789	-1.02702	3.40708e-05	-1.6259	-0.962276	3.67875e-05	-1.64761	-0.960646
146849306	rs76195799	1.30731e-09	-1.47939e-10	1.4753	0.00188272	-1.47939e-10	1.42385	0.00206679	-1.47939e-10	1.42034
146849357	rs139964357	1.05276e-10	-1.47939e-10	-1.04384	0.000214972	-1.47939e-10	-0.746109	0.000236571	-1.47939e-10	-0.747165
146849522	rs192581515	6.23637e-11	-1.56744	-2.27904e-10	8.96548e-05	-1.62065	-2.27904e-10	9.77664e-05	-1.63083	-2.27904e-10
146849591	rs10197939	2.66156e-11	-1.6842	-0.734727	3.95469e-05	-1.82569	-0.61344	4.36132e-05	-1.8269	-0.611157
146849925	rs992903	5.95371e-11	-0.388995	-1.22483	0.000605201	1.56779	-1.27885	0.000532222	1.34079	-1.27714
146850239	rs13013757	2.76675e-11	-1.69217	-0.687995	4.16949e-05	-1.8242	-0.562036	4.59762e-05	-1.82562	-0.559669
146850251	rs142515488	9.10906e-11	-1.47939e-10	-1.18857	0.000142693	-1.47939e-10	-1.15592	0.000156669	-1.47939e-10	-1.15928
146850382	rs75961083	1.38389e-10	-0.770359	-2.27904e-10	0.00102706	0.817836	-2.27904e-10	0.000893022	0.581197	-2.27904e-10
146850649	rs72999984	6.40544e-11	-1.54069	-2.27904e-10	7.3625e-05	-1.81763	-2.27904e-10	8.10415e-05	-1.81845	-2.27904e-10
146850674	rs12611909	6.09503e-11	-0.330546	-1.25982	0.000321499	0.95527	-1.29889	0.000232573	0.534439	-1.29865
146850814	rs12621488	6.09486e-11	-0.327523	-1.26287	0.000307875	0.912499	-1.29942	0.000223817	0.496643	-1.29923
146851244	rs66532308	2.74789e-11	-1.68688	-0.700123	4.11013e-05	-1.82522	-0.575358	4.53271e-05	-1.8265	-0.573012
146851448	rs35585393	2.75527e-11	-1.6842	-0.700123	4.10819e-05	-1.82569	-0.575358	4.5309e-05	-1.8269	-0.573012
146852649	rs1826267	6.11026e-11	-0.370468	-1.2174	0.00062517	1.59621	-1.2748	0.000549335	1.36824	-1.27295
146853654	rs11902246	5.66544e-11	-1.67014	0.00668579	8.56182e-05	-1.82771	0.160987	9.44781e-05	-1.82855	0.163505
146854215	rs1491125	3.49559e-11	-0.975277	-1.17106	0.000294707	0.818537	-1.24917	0.000271627	0.637272	-1.24626
146854967	rs74576713	2.44863e-11	-1.42929	-1.07302	2.91001e-05	-1.80918	-0.936691	3.15705e-05	-1.82723	-0.933966
146855424	rs62169485	2.47598e-11	-1.40833	-1.08288	2.88821e-05	-1.80421	-0.949188	3.12383e-05	-1.82526	-0.94651
146855992	rs11675490	6.12904e-11	-0.327523	-1.25728	0.000308197	0.912499	-1.29838	0.000224071	0.496643	-1.2981
146856353	rs68171028	2.72655e-11	-1.67573	-0.719071	4.11237e-05	-1.82699	-0.57304	4.52955e-05	-1.82798	-0.572227
146856401	rs78016003	2.48774e-11	-1.40122	-1.08525	2.88464e-05	-1.80243	-0.952204	3.11679e-05	-1.82449	-0.949537
146857571	rs13025579	2.75584e-11	-1.66731	-0.716809	3.98979e-05	-1.82803	-0.602268	4.40181e-05	-1.8288	-0.600015
146857861	rs114235739	1.14209e-10	-0.962398	-2.27904e-10	0.000337552	-0.294898	-2.27904e-10	0.000375308	-0.285669	-2.27904e-10
146858023	rs77828943	1.80754e-10	-0.503288	-2.27904e-10	0.000188894	-0.875431	-2.27904e-10	0.000198505	-0.922598	-2.27904e-10
146858851	rs1602444	2.28969e-11	-1.48831	-1.08111	2.83626e-05	-1.8208	-0.950752	3.10438e-05	-1.82991	-0.94811
146858890	rs1602445	6.20736e-11	-0.370468	-1.20164	0.000630858	1.59621	-1.26574	0.000554498	1.36824	-1.26359
146859395	rs1907444	6.06665e-11	-0.388995	-1.20604	0.000611598	1.56779	-1.26833	0.000538045	1.34079	-1.26626
146859436	rs1907445	5.74258e-11	-0.386652	-1.26328	0.000284159	0.832404	-1.29949	0.000207895	0.422917	-1.2993
146859738	rs545488654	1.04197e-10	-1.47939e-10	-1.05415	0.000200992	-1.47939e-10	-0.813351	0.000220916	-1.47939e-10	-0.815631
146860144	rs11681759	5.69334e-11	-0.395264	-1.26328	0.000289371	0.850579	-1.29949	0.000211845	0.44174	-1.2993
146860444	rs78350937	2.3907e-11	-1.43616	-1.09009	2.83259e-05	-1.81072	-0.962119	3.07575e-05	-1.82776	-0.959521
146860625	rs2201049	5.35449e-11	-0.451202	-1.2687	0.000267841	0.773913	-1.30014	0.000197272	0.371206	-1.30004
146861815	rs2101608	8.62e-11	-1.47939e-10	-1.24375	0.000154896	-1.47939e-10	-1.07386	0.000170524	-1.47939e-10	-1.07454
146862085	rs11891325	8.99916e-11	-1.47939e-10	-1.20071	0.000167495	-1.47939e-10	-0.995666	0.000184208	-1.47939e-10	-0.997347
146862268	rs62169487	4.47568e-11	-0.72472	-1.17446	0.000168715	0.279863	-1.26827	0.000128861	-0.0875298	-1.26715
146862355	rs2172112	6.73555e-11	-0.571705	-0.918735	0.000496016	1.10237	-1.01238	0.000446595	0.894005	-1.00577
146864959	rs2130857	8.17922e-11	-1.47939e-10	-1.29624	0.000128602	-1.47939e-10	-1.25989	0.000141538	-1.47939e-10	-1.26084
146865947	rs115262951	9.15106e-11	-1.47939e-10	-1.18397	0.000155231	-1.47939e-10	-1.07171	0.000170619	-1.47939e-10	-1.07398
146866555	rs12465919	1.79369e-11	-1.75707	-1.05649	2.34333e-05	-1.79734	-1.16512	2.65784e-05	-1.76649	-1.16683
146867896	rs12467138	4.51215e-11	-1.46318	-0.427889	9.92279e-05	-1.23567	-0.28353	0.000105541	-1.27315	-0.281165
146869281	rs73001885	5.45505e-11	-1.7013	-2.27904e-10	7.71111e-05	-1.77137	-2.27904e-10	8.4689e-05	-1.77443	-2.27904e-10
146871256	rs12691732	4.98332e-11	-1.28116	-0.510581	8.49724e-05	-1.26866	-0.405629	9.15771e-05	-1.29049	-0.405741
146872167	rs12691733	4.91516e-11	-1.29806	-0.507452	8.3811e-05	-1.28575	-0.402299	9.03559e-05	-1.30725	-0.402411
146873134	rs13395885	5.10803e-11	-1.23319	-0.53384	8.70138e-05	-1.22015	-0.430397	9.36898e-05	-1.24292	-0.430507
146873227	rs12691735	1.34559e-11	-1.82366	-1.27734	2.33974e-05	-1.6641	-1.29989	2.74229e-05	-1.60223	-1.29981
146873891	rs10178081	1.35729e-11	-1.82273	-1.26962	2.32789e-05	-1.66872	-1.30035	2.72599e-05	-1.60764	-1.30036
146873943	rs10190602	1.35592e-11	-1.82173	-1.27163	2.31736e-05	-1.67326	-1.30034	2.71155e-05	-1.61299	-1.30032
146875357	rs6731756	1.81501e-11	-1.50185	-1.2999	2.05115e-05	-1.80599	-1.28964	2.22159e-05	-1.82367	-1.28893
146876582	rs10928278	1.83504e-11	-1.8149	-0.975868	2.50739e-05	-1.7905	-1.10429	2.84448e-05	-1.75911	-1.10634
146876922	rs62169493	6.59755e-11	-0.9764	-0.534742	0.000190189	-0.0740673	-0.794533	0.000150708	-0.40769	-0.790378
146877019	rs62169494	4.99322e-11	-1.78976	-2.27904e-10	7.31066e-05	-1.8247	-2.27904e-10	8.1003e-05	-1.81893	-2.27904e-10
146877099	rs222829	1.95522e-11	-1.68517	-1.04217	3.74654e-05	-1.53208	-0.961122	4.02546e-05	-1.55844	-0.959755
146877362	rs74571772	5.69181e-11	-1.65881	-2.27904e-10	0.000102579	-1.48599	-2.27904e-10	0.000110593	-1.50755	-2.27904e-10
146877806	rs10490593	5.9792e-11	-0.665458	-0.944095	0.000424529	0.96354	-1.02918	0.000385092	0.762647	-1.02258
146878344	rs222828	1.92706e-11	-1.68675	-1.0551	3.68296e-05	-1.53435	-0.975962	3.95743e-05	-1.56061	-0.974625
146878442	rs222827	1.85975e-11	-1.70015	-1.07724	3.52108e-05	-1.55375	-1.00151	3.78668e-05	-1.57911	-1.00023
146878532	rs222826	1.9275e-11	-1.68517	-1.05645	3.6856e-05	-1.53208	-0.977522	3.95985e-05	-1.55844	-0.976189
146878881	rs4277465	4.16534e-11	-0.794018	-1.17702	0.0001524	0.183689	-1.2738	0.00011744	-0.174828	-1.27266
146878893	rs7579316	3.91078e-11	-0.809808	-1.22429	0.000146445	0.161651	-1.29162	0.000113018	-0.194802	-1.29107
146879189	rs1986285	7.78133e-11	-0.84654	-0.499573	0.000225536	0.109873	-0.808009	0.000176887	-0.236467	-0.801434
146879193	rs222825	1.31114e-11	-1.82696	-1.29998	2.14274e-05	-1.77862	-1.27333	2.33928e-05	-1.78703	-1.27395
146879212	rs7424648	1.96686e-11	-1.65535	-1.06606	2.30598e-05	-1.82948	-1.14904	2.54985e-05	-1.82494	-1.14985
146879269	rs62169495	1.83564e-11	-1.68927	-1.10118	2.2493e-05	-1.82981	-1.1736	2.50102e-05	-1.82	-1.17413
146880791	rs2552540	2.11211e-11	-1.55859	-1.09157	4.20734e-05	-1.35908	-1.01813	4.48876e-05	-1.39237	-1.01688
146880933	rs170318	8.50153e-11	-1.47939e-10	-1.25759	0.000140902	-1.47939e-10	-1.16855	0.000155031	-1.47939e-10	-1.16979
146882415	rs56075542	8.27146e-11	-0.791099	-0.49393	0.000251947	0.151758	-0.739156	0.000196278	-0.201219	-0.732665
146882435	rs116517278	1.85178e-10	-0.479107	-2.27904e-10	0.0040251	2.18369	-2.27904e-10	0.00409047	2.103	-2.27904e-10
146883343	rs55726321	1.87011e-10	-0.469259	-2.27904e-10	0.000411533	-0.0967276	-2.27904e-10	0.000318935	-0.448428	-2.27904e-10
146883742	rs73003718	4.94502e-11	-1.79946	-2.27904e-10	7.27396e-05	-1.82973	-2.27904e-10	8.01216e-05	-1.82987	-2.27904e-10
146883892	rs114539691	7.46521e-11	-1.38759	-2.27904e-10	0.000256574	-0.569199	-2.27904e-10	0.00024301	-0.720313	-2.27904e-10
146883893	rs17789657	5.23001e-11	-0.79444	-0.948986	0.000327461	0.713644	-1.03889	0.000300695	0.52514	-1.03246
146885247	rs75337516	5.78075e-11	-1.64331	-2.27904e-10	0.000129591	-1.25224	-2.27904e-10	0.000148936	-1.2099	-2.27904e-10
146885474	rs222824	2.6237e-11	-1.5732	-0.860059	5.39609e-05	-1.37839	-0.749972	5.76295e-05	-1.41098	-0.748399
146885736	rs222822	1.30814e-11	-1.82903	-1.30021	2.77456e-05	-1.51526	-1.27828	3.41564e-05	-1.40435	-1.27811
146886278	rs222821	9.48633e-11	-1.47939e-10	-1.14799	0.000167473	-1.47939e-10	-0.995793	0.0001845	-1.47939e-10	-0.995768
146886481	rs222820	2.66096e-11	-1.54406	-0.87509	5.5137e-05	-1.34	-0.766793	5.88028e-05	-1.37398	-0.765243
146886565	rs222819	2.65406e-11	-1.54846	-0.873292	5.49309e-05	-1.34576	-0.764779	5.85952e-05	-1.37954	-0.763227
146886714	rs222817	2.65571e-11	-1.54406	-0.877063	5.50153e-05	-1.34	-0.769003	5.86728e-05	-1.37398	-0.767457
146886776	rs28595092	7.04948e-11	-0.871405	-0.573481	0.00021426	0.0402268	-0.789655	0.000168694	-0.30218	-0.783147
146887156	rs73005846	4.81963e-11	-1.82514	-2.27904e-10	7.33412e-05	-1.8215	-2.27904e-10	8.08974e-05	-1.82023	-2.27904e-10
146887309	rs73005848	5.82606e-11	-1.6355	-2.27904e-10	0.000105993	-1.45325	-2.27904e-10	0.000114158	-1.47583	-2.27904e-10
146888013	rs16826023	5.92582e-11	-1.61852	-2.27904e-10	0.000110261	-1.41377	-2.27904e-10	0.000118892	-1.4352	-2.27904e-10
146888064	rs222816	1.39557e-11	-1.79172	-1.27282	3.01825e-05	-1.40975	-1.2996	3.74217e-05	-1.29153	-1.29963
146888708	rs61049169	6.71123e-11	-0.902027	-0.592031	0.000204015	-0.00264417	-0.795779	0.000161268	-0.340904	-0.789445
146888852	rs222815	2.58218e-11	-1.55353	-0.895679	5.32135e-05	-1.35242	-0.789885	5.67745e-05	-1.38596	-0.788369
146889404	rs11680349	1.61743e-11	-1.81925	-1.09775	2.7916e-05	-1.61616	-1.17126	3.36559e-05	-1.52602	-1.17121
146889604	rs17733267	7.87646e-11	-0.85591	-0.478051	0.000233356	0.0618455	-0.725897	0.00018336	-0.282634	-0.71933
146889665	rs17789747	7.84279e-11	-0.886777	-0.451468	0.000228538	0.0187302	-0.703644	0.000180343	-0.321603	-0.696951
146889692	rs7561412	1.74893e-11	-1.67866	-1.16018	2.12865e-05	-1.82968	-1.22887	2.3685e-05	-1.81878	-1.22979
146889974	rs222814	1.97727e-11	-1.55135	-1.16477	3.89603e-05	-1.34956	-1.10452	4.15434e-05	-1.3832	-1.10348
146890581	rs222813	1.97382e-11	-1.54894	-1.16893	3.88887e-05	-1.3464	-1.10952	4.14619e-05	-1.38015	-1.10849
146890823	rs222812	1.97421e-11	-1.54674	-1.17093	3.89068e-05	-1.34351	-1.11193	4.14767e-05	-1.37737	-1.11092
146890894	rs75062136	5.69181e-11	-1.65881	-2.27904e-10	0.000102579	-1.48599	-2.27904e-10	0.000110593	-1.50755	-2.27904e-10
146891073	rs222811	1.94177e-11	-1.56122	-1.17302	3.95678e-05	-1.32415	-1.11446	4.21327e-05	-1.35915	-1.11344
146891701	rs222810	1.38965e-11	-1.82903	-1.23977	2.73224e-05	-1.51526	-1.29365	3.36251e-05	-1.40435	-1.29379
146891745	rs13032210	4.89087e-11	-1.81047	-2.27904e-10	7.71796e-05	-1.77048	-2.27904e-10	8.42015e-05	-1.7802	-2.27904e-10
146893190	rs222809	1.965e-11	-1.53988	-1.18247	3.87129e-05	-1.33453	-1.12592	4.12553e-05	-1.3687	-1.12494
146893368	rs116689858	2.28307e-10	-0.269732	-2.27904e-10	0.000304621	-0.39755	-2.27904e-10	0.000333701	-0.403169	-2.27904e-10
146893463	rs71430040	3.66263e-11	-1.02647	-1.07318	0.00017072	0.167582	-1.14418	0.000157981	-0.0117436	-1.13919
146893584	rs569092864	9.27719e-11	-1.47939e-10	-1.17028	0.000137887	-1.47939e-10	-1.19018	0.000151809	-1.47939e-10	-1.19079
146894079	rs150840400	6.75936e-10	0.815674	-2.27904e-10	0.000185493	-0.893602	-2.27904e-10	0.000179964	-1.02066	-2.27904e-10
146894276	rs78630037	5.27528e-11	-1.73481	-2.27904e-10	9.22359e-05	-1.59227	-2.27904e-10	0.000101118	-1.59713	-2.27904e-10
146894290	rs222808	1.56818e-11	-1.78257	-1.16535	3.24606e-05	-1.38055	-1.25604	4.03874e-05	-1.25854	-1.25636
146895176	rs222806	8.81363e-11	-1.47939e-10	-1.22154	0.000139769	-1.47939e-10	-1.17663	0.000153959	-1.47939e-10	-1.17673
146895183	rs222805	1.98648e-11	-1.52133	-1.19015	3.92897e-05	-1.31037	-1.13528	4.18338e-05	-1.34538	-1.13433
146895254	rs222804	8.64448e-11	-1.47939e-10	-1.24092	0.000139349	-1.47939e-10	-1.17964	0.000153518	-1.47939e-10	-1.1796
146895299	rs222803	1.98555e-11	-1.52133	-1.19062	3.92671e-05	-1.31037	-1.13586	4.18097e-05	-1.34538	-1.13491
146895618	rs11673782	1.84013e-11	-1.81925	-0.968754	3.14126e-05	-1.61616	-1.05325	3.78641e-05	-1.52602	-1.05339
146895985	rs147725967	5.83398e-11	-1.63414	-2.27904e-10	7.54435e-05	-1.79323	-2.27904e-10	8.21726e-05	-1.80459	-2.27904e-10
146896025	rs142555987	3.99876e-10	0.29073	-2.27904e-10	0.000137341	-1.19415	-2.27904e-10	0.000136372	-1.29803	-2.27904e-10
146896867	rs10168205	8.31683e-11	-1.47939e-10	-1.27956	0.000147486	-1.47939e-10	-1.12289	0.000162511	-1.47939e-10	-1.12267
146897275	rs4407186	1.57753e-11	-1.75704	-1.18494	2.07854e-05	-1.82515	-1.25722	2.33063e-05	-1.80745	-1.25724
146897539	rs62169534	9.43899e-11	-0.589562	-0.563428	0.00030167	0.398632	-0.805916	0.000229888	0.02302	-0.798845
146897574	rs34708096	2.42911e-11	-1.53388	-0.97644	3.02971e-05	-1.78193	-0.923638	3.24422e-05	-1.81046	-0.923499
146897587	rs73005868	5.06226e-11	-1.77603	-2.27904e-10	7.305e-05	-1.82547	-2.27904e-10	8.05444e-05	-1.82461	-2.27904e-10
146898044	rs79587612	1.59756e-11	-1.74798	-1.18138	2.07556e-05	-1.82877	-1.25503	2.31349e-05	-1.81701	-1.25506
146898143	rs10928279	9.17788e-11	-0.624375	-0.556669	0.000289491	0.351885	-0.800377	0.000221531	-0.0195843	-0.793266
146898321	rs62169536	1.57396e-11	-1.82751	-1.11673	2.64086e-05	-1.6348	-1.20813	3.14346e-05	-1.55741	-1.2081
146898380	rs2009737	1.95106e-11	-1.49288	-1.23659	3.83614e-05	-1.27365	-1.19592	4.07679e-05	-1.30989	-1.19562
146898588	rs114224337	1.09866e-10	-1.47939e-10	-1.00116	0.000191527	-1.47939e-10	-0.861589	0.000210287	-1.47939e-10	-0.864939
146898951	rs73005874	4.99298e-11	-1.78981	-2.27904e-10	7.28142e-05	-1.82871	-2.27904e-10	8.02525e-05	-1.82824	-2.27904e-10
146899086	rs12471553	1.62466e-11	-1.82015	-1.09239	2.38931e-05	-1.78667	-1.15635	2.74662e-05	-1.7445	-1.15596
146900714	rs1981909	9.57357e-11	-0.554261	-0.584573	0.000313666	0.445866	-0.814155	0.000238088	0.0661113	-0.806886
146903445	rs7608515	8.88869e-11	-1.47939e-10	-1.21306	0.000171407	-1.47939e-10	-0.972579	0.000188883	-1.47939e-10	-0.972284
146903757	rs13029081	3.37343e-11	-1.19558	-0.986335	0.000139359	-0.079887	-1.09968	0.000128101	-0.267103	-1.0935
146903854	rs4662258	9.3412e-11	-0.554261	-0.609144	0.000307389	0.445866	-0.834368	0.000233288	0.0661113	-0.827251
146904089	rs13432440	1.58128e-11	-1.73531	-1.2043	2.04534e-05	-1.82976	-1.26871	2.27207e-05	-1.82141	-1.26873
146904651	rs61321901	4.94653e-11	-1.79915	-2.27904e-10	8.65222e-05	-1.65622	-2.27904e-10	9.49469e-05	-1.6601	-2.27904e-10
146905568	rs6753884	8.62194e-11	-1.47939e-10	-1.24353	0.000161086	-1.47939e-10	-1.03468	0.000177506	-1.47939e-10	-1.03441
146905687	rs6754006	8.60282e-11	-1.47939e-10	-1.24575	0.000135487	-1.47939e-10	-1.20774	0.000149299	-1.47939e-10	-1.20747
146905825	rs148566001	1.17044e-10	-1.47939e-10	-0.937877	0.000178772	-1.47939e-10	-0.930504	0.000197	-1.47939e-10	-0.930212
146906480	rs2161979	8.59725e-11	-1.47939e-10	-1.2464	0.000135373	-1.47939e-10	-1.20858	0.000149173	-1.47939e-10	-1.20831
146906634	rs12473657	3.58691e-11	-1.09268	-1.02787	0.000159572	0.0884597	-1.13258	0.000145283	-0.107803	-1.12693
146906697	rs117894645	8.15222e-11	-1.47939e-10	-1.29955	0.000123642	-1.47939e-10	-1.29923	0.000136229	-1.47939e-10	-1.29908
146906967	rs1469206	8.63754e-11	-1.47939e-10	-1.24172	0.000136197	-1.47939e-10	-1.20252	0.000150082	-1.47939e-10	-1.20223
146907023	rs74590948	5.63371e-11	-1.66907	-2.27904e-10	0.000102226	-1.48943	-2.27904e-10	0.000112363	-1.49168	-2.27904e-10
146908176	rs192929249	4.90686e-11	-1.80721	-2.27904e-10	7.27419e-05	-1.8297	-2.27904e-10	8.01235e-05	-1.82985	-2.27904e-10
146908467	rs142737096	5.09386e-11	-1.7698	-2.27904e-10	7.31895e-05	-1.82356	-2.27904e-10	8.07113e-05	-1.82254	-2.27904e-10
146908587	rs150749738	5.43113e-11	-1.70569	-2.27904e-10	9.68174e-05	-1.54379	-2.27904e-10	0.000106439	-1.54585	-2.27904e-10
146909036	rs186342901	3.34251e-10	-1.47939e-10	0.111466	0.000635668	-1.47939e-10	0.338059	0.000694114	-1.47939e-10	0.329221
146909136	rs139338360	9.36316e-11	-1.47939e-10	-1.16106	0.000156958	-1.47939e-10	-1.06064	0.000172865	-1.47939e-10	-1.0609
146909772	rs144390038	3.37775e-11	-1.14446	-1.03617	0.000145751	0.00436891	-1.13909	0.000133279	-0.187427	-1.13354
146910702	rs62169537	2.36742e-11	-1.49287	-1.04317	2.86767e-05	-1.76462	-0.995909	3.0529e-05	-1.79895	-0.995783
146910878	rs7370138	2.10557e-11	-1.62345	-1.0298	2.60383e-05	-1.74974	-1.10731	2.76402e-05	-1.78707	-1.10707
146910930	rs13028950	3.30437e-11	-1.14446	-1.05814	0.000143286	0.00436891	-1.15615	0.000130986	-0.187427	-1.1509
146911103	rs13023649	3.21075e-11	-1.15742	-1.07391	0.000138584	-0.016884	-1.16826	0.000126805	-0.207535	-1.16323
146911443	rs150362011	5.38745e-10	0.588817	-2.27904e-10	0.000160811	-1.03639	-2.27904e-10	0.000157921	-1.15132	-2.27904e-10
146911544	rs79407769	5.76391e-11	-1.64622	-2.27904e-10	0.000105645	-1.45654	-2.27904e-10	0.000116109	-1.45888	-2.27904e-10
146911643	rs16826041	2.4261e-11	-1.46786	-1.04369	2.8985e-05	-1.75337	-0.996474	3.07535e-05	-1.79106	-0.996349
146911838	rs16826044	2.37723e-11	-1.49957	-1.03233	2.86209e-05	-1.77836	-0.984119	3.06222e-05	-1.8077	-0.983991
146912163	rs4662457	8.44027e-11	-0.534638	-0.730188	0.00028599	0.472051	-0.932713	0.000216382	0.090019	-0.926389
146912197	rs2216929	3.0754e-11	-1.18298	-1.09142	0.000131113	-0.0590119	-1.18155	0.000120213	-0.247373	-1.17678
146912337	rs73005886	5.09778e-11	-1.76903	-2.27904e-10	7.3208e-05	-1.82331	-2.27904e-10	8.07332e-05	-1.82227	-2.27904e-10
146912534	rs117708791	8.16485e-11	-1.47939e-10	-1.298	0.000124924	-1.47939e-10	-1.28892	0.000137653	-1.47939e-10	-1.28868
146912930	rs73005889	5.0558e-11	-1.7773	-2.27904e-10	7.30236e-05	-1.82583	-2.27904e-10	8.05125e-05	-1.825	-2.27904e-10
146913228	rs17734111	7.47778e-11	-0.660598	-0.725306	0.000238404	0.27975	-0.922399	0.000183817	-0.0834889	-0.915987
146913332	rs12467509	2.12197e-11	-1.61166	-1.03384	2.61428e-05	-1.74233	-1.11071	2.7697e-05	-1.78161	-1.11048
146913405	rs17734150	8.16652e-11	-0.589562	-0.708235	0.000270482	0.398632	-0.915043	0.000205998	0.02302	-0.90857
146913534	rs62169538	7.84365e-11	-0.624375	-0.713761	0.000256981	0.351885	-0.919499	0.000196521	-0.0195843	-0.913062
146913635	rs59405086	8.52756e-11	-1.47939e-10	-1.25454	0.00015719	-1.47939e-10	-1.05916	0.00017321	-1.47939e-10	-1.05891
146914499	rs76823176	5.06406e-11	-1.77567	-2.27904e-10	7.30575e-05	-1.82537	-2.27904e-10	8.05534e-05	-1.82449	-2.27904e-10
146914508	rs80202878	4.97443e-11	-1.79353	-2.27904e-10	8.7658e-05	-1.64317	-2.27904e-10	9.61794e-05	-1.6472	-2.27904e-10
146916379	rs371291578	9.68292e-11	-1.47939e-10	-1.12748	0.000126517	-1.47939e-10	-1.27624	0.000139429	-1.47939e-10	-1.27586
146918180	rs188903201	6.16211e-11	-1.57942	-2.27904e-10	8.13646e-05	-1.71768	-2.27904e-10	9.00114e-05	-1.71348	-2.27904e-10
146918336	rs6742634	7.5711e-11	-0.643313	-0.730188	0.000247222	0.326381	-0.932713	0.000189467	-0.042809	-0.926389
146918340	rs185385216	8.16225e-11	-1.47939e-10	-1.29832	0.000130271	-1.47939e-10	-1.247	0.000143726	-1.47939e-10	-1.2455
146918805	rs75156540	9.59888e-11	-1.13619	-2.27904e-10	0.000120295	-1.32667	-2.27904e-10	0.000127062	-1.36874	-2.27904e-10
146919220	rs72858351	7.80415e-11	-0.60703	-0.736154	0.00025835	0.375198	-0.9375	0.000197128	0.00165692	-0.931217
146920116	rs73005897	4.98857e-11	-1.79069	-2.27904e-10	8.82174e-05	-1.63681	-2.27904e-10	9.67866e-05	-1.64091	-2.27904e-10
146920374	rs147905931	5.05183e-11	-1.77809	-2.27904e-10	7.78322e-05	-1.76206	-2.27904e-10	8.53531e-05	-1.76662	-2.27904e-10
146920620	rs144462112	5.23168e-11	-1.74311	-2.27904e-10	9.52884e-05	-1.55971	-2.27904e-10	0.000108536	-1.52633	-2.27904e-10
146920708	rs35837353	3.15993e-11	-1.17027	-1.07702	0.000135365	-0.0380109	-1.17063	0.000123996	-0.227517	-1.16565
146921137	rs73005898	4.88876e-11	-1.8109	-2.27904e-10	7.27813e-05	-1.82916	-2.27904e-10	8.01542e-05	-1.82946	-2.27904e-10
146921176	rs143435823	8.3068e-11	-1.47939e-10	-1.28077	0.000129878	-1.47939e-10	-1.25002	0.000142871	-1.47939e-10	-1.25147
146921215	rs140721776	7.19589e-11	-1.42433	-2.27904e-10	8.54941e-05	-1.66817	-2.27904e-10	9.20375e-05	-1.69122	-2.27904e-10
146921295	rs16826056	2.30573e-11	-1.50562	-1.05682	2.78021e-05	-1.78073	-1.01077	2.97705e-05	-1.80925	-1.01065
146921487	rs10185692	8.71231e-11	-1.47939e-10	-1.2331	0.000164675	-1.47939e-10	-1.01264	0.000181463	-1.47939e-10	-1.01236
146921698	rs79299124	5.78124e-11	-1.64322	-2.27904e-10	0.000106097	-1.45226	-2.27904e-10	0.000116605	-1.45462	-2.27904e-10
146921851	rs147482831	5.41052e-10	0.59309	-2.27904e-10	0.000152004	-1.09271	-2.27904e-10	0.000150066	-1.20234	-2.27904e-10
146921901	rs17790772	4.79718e-11	-1.82981	-2.27904e-10	7.27863e-05	-1.82909	-2.27904e-10	8.02465e-05	-1.82831	-2.27904e-10
146922508	rs149947765	2.98625e-09	-1.47939e-10	2.30135	0.00586802	-1.47939e-10	2.56065	0.00657657	-1.47939e-10	2.57785
146922527	rs189663458	8.15995e-11	-1.47939e-10	-1.2986	0.000130467	-1.47939e-10	-1.2455	0.000143946	-1.47939e-10	-1.24398
146923048	rs1991166	3.11186e-11	-1.18298	-1.07964	0.000132289	-0.0590119	-1.17262	0.000121312	-0.247373	-1.16768
146923098	rs76869133	5.78124e-11	-1.64322	-2.27904e-10	0.000106097	-1.45226	-2.27904e-10	0.000116605	-1.45462	-2.27904e-10
146923445	rs10168656	8.73703e-11	-1.47939e-10	-1.23027	0.000138206	-1.47939e-10	-1.18787	0.000152299	-1.47939e-10	-1.18757
146924233	rs2113773	2.01552e-11	-1.65739	-1.03958	3.72306e-05	-1.53819	-0.961294	4.03508e-05	-1.5555	-0.960301
146924948	rs7581247	1.50768e-11	-1.7449	-1.24237	2.00652e-05	-1.8291	-1.28853	2.23467e-05	-1.8182	-1.28854
```
