## Supplementary material for "Characterization of shared and ancestry-specific signals driving complex traits using multi-ancestry fine-mapping": susiex_nc3.cs80.summary

```
# chr2:145925531-146925531
CS_ID	CS_LENGTH	CS_PURITY	MAX_PIP_SNP	BP	REF_ALLELE	ALT_ALLELE	REF_FRQ	BETA	SE	-LOG10P	MAX_PIP	POST-HOC_PROB_POP1	POST-HOC_PROB_POP2
1	13	0.982358	rs68002929	146419989	A,A	T,T	0.818091,0.905754	0.030615,0.0467144	0.00512521,0.0146307	8.63386,2.85123	0.108247	0.999999	0.946485
2	670	0	rs72862397	146642126	C,NA	T,NA	0.843936,NA	-0.0211291,NA	0.00544795,NA	3.97814,NA	0.0764364	0.564259	0.403078
3	722	0	rs114131626	146416701	T,NA	A,NA	0.951292,NA	0.0265256,NA	0.00918509,NA	2.41136,NA	0.0494023	0.534808	0.409726
```
