## Supplementary material for "Characterization of shared and ancestry-specific signals driving complex traits using multi-ancestry fine-mapping": s1.afreq

```
#CHROM	ID	REF	ALT	ALT_FREQS	OBS_CT
2	rs146070686	C	A	0.055666	1006
2	rs12622917	C	A	0.183897	1006
2	rs79056139	T	G	0.0705765	1006
2	rs1876110	C	A	0.596421	1006
2	rs931826	C	G	0.841948	1006
2	rs75516823	A	G	0.0248509	1006
2	rs116709940	T	C	0.0139165	1006
2	rs145051677	T	A	0.0526839	1006
2	rs72880802	G	A	0.055666	1006
2	rs12466140	T	C	0.596421	1006
2	rs1566990	A	T	0.102386	1006
2	rs114475629	T	A	0.0129225	1006
2	rs12694329	T	C	0.841948	1006
2	rs4664764	A	G	0.182903	1006
2	rs4664765	C	G	0.184891	1006
2	rs4664766	T	A	0.183897	1006
2	rs17222220	T	C	0.0487078	1006
2	rs75846510	T	G	0.0258449	1006
2	rs12474725	G	T	0.196819	1006
2	rs16839131	G	T	0.182903	1006
2	rs1505726	T	C	0.596421	1006
2	rs4664767	C	T	0.596421	1006
2	rs115205962	A	G	0.0258449	1006
2	rs16839136	T	C	0.182903	1006
2	rs16839138	G	A	0.182903	1006
2	rs67198634	C	A	0.182903	1006
2	rs67939284	T	G	0.182903	1006
2	rs1524900	G	A	0.83996	1006
2	rs13017578	G	A	0.814115	1006
2	rs72882541	A	G	0.0596421	1006
2	rs72882543	G	A	0.0576541	1006
2	rs115656313	T	G	0.0347913	1006
2	rs11900404	T	A	0.182903	1006
2	rs7598697	A	G	0.840954	1006
2	rs11893849	C	A	0.186879	1006
2	rs11904146	G	C	0.186879	1006
2	rs76147679	A	C	0.05666	1006
2	rs1404495	A	C	0.186879	1006
2	rs72882547	G	C	0.0576541	1006
2	rs62174678	A	C	0.0139165	1006
2	rs16839147	A	C	0.186879	1006
2	rs66533350	G	A	0.187873	1006
2	rs10209181	A	G	0.920477	1006
2	rs35430310	G	A	0.0487078	1006
2	rs67339025	A	G	0.186879	1006
2	rs66940057	G	A	0.186879	1006
2	rs67268555	A	G	0.186879	1006
2	rs2135266	T	G	0.840954	1006
2	rs11675352	T	C	0.186879	1006
2	rs2135267	A	G	0.840954	1006
2	rs11675396	T	C	0.186879	1006
2	rs1394975	G	A	0.186879	1006
2	rs1394976	G	A	0.182903	1006
2	rs67285082	T	C	0.186879	1006
2	rs1589831	T	A	0.186879	1006
2	rs1589830	C	A	0.186879	1006
2	rs1589829	A	T	0.186879	1006
2	rs12611450	G	T	0.186879	1006
2	rs66866220	A	G	0.186879	1006
2	rs77850788	C	A	0.0487078	1006
2	rs1394978	A	G	0.182903	1006
2	rs75813648	A	C	0.102386	1006
2	rs68064361	G	T	0.186879	1006
2	rs66499646	G	A	0.186879	1006
2	rs72882572	G	C	0.193837	1006
2	rs67929524	T	C	0.186879	1006
2	rs12104565	G	A	0.0576541	1006
2	rs2350793	T	C	0.186879	1006
2	rs1589827	A	C	0.186879	1006
2	rs11904596	A	C	0.186879	1006
2	rs10166457	T	C	0.0795229	1006
2	rs12475221	C	A	0.840954	1006
2	rs66505812	G	T	0.187873	1006
2	rs67720219	C	T	0.186879	1006
2	rs12105683	C	G	0.186879	1006
2	rs77001359	G	T	0.0467197	1006
2	rs10932558	T	G	0.186879	1006
2	rs74880405	G	A	0.027833	1006
2	rs1524906	C	G	0.186879	1006
2	rs1524905	T	C	0.186879	1006
2	rs11886299	A	G	0.186879	1006
2	rs11891263	G	A	0.186879	1006
2	rs79688633	A	C	0.0964215	1006
2	rs66524133	A	G	0.186879	1006
2	rs13030468	G	A	0.652087	1006
2	rs16839161	T	C	0.05666	1006
2	rs72882586	A	G	0.0457256	1006
2	rs12615725	T	G	0.840954	1006
2	rs1910939	A	T	0.182903	1006
2	rs67796213	C	T	0.185885	1006
2	rs115029531	T	C	0.0139165	1006
2	rs13033793	T	G	0.0139165	1006
2	rs16839163	C	T	0.185885	1006
2	rs11678020	A	G	0.186879	1006
2	rs10932569	C	T	0.186879	1006
2	rs72882601	A	G	0.0576541	1006
2	rs77385216	T	G	0.00994036	1006
2	rs1524904	C	T	0.186879	1006
2	rs11891913	T	C	0.184891	1006
2	rs67783421	C	T	0.186879	1006
2	rs11898463	G	C	0.182903	1006
2	rs35629713	C	A	0.0487078	1006
2	rs7574154	C	G	0.651093	1006
2	rs11680006	C	T	0.275348	1006
2	rs16839176	A	G	0.182903	1006
2	rs16839177	C	T	0.182903	1006
2	rs7588358	A	G	0.593439	1006
2	rs16839183	T	G	0.182903	1006
2	rs114267061	A	G	0.0387674	1006
2	rs72884173	A	G	0.0586481	1006
2	rs11900538	T	C	0.186879	1006
2	rs34719135	A	C	0.186879	1006
2	rs68015086	T	G	0.186879	1006
2	rs1524909	A	G	0.318091	1006
2	rs12618763	T	C	0.182903	1006
2	rs79023872	T	A	0.0178926	1006
2	rs1524910	A	G	0.462227	1006
2	rs1524911	C	G	0.483101	1006
2	rs72884182	C	T	0.0576541	1006
2	rs7597202	T	A	0.462227	1006
2	rs35659287	G	A	0.0675944	1006
2	rs9679637	G	A	0.375746	1006
2	rs7598604	A	G	0.462227	1006
2	rs55829128	G	A	0.182903	1006
2	rs7604327	T	C	0.462227	1006
2	rs77150737	A	G	0.0606362	1006
2	rs10804235	G	A	0.840954	1006
2	rs13022442	A	G	0.275348	1006
2	rs4664180	C	T	0.45825	1006
2	rs4261676	C	T	0.275348	1006
2	rs4613222	T	C	0.462227	1006
2	rs4401171	A	C	0.462227	1006
2	rs4401172	A	T	0.275348	1006
2	rs13003412	G	C	0.462227	1006
2	rs1847811	T	C	0.462227	1006
2	rs7572748	G	A	0.45825	1006
2	rs62174680	A	G	0.318091	1006
2	rs62174681	C	T	0.0149105	1006
2	rs10179185	G	A	0.0347913	1006
2	rs11692159	C	G	0.463221	1006
2	rs11692298	C	G	0.462227	1006
2	rs2135262	T	A	0.462227	1006
2	rs2135263	A	C	0.45825	1006
2	rs74987571	A	G	0.0188867	1006
2	rs10932581	T	C	0.840954	1006
2	rs11683478	A	G	0.183897	1006
2	rs10932582	G	A	0.462227	1006
2	rs72885804	T	G	0.0576541	1006
2	rs76441773	A	G	0.0795229	1006
2	rs79754909	C	T	0.0795229	1006
2	rs1404496	G	A	0.840954	1006
2	rs1404497	G	T	0.840954	1006
2	rs13024030	C	T	0.274354	1006
2	rs2135268	A	T	0.462227	1006
2	rs72885807	C	A	0.0576541	1006
2	rs4344887	A	C	0.27336	1006
2	rs7566543	A	G	0.462227	1006
2	rs1394980	T	C	0.841948	1006
2	rs12995746	C	T	0.274354	1006
2	rs4476303	C	T	0.45825	1006
2	rs74327666	T	C	0.124254	1006
2	rs11904360	T	C	0.462227	1006
2	rs1524913	T	A	0.462227	1006
2	rs12475261	C	T	0.193837	1006
2	rs12612030	T	G	0.462227	1006
2	rs7590040	G	A	0.274354	1006
2	rs2350801	G	A	0.840954	1006
2	rs2350800	G	A	0.462227	1006
2	rs17289103	G	A	0.0964215	1006
2	rs12998617	T	C	0.45825	1006
2	rs877055	T	A	0.318091	1006
2	rs2135261	T	A	0.183897	1006
2	rs13019193	A	T	0.462227	1006
2	rs1021929	G	T	0.183897	1006
2	rs17223305	G	A	0.124254	1006
2	rs80073382	C	A	0.0586481	1006
2	rs16839216	G	A	0.027833	1006
2	rs16839220	G	C	0.193837	1006
2	rs1524912	T	C	0.462227	1006
2	rs12995747	T	G	0.274354	1006
2	rs16839226	G	T	0.0576541	1006
2	rs78799748	G	T	0.0328032	1006
2	rs147293090	G	C	0.0159046	1006
2	rs10172279	T	C	0.920477	1006
2	rs67488200	A	G	0.183897	1006
2	rs2089261	C	T	0.462227	1006
2	rs2089262	T	C	0.462227	1006
2	rs116589498	A	C	0.0407555	1006
2	rs143429871	C	T	0.0387674	1006
2	rs11677873	A	G	0.462227	1006
2	rs13029513	C	A	0.274354	1006
2	rs72893643	G	A	0.0576541	1006
2	rs111854683	C	G	0.0576541	1006
2	rs1524907	A	G	0.45825	1006
2	rs67505795	G	T	0.183897	1006
2	rs11682195	T	C	0.0457256	1006
2	rs6435845	C	T	0.463221	1006
2	rs6435846	G	C	0.274354	1006
2	rs66539772	A	T	0.183897	1006
2	rs67864615	G	A	0.182903	1006
2	rs1505725	C	T	0.462227	1006
2	rs956175	A	G	0.45825	1006
2	rs10172071	T	G	0.0974155	1006
2	rs951525	A	G	0.462227	1006
2	rs62174724	A	G	0.0258449	1006
2	rs7589961	T	C	0.462227	1006
2	rs12373606	A	G	0.0576541	1006
2	rs1524908	T	C	0.462227	1006
2	rs1394974	A	G	0.462227	1006
2	rs1115585	T	C	0.462227	1006
2	rs113344829	C	G	0.274354	1006
2	rs112017655	C	T	0.0805169	1006
2	rs12612143	C	G	0.183897	1006
2	rs2203723	G	A	0.275348	1006
2	rs1589828	A	G	0.45825	1006
2	rs843213	C	T	0.462227	1006
2	rs843214	A	C	0.462227	1006
2	rs843215	A	G	0.462227	1006
2	rs278870	C	G	0.45825	1006
2	rs278869	G	A	0.45825	1006
2	rs166771	T	C	0.274354	1006
2	rs73008531	G	A	0.027833	1006
2	rs62174725	C	T	0.0994036	1006
2	rs80176624	T	C	0.125249	1006
2	rs278868	T	C	0.657058	1006
2	rs278867	T	A	0.274354	1006
2	rs278866	G	A	0.840954	1006
2	rs73965578	G	A	0.124254	1006
2	rs278865	A	G	0.659046	1006
2	rs72876513	C	T	0.163022	1006
2	rs140597190	G	A	0.0487078	1006
2	rs10187732	T	C	0.321074	1006
2	rs13394504	C	T	0.0924453	1006
2	rs2248204	G	T	0.520875	1006
2	rs843196	G	T	0.666998	1006
2	rs843197	G	A	0.519881	1006
2	rs115376970	C	A	0.0178926	1006
2	rs116786993	T	C	0.0586481	1006
2	rs843198	A	G	0.573559	1006
2	rs843199	A	C	0.519881	1006
2	rs843200	T	C	0.519881	1006
2	rs113326210	A	G	0.00894632	1006
2	rs843201	C	G	0.519881	1006
2	rs843202	T	C	0.519881	1006
2	rs843203	C	T	0.666004	1006
2	rs7570131	A	G	0.0536779	1006
2	rs843204	A	G	0.573559	1006
2	rs149429604	T	G	0.181909	1006
2	rs77672567	G	C	0.240557	1006
2	rs80144868	A	G	0.181909	1006
2	rs58367275	G	A	0.0924453	1006
2	rs7423732	G	A	0.0934394	1006
2	rs141307239	A	G	0.83499	1006
2	rs185194146	G	A	0.0536779	1006
2	rs141484884	A	G	0.054672	1006
2	rs78514804	T	A	0.260437	1006
2	rs113931223	T	C	0.0586481	1006
2	rs116394354	G	A	0.0149105	1006
2	rs62174726	C	T	0.181909	1006
2	rs28875619	C	T	0.182903	1006
2	rs13017745	C	T	0.519881	1006
2	rs13017746	C	A	0.519881	1006
2	rs12998856	T	C	0.573559	1006
2	rs2691782	A	G	0.573559	1006
2	rs2691783	A	G	0.0417495	1006
2	rs2657756	T	C	0.519881	1006
2	rs72876528	C	T	0.0536779	1006
2	rs6721965	A	C	0.519881	1006
2	rs145216320	G	T	0.0536779	1006
2	rs2677479	G	C	0.519881	1006
2	rs2677482	C	T	0.519881	1006
2	rs16839258	A	G	0.0536779	1006
2	rs2691775	A	G	0.519881	1006
2	rs2691776	A	C	0.519881	1006
2	rs17223913	C	T	0.0586481	1006
2	rs72876536	A	T	0.0536779	1006
2	rs2677465	T	C	0.519881	1006
2	rs62174739	T	C	0.0208748	1006
2	rs12465049	T	C	0.461233	1006
2	rs12467790	G	A	0.519881	1006
2	rs139812816	A	G	0.00994036	1006
2	rs2677461	T	C	0.276342	1006
2	rs16839271	A	G	0.0536779	1006
2	rs10180851	G	A	0.0934394	1006
2	rs35244581	A	G	0.0178926	1006
2	rs116387334	T	C	0.0139165	1006
2	rs10176123	T	A	0.0924453	1006
2	rs11680432	T	C	0.181909	1006
2	rs72876545	T	A	0.0536779	1006
2	rs114216103	G	A	0.0129225	1006
2	rs112330900	G	A	0.054672	1006
2	rs114120820	G	C	0.0447316	1006
2	rs13409997	G	T	0.0397614	1006
2	rs72876550	T	A	0.0536779	1006
2	rs278884	A	C	0.276342	1006
2	rs10191179	G	A	0.0924453	1006
2	rs72876551	C	T	0.0536779	1006
2	rs34004681	T	C	0.181909	1006
2	rs278883	C	T	0.573559	1006
2	rs278882	G	A	0.279324	1006
2	rs6750633	A	G	0.240557	1006
2	rs72876556	G	T	0.0536779	1006
2	rs6706687	G	A	0.240557	1006
2	rs10932614	G	A	0.182903	1006
2	rs116310154	C	T	0.0258449	1006
2	rs172145	C	A	0.276342	1006
2	rs278881	G	A	0.337972	1006
2	rs166772	G	A	0.337972	1006
2	rs278880	G	A	0.39165	1006
2	rs28817661	G	T	0.0924453	1006
2	rs72876560	G	A	0.0536779	1006
2	rs278879	A	G	0.337972	1006
2	rs278878	C	A	0.276342	1006
2	rs1120804	G	C	0.0596421	1006
2	rs278877	G	A	0.666004	1006
2	rs278876	A	G	0.276342	1006
2	rs116217628	C	G	0.0586481	1006
2	rs76012551	G	C	0.0616302	1006
2	rs1608737	T	G	0.83499	1006
2	rs75262879	A	G	0.00994036	1006
2	rs78928381	C	T	0.0586481	1006
2	rs1404494	C	T	0.39165	1006
2	rs10048702	T	A	0.0924453	1006
2	rs2677464	T	A	0.39165	1006
2	rs12996416	G	A	0.39165	1006
2	rs843229	C	T	0.39165	1006
2	rs843230	C	T	0.39165	1006
2	rs62174740	A	C	0.181909	1006
2	rs60505150	C	T	0.181909	1006
2	rs78947803	G	T	0.16501	1006
2	rs72883069	A	G	0.0536779	1006
2	rs114673314	T	C	0.0586481	1006
2	rs278871	C	T	0.337972	1006
2	rs79507372	G	A	0.0586481	1006
2	rs278872	G	A	0.276342	1006
2	rs72883071	T	A	0.168986	1006
2	rs278873	A	G	0.39165	1006
2	rs72883075	C	T	0.0536779	1006
2	rs77230801	A	G	0.00695825	1006
2	rs13415287	T	G	0.0924453	1006
2	rs72883079	C	T	0.0536779	1006
2	rs3914663	C	T	0.181909	1006
2	rs843216	T	C	0.337972	1006
2	rs843218	A	T	0.276342	1006
2	rs843219	T	A	0.276342	1006
2	rs843220	G	A	0.39165	1006
2	rs843221	A	G	0.666004	1006
2	rs843222	G	A	0.573559	1006
2	rs13430922	G	A	0.0924453	1006
2	rs140952732	T	C	0.0318091	1006
2	rs843223	C	T	0.574553	1006
2	rs10932616	G	A	0.181909	1006
2	rs10184213	A	G	0.0924453	1006
2	rs843224	C	A	0.573559	1006
2	rs843225	T	C	0.39165	1006
2	rs843226	G	C	0.337972	1006
2	rs843227	A	G	0.39165	1006
2	rs28857582	T	C	0.0924453	1006
2	rs72883091	A	G	0.0536779	1006
2	rs843228	T	A	0.337972	1006
2	rs116588344	C	T	0.0586481	1006
2	rs76955294	G	A	0.0586481	1006
2	rs138815450	G	A	0.181909	1006
2	rs7593003	A	G	0.573559	1006
2	rs76097955	G	T	0.168986	1006
2	rs113140348	C	T	0.0616302	1006
2	rs62174743	T	G	0.181909	1006
2	rs12474452	T	C	0.168986	1006
2	rs62174744	C	T	0.181909	1006
2	rs12477354	G	T	0.337972	1006
2	rs72883099	C	T	0.0536779	1006
2	rs2677457	C	T	0.276342	1006
2	rs2691774	A	G	0.39165	1006
2	rs113648459	C	T	0.0536779	1006
2	rs148582112	G	A	0.0109344	1006
2	rs1852046	C	A	0.181909	1006
2	rs72884904	T	C	0.0536779	1006
2	rs1404493	T	G	0.392644	1006
2	rs2691773	C	T	0.574553	1006
2	rs10165080	G	A	0.0924453	1006
2	rs62176863	G	A	0.180915	1006
2	rs116335307	C	A	0.027833	1006
2	rs115705698	G	A	0.0228628	1006
2	rs12618980	C	T	0.180915	1006
2	rs7563511	G	A	0.277336	1006
2	rs7594487	C	T	0.180915	1006
2	rs10171535	G	T	0.0924453	1006
2	rs115741724	C	G	0.0258449	1006
2	rs72884917	C	G	0.0536779	1006
2	rs112330073	G	A	0.0586481	1006
2	rs113143012	C	T	0.0586481	1006
2	rs2691772	C	T	0.39165	1006
2	rs3892656	G	A	0.337972	1006
2	rs59579791	A	G	0.181909	1006
2	rs4076787	T	C	0.39165	1006
2	rs2677478	G	A	0.421471	1006
2	rs192455323	C	T	0.00994036	1006
2	rs11900662	C	T	0.181909	1006
2	rs2677477	G	C	0.39165	1006
2	rs2691779	T	C	0.39165	1006
2	rs56229929	G	T	0.0536779	1006
2	rs76396193	T	A	0.0536779	1006
2	rs77063691	T	C	0.0536779	1006
2	rs1400708	A	T	0.666004	1006
2	rs1400707	G	C	0.39165	1006
2	rs74764150	T	C	0.124254	1006
2	rs1400706	T	C	0.276342	1006
2	rs2677475	G	A	0.337972	1006
2	rs2691778	C	G	0.392644	1006
2	rs2691777	C	T	0.39165	1006
2	rs10432531	A	G	0.181909	1006
2	rs72890677	T	G	0.0536779	1006
2	rs78647152	A	C	0.0198807	1006
2	rs10497154	C	A	0.39165	1006
2	rs13414684	C	T	0.0924453	1006
2	rs113833021	A	G	0.0596421	1006
2	rs17224459	G	A	0.0586481	1006
2	rs10432447	T	C	0.181909	1006
2	rs11674122	T	G	0.390656	1006
2	rs11677994	G	A	0.390656	1006
2	rs1524902	G	A	0.39165	1006
2	rs1524901	G	A	0.337972	1006
2	rs2691770	A	T	0.39165	1006
2	rs17290414	A	G	0.0586481	1006
2	rs72890681	G	A	0.0536779	1006
2	rs11679712	G	A	0.0715706	1006
2	rs12991533	A	G	0.573559	1006
2	rs12465886	T	G	0.83499	1006
2	rs80153284	C	A	0.0139165	1006
2	rs79152625	G	C	0.0129225	1006
2	rs62176864	A	C	0.0178926	1006
2	rs2691787	G	A	0.39165	1006
2	rs2691786	G	C	0.573559	1006
2	rs843211	G	C	0.337972	1006
2	rs78496838	G	A	0.0218688	1006
2	rs2350815	C	T	0.0536779	1006
2	rs2882510	C	T	0.0536779	1006
2	rs843212	G	T	0.666004	1006
2	rs10932624	T	C	0.181909	1006
2	rs17224830	G	A	0.0616302	1006
2	rs10187559	G	A	0.0924453	1006
2	rs116787879	G	A	0.00994036	1006
2	rs707121	C	T	0.705765	1006
2	rs707122	A	T	0.835984	1006
2	rs113137827	A	G	0.00994036	1006
2	rs4464226	C	T	0.88668	1006
2	rs115745794	A	G	0.00596421	1006
2	rs843205	C	A	0.677932	1006
2	rs149941075	G	A	0.00596421	1006
2	rs843206	A	G	0.78827	1006
2	rs143277108	C	T	0.00596421	1006
2	rs12694373	C	T	0.498012	1006
2	rs843208	T	A	0.501988	1006
2	rs843209	C	T	0.782306	1006
2	rs843210	A	C	0.00596421	1006
2	rs1404492	T	G	0.470179	1006
2	rs10497153	C	T	0.468191	1006
2	rs79373340	C	T	0.028827	1006
2	rs13400684	T	A	0.0964215	1006
2	rs12469236	T	C	0.0367793	1006
2	rs16839335	T	G	0.373757	1006
2	rs10170030	C	A	0.468191	1006
2	rs6435898	C	T	0.470179	1006
2	rs2677472	G	C	0.00596421	1006
2	rs34461172	C	T	0.0188867	1006
2	rs7569532	C	T	0.470179	1006
2	rs10199407	G	A	0.470179	1006
2	rs75778695	G	A	0.0397614	1006
2	rs10199474	G	A	0.0536779	1006
2	rs10191313	T	C	0.470179	1006
2	rs34845615	A	G	0.375746	1006
2	rs10191415	T	A	0.470179	1006
2	rs56173164	C	T	0.00994036	1006
2	rs864574	A	G	0.506958	1006
2	rs17303932	A	G	0.0815109	1006
2	rs114252323	A	T	0.00994036	1006
2	rs76904050	C	T	0.0437376	1006
2	rs12622776	G	A	0.470179	1006
2	rs843240	T	C	0.00596421	1006
2	rs10206346	G	A	0.470179	1006
2	rs77909392	C	A	0.0477137	1006
2	rs12694375	T	C	0.470179	1006
2	rs13033671	C	T	0.374751	1006
2	rs77048730	T	C	0.0318091	1006
2	rs78073790	C	T	0.0318091	1006
2	rs1400700	C	A	0.470179	1006
2	rs10187122	T	C	0.470179	1006
2	rs10172464	C	G	0.470179	1006
2	rs1404491	C	A	0.470179	1006
2	rs1400699	T	C	0.470179	1006
2	rs77659426	G	T	0.0238569	1006
2	rs843238	G	A	0.507952	1006
2	rs114643391	C	G	0.0258449	1006
2	rs13410903	A	G	0.100398	1006
2	rs76565837	C	A	0.00894632	1006
2	rs6746862	T	G	0.785288	1006
2	rs843236	C	A	0.794235	1006
2	rs843235	C	T	0.00894632	1006
2	rs10932630	G	T	0.101392	1006
2	rs884154	C	T	0.34493	1006
2	rs72892909	G	A	0.0974155	1006
2	rs1917440	G	A	0.34493	1006
2	rs35140499	G	A	0.0198807	1006
2	rs1517462	C	T	0.785288	1006
2	rs1517461	C	A	0.785288	1006
2	rs62176880	C	A	0.0437376	1006
2	rs843234	A	T	0.00894632	1006
2	rs843233	G	C	0.795229	1006
2	rs75763242	A	C	0.0904573	1006
2	rs1524903	A	G	0.345924	1006
2	rs843232	T	G	0.00894632	1006
2	rs843231	C	T	0.00894632	1006
2	rs79340610	T	G	0.0397614	1006
2	rs843249	G	T	0.345924	1006
2	rs149272921	A	G	0.0198807	1006
2	rs843248	G	A	0.00894632	1006
2	rs57419220	C	T	0.0119284	1006
2	rs115899870	C	T	0.0218688	1006
2	rs843247	G	A	0.459245	1006
2	rs1400703	C	T	0.335984	1006
2	rs78526446	G	C	0.0119284	1006
2	rs189747303	A	T	0.00994036	1006
2	rs7566038	G	A	0.340954	1006
2	rs143158439	C	T	0.00894632	1006
2	rs2677473	A	T	0.341948	1006
2	rs146963690	T	G	0.0119284	1006
2	rs1400702	C	A	0.11829	1006
2	rs843245	T	G	0.798211	1006
2	rs843244	T	C	0.797217	1006
2	rs77783423	A	T	0.0328032	1006
2	rs7419935	A	G	0.332008	1006
2	rs843243	T	G	0.340954	1006
2	rs1400701	C	T	0.11829	1006
2	rs13010842	T	G	0.0934394	1006
2	rs140037743	C	G	0.0198807	1006
2	rs843242	G	A	0.00894632	1006
2	rs843241	C	T	0.202783	1006
2	rs146101544	A	T	0.0198807	1006
2	rs707120	A	G	0.659046	1006
2	rs7421306	T	C	0.646123	1006
2	rs2691768	A	C	0.659046	1006
2	rs12992717	G	C	0.336978	1006
2	rs2691769	G	A	0.192843	1006
2	rs57468199	C	T	0.00994036	1006
2	rs1357819	G	A	0.192843	1006
2	rs8179654	A	G	0.338966	1006
2	rs116524308	A	G	0.0377734	1006
2	rs1517468	T	C	0.659046	1006
2	rs12476114	C	T	0.0874751	1006
2	rs72889976	G	A	0.0596421	1006
2	rs12475151	A	G	0.33996	1006
2	rs13431434	G	T	0.203777	1006
2	rs13431999	G	A	0.203777	1006
2	rs6717517	A	T	0.322068	1006
2	rs6720563	T	C	0.322068	1006
2	rs7571452	T	C	0.338966	1006
2	rs17304645	C	G	0.33002	1006
2	rs6435914	A	G	0.991054	1006
2	rs6724654	T	C	0.329026	1006
2	rs73012489	G	T	0.00994036	1006
2	rs17304799	G	A	0.33002	1006
2	rs77617793	T	C	0.028827	1006
2	rs1517463	A	G	0.322068	1006
2	rs1517464	C	T	0.991054	1006
2	rs11692209	C	T	0.33002	1006
2	rs73965615	G	C	0.00994036	1006
2	rs4407211	T	C	0.983101	1006
2	rs10174401	T	C	0.321074	1006
2	rs3929563	T	A	0.335984	1006
2	rs73965617	G	A	0.00994036	1006
2	rs139299636	G	A	0.0119284	1006
2	rs1568182	T	G	0.983101	1006
2	rs1517465	C	A	0.329026	1006
2	rs2048932	G	T	0.332008	1006
2	rs908627	T	C	0.993042	1006
2	rs908628	A	G	0.983101	1006
2	rs908629	T	C	0.993042	1006
2	rs116607896	C	T	0.0109344	1006
2	rs1283775	T	A	0.0924453	1006
2	rs1283776	T	C	0.233598	1006
2	rs1283777	A	G	0.323062	1006
2	rs140735157	T	A	0.00298211	1006
2	rs2139036	T	C	0.311133	1006
2	rs1568181	T	C	0.673956	1006
2	rs74387183	A	G	0.0387674	1006
2	rs62176889	A	G	0.300199	1006
2	rs1283779	T	C	0.993042	1006
2	rs1533563	A	C	0.361829	1006
2	rs13020518	T	C	0.672962	1006
2	rs1283780	T	A	0.206759	1006
2	rs1283781	C	G	0.993042	1006
2	rs58754048	T	A	0.361829	1006
2	rs1283782	T	C	0.993042	1006
2	rs7583104	C	A	0.00994036	1006
2	rs1018320	C	T	0.361829	1006
2	rs79578439	T	G	0.111332	1006
2	rs1401060	C	T	0.672962	1006
2	rs11694901	G	A	0.672962	1006
2	rs58579308	T	C	0.11332	1006
2	rs11682536	A	G	0.672962	1006
2	rs7585578	C	T	0.672962	1006
2	rs2945042	T	G	0.993042	1006
2	rs116352055	T	A	0.00695825	1006
2	rs2945043	G	A	0.32008	1006
2	rs1283774	A	C	0.993042	1006
2	rs1033257	C	T	0.993042	1006
2	rs1033256	A	G	0.672962	1006
2	rs1033255	T	C	0.993042	1006
2	rs1033254	C	T	0.671968	1006
2	rs9677637	C	T	0.312127	1006
2	rs16839401	G	A	0.361829	1006
2	rs16839402	A	G	0.11332	1006
2	rs13021415	G	A	0.672962	1006
2	rs1283773	G	A	0.879722	1006
2	rs1283772	T	A	0.319085	1006
2	rs10184557	C	T	0.0188867	1006
2	rs17226595	C	T	0.301193	1006
2	rs113289465	T	C	0.0208748	1006
2	rs17305247	C	T	0.126243	1006
2	rs2882511	A	T	0.319085	1006
2	rs1283771	C	A	0.993042	1006
2	rs1283770	A	G	0.32008	1006
2	rs2945044	T	A	0.993042	1006
2	rs1518283	G	C	0.311133	1006
2	rs2037284	G	A	0.710736	1006
2	rs1283755	C	T	0.630219	1006
2	rs1305010	T	C	0.110338	1006
2	rs1283756	G	A	0.993042	1006
2	rs1283757	A	C	0.630219	1006
2	rs1283758	C	T	0.206759	1006
2	rs7603995	C	A	0.0139165	1006
2	rs72891716	G	A	0.0477137	1006
2	rs1283759	G	C	0.0924453	1006
2	rs10193988	C	A	0.993042	1006
2	rs62176905	A	G	0.362823	1006
2	rs77740697	G	A	0.0377734	1006
2	rs12466169	G	A	0.0854871	1006
2	rs1356401	C	T	0.993042	1006
2	rs1914652	T	C	0.233598	1006
2	rs76152795	G	A	0.0238569	1006
2	rs2677485	T	C	0.993042	1006
2	rs11690944	C	T	0.362823	1006
2	rs7594648	G	T	0.300199	1006
2	rs2945431	T	A	0.993042	1006
2	rs2176530	G	A	0.362823	1006
2	rs116808192	T	G	0.0139165	1006
2	rs72891719	G	A	0.0576541	1006
2	rs2677466	A	G	0.993042	1006
2	rs2677471	T	A	0.61829	1006
2	rs34141433	G	T	0.363817	1006
2	rs2677470	A	C	0.993042	1006
2	rs2677469	T	C	0.233598	1006
2	rs2677468	A	C	0.596421	1006
2	rs2945430	T	A	0.596421	1006
2	rs7570493	T	G	0.300199	1006
2	rs1283769	C	T	0.233598	1006
2	rs7582915	G	A	0.39662	1006
2	rs145814708	G	A	0.00795229	1006
2	rs1018319	T	C	0.630219	1006
2	rs35413435	T	C	0.361829	1006
2	rs1298520	A	G	0.596421	1006
2	rs116249365	T	A	0.0924453	1006
2	rs1283767	T	C	0.596421	1006
2	rs62176907	A	G	0.363817	1006
2	rs62176908	C	T	0.363817	1006
2	rs1283766	T	C	0.596421	1006
2	rs144046614	G	T	0.0188867	1006
2	rs116648674	G	A	0.0159046	1006
2	rs13005410	T	G	0.312127	1006
2	rs1283765	A	C	0.993042	1006
2	rs35646411	C	T	0.0208748	1006
2	rs16839470	G	C	0.156064	1006
2	rs1283763	T	G	0.338966	1006
2	rs6733762	T	A	0.312127	1006
2	rs10194224	G	C	0.0188867	1006
2	rs1283762	T	G	0.257455	1006
2	rs1283761	T	C	0.651093	1006
2	rs16839488	C	T	0.026839	1006
2	rs1283760	T	G	0.663022	1006
2	rs11901342	G	T	0.0109344	1006
2	rs2945045	C	T	0.257455	1006
2	rs139260870	T	A	0.00695825	1006
2	rs77079095	T	C	0.0109344	1006
2	rs62176909	C	T	0.082505	1006
2	rs11901099	A	G	0.0109344	1006
2	rs1283783	G	A	0.664016	1006
2	rs1315402	C	T	0.90159	1006
2	rs111907778	A	G	0.00695825	1006
2	rs115536937	C	T	0.0357853	1006
2	rs16839506	G	C	0.00894632	1006
2	rs79303340	C	T	0.0884692	1006
2	rs7560865	T	C	0.659046	1006
2	rs7570227	G	T	0.663022	1006
2	rs1318714	G	C	0.663022	1006
2	rs74668276	C	T	0.083499	1006
2	rs138995663	T	G	0.00695825	1006
2	rs114378342	C	T	0.00695825	1006
2	rs62176910	G	A	0.083499	1006
2	rs78606839	A	T	0.082505	1006
2	rs77580447	G	T	0.083499	1006
2	rs78493361	C	T	0.083499	1006
2	rs144877959	T	C	0.00397614	1006
2	rs7599506	C	G	0.579523	1006
2	rs1914648	C	T	0.663022	1006
2	rs78723809	C	T	0.083499	1006
2	rs1517467	C	T	0.579523	1006
2	rs1400705	T	A	0.663022	1006
2	rs1400704	G	T	0.083499	1006
2	rs1517466	G	A	0.663022	1006
2	rs73965656	C	T	0.0109344	1006
2	rs80095231	G	A	0.083499	1006
2	rs114000267	G	A	0.0139165	1006
2	rs1283752	A	T	0.265408	1006
2	rs1283753	C	T	0.265408	1006
2	rs1283754	C	T	0.264414	1006
2	rs137976364	G	T	0.00894632	1006
2	rs7578151	T	A	0.315109	1006
2	rs7579510	A	C	0.0109344	1006
2	rs4664773	G	T	0.309145	1006
2	rs6758368	C	T	0.327038	1006
2	rs1914654	T	C	0.518887	1006
2	rs10209405	C	T	0.609344	1006
2	rs13396014	T	C	0.147117	1006
2	rs2882512	T	A	0.189861	1006
2	rs35349447	T	C	0.619284	1006
2	rs13021639	A	G	0.191849	1006
2	rs6744867	G	A	0.619284	1006
2	rs13029209	A	G	0.192843	1006
2	rs76349487	T	C	0.00994036	1006
2	rs138975561	T	A	0.0228628	1006
2	rs7572043	C	G	0.619284	1006
2	rs35562965	A	G	0.191849	1006
2	rs5009572	A	T	0.191849	1006
2	rs12373770	T	A	0.619284	1006
2	rs1316762	G	A	0.148111	1006
2	rs2350817	T	A	0.653082	1006
2	rs4664774	T	G	0.811133	1006
2	rs35686025	A	C	0.252485	1006
2	rs6733665	T	A	0.843936	1006
2	rs79154491	A	C	0.0467197	1006
2	rs62174777	C	T	0.192843	1006
2	rs36052701	T	G	0.120278	1006
2	rs114661444	G	C	0.0337972	1006
2	rs67974610	T	A	0.182903	1006
2	rs141900046	G	T	0.0228628	1006
2	rs10200621	G	A	0.183897	1006
2	rs149346130	C	T	0.0228628	1006
2	rs111999549	C	T	0.00795229	1006
2	rs10497152	G	C	0.12326	1006
2	rs2139035	T	A	0.835984	1006
2	rs114181456	A	T	0.0228628	1006
2	rs76279373	T	A	0.028827	1006
2	rs80001695	G	A	0.00994036	1006
2	rs1980211	G	A	0.639165	1006
2	rs6758770	T	C	0.183897	1006
2	rs75738759	C	T	0.0367793	1006
2	rs116222700	A	G	0.0228628	1006
2	rs115135991	A	T	0.0228628	1006
2	rs10206605	A	T	0.206759	1006
2	rs10209085	T	G	0.426441	1006
2	rs6714808	G	C	0.863817	1006
2	rs13388862	G	A	0.159046	1006
2	rs114354667	C	A	0.00795229	1006
2	rs13389079	G	A	0.222664	1006
2	rs6719208	G	C	0.722664	1006
2	rs17306631	G	T	0.147117	1006
2	rs75361814	A	T	0.00894632	1006
2	rs74450362	T	C	0.148111	1006
2	rs17306659	C	T	0.147117	1006
2	rs78678660	G	A	0.0437376	1006
2	rs143621835	A	G	0.0318091	1006
2	rs148058531	T	C	0.0109344	1006
2	rs73016349	C	T	0.0437376	1006
2	rs17234447	C	A	0.147117	1006
2	rs73965661	A	G	0.0437376	1006
2	rs17234489	C	T	0.147117	1006
2	rs35503419	G	A	0.0337972	1006
2	rs73016351	A	T	0.0437376	1006
2	rs80326246	T	C	0.0318091	1006
2	rs12987630	T	A	0.378728	1006
2	rs10188966	T	A	0.718688	1006
2	rs12988216	T	C	0.378728	1006
2	rs17234531	T	C	0.147117	1006
2	rs12993572	T	C	0.224652	1006
2	rs17306869	G	A	0.0208748	1006
2	rs73018310	T	C	0.0437376	1006
2	rs34372881	G	A	0.0337972	1006
2	rs1543174	T	A	0.718688	1006
2	rs55986635	T	C	0.122266	1006
2	rs142373349	C	A	0.00795229	1006
2	rs73018311	C	T	0.0437376	1006
2	rs2056242	G	A	0.224652	1006
2	rs56226421	G	A	0.122266	1006
2	rs2056241	T	C	0.0437376	1006
2	rs17306988	T	C	0.147117	1006
2	rs139195120	A	G	0.0318091	1006
2	rs2056240	C	T	0.0437376	1006
2	rs2056239	T	C	0.0437376	1006
2	rs116248868	T	C	0.0318091	1006
2	rs13035065	C	T	0.0337972	1006
2	rs17307002	G	A	0.147117	1006
2	rs115361030	G	A	0.0437376	1006
2	rs13016588	A	G	0.378728	1006
2	rs76319519	A	G	0.0208748	1006
2	rs12477257	T	G	0.178926	1006
2	rs72887143	A	T	0.154076	1006
2	rs35898364	C	A	0.0337972	1006
2	rs4429429	T	C	0.0437376	1006
2	rs78109091	C	A	0.147117	1006
2	rs60951441	C	A	0.190855	1006
2	rs58661110	T	A	0.378728	1006
2	rs57478335	C	G	0.0437376	1006
2	rs2139037	T	C	0.0437376	1006
2	rs80321038	G	A	0.0198807	1006
2	rs77468012	G	A	0.147117	1006
2	rs76684765	A	G	0.0337972	1006
2	rs13029984	G	A	0.0337972	1006
2	rs73018316	A	G	0.191849	1006
2	rs13014724	T	C	0.0337972	1006
2	rs73018317	T	A	0.0437376	1006
2	rs74694698	A	G	0.0437376	1006
2	rs62174778	A	C	0.0765408	1006
2	rs115790203	G	A	0.00795229	1006
2	rs75879009	C	T	0.147117	1006
2	rs6720515	A	T	0.217694	1006
2	rs73018320	G	A	0.0437376	1006
2	rs75024191	C	T	0.147117	1006
2	rs60893839	C	G	0.0437376	1006
2	rs72887152	T	A	0.154076	1006
2	rs114783440	A	C	0.0318091	1006
2	rs115745193	T	C	0.00695825	1006
2	rs111500949	C	G	0.0109344	1006
2	rs73018323	A	C	0.0437376	1006
2	rs73018324	C	T	0.0437376	1006
2	rs13035923	A	G	0.225646	1006
2	rs13010963	C	G	0.0775348	1006
2	rs78378481	C	G	0.148111	1006
2	rs115086789	C	T	0.0487078	1006
2	rs35928914	G	C	0.225646	1006
2	rs149805389	C	T	0.0159046	1006
2	rs80352203	T	C	0.150099	1006
2	rs77454455	C	T	0.150099	1006
2	rs35899277	G	A	0.0337972	1006
2	rs73018326	G	A	0.0437376	1006
2	rs76083563	A	T	0.149105	1006
2	rs12994464	A	G	0.0337972	1006
2	rs112117985	A	G	0.150099	1006
2	rs142793003	G	A	0.0506958	1006
2	rs2139034	A	T	0.218688	1006
2	rs114354627	T	C	0.0318091	1006
2	rs74668072	C	A	0.0815109	1006
2	rs34009776	T	C	0.0337972	1006
2	rs73018329	T	C	0.0437376	1006
2	rs66786568	C	G	0.379722	1006
2	rs72899087	A	C	0.0487078	1006
2	rs34215692	G	T	0.22664	1006
2	rs77577687	G	A	0.149105	1006
2	rs148259429	A	G	0.00596421	1006
2	rs111485495	A	T	0.0427435	1006
2	rs67938911	T	A	0.379722	1006
2	rs71398395	G	A	0.0337972	1006
2	rs144116147	C	T	0.0328032	1006
2	rs113438879	C	T	0.378728	1006
2	rs71419061	C	A	0.0337972	1006
2	rs150863311	T	C	0.0318091	1006
2	rs73018335	G	A	0.0427435	1006
2	rs76106120	C	T	0.0815109	1006
2	rs71419062	G	A	0.0337972	1006
2	rs59034205	A	G	0.150099	1006
2	rs58889501	A	G	0.150099	1006
2	rs76743368	G	A	0.151093	1006
2	rs78443339	G	A	0.150099	1006
2	rs72899092	A	G	0.0487078	1006
2	rs73018337	T	C	0.0427435	1006
2	rs80330322	A	G	0.150099	1006
2	rs36045852	G	A	0.0337972	1006
2	rs34769699	G	A	0.227634	1006
2	rs13006047	A	G	0.0337972	1006
2	rs71419063	A	T	0.0337972	1006
2	rs76371355	T	C	0.150099	1006
2	rs116062009	T	C	0.11829	1006
2	rs13024058	T	C	0.0337972	1006
2	rs72899095	C	T	0.153082	1006
2	rs78129008	C	A	0.134195	1006
2	rs116337606	G	A	0.026839	1006
2	rs35799624	G	A	0.0337972	1006
2	rs34911387	T	C	0.0337972	1006
2	rs79970427	C	T	0.150099	1006
2	rs2882514	A	T	0.0427435	1006
2	rs13026792	A	G	0.0337972	1006
2	rs3920297	T	C	0.0427435	1006
2	rs73018338	C	T	0.0427435	1006
2	rs73018339	G	T	0.0427435	1006
2	rs35576697	A	C	0.0337972	1006
2	rs79283492	A	G	0.150099	1006
2	rs73018341	C	T	0.0427435	1006
2	rs35690217	T	A	0.0337972	1006
2	rs11895298	A	G	0.125249	1006
2	rs116669783	C	T	0.0318091	1006
2	rs35369752	T	G	0.0765408	1006
2	rs34640282	C	T	0.0775348	1006
2	rs57455587	A	T	0.0765408	1006
2	rs35393319	A	C	0.0337972	1006
2	rs34874018	T	C	0.0765408	1006
2	rs73018343	G	T	0.0427435	1006
2	rs55799317	C	T	0.121272	1006
2	rs55902219	A	G	0.121272	1006
2	rs186944711	G	A	0.0159046	1006
2	rs79334127	T	C	0.0765408	1006
2	rs7600863	T	C	0.34493	1006
2	rs143154326	T	C	0.0337972	1006
2	rs115556540	A	T	0.0526839	1006
2	rs142058842	C	G	0.153082	1006
2	rs143378023	T	C	0.121272	1006
2	rs150793499	C	G	0.0318091	1006
2	rs114780194	G	A	0.0318091	1006
2	rs145231120	T	C	0.151093	1006
2	rs142839853	T	G	0.180915	1006
2	rs149683461	G	A	0.0427435	1006
2	rs115716187	C	T	0.0427435	1006
2	rs35050133	A	G	0.0337972	1006
2	rs34110265	A	C	0.227634	1006
2	rs114085264	G	A	0.0487078	1006
2	rs79915511	G	A	0.0318091	1006
2	rs115911582	A	G	0.0318091	1006
2	rs35735637	T	C	0.0337972	1006
2	rs73018347	T	G	0.0427435	1006
2	rs75654373	A	G	0.0427435	1006
2	rs73018350	G	A	0.0427435	1006
2	rs77613415	T	C	0.0337972	1006
2	rs2882513	A	G	0.379722	1006
2	rs34960924	C	T	0.0337972	1006
2	rs73018354	C	T	0.0427435	1006
2	rs12990767	C	T	0.336978	1006
2	rs150844709	A	G	0.0119284	1006
2	rs72899098	G	A	0.120278	1006
2	rs1004791	G	A	0.34493	1006
2	rs11903473	T	A	0.379722	1006
2	rs12999500	C	G	0.0337972	1006
2	rs72899099	T	C	0.120278	1006
2	rs116754102	T	G	0.0318091	1006
2	rs112758913	C	T	0.0328032	1006
2	rs16839578	C	T	0.336978	1006
2	rs34497926	T	C	0.379722	1006
2	rs72899101	T	G	0.136183	1006
2	rs114058971	A	T	0.0487078	1006
2	rs114685916	G	A	0.0318091	1006
2	rs80301561	C	T	0.124254	1006
2	rs72901003	A	G	0.270378	1006
2	rs73018359	C	A	0.0427435	1006
2	rs35429642	A	G	0.379722	1006
2	rs12475944	T	C	0.724652	1006
2	rs17234869	A	G	0.270378	1006
2	rs17307226	T	C	0.270378	1006
2	rs73018361	T	C	0.0427435	1006
2	rs34516574	C	A	0.0337972	1006
2	rs116779936	G	C	0.0318091	1006
2	rs17234995	G	A	0.270378	1006
2	rs16839583	T	C	0.126243	1006
2	rs34918178	C	A	0.0248509	1006
2	rs72901006	T	A	0.270378	1006
2	rs113072781	G	A	0.0129225	1006
2	rs55671317	T	A	0.0745527	1006
2	rs17307337	G	T	0.270378	1006
2	rs13389012	T	C	0.34493	1006
2	rs78193335	G	A	0.126243	1006
2	rs78006445	G	A	0.126243	1006
2	rs1914650	G	A	0.270378	1006
2	rs1914651	T	A	0.270378	1006
2	rs17235247	G	T	0.270378	1006
2	rs80238584	C	T	0.0427435	1006
2	rs76190916	T	C	0.0198807	1006
2	rs16839593	A	G	0.380716	1006
2	rs116560147	C	T	0.0318091	1006
2	rs67198445	C	T	0.379722	1006
2	rs114448583	C	A	0.0318091	1006
2	rs78542747	A	G	0.305169	1006
2	rs58117434	C	G	0.0745527	1006
2	rs2350818	C	G	0.220676	1006
2	rs4536607	G	C	0.124254	1006
2	rs74768435	A	G	0.0745527	1006
2	rs71419065	T	G	0.0337972	1006
2	rs72901014	T	C	0.378728	1006
2	rs72901017	G	A	0.270378	1006
2	rs115065364	A	T	0.0318091	1006
2	rs76949215	G	A	0.0248509	1006
2	rs79792973	A	G	0.0815109	1006
2	rs115793378	C	T	0.0536779	1006
2	rs16839597	A	C	0.379722	1006
2	rs16839598	A	G	0.379722	1006
2	rs73022342	G	T	0.0427435	1006
2	rs73022343	G	C	0.0427435	1006
2	rs148042259	A	T	0.0318091	1006
2	rs17307685	G	A	0.270378	1006
2	rs71419066	C	T	0.0337972	1006
2	rs34586723	T	G	0.0337972	1006
2	rs73965686	C	T	0.0745527	1006
2	rs17235485	G	T	0.0675944	1006
2	rs73022345	G	A	0.0427435	1006
2	rs150068885	G	A	0.0477137	1006
2	rs148781397	G	A	0.0318091	1006
2	rs11894831	T	A	0.378728	1006
2	rs6721013	C	A	0.22167	1006
2	rs10192440	T	C	0.11829	1006
2	rs34477960	C	G	0.379722	1006
2	rs55814449	C	T	0.0745527	1006
2	rs58385736	T	C	0.0745527	1006
2	rs72901029	G	T	0.270378	1006
2	rs16839602	A	G	0.304175	1006
2	rs35052533	T	A	0.378728	1006
2	rs35248584	G	A	0.379722	1006
2	rs115467013	G	T	0.0318091	1006
2	rs72901035	G	T	0.121272	1006
2	rs34417793	C	T	0.378728	1006
2	rs10184745	T	C	0.124254	1006
2	rs114791087	G	A	0.0318091	1006
2	rs76937201	T	C	0.0318091	1006
2	rs72901038	C	T	0.271372	1006
2	rs13005649	C	T	0.304175	1006
2	rs13005153	G	A	0.304175	1006
2	rs114994001	G	A	0.0308151	1006
2	rs2351143	C	T	0.270378	1006
2	rs34367994	C	T	0.379722	1006
2	rs144886196	T	C	0.0337972	1006
2	rs57661069	C	T	0.0427435	1006
2	rs56301491	T	G	0.378728	1006
2	rs55988821	A	G	0.378728	1006
2	rs13020934	C	T	0.0248509	1006
2	rs34993203	G	A	0.379722	1006
2	rs35572649	T	C	0.0337972	1006
2	rs1518278	C	T	0.379722	1006
2	rs71419068	C	T	0.0337972	1006
2	rs12105675	T	A	0.0745527	1006
2	rs12475379	A	G	0.028827	1006
2	rs35896097	A	G	0.0337972	1006
2	rs146789953	A	C	0.0208748	1006
2	rs79104503	C	T	0.0139165	1006
2	rs73022352	G	A	0.0745527	1006
2	rs35923563	C	G	0.0337972	1006
2	rs77618935	G	A	0.0427435	1006
2	rs35084528	T	C	0.0337972	1006
2	rs1316293	A	G	0.39662	1006
2	rs116360512	T	C	0.0318091	1006
2	rs35184319	C	T	0.0337972	1006
2	rs35086782	C	T	0.0775348	1006
2	rs13028096	A	G	0.0337972	1006
2	rs7608383	A	C	0.110338	1006
2	rs1589152	G	C	0.634195	1006
2	rs71419069	T	G	0.0248509	1006
2	rs1356847	T	C	0.604374	1006
2	rs71419070	G	A	0.0347913	1006
2	rs79289255	C	A	0.0536779	1006
2	rs13022347	G	A	0.0337972	1006
2	rs114345831	A	G	0.0318091	1006
2	rs1520342	T	C	0.61829	1006
2	rs1520343	C	A	0.648111	1006
2	rs55640116	A	G	0.00994036	1006
2	rs115560561	T	C	0.0318091	1006
2	rs73022361	G	A	0.0427435	1006
2	rs1402074	C	T	0.616302	1006
2	rs1607363	C	T	0.724652	1006
2	rs114133607	C	T	0.0318091	1006
2	rs13010355	T	A	0.0337972	1006
2	rs76742528	A	G	0.0129225	1006
2	rs115067022	C	T	0.0318091	1006
2	rs115881908	C	T	0.0318091	1006
2	rs1607361	C	A	0.615308	1006
2	rs77235252	G	A	0.0139165	1006
2	rs1589150	A	C	0.724652	1006
2	rs1589151	A	G	0.615308	1006
2	rs10191037	G	C	0.17495	1006
2	rs1829342	G	A	0.124254	1006
2	rs147461865	T	C	0.0318091	1006
2	rs12994694	C	A	0.0337972	1006
2	rs1607362	T	C	0.649105	1006
2	rs6743834	G	A	0.615308	1006
2	rs2203777	T	C	0.617296	1006
2	rs34747884	T	C	0.0337972	1006
2	rs116754363	T	C	0.0318091	1006
2	rs10932732	C	T	0.615308	1006
2	rs71419071	T	A	0.0347913	1006
2	rs138175910	G	A	0.0318091	1006
2	rs117793658	G	A	0.00795229	1006
2	rs116638149	T	C	0.0318091	1006
2	rs114326058	T	A	0.0318091	1006
2	rs6742180	G	A	0.615308	1006
2	rs11891899	A	G	0.617296	1006
2	rs115076920	T	C	0.0318091	1006
2	rs34039002	A	T	0.0347913	1006
2	rs116146652	C	A	0.0318091	1006
2	rs1518284	A	C	0.683897	1006
2	rs114754054	C	A	0.0318091	1006
2	rs115224811	T	G	0.0318091	1006
2	rs12621980	G	C	0.22167	1006
2	rs10206573	G	A	0.586481	1006
2	rs75131888	T	C	0.00894632	1006
2	rs78907146	G	A	0.00894632	1006
2	rs7422581	C	T	0.722664	1006
2	rs1850978	T	C	0.722664	1006
2	rs58358559	C	T	0.083499	1006
2	rs13033779	C	T	0.0387674	1006
2	rs12694424	T	C	0.336978	1006
2	rs13425489	T	A	0.311133	1006
2	rs34110901	G	A	0.0318091	1006
2	rs1829525	T	C	0.336978	1006
2	rs12464967	G	T	0.301193	1006
2	rs1850979	T	A	0.302187	1006
2	rs1850980	C	T	0.301193	1006
2	rs73965693	C	A	0.083499	1006
2	rs146347398	A	G	0.0407555	1006
2	rs12104514	T	C	0.083499	1006
2	rs114690772	G	A	0.0357853	1006
2	rs1850981	G	T	0.143141	1006
2	rs13411813	G	A	0.287276	1006
2	rs13400437	A	C	0.408549	1006
2	rs116721176	G	A	0.0357853	1006
2	rs13412160	G	T	0.414513	1006
2	rs7597509	A	G	0.426441	1006
2	rs4366855	C	A	0.336978	1006
2	rs10190879	T	C	0.687873	1006
2	rs16839638	T	G	0.114314	1006
2	rs115678249	C	G	0.0357853	1006
2	rs1976816	T	A	0.301193	1006
2	rs71419072	A	G	0.0188867	1006
2	rs12473428	T	C	0.10835	1006
2	rs115155003	C	T	0.0357853	1006
2	rs114007252	C	G	0.0198807	1006
2	rs73022392	T	C	0.083499	1006
2	rs16839640	G	A	0.141153	1006
2	rs10497151	A	G	0.083499	1006
2	rs9288534	G	A	0.275348	1006
2	rs115793576	G	A	0.0357853	1006
2	rs10192474	C	T	0.417495	1006
2	rs9288535	G	A	0.286282	1006
2	rs10497150	T	C	0.302187	1006
2	rs190177607	T	C	0.00497018	1006
2	rs6435990	C	T	0.322068	1006
2	rs114552570	T	C	0.0357853	1006
2	rs6435992	G	T	0.286282	1006
2	rs10185088	C	T	0.286282	1006
2	rs77386638	T	G	0.00994036	1006
2	rs6435993	G	T	0.285288	1006
2	rs10932739	A	G	0.262425	1006
2	rs190664815	T	C	0.0357853	1006
2	rs17236255	T	C	0.083499	1006
2	rs12619668	C	A	0.264414	1006
2	rs7573309	A	G	0.319085	1006
2	rs10210212	T	A	0.368787	1006
2	rs73024365	G	A	0.083499	1006
2	rs77711277	T	C	0.0357853	1006
2	rs13422010	C	T	0.145129	1006
2	rs7583113	T	G	0.264414	1006
2	rs148255516	G	T	0.00497018	1006
2	rs884799	T	C	0.838966	1006
2	rs116578886	C	G	0.0357853	1006
2	rs78218748	C	G	0.00795229	1006
2	rs113807869	T	C	0.0129225	1006
2	rs74847146	G	A	0.0357853	1006
2	rs55639451	T	A	0.112326	1006
2	rs6738903	A	G	0.263419	1006
2	rs1540803	T	A	0.676938	1006
2	rs62174791	C	T	0.207753	1006
2	rs150462186	T	C	0.0357853	1006
2	rs11885215	T	C	0.420477	1006
2	rs115604560	T	C	0.0357853	1006
2	rs12995490	T	A	0.180915	1006
2	rs1402070	G	C	0.207753	1006
2	rs12613320	T	G	0.154076	1006
2	rs1534752	G	A	0.146123	1006
2	rs7586890	A	G	0.180915	1006
2	rs79478945	A	T	0.0357853	1006
2	rs35544429	C	A	0.0248509	1006
2	rs113887961	G	T	0.0218688	1006
2	rs76627026	G	A	0.0357853	1006
2	rs10190385	G	A	0.145129	1006
2	rs78197237	T	A	0.0248509	1006
2	rs142584053	C	A	0.0357853	1006
2	rs79962582	A	T	0.137177	1006
2	rs114411551	A	G	0.083499	1006
2	rs10804267	C	T	0.180915	1006
2	rs11897511	T	A	0.180915	1006
2	rs13415327	T	C	0.111332	1006
2	rs115245612	A	C	0.0357853	1006
2	rs75757274	C	T	0.0357853	1006
2	rs75751361	G	T	0.0357853	1006
2	rs13387832	C	A	0.266402	1006
2	rs17236689	T	A	0.083499	1006
2	rs12471133	T	C	0.154076	1006
2	rs7559943	G	A	0.00795229	1006
2	rs17236724	C	T	0.083499	1006
2	rs11887446	C	T	0.145129	1006
2	rs12618585	T	C	0.154076	1006
2	rs112427039	C	T	0.00795229	1006
2	rs77095483	T	C	0.0357853	1006
2	rs76945914	C	T	0.0357853	1006
2	rs1540804	T	G	0.689861	1006
2	rs16839701	T	C	0.137177	1006
2	rs13020355	T	C	0.137177	1006
2	rs147931617	G	A	0.00994036	1006
2	rs12622351	T	C	0.137177	1006
2	rs12622374	A	C	0.145129	1006
2	rs12622403	A	T	0.146123	1006
2	rs115738457	G	C	0.0357853	1006
2	rs75972328	T	C	0.0357853	1006
2	rs75922131	T	A	0.0198807	1006
2	rs72889733	G	A	0.0168986	1006
2	rs13393746	G	A	0.137177	1006
2	rs13382244	A	G	0.10835	1006
2	rs71419073	C	A	0.0238569	1006
2	rs73008416	C	T	0.083499	1006
2	rs62174792	C	T	0.269384	1006
2	rs11898359	A	G	0.0347913	1006
2	rs112023561	G	A	0.00795229	1006
2	rs147494513	C	T	0.0347913	1006
2	rs7420912	A	G	0.145129	1006
2	rs2351144	C	G	0.145129	1006
2	rs4255923	G	A	0.083499	1006
2	rs144964816	C	T	0.0526839	1006
2	rs56369123	G	A	0.083499	1006
2	rs78982459	C	T	0.0347913	1006
2	rs35915131	A	G	0.147117	1006
2	rs11900438	C	T	0.264414	1006
2	rs149605752	C	T	0.0407555	1006
2	rs11900638	C	A	0.138171	1006
2	rs144343667	C	T	0.0487078	1006
2	rs111591110	G	C	0.083499	1006
2	rs112677400	C	G	0.083499	1006
2	rs34528777	G	A	0.146123	1006
2	rs35512426	G	A	0.146123	1006
2	rs7596878	G	C	0.00795229	1006
2	rs10173843	A	G	0.146123	1006
2	rs141378849	C	G	0.0248509	1006
2	rs148102884	T	A	0.111332	1006
2	rs10200441	C	T	0.146123	1006
2	rs139769208	G	C	0.0347913	1006
2	rs7564233	T	C	0.180915	1006
2	rs13018514	G	A	0.180915	1006
2	rs151179005	T	C	0.0347913	1006
2	rs9753171	C	G	0.152087	1006
2	rs142284989	G	A	0.0407555	1006
2	rs114145977	C	T	0.0347913	1006
2	rs74812916	G	T	0.0347913	1006
2	rs115793324	T	A	0.0347913	1006
2	rs113486598	T	C	0.00795229	1006
2	rs116142968	A	C	0.0427435	1006
2	rs4664778	G	A	0.269384	1006
2	rs77646727	C	G	0.0298211	1006
2	rs113283681	A	C	0.00795229	1006
2	rs77481686	T	C	0.0417495	1006
2	rs13417220	G	A	0.00596421	1006
2	rs78143120	C	T	0.0417495	1006
2	rs1527756	C	G	0.138171	1006
2	rs76854406	T	C	0.0347913	1006
2	rs72889746	T	C	0.0178926	1006
2	rs112320557	G	A	0.0347913	1006
2	rs115465661	C	A	0.0347913	1006
2	rs79821017	T	A	0.00795229	1006
2	rs1520339	T	C	0.681909	1006
2	rs80016441	C	A	0.0347913	1006
2	rs17236969	C	T	0.143141	1006
2	rs115588040	A	G	0.0347913	1006
2	rs7594921	G	A	0.410537	1006
2	rs10202061	G	A	0.180915	1006
2	rs10193997	T	C	0.180915	1006
2	rs139560647	C	T	0.0407555	1006
2	rs17237027	T	G	0.0894632	1006
2	rs13420750	T	C	0.138171	1006
2	rs10198409	A	G	0.180915	1006
2	rs7597534	A	G	0.180915	1006
2	rs182918273	G	T	0.0149105	1006
2	rs12694437	A	G	0.271372	1006
2	rs1402071	C	T	0.272366	1006
2	rs114802884	T	G	0.0347913	1006
2	rs72889752	G	A	0.0457256	1006
2	rs10166901	T	A	0.147117	1006
2	rs72889754	G	A	0.00795229	1006
2	rs10164463	A	T	0.17992	1006
2	rs79925551	A	G	0.0347913	1006
2	rs116466434	T	G	0.0447316	1006
2	rs17309441	C	T	0.084493	1006
2	rs116160092	T	C	0.0347913	1006
2	rs3843321	G	C	0.693837	1006
2	rs113168231	G	T	0.00695825	1006
2	rs12694438	C	T	0.180915	1006
2	rs113146330	T	A	0.00795229	1006
2	rs114537919	G	T	0.0347913	1006
2	rs16839720	C	G	0.135189	1006
2	rs7557832	T	C	0.177932	1006
2	rs114408072	T	C	0.0178926	1006
2	rs13383584	T	C	0.537773	1006
2	rs72889755	C	T	0.0477137	1006
2	rs16839725	T	C	0.342942	1006
2	rs72889758	A	G	0.0646123	1006
2	rs16839730	G	A	0.15507	1006
2	rs145780345	T	C	0.0168986	1006
2	rs116647195	C	G	0.0328032	1006
2	rs7573784	G	A	0.0815109	1006
2	rs17309678	T	C	0.445328	1006
2	rs62174823	T	C	0.0188867	1006
2	rs56728154	G	A	0.0536779	1006
2	rs1527757	G	A	0.444334	1006
2	rs142526604	A	G	0.0139165	1006
2	rs72889762	T	A	0.116302	1006
2	rs16839731	G	A	0.641153	1006
2	rs13432856	C	T	0.120278	1006
2	rs2056737	T	A	0.232604	1006
2	rs77174596	T	G	0.0854871	1006
2	rs3915271	G	T	0.0715706	1006
2	rs16839739	G	T	0.640159	1006
2	rs116657026	T	C	0.0526839	1006
2	rs10804269	A	T	0.127237	1006
2	rs10932785	C	T	0.127237	1006
2	rs7572417	A	G	0.116302	1006
2	rs115161720	T	C	0.028827	1006
2	rs74324583	G	T	0.0238569	1006
2	rs72889777	C	G	0.100398	1006
2	rs116740856	A	C	0.0208748	1006
2	rs4664781	G	A	0.640159	1006
2	rs17316334	A	G	0.083499	1006
2	rs114967181	A	C	0.0526839	1006
2	rs11691907	G	C	0.2167	1006
2	rs4664186	T	C	0.656064	1006
2	rs67822367	A	G	0.2167	1006
2	rs72889794	C	T	0.0904573	1006
2	rs147266455	C	T	0.0526839	1006
2	rs11681437	A	G	0.105368	1006
2	rs2882599	G	A	0.640159	1006
2	rs114062477	C	T	0.0168986	1006
2	rs78157411	A	T	0.0526839	1006
2	rs1540808	G	A	0.640159	1006
2	rs4664187	T	C	0.640159	1006
2	rs10200202	T	G	0.116302	1006
2	rs10189214	C	T	0.128231	1006
2	rs12619900	C	T	0.640159	1006
2	rs11678605	G	A	0.639165	1006
2	rs10932790	T	C	0.872763	1006
2	rs6710677	T	G	0.127237	1006
2	rs11674970	T	C	0.0238569	1006
2	rs6747331	A	G	0.656064	1006
2	rs79438095	C	A	0.0526839	1006
2	rs116212901	C	T	0.00994036	1006
2	rs10203875	A	G	0.126243	1006
2	rs16839799	T	A	0.656064	1006
2	rs1527755	C	G	0.656064	1006
2	rs76094981	C	T	0.0606362	1006
2	rs7603523	A	G	0.178926	1006
2	rs77923666	C	T	0.028827	1006
2	rs57884968	C	T	0.192843	1006
2	rs1402073	A	T	0.191849	1006
2	rs143935379	C	T	0.00994036	1006
2	rs114499273	T	C	0.0526839	1006
2	rs2049093	G	A	0.639165	1006
2	rs12612835	A	G	0.445328	1006
2	rs2141236	C	T	0.639165	1006
2	rs115254489	A	T	0.026839	1006
2	rs77477120	C	T	0.0586481	1006
2	rs7564439	T	C	0.656064	1006
2	rs13009377	T	G	0.127237	1006
2	rs10173364	A	G	0.872763	1006
2	rs77935796	C	T	0.106362	1006
2	rs4664784	C	T	0.639165	1006
2	rs139705745	T	C	0.0526839	1006
2	rs1829528	T	C	0.193837	1006
2	rs151018148	G	A	0.0198807	1006
2	rs7573210	A	C	0.624254	1006
2	rs1356846	G	A	0.127237	1006
2	rs7580002	T	C	0.656064	1006
2	rs11902496	C	T	0.2167	1006
2	rs11682209	G	T	0.192843	1006
2	rs78276908	A	C	0.158052	1006
2	rs13393559	A	C	0.215706	1006
2	rs73010335	G	A	0.0526839	1006
2	rs116550950	G	C	0.0526839	1006
2	rs7607309	C	T	0.101392	1006
2	rs77247531	C	G	0.0248509	1006
2	rs115762661	T	C	0.0526839	1006
2	rs12615569	C	T	0.639165	1006
2	rs35530452	A	G	0.127237	1006
2	rs12615641	C	T	0.445328	1006
2	rs74514780	A	G	0.163022	1006
2	rs10198113	T	C	0.217694	1006
2	rs149219009	A	T	0.0129225	1006
2	rs12621231	T	C	0.656064	1006
2	rs6436064	G	T	0.127237	1006
2	rs12621549	A	T	0.0596421	1006
2	rs9752942	T	C	0.65507	1006
2	rs13409849	C	T	0.217694	1006
2	rs7607119	G	A	0.65507	1006
2	rs13014486	G	A	0.639165	1006
2	rs1540806	C	T	0.872763	1006
2	rs10201971	G	T	0.2167	1006
2	rs149742455	C	G	0.0367793	1006
2	rs769353	C	T	0.106362	1006
2	rs16839831	C	A	0.127237	1006
2	rs62176033	G	A	0.0497018	1006
2	rs1527753	T	C	0.639165	1006
2	rs10932797	G	A	0.2167	1006
2	rs11689399	A	G	0.232604	1006
2	rs13421080	A	C	0.233598	1006
2	rs28689194	G	C	0.233598	1006
2	rs13382525	G	A	0.127237	1006
2	rs10192140	C	T	0.127237	1006
2	rs1609201	C	T	0.65507	1006
2	rs2056735	G	A	0.639165	1006
2	rs116234935	G	C	0.0526839	1006
2	rs13009539	C	A	0.125249	1006
2	rs190383198	G	A	0.00695825	1006
2	rs116774764	T	C	0.0526839	1006
2	rs114871568	A	C	0.0526839	1006
2	rs80152601	T	C	0.0526839	1006
2	rs66996400	G	A	0.2167	1006
2	rs2141234	C	T	0.082505	1006
2	rs17238525	T	C	0.462227	1006
2	rs13391549	T	A	0.0994036	1006
2	rs116376153	T	C	0.0526839	1006
2	rs78189523	C	T	0.100398	1006
2	rs35487612	C	G	0.656064	1006
2	rs11689175	C	T	0.656064	1006
2	rs74718781	G	T	0.0188867	1006
2	rs7569706	A	G	0.219682	1006
2	rs941370	G	T	0.780318	1006
2	rs7585222	G	T	0.654076	1006
2	rs145395146	A	G	0.0526839	1006
2	rs138014137	T	C	0.0526839	1006
2	rs951212	C	T	0.654076	1006
2	rs116253872	G	A	0.027833	1006
2	rs951211	G	A	0.780318	1006
2	rs13031378	A	C	0.654076	1006
2	rs11685195	T	C	0.126243	1006
2	rs116784668	A	C	0.0208748	1006
2	rs13008952	A	T	0.654076	1006
2	rs6436095	C	A	0.34493	1006
2	rs6436096	A	T	0.345924	1006
2	rs6717836	A	G	0.0725646	1006
2	rs12694460	T	G	0.312127	1006
2	rs10497149	A	T	0.314115	1006
2	rs2351286	A	T	0.488072	1006
2	rs75312181	C	T	0.11332	1006
2	rs1554798	A	C	0.530815	1006
2	rs12617101	A	T	0.362823	1006
2	rs1881046	G	T	0.33499	1006
2	rs115822391	G	A	0.0536779	1006
2	rs7594669	G	A	0.0685885	1006
2	rs4664787	C	T	0.402584	1006
2	rs950402	A	G	0.270378	1006
2	rs950401	A	G	0.594433	1006
2	rs2103263	T	C	0.33499	1006
2	rs75039905	G	A	0.0119284	1006
2	rs16839870	G	A	0.33499	1006
2	rs73012530	G	A	0.0129225	1006
2	rs115477855	T	C	0.0536779	1006
2	rs60786849	T	C	0.0139165	1006
2	rs146442521	G	C	0.00894632	1006
2	rs1527754	T	C	0.335984	1006
2	rs115723803	G	A	0.0526839	1006
2	rs73012532	T	G	0.0685885	1006
2	rs189136392	C	T	0.0159046	1006
2	rs2351287	A	G	0.404573	1006
2	rs2141235	G	A	0.403579	1006
2	rs112733978	A	G	0.0119284	1006
2	rs13017997	T	A	0.335984	1006
2	rs35377330	A	T	0.33499	1006
2	rs35079494	T	C	0.240557	1006
2	rs4441417	C	T	0.335984	1006
2	rs75627703	G	A	0.0506958	1006
2	rs66721506	T	C	0.0705765	1006
2	rs73012537	T	C	0.0685885	1006
2	rs73012538	T	A	0.0685885	1006
2	rs2882617	A	G	0.335984	1006
2	rs2351288	T	C	0.335984	1006
2	rs61266527	C	T	0.0129225	1006
2	rs4664189	A	G	0.335984	1006
2	rs4664190	G	C	0.335984	1006
2	rs62177202	A	G	0.335984	1006
2	rs142107984	G	A	0.0149105	1006
2	rs74629952	G	A	0.0984095	1006
2	rs1918534	A	G	0.335984	1006
2	rs1918535	C	A	0.335984	1006
2	rs13029523	T	C	0.336978	1006
2	rs4664191	T	C	0.335984	1006
2	rs56925759	G	A	0.0129225	1006
2	rs4664192	A	T	0.403579	1006
2	rs1405872	T	C	0.594433	1006
2	rs73012543	G	A	0.0129225	1006
2	rs13032386	A	C	0.335984	1006
2	rs13005401	G	C	0.335984	1006
2	rs6436108	G	A	0.400596	1006
2	rs75174597	G	A	0.0506958	1006
2	rs6726933	G	A	0.0675944	1006
2	rs6756702	C	T	0.0675944	1006
2	rs77571877	A	G	0.0526839	1006
2	rs13027978	C	G	0.335984	1006
2	rs13026547	G	A	0.335984	1006
2	rs73012550	C	T	0.0149105	1006
2	rs6436115	A	G	0.335984	1006
2	rs6436116	C	T	0.335984	1006
2	rs35052481	G	A	0.335984	1006
2	rs113382641	C	A	0.0119284	1006
2	rs7585122	G	A	0.082505	1006
2	rs60355811	T	A	0.0656064	1006
2	rs13023954	T	C	0.335984	1006
2	rs9646858	C	T	0.40159	1006
2	rs147175203	G	A	0.0238569	1006
2	rs73012556	T	C	0.0616302	1006
2	rs10171648	A	C	0.417495	1006
2	rs7570886	T	C	0.33499	1006
2	rs12470684	G	C	0.321074	1006
2	rs11680065	A	G	0.907555	1006
2	rs13403158	T	C	0.417495	1006
2	rs2351289	T	C	0.912525	1006
2	rs16839896	G	A	0.49503	1006
2	rs1527758	G	C	0.49503	1006
2	rs4664194	G	A	0.492048	1006
2	rs116548360	T	C	0.0487078	1006
2	rs1527759	G	C	0.494036	1006
2	rs12694473	C	T	0.409543	1006
2	rs2351290	C	T	0.493042	1006
2	rs56147882	T	A	0.494036	1006
2	rs16839898	C	T	0.33002	1006
2	rs79568380	G	A	0.0487078	1006
2	rs1949991	T	C	0.494036	1006
2	rs941369	C	G	0.0616302	1006
2	rs6741162	A	G	0.417495	1006
2	rs4664789	C	A	0.493042	1006
2	rs4664790	A	G	0.910537	1006
2	rs60427009	A	T	0.0606362	1006
2	rs4664791	T	C	0.493042	1006
2	rs1852585	C	A	0.493042	1006
2	rs58743044	C	G	0.0606362	1006
2	rs1405868	G	A	0.493042	1006
2	rs115434897	A	C	0.0487078	1006
2	rs1405869	A	G	0.321074	1006
2	rs36026208	T	C	0.494036	1006
2	rs59275840	A	G	0.494036	1006
2	rs72904173	C	A	0.102386	1006
2	rs4583411	C	T	0.496024	1006
2	rs4553770	G	T	0.49503	1006
2	rs4547486	T	C	0.494036	1006
2	rs11688827	T	A	0.0626243	1006
2	rs56200328	A	G	0.329026	1006
2	rs11892781	C	A	0.49503	1006
2	rs13034800	G	A	0.49503	1006
2	rs4133300	C	A	0.393638	1006
2	rs4664792	C	G	0.392644	1006
2	rs4664195	C	T	0.49503	1006
2	rs13428439	A	T	0.027833	1006
2	rs72904180	G	A	0.102386	1006
2	rs6748811	C	A	0.919483	1006
2	rs11678219	G	A	0.0606362	1006
2	rs11695569	A	G	0.0616302	1006
2	rs115969757	G	C	0.0377734	1006
2	rs7371289	C	A	0.905567	1006
2	rs7565395	T	A	0.49503	1006
2	rs72904184	A	G	0.102386	1006
2	rs72904185	C	G	0.102386	1006
2	rs17184590	A	G	0.102386	1006
2	rs79527155	A	G	0.0218688	1006
2	rs17244227	C	G	0.102386	1006
2	rs72904188	A	C	0.102386	1006
2	rs72904189	C	T	0.0874751	1006
2	rs72904190	A	G	0.102386	1006
2	rs1114069	T	A	0.404573	1006
2	rs72904191	T	C	0.104374	1006
2	rs1110075	T	C	0.747515	1006
2	rs7577563	G	A	0.750497	1006
2	rs7570959	T	C	0.750497	1006
2	rs113947497	G	A	0.100398	1006
2	rs7572191	A	G	0.0526839	1006
2	rs73968127	C	A	0.0526839	1006
2	rs72904197	G	A	0.0994036	1006
2	rs1918172	C	G	0.903579	1006
2	rs62177243	G	A	0.141153	1006
2	rs7595494	G	T	0.848907	1006
2	rs74754767	C	T	0.0536779	1006
2	rs78822876	T	A	0.0526839	1006
2	rs1918171	T	G	0.903579	1006
2	rs6759200	C	T	0.903579	1006
2	rs6759470	C	T	0.849901	1006
2	rs1949942	C	T	0.082505	1006
2	rs62177244	T	C	0.00397614	1006
2	rs6733237	G	A	0.849901	1006
2	rs4404224	C	T	0.753479	1006
2	rs1918174	A	G	0.752485	1006
2	rs1918173	A	C	0.852883	1006
2	rs2882618	C	A	0.906561	1006
2	rs2351291	G	A	0.851889	1006
2	rs2351292	G	A	0.852883	1006
2	rs1534261	C	A	0.851889	1006
2	rs1534260	T	C	0.909543	1006
2	rs4664196	C	G	0.905567	1006
2	rs55661453	G	A	0.0994036	1006
2	rs4335902	G	A	0.905567	1006
2	rs112600282	A	G	0.0994036	1006
2	rs2177952	G	C	0.912525	1006
2	rs1589977	A	C	0.322068	1006
2	rs59828373	C	T	0.154076	1006
2	rs55859707	T	C	0.511928	1006
2	rs74751253	C	T	0.0506958	1006
2	rs72906017	C	T	0.15507	1006
2	rs56661931	C	G	0.357853	1006
2	rs72906020	G	A	0.157058	1006
2	rs72906021	A	G	0.15507	1006
2	rs72906023	T	G	0.15507	1006
2	rs13403601	T	C	0.399602	1006
2	rs13388064	C	T	0.912525	1006
2	rs34169875	C	A	0.357853	1006
2	rs60782513	C	T	0.0536779	1006
2	rs150963101	G	A	0.0238569	1006
2	rs13416071	G	A	0.399602	1006
2	rs7560427	G	T	0.154076	1006
2	rs113228727	T	C	0.0994036	1006
2	rs4312436	C	A	0.912525	1006
2	rs147873370	T	C	0.358847	1006
2	rs72906029	C	T	0.15507	1006
2	rs72906032	T	C	0.512922	1006
2	rs4664796	G	A	0.399602	1006
2	rs79404753	T	C	0.0536779	1006
2	rs6749023	G	A	0.512922	1006
2	rs6739115	T	C	0.512922	1006
2	rs72906035	A	G	0.100398	1006
2	rs6742745	T	A	0.805169	1006
2	rs4436912	G	A	0.480119	1006
2	rs4588137	A	T	0.480119	1006
2	rs2177951	G	A	0.479125	1006
2	rs4274554	T	C	0.281312	1006
2	rs62177246	T	C	0.104374	1006
2	rs13411448	G	C	0.227634	1006
2	rs4664797	T	C	0.479125	1006
2	rs1830185	T	C	0.879722	1006
2	rs116581708	T	G	0.0467197	1006
2	rs111515883	A	T	0.10338	1006
2	rs115948672	T	C	0.0477137	1006
2	rs7426124	A	G	0.104374	1006
2	rs7607727	A	G	0.878728	1006
2	rs2351294	T	C	0.878728	1006
2	rs2351295	T	C	0.104374	1006
2	rs111828753	T	C	0.225646	1006
2	rs147647658	A	G	0.054672	1006
2	rs12474450	T	C	0.0994036	1006
2	rs72906053	A	G	0.11829	1006
2	rs12475424	T	A	0.0994036	1006
2	rs35773110	C	T	0.217694	1006
2	rs34119626	G	A	0.217694	1006
2	rs62177249	G	A	0.0994036	1006
2	rs35396779	C	A	0.0994036	1006
2	rs35840910	A	G	0.0994036	1006
2	rs72906058	C	T	0.11829	1006
2	rs6728164	G	A	0.0337972	1006
2	rs72906060	T	C	0.11829	1006
2	rs12476776	T	G	0.0994036	1006
2	rs1526903	A	G	0.11829	1006
2	rs1526902	C	A	0.0695825	1006
2	rs1358227	A	G	0.0994036	1006
2	rs1534259	T	C	0.498012	1006
2	rs72906064	G	T	0.11829	1006
2	rs1918170	C	T	0.473161	1006
2	rs35650523	C	T	0.0745527	1006
2	rs144511297	C	A	0.027833	1006
2	rs7559557	T	C	0.477137	1006
2	rs34557204	T	C	0.0755467	1006
2	rs35346629	G	C	0.0745527	1006
2	rs6705303	A	G	0.0745527	1006
2	rs6747998	C	G	0.0745527	1006
2	rs6718871	G	A	0.0745527	1006
2	rs34859817	C	G	0.0745527	1006
2	rs79595820	A	T	0.0477137	1006
2	rs35615431	A	G	0.0745527	1006
2	rs72906070	T	G	0.229622	1006
2	rs62179177	G	A	0.0725646	1006
2	rs62179178	C	G	0.0725646	1006
2	rs13034611	C	T	0.0745527	1006
2	rs13034667	C	T	0.0745527	1006
2	rs62179179	A	G	0.0745527	1006
2	rs6717972	A	G	0.242545	1006
2	rs76674186	G	A	0.0765408	1006
2	rs62176060	C	T	0.0765408	1006
2	rs16839935	T	C	0.148111	1006
2	rs17244395	T	C	0.11829	1006
2	rs17244416	G	C	0.11829	1006
2	rs62176061	A	T	0.00397614	1006
2	rs7578557	T	C	0.478131	1006
2	rs75417022	G	A	0.0337972	1006
2	rs16839941	C	T	0.306163	1006
2	rs17184889	T	C	0.117296	1006
2	rs17244514	A	C	0.11829	1006
2	rs139615154	C	G	0.00894632	1006
2	rs2204584	A	G	0.483101	1006
2	rs2204583	A	C	0.4334	1006
2	rs2204582	A	T	0.304175	1006
2	rs7583077	T	C	0.274354	1006
2	rs111991299	T	C	0.0586481	1006
2	rs17185023	C	T	0.128231	1006
2	rs17244660	A	G	0.128231	1006
2	rs78784721	T	A	0.0218688	1006
2	rs16839950	T	C	0.0477137	1006
2	rs10497176	T	C	0.0477137	1006
2	rs4664798	A	T	0.255467	1006
2	rs74443353	A	G	0.0477137	1006
2	rs79588822	T	C	0.0477137	1006
2	rs17185142	T	C	0.129225	1006
2	rs16839959	C	A	0.248509	1006
2	rs10497175	C	A	0.248509	1006
2	rs16839962	A	T	0.120278	1006
2	rs74909220	T	C	0.0477137	1006
2	rs17244884	C	T	0.0586481	1006
2	rs17244912	T	A	0.0208748	1006
2	rs13031766	C	A	0.245527	1006
2	rs12694513	G	A	0.751491	1006
2	rs10497174	C	T	0.250497	1006
2	rs13032427	C	T	0.206759	1006
2	rs13008552	A	G	0.0785288	1006
2	rs67027616	C	T	0.175944	1006
2	rs116749399	G	A	0.00497018	1006
2	rs17185498	A	G	0.499006	1006
2	rs16839972	G	A	0.173956	1006
2	rs6730147	C	T	0.740557	1006
2	rs73014434	C	T	0.0407555	1006
2	rs6748197	T	C	0.574553	1006
2	rs13400226	A	G	0.49503	1006
2	rs13403399	T	G	0.338966	1006
2	rs67150475	T	C	0.0437376	1006
2	rs79719023	T	C	0.0129225	1006
2	rs2069270	G	A	0.489066	1006
2	rs72900284	C	A	0.0437376	1006
2	rs7604052	G	A	0.498012	1006
2	rs2139427	A	G	0.0805169	1006
2	rs55783820	G	A	0.0447316	1006
2	rs17245513	G	A	0.121272	1006
2	rs12471552	G	A	0.167992	1006
2	rs10177924	A	G	0.284294	1006
2	rs10932860	A	G	0.493042	1006
2	rs72900292	G	C	0.0516899	1006
2	rs12991004	T	G	0.151093	1006
2	rs4664799	G	A	0.124254	1006
2	rs111264120	A	G	0.0894632	1006
2	rs35357369	G	A	0.240557	1006
2	rs112001448	T	C	0.151093	1006
2	rs72900302	C	T	0.0894632	1006
2	rs67535212	T	G	0.150099	1006
2	rs72902105	C	G	0.124254	1006
2	rs61041917	A	G	0.494036	1006
2	rs13010758	T	C	0.151093	1006
2	rs113546593	T	C	0.0516899	1006
2	rs6723988	G	C	0.494036	1006
2	rs12987152	C	A	0.363817	1006
2	rs35440485	T	C	0.147117	1006
2	rs12988026	C	A	0.362823	1006
2	rs1401809	C	G	0.224652	1006
2	rs56083747	C	T	0.0874751	1006
2	rs188766617	T	C	0.0109344	1006
2	rs143938206	A	G	0.0178926	1006
2	rs72902114	A	C	0.0884692	1006
2	rs13426266	T	C	0.0894632	1006
2	rs76183534	T	C	0.0258449	1006
2	rs72902115	C	T	0.0884692	1006
2	rs78327680	T	G	0.0109344	1006
2	rs1113060	T	C	0.799205	1006
2	rs1113061	A	G	0.0874751	1006
2	rs9646870	G	A	0.799205	1006
2	rs11885399	T	C	0.889662	1006
2	rs11692441	T	G	0.217694	1006
2	rs11691262	A	G	0.217694	1006
2	rs1519797	C	T	0.879722	1006
2	rs189291572	T	C	0.0159046	1006
2	rs2351296	T	C	0.0924453	1006
2	rs2882619	C	T	0.0924453	1006
2	rs72902118	G	A	0.0874751	1006
2	rs72902119	C	T	0.0874751	1006
2	rs72902121	A	T	0.0516899	1006
2	rs72902122	C	T	0.215706	1006
2	rs55786392	A	C	0.218688	1006
2	rs190325299	T	A	0.0139165	1006
2	rs11904501	T	C	0.137177	1006
2	rs1401807	G	A	0.573559	1006
2	rs1850883	T	C	0.0775348	1006
2	rs58229050	G	A	0.028827	1006
2	rs10497173	G	A	0.729622	1006
2	rs17186043	T	C	0.0487078	1006
2	rs76240321	T	G	0.0198807	1006
2	rs80040603	T	C	0.0795229	1006
2	rs13032833	C	G	0.540755	1006
2	rs16839996	G	C	0.0805169	1006
2	rs28863606	C	T	0.0974155	1006
2	rs72902124	C	T	0.0487078	1006
2	rs62176064	A	G	0.0666004	1006
2	rs7566297	A	G	0.734592	1006
2	rs12999273	A	T	0.545726	1006
2	rs72902127	G	T	0.0805169	1006
2	rs145230025	T	C	0.0407555	1006
2	rs6740994	G	A	0.734592	1006
2	rs78713477	T	G	0.028827	1006
2	rs75469836	T	C	0.0198807	1006
2	rs76117428	A	G	0.0854871	1006
2	rs13425515	G	C	0.0805169	1006
2	rs41395346	C	T	0.0337972	1006
2	rs13426050	G	A	0.0805169	1006
2	rs144169208	T	C	0.0159046	1006
2	rs72902129	G	A	0.0854871	1006
2	rs10497172	T	C	0.0487078	1006
2	rs10196668	G	T	0.0805169	1006
2	rs75063833	T	C	0.0198807	1006
2	rs78831171	C	T	0.0447316	1006
2	rs10497171	T	G	0.0487078	1006
2	rs72902130	G	A	0.0854871	1006
2	rs872550	C	A	0.0805169	1006
2	rs2001859	C	T	0.0854871	1006
2	rs116694104	C	G	0.0318091	1006
2	rs13028407	C	G	0.487078	1006
2	rs113028566	A	G	0.0815109	1006
2	rs72902133	T	C	0.0815109	1006
2	rs6736241	C	T	0.0854871	1006
2	rs13413882	C	G	0.0795229	1006
2	rs7355321	G	A	0.0805169	1006
2	rs7593483	C	T	0.0805169	1006
2	rs112989439	C	T	0.0815109	1006
2	rs1607622	T	C	0.484095	1006
2	rs2203899	C	T	0.0805169	1006
2	rs2203900	A	C	0.73161	1006
2	rs61282147	C	G	0.163022	1006
2	rs2203901	C	G	0.483101	1006
2	rs72902140	C	T	0.0815109	1006
2	rs78646618	A	T	0.0904573	1006
2	rs72902141	G	C	0.164016	1006
2	rs1519805	T	G	0.167992	1006
2	rs16840021	C	G	0.162028	1006
2	rs16840025	T	A	0.0854871	1006
2	rs1519806	A	C	0.485089	1006
2	rs114516289	G	C	0.0328032	1006
2	rs1989694	C	A	0.0815109	1006
2	rs1112058	T	C	0.486083	1006
2	rs13011491	C	T	0.484095	1006
2	rs114588290	G	A	0.0159046	1006
2	rs10167703	A	G	0.735586	1006
2	rs16840040	A	C	0.0884692	1006
2	rs7573883	T	C	0.0805169	1006
2	rs72902153	A	G	0.0487078	1006
2	rs72902154	C	T	0.0497018	1006
2	rs115617425	G	A	0.0109344	1006
2	rs114887051	A	T	0.0238569	1006
2	rs71351504	A	C	0.0407555	1006
2	rs6741576	G	C	0.732604	1006
2	rs115836001	C	A	0.0328032	1006
2	rs12694551	C	A	0.626243	1006
2	rs16840042	G	A	0.152087	1006
2	rs13416094	G	A	0.130219	1006
2	rs17186802	C	T	0.323062	1006
2	rs1519802	C	A	0.195825	1006
2	rs1519801	T	C	0.0894632	1006
2	rs76844415	C	G	0.115308	1006
2	rs11896224	C	A	0.126243	1006
2	rs7609308	C	G	0.851889	1006
2	rs16840048	A	G	0.117296	1006
2	rs17246529	T	A	0.0596421	1006
2	rs16840049	C	T	0.0984095	1006
2	rs72902159	G	C	0.0596421	1006
2	rs1356744	C	T	0.60835	1006
2	rs11884755	A	C	0.126243	1006
2	rs10172949	T	A	0.0854871	1006
2	rs3915887	C	G	0.60835	1006
2	rs10497170	G	A	0.0596421	1006
2	rs10497169	C	T	0.0854871	1006
2	rs56303288	G	T	0.0596421	1006
2	rs116396206	C	T	0.0139165	1006
2	rs61597598	G	A	0.116302	1006
2	rs4089877	G	A	0.0974155	1006
2	rs113707721	C	G	0.115308	1006
2	rs141635549	A	T	0.0168986	1006
2	rs7424579	T	A	0.851889	1006
2	rs112465982	A	C	0.126243	1006
2	rs35522434	T	C	0.0198807	1006
2	rs55793658	A	T	0.125249	1006
2	rs13414806	G	A	0.0854871	1006
2	rs12694557	C	T	0.851889	1006
2	rs78420120	T	C	0.0208748	1006
2	rs10167400	C	G	0.0854871	1006
2	rs72902166	A	G	0.0606362	1006
2	rs55736270	C	T	0.0188867	1006
2	rs142363996	A	G	0.0119284	1006
2	rs1519796	T	A	0.491054	1006
2	rs13013580	C	T	0.487078	1006
2	rs11682846	C	T	0.482107	1006
2	rs1519794	C	T	0.976143	1006
2	rs1519793	C	G	0.641153	1006
2	rs1401806	G	A	0.978131	1006
2	rs79361825	G	C	0.0178926	1006
2	rs13423104	T	C	0.0964215	1006
2	rs144601107	A	T	0.0168986	1006
2	rs10185430	A	G	0.978131	1006
2	rs13030614	A	C	0.493042	1006
2	rs10173405	C	T	0.0964215	1006
2	rs4664800	G	A	0.0964215	1006
2	rs79004454	T	C	0.0497018	1006
2	rs1918169	A	T	0.641153	1006
2	rs12471739	A	C	0.641153	1006
2	rs10189160	A	G	0.641153	1006
2	rs72902175	C	T	0.114314	1006
2	rs144552289	G	A	0.00894632	1006
2	rs55831861	A	C	0.737575	1006
2	rs72902177	C	T	0.114314	1006
2	rs55838065	G	A	0.0308151	1006
2	rs17187312	A	G	0.0337972	1006
2	rs13429479	A	G	0.0994036	1006
2	rs13416487	C	T	0.0994036	1006
2	rs16840069	T	A	0.0854871	1006
2	rs147187927	G	C	0.0168986	1006
2	rs12993426	T	G	0.472167	1006
2	rs1356746	C	A	0.240557	1006
2	rs17247108	C	T	0.0606362	1006
2	rs10164555	G	C	0.675944	1006
2	rs17187538	T	G	0.0506958	1006
2	rs17187573	T	C	0.0506958	1006
2	rs1818991	A	G	0.240557	1006
2	rs13028502	A	G	0.491054	1006
2	rs11678568	G	A	0.0994036	1006
2	rs116371222	T	A	0.0208748	1006
2	rs13400424	G	A	0.0318091	1006
2	rs16840086	C	G	0.0854871	1006
2	rs1356745	G	A	0.240557	1006
2	rs56976298	C	T	0.0984095	1006
2	rs150173534	G	A	0.0168986	1006
2	rs2351533	C	T	0.491054	1006
2	rs4016227	T	A	0.489066	1006
2	rs112939153	A	G	0.0596421	1006
2	rs13401847	T	C	0.0994036	1006
2	rs13399205	A	G	0.0994036	1006
2	rs140246366	A	T	0.0218688	1006
2	rs13386670	C	G	0.0994036	1006
2	rs13405462	T	C	0.0994036	1006
2	rs6706906	G	A	0.0994036	1006
2	rs11893551	T	C	0.240557	1006
2	rs13002285	C	T	0.491054	1006
2	rs2049580	C	T	0.491054	1006
2	rs13406386	T	C	0.0854871	1006
2	rs2049581	C	T	0.489066	1006
2	rs2049582	C	T	0.491054	1006
2	rs12997268	A	G	0.489066	1006
2	rs12622398	C	T	0.491054	1006
2	rs12613622	T	C	0.485089	1006
2	rs143164414	G	C	0.0168986	1006
2	rs13008730	T	C	0.491054	1006
2	rs10207597	C	T	0.590457	1006
2	rs10183453	G	A	0.0984095	1006
2	rs72902193	C	T	0.0506958	1006
2	rs2037341	A	G	0.590457	1006
2	rs9288568	A	T	0.591451	1006
2	rs10932909	T	C	0.590457	1006
2	rs13030390	T	C	0.491054	1006
2	rs116036180	A	T	0.0218688	1006
2	rs10497168	T	C	0.491054	1006
2	rs72902194	C	T	0.0606362	1006
2	rs6757668	T	C	0.0854871	1006
2	rs7605702	T	A	0.491054	1006
2	rs13011598	G	A	0.491054	1006
2	rs10497167	C	A	0.0994036	1006
2	rs4637055	T	C	0.240557	1006
2	rs80074610	G	A	0.0994036	1006
2	rs16840110	G	A	0.0994036	1006
2	rs79492467	G	C	0.0994036	1006
2	rs17188189	T	G	0.0606362	1006
2	rs13428432	G	T	0.0854871	1006
2	rs1519803	G	A	0.651093	1006
2	rs17247894	C	G	0.0606362	1006
2	rs5002557	A	G	0.590457	1006
2	rs72902199	C	T	0.0606362	1006
2	rs4538155	C	T	0.650099	1006
2	rs8179773	G	A	0.0994036	1006
2	rs1519804	T	C	0.589463	1006
2	rs80275277	T	C	0.028827	1006
2	rs4664801	A	G	0.589463	1006
2	rs72904203	G	C	0.0854871	1006
2	rs77308378	C	T	0.0994036	1006
2	rs1949526	C	T	0.977137	1006
2	rs4369814	T	C	0.651093	1006
2	rs114391980	A	G	0.0308151	1006
2	rs1519792	T	C	0.977137	1006
2	rs72904207	T	A	0.114314	1006
2	rs72904209	T	C	0.114314	1006
2	rs13021902	T	C	0.489066	1006
2	rs75843043	T	C	0.0337972	1006
2	rs72904212	C	T	0.084493	1006
2	rs6761710	A	C	0.649105	1006
2	rs66797960	G	A	0.329026	1006
2	rs10167263	T	A	0.0994036	1006
2	rs4569427	C	A	0.326044	1006
2	rs11883686	A	T	0.326044	1006
2	rs10932915	G	A	0.0994036	1006
2	rs34292254	G	T	0.549702	1006
2	rs77860725	A	G	0.0994036	1006
2	rs10167522	G	A	0.328032	1006
2	rs72904220	A	T	0.0874751	1006
2	rs11904224	T	C	0.977137	1006
2	rs7567451	G	T	0.734592	1006
2	rs145636338	G	A	0.0874751	1006
2	rs12476167	C	A	0.00994036	1006
2	rs1949527	G	T	0.649105	1006
2	rs55723553	C	A	0.0606362	1006
2	rs17248011	A	G	0.0606362	1006
2	rs1356743	C	T	0.350895	1006
2	rs1401808	A	C	0.0854871	1006
2	rs75352477	C	G	0.0994036	1006
2	rs75538066	C	A	0.0994036	1006
2	rs11887860	A	C	0.0854871	1006
2	rs11695013	C	T	0.649105	1006
2	rs72904292	T	C	0.114314	1006
2	rs150784492	T	C	0.0487078	1006
2	rs13025670	T	C	0.197813	1006
2	rs78574236	G	A	0.0218688	1006
2	rs72904295	C	T	0.0606362	1006
2	rs60945660	A	T	0.240557	1006
2	rs80259613	A	G	0.0994036	1006
2	rs1519800	T	G	0.649105	1006
2	rs59662706	C	T	0.240557	1006
2	rs4664802	G	T	0.977137	1006
2	rs72906107	G	T	0.0606362	1006
2	rs67045635	C	T	0.240557	1006
2	rs10179540	A	C	0.978131	1006
2	rs12990968	G	A	0.588469	1006
2	rs1519799	T	A	0.588469	1006
2	rs12470397	T	C	0.465209	1006
2	rs1914991	C	G	0.978131	1006
2	rs140812695	G	A	0.114314	1006
2	rs12616533	A	T	0.0994036	1006
2	rs12474509	G	A	0.489066	1006
2	rs114834773	T	C	0.0248509	1006
2	rs13007454	C	T	0.0208748	1006
2	rs1914990	A	C	0.327038	1006
2	rs10932922	C	T	0.489066	1006
2	rs116585010	T	C	0.0178926	1006
2	rs13406778	T	C	0.0328032	1006
2	rs13002639	G	C	0.489066	1006
2	rs72906111	T	G	0.0606362	1006
2	rs2351534	G	A	0.326044	1006
2	rs149231549	T	C	0.0149105	1006
2	rs11679310	C	T	0.550696	1006
2	rs72906116	C	T	0.0606362	1006
2	rs4664203	G	C	0.0994036	1006
2	rs13013396	T	A	0.549702	1006
2	rs1358522	A	G	0.489066	1006
2	rs6735112	C	T	0.0854871	1006
2	rs13019964	T	G	0.549702	1006
2	rs939240	T	A	0.87674	1006
2	rs72906124	T	C	0.0506958	1006
2	rs11674307	G	A	0.489066	1006
2	rs59345416	T	C	0.239563	1006
2	rs79803495	G	A	0.0109344	1006
2	rs148722941	A	T	0.0149105	1006
2	rs1115382	A	G	0.549702	1006
2	rs72906130	C	G	0.114314	1006
2	rs78068779	C	T	0.0984095	1006
2	rs72906131	G	A	0.0606362	1006
2	rs116675670	A	C	0.026839	1006
2	rs4664803	G	A	0.87674	1006
2	rs79056814	A	G	0.0984095	1006
2	rs12475462	C	T	0.0984095	1006
2	rs114548449	A	T	0.0308151	1006
2	rs1226430	T	C	0.978131	1006
2	rs11561627	C	T	0.100398	1006
2	rs1226429	T	C	0.49006	1006
2	rs113435818	C	G	0.0606362	1006
2	rs1226428	G	C	0.489066	1006
2	rs192600696	C	G	0.0168986	1006
2	rs1226427	G	A	0.549702	1006
2	rs67512671	C	T	0.0854871	1006
2	rs1226426	C	G	0.549702	1006
2	rs1581294	C	G	0.240557	1006
2	rs190890483	G	A	0.0178926	1006
2	rs115033588	C	T	0.00795229	1006
2	rs72907878	G	A	0.114314	1006
2	rs1226399	G	A	0.549702	1006
2	rs1226400	C	T	0.977137	1006
2	rs13024831	T	A	0.0198807	1006
2	rs1226401	C	T	0.499006	1006
2	rs72907883	C	A	0.0606362	1006
2	rs6716334	C	G	0.0864811	1006
2	rs80251240	A	C	0.0994036	1006
2	rs114517142	A	G	0.00795229	1006
2	rs148059834	T	C	0.0208748	1006
2	rs2697351	G	C	0.877734	1006
2	rs12992954	C	T	0.549702	1006
2	rs10932932	C	T	0.100398	1006
2	rs1226409	A	G	0.87674	1006
2	rs1226408	A	G	0.549702	1006
2	rs67964862	T	C	0.239563	1006
2	rs1226407	C	T	0.549702	1006
2	rs58856647	C	T	0.239563	1006
2	rs72907892	T	C	0.0606362	1006
2	rs1226406	C	T	0.489066	1006
2	rs2351535	G	A	0.0864811	1006
2	rs1226405	C	T	0.549702	1006
2	rs1226404	T	C	0.977137	1006
2	rs1226403	G	A	0.549702	1006
2	rs17188434	T	C	0.0606362	1006
2	rs75388976	A	G	0.0815109	1006
2	rs10178859	T	C	0.0864811	1006
2	rs114837727	C	T	0.0149105	1006
2	rs7597551	T	C	0.0864811	1006
2	rs116291066	T	C	0.0178926	1006
2	rs57601252	T	A	0.251491	1006
2	rs835301	T	G	0.489066	1006
2	rs16840127	A	T	0.100398	1006
2	rs144057759	A	T	0.0129225	1006
2	rs835300	C	T	0.489066	1006
2	rs835299	G	A	0.549702	1006
2	rs72907898	T	C	0.082505	1006
2	rs17188483	G	A	0.0606362	1006
2	rs835298	G	A	0.489066	1006
2	rs835297	A	G	0.549702	1006
2	rs72909904	C	T	0.0606362	1006
2	rs72909905	G	A	0.0606362	1006
2	rs11884642	C	T	0.239563	1006
2	rs1226425	C	T	0.978131	1006
2	rs1226424	C	T	0.550696	1006
2	rs1226423	G	A	0.488072	1006
2	rs1226422	T	G	0.488072	1006
2	rs1234876	T	C	0.488072	1006
2	rs1226421	C	G	0.488072	1006
2	rs1226420	G	A	0.488072	1006
2	rs13410664	T	C	0.0636183	1006
2	rs1226419	C	T	0.549702	1006
2	rs1226418	G	A	0.549702	1006
2	rs141595198	T	C	0.027833	1006
2	rs1226417	T	C	0.549702	1006
2	rs72909910	C	A	0.0616302	1006
2	rs10179827	C	T	0.0864811	1006
2	rs1226416	A	G	0.549702	1006
2	rs4664804	T	C	0.100398	1006
2	rs10183256	C	T	0.0864811	1006
2	rs10198345	T	C	0.326044	1006
2	rs72909972	T	C	0.239563	1006
2	rs72909974	G	A	0.239563	1006
2	rs1226414	A	T	0.507952	1006
2	rs56004078	G	A	0.0616302	1006
2	rs1527455	A	T	0.423459	1006
2	rs1528458	T	G	0.331014	1006
2	rs1226413	C	G	0.792247	1006
2	rs57696128	G	A	0.182903	1006
2	rs112667742	G	C	0.0606362	1006
2	rs61559293	G	C	0.182903	1006
2	rs1226412	C	T	0.792247	1006
2	rs147922170	G	A	0.0387674	1006
2	rs1226411	T	A	0.792247	1006
2	rs115349186	A	G	0.0854871	1006
2	rs57196886	A	G	0.205765	1006
2	rs66814151	G	A	0.205765	1006
2	rs2695439	C	A	0.461233	1006
2	rs2697368	G	A	0.792247	1006
2	rs13019255	A	G	0.0188867	1006
2	rs72909979	T	C	0.0606362	1006
2	rs835302	G	T	0.792247	1006
2	rs835303	T	C	0.792247	1006
2	rs72892105	G	A	0.0606362	1006
2	rs835304	C	A	0.460239	1006
2	rs835305	A	C	0.461233	1006
2	rs17248221	A	T	0.0755467	1006
2	rs72892108	A	G	0.0606362	1006
2	rs16840135	G	A	0.332008	1006
2	rs67831810	A	G	0.130219	1006
2	rs835307	A	G	0.461233	1006
2	rs4369815	T	G	0.0606362	1006
2	rs1226431	G	A	0.461233	1006
2	rs116307420	C	T	0.0198807	1006
2	rs1919159	A	G	0.792247	1006
2	rs835295	T	A	0.461233	1006
2	rs6725811	C	T	0.270378	1006
2	rs59491086	A	G	0.205765	1006
2	rs707124	T	C	0.792247	1006
2	rs77796272	A	G	0.0487078	1006
2	rs72892121	T	C	0.0606362	1006
2	rs72892124	A	G	0.0606362	1006
2	rs146855797	C	T	0.0129225	1006
2	rs1431965	T	C	0.205765	1006
2	rs1431966	C	T	0.205765	1006
2	rs68002373	C	G	0.205765	1006
2	rs1226575	A	G	0.461233	1006
2	rs112576099	A	G	0.0606362	1006
2	rs2436075	A	G	0.792247	1006
2	rs707125	T	C	0.792247	1006
2	rs78834069	G	A	0.0497018	1006
2	rs10439356	C	A	0.0874751	1006
2	rs707126	A	T	0.792247	1006
2	rs67812991	C	T	0.130219	1006
2	rs1030599	T	C	0.181909	1006
2	rs7589499	A	G	0.181909	1006
2	rs1226574	C	G	0.792247	1006
2	rs111506532	G	A	0.0606362	1006
2	rs967287	A	G	0.463221	1006
2	rs13417852	A	G	0.0864811	1006
2	rs115852609	G	A	0.0387674	1006
2	rs11903494	G	T	0.205765	1006
2	rs7586986	C	G	0.0864811	1006
2	rs6436289	C	T	0.33002	1006
2	rs56273981	T	C	0.0606362	1006
2	rs7566609	G	C	0.182903	1006
2	rs6436290	C	T	0.33002	1006
2	rs10174198	G	A	0.0864811	1006
2	rs72892144	G	A	0.0198807	1006
2	rs72892147	C	A	0.0606362	1006
2	rs78167613	C	T	0.0298211	1006
2	rs75371264	G	A	0.026839	1006
2	rs6750560	A	T	0.33002	1006
2	rs114931159	G	C	0.028827	1006
2	rs11894325	C	T	0.269384	1006
2	rs34057590	G	A	0.182903	1006
2	rs72892152	C	A	0.0606362	1006
2	rs72899346	C	G	0.0606362	1006
2	rs72899348	C	T	0.0606362	1006
2	rs56978824	C	T	0.182903	1006
2	rs1226578	G	C	0.462227	1006
2	rs835473	T	C	0.462227	1006
2	rs111254047	T	A	0.0417495	1006
2	rs7576890	G	C	0.0864811	1006
2	rs16840194	A	G	0.0745527	1006
2	rs76923064	T	C	0.026839	1006
2	rs17195587	C	A	0.0606362	1006
2	rs72899358	T	C	0.0606362	1006
2	rs56207670	G	T	0.0606362	1006
2	rs139474080	G	A	0.0616302	1006
2	rs1226398	G	C	0.667992	1006
2	rs78574400	G	C	0.441352	1006
2	rs74452346	C	A	0.0198807	1006
2	rs72899364	T	A	0.0606362	1006
2	rs115561358	C	T	0.131213	1006
2	rs72899367	G	A	0.0606362	1006
2	rs72899369	G	C	0.0188867	1006
2	rs77762282	A	G	0.182903	1006
2	rs1226580	G	T	0.667992	1006
2	rs16840214	C	T	0.17992	1006
2	rs10193954	T	C	0.33002	1006
2	rs16840216	G	C	0.181909	1006
2	rs707127	T	C	0.667992	1006
2	rs16840221	G	C	0.0864811	1006
2	rs60960548	T	A	0.0864811	1006
2	rs1528454	T	C	0.26839	1006
2	rs707128	C	T	0.666998	1006
2	rs75520093	C	G	0.0407555	1006
2	rs1528455	C	T	0.26839	1006
2	rs72899374	A	G	0.0337972	1006
2	rs10195293	G	C	0.26839	1006
2	rs68055022	T	A	0.131213	1006
2	rs10175502	C	G	0.0318091	1006
2	rs77183941	G	A	0.0745527	1006
2	rs72899380	C	T	0.126243	1006
2	rs56355754	C	T	0.0626243	1006
2	rs1150143	G	C	0.701789	1006
2	rs1150144	G	A	0.715706	1006
2	rs1150145	A	T	0.714712	1006
2	rs7564993	T	G	0.0626243	1006
2	rs1150146	A	C	0.72167	1006
2	rs10169931	T	C	0.0228628	1006
2	rs114888402	C	T	0.00695825	1006
2	rs1150147	C	G	0.722664	1006
2	rs12803	A	C	0.527833	1006
2	rs7562656	G	A	0.0328032	1006
2	rs834834	C	T	0.717694	1006
2	rs834835	C	T	0.722664	1006
2	rs13413423	G	T	0.0228628	1006
2	rs707129	C	G	0.724652	1006
2	rs34034295	C	G	0.0228628	1006
2	rs13428968	T	C	0.17495	1006
2	rs72899395	G	A	0.17495	1006
2	rs707130	T	C	0.723658	1006
2	rs1107004	G	C	0.0606362	1006
2	rs1107005	G	A	0.0606362	1006
2	rs834837	C	G	0.505964	1006
2	rs834829	A	G	0.720676	1006
2	rs834830	G	A	0.786282	1006
2	rs834831	C	G	0.724652	1006
2	rs834832	A	G	0.78827	1006
2	rs7579644	C	T	0.0616302	1006
2	rs13399593	T	C	0.0238569	1006
2	rs1466408	T	A	0.0606362	1006
2	rs834833	A	G	0.545726	1006
2	rs10179228	C	G	0.0198807	1006
2	rs13028997	G	A	0.545726	1006
2	rs834828	A	T	0.528827	1006
2	rs79761414	A	G	0.0586481	1006
2	rs7602511	T	C	0.144135	1006
2	rs12328742	A	C	0.17495	1006
2	rs707132	G	A	0.526839	1006
2	rs707133	A	G	0.787276	1006
2	rs114117355	T	C	0.0159046	1006
2	rs707134	T	G	0.822068	1006
2	rs10207740	G	A	0.175944	1006
2	rs16840312	C	T	0.116302	1006
2	rs10166471	G	A	0.184891	1006
2	rs73965918	G	A	0.0626243	1006
2	rs11676485	G	A	0.738569	1006
2	rs6715824	T	G	0.0188867	1006
2	rs6436341	T	G	0.735586	1006
2	rs115314466	A	G	0.00695825	1006
2	rs298225	T	C	0.258449	1006
2	rs6436345	C	T	0.738569	1006
2	rs145438026	C	T	0.0646123	1006
2	rs139818735	C	T	0.0318091	1006
2	rs6436353	G	A	0.735586	1006
2	rs6436358	T	A	0.738569	1006
2	rs298247	G	C	0.188867	1006
2	rs720569	G	A	0.0318091	1006
2	rs151164485	G	A	0.0139165	1006
2	rs1405735	C	G	0.735586	1006
2	rs6729707	C	A	0.735586	1006
2	rs298246	C	T	0.258449	1006
2	rs719043	A	C	0.735586	1006
2	rs6755439	A	T	0.735586	1006
2	rs298244	T	C	0.262425	1006
2	rs298243	G	A	0.262425	1006
2	rs298242	G	C	0.262425	1006
2	rs298326	G	T	0.263419	1006
2	rs6743735	G	A	0.454274	1006
2	rs298327	C	G	0.257455	1006
2	rs71419089	C	G	0.00795229	1006
2	rs6436366	T	A	0.717694	1006
2	rs298328	A	G	0.258449	1006
2	rs298329	G	A	0.259443	1006
2	rs148895400	G	A	0.05666	1006
2	rs13015925	T	C	0.455268	1006
2	rs2679207	C	T	0.262425	1006
2	rs7586094	C	T	0.272366	1006
2	rs2615503	A	G	0.259443	1006
2	rs2615504	A	G	0.258449	1006
2	rs11691923	A	G	0.456262	1006
2	rs2695447	T	C	0.262425	1006
2	rs2615505	G	A	0.259443	1006
2	rs2615506	G	C	0.258449	1006
2	rs169875	A	C	0.258449	1006
2	rs114032132	C	T	0.00695825	1006
2	rs116419596	T	C	0.0377734	1006
2	rs298313	T	G	0.258449	1006
2	rs116291448	C	A	0.0318091	1006
2	rs6436373	T	C	0.735586	1006
2	rs298315	A	G	0.262425	1006
2	rs6757605	A	G	0.735586	1006
2	rs578362	T	C	0.262425	1006
2	rs691835	C	T	0.258449	1006
2	rs298317	T	C	0.258449	1006
2	rs298318	C	A	0.259443	1006
2	rs13004420	C	G	0.735586	1006
2	rs115100702	C	G	0.00695825	1006
2	rs116205081	G	A	0.0576541	1006
2	rs74534834	T	C	0.0576541	1006
2	rs298319	G	C	0.262425	1006
2	rs114992650	T	C	0.00894632	1006
2	rs298323	A	G	0.262425	1006
2	rs298325	T	C	0.265408	1006
2	rs507282	T	G	0.260437	1006
2	rs642175	A	G	0.261431	1006
2	rs9989757	T	C	0.264414	1006
2	rs72899420	A	G	0.0705765	1006
2	rs1026634	G	A	0.272366	1006
2	rs62179014	G	T	0.027833	1006
2	rs692138	G	C	0.262425	1006
2	rs582397	T	C	0.265408	1006
2	rs298331	G	C	0.262425	1006
2	rs10933009	G	A	0.732604	1006
2	rs298332	C	T	0.262425	1006
2	rs114278508	G	A	0.0218688	1006
2	rs13015279	G	A	0.00795229	1006
2	rs298220	T	G	0.262425	1006
2	rs298221	T	C	0.265408	1006
2	rs10933012	G	A	0.206759	1006
2	rs298222	C	T	0.261431	1006
2	rs298223	A	G	0.261431	1006
2	rs9646877	C	T	0.732604	1006
2	rs74920024	G	A	0.0427435	1006
2	rs516547	C	G	0.260437	1006
2	rs1711314	A	G	0.260437	1006
2	rs1711315	C	T	0.261431	1006
2	rs177088	C	T	0.260437	1006
2	rs298299	T	A	0.260437	1006
2	rs151109936	G	A	0.0168986	1006
2	rs298298	G	A	0.261431	1006
2	rs298297	T	G	0.260437	1006
2	rs4664815	C	T	0.733598	1006
2	rs298296	G	A	0.260437	1006
2	rs6747945	C	T	0.267396	1006
2	rs6718963	G	A	0.733598	1006
2	rs298294	G	A	0.260437	1006
2	rs74642538	A	C	0.028827	1006
2	rs10176599	G	T	0.0198807	1006
2	rs298292	T	C	0.260437	1006
2	rs298291	G	A	0.260437	1006
2	rs298289	A	G	0.262425	1006
2	rs298288	G	C	0.214712	1006
2	rs4664816	A	G	0.532803	1006
2	rs116100370	C	T	0.0318091	1006
2	rs148103651	T	C	0.0119284	1006
2	rs6721605	G	A	0.530815	1006
2	rs13382767	A	T	0.0228628	1006
2	rs77007019	A	G	0.0238569	1006
2	rs139774013	A	C	0.0119284	1006
2	rs298310	T	C	0.367793	1006
2	rs298309	T	C	0.451292	1006
2	rs298308	C	G	0.451292	1006
2	rs298307	G	A	0.449304	1006
2	rs2679206	C	T	0.533797	1006
2	rs138148111	G	A	0.0119284	1006
2	rs298306	G	T	0.984095	1006
2	rs114638027	G	C	0.0119284	1006
2	rs143284413	A	G	0.0119284	1006
2	rs116407151	C	T	0.0119284	1006
2	rs139743977	G	T	0.0119284	1006
2	rs111768862	T	C	0.0248509	1006
2	rs74424982	G	T	0.0228628	1006
2	rs72893369	G	C	0.0606362	1006
2	rs298305	A	G	0.459245	1006
2	rs298304	C	T	0.459245	1006
2	rs116810955	T	G	0.0198807	1006
2	rs114966730	A	G	0.0119284	1006
2	rs2615502	T	A	0.526839	1006
2	rs2679202	G	A	0.526839	1006
2	rs144390093	T	G	0.0119284	1006
2	rs114164201	A	G	0.0347913	1006
2	rs57322146	A	G	0.527833	1006
2	rs1037961	G	T	0.526839	1006
2	rs177089	G	T	0.985089	1006
2	rs298302	G	A	0.456262	1006
2	rs298301	A	G	0.457256	1006
2	rs115875558	C	T	0.0119284	1006
2	rs116496946	T	C	0.0337972	1006
2	rs72893377	T	C	0.0596421	1006
2	rs4664818	G	A	0.526839	1006
2	rs148911768	T	C	0.0119284	1006
2	rs140573244	T	A	0.0119284	1006
2	rs298228	A	G	0.985089	1006
2	rs298229	A	G	0.985089	1006
2	rs11694661	C	T	0.0397614	1006
2	rs2126459	G	A	0.526839	1006
2	rs2126460	C	A	0.526839	1006
2	rs12104533	C	T	0.526839	1006
2	rs298232	A	G	0.457256	1006
2	rs298233	T	C	0.45825	1006
2	rs2169504	G	C	0.526839	1006
2	rs298234	T	C	0.457256	1006
2	rs298235	A	G	0.985089	1006
2	rs298236	G	C	0.985089	1006
2	rs191449840	G	C	0.0119284	1006
2	rs144219563	G	A	0.0119284	1006
2	rs148350919	T	C	0.0208748	1006
2	rs143394559	G	A	0.0119284	1006
2	rs77201712	T	C	0.083499	1006
2	rs116332317	A	T	0.0119284	1006
2	rs12694629	A	G	0.985089	1006
2	rs12618695	T	A	0.984095	1006
2	rs114176976	T	C	0.0119284	1006
2	rs4664206	G	T	0.304175	1006
2	rs12694631	A	C	0.457256	1006
2	rs116419733	G	A	0.0159046	1006
2	rs683747	T	C	0.985089	1006
2	rs690998	G	C	0.985089	1006
2	rs142297082	A	G	0.0119284	1006
2	rs548516	T	C	0.457256	1006
2	rs4635480	A	G	0.526839	1006
2	rs177087	C	T	0.985089	1006
2	rs298251	G	A	0.66501	1006
2	rs4664207	C	T	0.207753	1006
2	rs298252	A	G	0.985089	1006
2	rs298253	C	G	0.457256	1006
2	rs298255	C	G	0.985089	1006
2	rs114694344	G	A	0.0159046	1006
2	rs150796601	C	T	0.0119284	1006
2	rs298257	A	C	0.985089	1006
2	rs298258	C	A	0.457256	1006
2	rs298259	T	C	0.762425	1006
2	rs116612335	T	C	0.0198807	1006
2	rs72893397	G	A	0.028827	1006
2	rs298262	T	C	0.985089	1006
2	rs143569919	T	C	0.0129225	1006
2	rs72893399	T	A	0.05666	1006
2	rs298263	G	A	0.985089	1006
2	rs298264	C	A	0.456262	1006
2	rs56080647	T	C	0.05666	1006
2	rs298266	C	T	0.456262	1006
2	rs143818110	A	G	0.0119284	1006
2	rs148317278	C	G	0.0596421	1006
2	rs10933056	A	G	0.527833	1006
2	rs1462376	A	T	0.527833	1006
2	rs298227	G	A	0.985089	1006
2	rs71419096	A	C	0.027833	1006
```
