## Supplementary material for "Characterization of shared and ancestry-specific signals driving complex traits using multi-ancestry fine-mapping": s1_snps.txt

```
rs146070686
rs12622917
rs79056139
rs1876110
rs931826
rs75516823
rs116709940
rs145051677
rs72880802
rs12466140
rs1566990
rs114475629
rs12694329
rs4664764
rs4664765
rs4664766
rs17222220
rs75846510
rs12474725
rs16839131
rs1505726
rs4664767
rs115205962
rs16839136
rs16839138
rs67198634
rs67939284
rs1524900
rs13017578
rs72882541
rs72882543
rs115656313
rs11900404
rs7598697
rs11893849
rs11904146
rs76147679
rs1404495
rs72882547
rs62174678
rs16839147
rs66533350
rs10209181
rs35430310
rs67339025
rs66940057
rs67268555
rs2135266
rs11675352
rs2135267
rs11675396
rs1394975
rs1394976
rs67285082
rs1589831
rs1589830
rs1589829
rs12611450
rs66866220
rs77850788
rs1394978
rs75813648
rs68064361
rs66499646
rs72882572
rs67929524
rs12104565
rs2350793
rs1589827
rs11904596
rs10166457
rs12475221
rs66505812
rs67720219
rs12105683
rs77001359
rs10932558
rs74880405
rs1524906
rs1524905
rs11886299
rs11891263
rs79688633
rs66524133
rs13030468
rs16839161
rs72882586
rs12615725
rs1910939
rs67796213
rs115029531
rs13033793
rs16839163
rs11678020
rs10932569
rs72882601
rs77385216
rs1524904
rs11891913
rs67783421
rs11898463
rs35629713
rs7574154
rs11680006
rs16839176
rs16839177
rs7588358
rs16839183
rs114267061
rs72884173
rs11900538
rs34719135
rs68015086
rs1524909
rs12618763
rs79023872
rs1524910
rs1524911
rs72884182
rs7597202
rs35659287
rs9679637
rs7598604
rs55829128
rs7604327
rs77150737
rs10804235
rs13022442
rs4664180
rs4261676
rs4613222
rs4401171
rs4401172
rs13003412
rs1847811
rs7572748
rs62174680
rs62174681
rs10179185
rs11692159
rs11692298
rs2135262
rs2135263
rs74987571
rs10932581
rs11683478
rs10932582
rs72885804
rs76441773
rs79754909
rs1404496
rs1404497
rs13024030
rs2135268
rs72885807
rs4344887
rs7566543
rs1394980
rs12995746
rs4476303
rs74327666
rs11904360
rs1524913
rs12475261
rs12612030
rs7590040
rs2350801
rs2350800
rs17289103
rs12998617
rs877055
rs2135261
rs13019193
rs1021929
rs17223305
rs80073382
rs16839216
rs16839220
rs1524912
rs12995747
rs16839226
rs78799748
rs147293090
rs10172279
rs67488200
rs2089261
rs2089262
rs116589498
rs143429871
rs11677873
rs13029513
rs72893643
rs111854683
rs1524907
rs67505795
rs11682195
rs6435845
rs6435846
rs66539772
rs67864615
rs1505725
rs956175
rs10172071
rs951525
rs62174724
rs7589961
rs12373606
rs1524908
rs1394974
rs1115585
rs113344829
rs112017655
rs12612143
rs2203723
rs1589828
rs843213
rs843214
rs843215
rs278870
rs278869
rs166771
rs73008531
rs62174725
rs80176624
rs278868
rs278867
rs278866
rs73965578
rs278865
rs72876513
rs140597190
rs10187732
rs13394504
rs2248204
rs843196
rs843197
rs115376970
rs116786993
rs843198
rs843199
rs843200
rs113326210
rs843201
rs843202
rs843203
rs7570131
rs843204
rs149429604
rs77672567
rs80144868
rs58367275
rs7423732
rs141307239
rs185194146
rs141484884
rs78514804
rs113931223
rs116394354
rs62174726
rs28875619
rs13017745
rs13017746
rs12998856
rs2691782
rs2691783
rs2657756
rs72876528
rs6721965
rs145216320
rs2677479
rs2677482
rs16839258
rs2691775
rs2691776
rs17223913
rs72876536
rs2677465
rs62174739
rs12465049
rs12467790
rs139812816
rs2677461
rs16839271
rs10180851
rs35244581
rs116387334
rs10176123
rs11680432
rs72876545
rs114216103
rs112330900
rs114120820
rs13409997
rs72876550
rs278884
rs10191179
rs72876551
rs34004681
rs278883
rs278882
rs6750633
rs72876556
rs6706687
rs10932614
rs116310154
rs172145
rs278881
rs166772
rs278880
rs28817661
rs72876560
rs278879
rs278878
rs1120804
rs278877
rs278876
rs116217628
rs76012551
rs1608737
rs75262879
rs78928381
rs1404494
rs10048702
rs2677464
rs12996416
rs843229
rs843230
rs62174740
rs60505150
rs78947803
rs72883069
rs114673314
rs278871
rs79507372
rs278872
rs72883071
rs278873
rs72883075
rs77230801
rs13415287
rs72883079
rs3914663
rs843216
rs843218
rs843219
rs843220
rs843221
rs843222
rs13430922
rs140952732
rs843223
rs10932616
rs10184213
rs843224
rs843225
rs843226
rs843227
rs28857582
rs72883091
rs843228
rs116588344
rs76955294
rs138815450
rs7593003
rs76097955
rs113140348
rs62174743
rs12474452
rs62174744
rs12477354
rs72883099
rs2677457
rs2691774
rs113648459
rs148582112
rs1852046
rs72884904
rs1404493
rs2691773
rs10165080
rs62176863
rs116335307
rs115705698
rs12618980
rs7563511
rs7594487
rs10171535
rs115741724
rs72884917
rs112330073
rs113143012
rs2691772
rs3892656
rs59579791
rs4076787
rs2677478
rs192455323
rs11900662
rs2677477
rs2691779
rs56229929
rs76396193
rs77063691
rs1400708
rs1400707
rs74764150
rs1400706
rs2677475
rs2691778
rs2691777
rs10432531
rs72890677
rs78647152
rs10497154
rs13414684
rs113833021
rs17224459
rs10432447
rs11674122
rs11677994
rs1524902
rs1524901
rs2691770
rs17290414
rs72890681
rs11679712
rs12991533
rs12465886
rs80153284
rs79152625
rs62176864
rs2691787
rs2691786
rs843211
rs78496838
rs2350815
rs2882510
rs843212
rs10932624
rs17224830
rs10187559
rs116787879
rs707121
rs707122
rs113137827
rs4464226
rs115745794
rs843205
rs149941075
rs843206
rs143277108
rs12694373
rs843208
rs843209
rs843210
rs1404492
rs10497153
rs79373340
rs13400684
rs12469236
rs16839335
rs10170030
rs6435898
rs2677472
rs34461172
rs7569532
rs10199407
rs75778695
rs10199474
rs10191313
rs34845615
rs10191415
rs56173164
rs864574
rs17303932
rs114252323
rs76904050
rs12622776
rs843240
rs10206346
rs77909392
rs12694375
rs13033671
rs77048730
rs78073790
rs1400700
rs10187122
rs10172464
rs1404491
rs1400699
rs77659426
rs843238
rs114643391
rs13410903
rs76565837
rs6746862
rs843236
rs843235
rs10932630
rs884154
rs72892909
rs1917440
rs35140499
rs1517462
rs1517461
rs62176880
rs843234
rs843233
rs75763242
rs1524903
rs843232
rs843231
rs79340610
rs843249
rs149272921
rs843248
rs57419220
rs115899870
rs843247
rs1400703
rs78526446
rs189747303
rs7566038
rs143158439
rs2677473
rs146963690
rs1400702
rs843245
rs843244
rs77783423
rs7419935
rs843243
rs1400701
rs13010842
rs140037743
rs843242
rs843241
rs146101544
rs707120
rs7421306
rs2691768
rs12992717
rs2691769
rs57468199
rs1357819
rs8179654
rs116524308
rs1517468
rs12476114
rs72889976
rs12475151
rs13431434
rs13431999
rs6717517
rs6720563
rs7571452
rs17304645
rs6435914
rs6724654
rs73012489
rs17304799
rs77617793
rs1517463
rs1517464
rs11692209
rs73965615
rs4407211
rs10174401
rs3929563
rs73965617
rs139299636
rs1568182
rs1517465
rs2048932
rs908627
rs908628
rs908629
rs116607896
rs1283775
rs1283776
rs1283777
rs140735157
rs2139036
rs1568181
rs74387183
rs62176889
rs1283779
rs1533563
rs13020518
rs1283780
rs1283781
rs58754048
rs1283782
rs7583104
rs1018320
rs79578439
rs1401060
rs11694901
rs58579308
rs11682536
rs7585578
rs2945042
rs116352055
rs2945043
rs1283774
rs1033257
rs1033256
rs1033255
rs1033254
rs9677637
rs16839401
rs16839402
rs13021415
rs1283773
rs1283772
rs10184557
rs17226595
rs113289465
rs17305247
rs2882511
rs1283771
rs1283770
rs2945044
rs1518283
rs2037284
rs1283755
rs1305010
rs1283756
rs1283757
rs1283758
rs7603995
rs72891716
rs1283759
rs10193988
rs62176905
rs77740697
rs12466169
rs1356401
rs1914652
rs76152795
rs2677485
rs11690944
rs7594648
rs2945431
rs2176530
rs116808192
rs72891719
rs2677466
rs2677471
rs34141433
rs2677470
rs2677469
rs2677468
rs2945430
rs7570493
rs1283769
rs7582915
rs145814708
rs1018319
rs35413435
rs1298520
rs116249365
rs1283767
rs62176907
rs62176908
rs1283766
rs144046614
rs116648674
rs13005410
rs1283765
rs35646411
rs16839470
rs1283763
rs6733762
rs10194224
rs1283762
rs1283761
rs16839488
rs1283760
rs11901342
rs2945045
rs139260870
rs77079095
rs62176909
rs11901099
rs1283783
rs1315402
rs111907778
rs115536937
rs16839506
rs79303340
rs7560865
rs7570227
rs1318714
rs74668276
rs138995663
rs114378342
rs62176910
rs78606839
rs77580447
rs78493361
rs144877959
rs7599506
rs1914648
rs78723809
rs1517467
rs1400705
rs1400704
rs1517466
rs73965656
rs80095231
rs114000267
rs1283752
rs1283753
rs1283754
rs137976364
rs7578151
rs7579510
rs4664773
rs6758368
rs1914654
rs10209405
rs13396014
rs2882512
rs35349447
rs13021639
rs6744867
rs13029209
rs76349487
rs138975561
rs7572043
rs35562965
rs5009572
rs12373770
rs1316762
rs2350817
rs4664774
rs35686025
rs6733665
rs79154491
rs62174777
rs36052701
rs114661444
rs67974610
rs141900046
rs10200621
rs149346130
rs111999549
rs10497152
rs2139035
rs114181456
rs76279373
rs80001695
rs1980211
rs6758770
rs75738759
rs116222700
rs115135991
rs10206605
rs10209085
rs6714808
rs13388862
rs114354667
rs13389079
rs6719208
rs17306631
rs75361814
rs74450362
rs17306659
rs78678660
rs143621835
rs148058531
rs73016349
rs17234447
rs73965661
rs17234489
rs35503419
rs73016351
rs80326246
rs12987630
rs10188966
rs12988216
rs17234531
rs12993572
rs17306869
rs73018310
rs34372881
rs1543174
rs55986635
rs142373349
rs73018311
rs2056242
rs56226421
rs2056241
rs17306988
rs139195120
rs2056240
rs2056239
rs116248868
rs13035065
rs17307002
rs115361030
rs13016588
rs76319519
rs12477257
rs72887143
rs35898364
rs4429429
rs78109091
rs60951441
rs58661110
rs57478335
rs2139037
rs80321038
rs77468012
rs76684765
rs13029984
rs73018316
rs13014724
rs73018317
rs74694698
rs62174778
rs115790203
rs75879009
rs6720515
rs73018320
rs75024191
rs60893839
rs72887152
rs114783440
rs115745193
rs111500949
rs73018323
rs73018324
rs13035923
rs13010963
rs78378481
rs115086789
rs35928914
rs149805389
rs80352203
rs77454455
rs35899277
rs73018326
rs76083563
rs12994464
rs112117985
rs142793003
rs2139034
rs114354627
rs74668072
rs34009776
rs73018329
rs66786568
rs72899087
rs34215692
rs77577687
rs148259429
rs111485495
rs67938911
rs71398395
rs144116147
rs113438879
rs71419061
rs150863311
rs73018335
rs76106120
rs71419062
rs59034205
rs58889501
rs76743368
rs78443339
rs72899092
rs73018337
rs80330322
rs36045852
rs34769699
rs13006047
rs71419063
rs76371355
rs116062009
rs13024058
rs72899095
rs78129008
rs116337606
rs35799624
rs34911387
rs79970427
rs2882514
rs13026792
rs3920297
rs73018338
rs73018339
rs35576697
rs79283492
rs73018341
rs35690217
rs11895298
rs116669783
rs35369752
rs34640282
rs57455587
rs35393319
rs34874018
rs73018343
rs55799317
rs55902219
rs186944711
rs79334127
rs7600863
rs143154326
rs115556540
rs142058842
rs143378023
rs150793499
rs114780194
rs145231120
rs142839853
rs149683461
rs115716187
rs35050133
rs34110265
rs114085264
rs79915511
rs115911582
rs35735637
rs73018347
rs75654373
rs73018350
rs77613415
rs2882513
rs34960924
rs73018354
rs12990767
rs150844709
rs72899098
rs1004791
rs11903473
rs12999500
rs72899099
rs116754102
rs112758913
rs16839578
rs34497926
rs72899101
rs114058971
rs114685916
rs80301561
rs72901003
rs73018359
rs35429642
rs12475944
rs17234869
rs17307226
rs73018361
rs34516574
rs116779936
rs17234995
rs16839583
rs34918178
rs72901006
rs113072781
rs55671317
rs17307337
rs13389012
rs78193335
rs78006445
rs1914650
rs1914651
rs17235247
rs80238584
rs76190916
rs16839593
rs116560147
rs67198445
rs114448583
rs78542747
rs58117434
rs2350818
rs4536607
rs74768435
rs71419065
rs72901014
rs72901017
rs115065364
rs76949215
rs79792973
rs115793378
rs16839597
rs16839598
rs73022342
rs73022343
rs148042259
rs17307685
rs71419066
rs34586723
rs73965686
rs17235485
rs73022345
rs150068885
rs148781397
rs11894831
rs6721013
rs10192440
rs34477960
rs55814449
rs58385736
rs72901029
rs16839602
rs35052533
rs35248584
rs115467013
rs72901035
rs34417793
rs10184745
rs114791087
rs76937201
rs72901038
rs13005649
rs13005153
rs114994001
rs2351143
rs34367994
rs144886196
rs57661069
rs56301491
rs55988821
rs13020934
rs34993203
rs35572649
rs1518278
rs71419068
rs12105675
rs12475379
rs35896097
rs146789953
rs79104503
rs73022352
rs35923563
rs77618935
rs35084528
rs1316293
rs116360512
rs35184319
rs35086782
rs13028096
rs7608383
rs1589152
rs71419069
rs1356847
rs71419070
rs79289255
rs13022347
rs114345831
rs1520342
rs1520343
rs55640116
rs115560561
rs73022361
rs1402074
rs1607363
rs114133607
rs13010355
rs76742528
rs115067022
rs115881908
rs1607361
rs77235252
rs1589150
rs1589151
rs10191037
rs1829342
rs147461865
rs12994694
rs1607362
rs6743834
rs2203777
rs34747884
rs116754363
rs10932732
rs71419071
rs138175910
rs117793658
rs116638149
rs114326058
rs6742180
rs11891899
rs115076920
rs34039002
rs116146652
rs1518284
rs114754054
rs115224811
rs12621980
rs10206573
rs75131888
rs78907146
rs7422581
rs1850978
rs58358559
rs13033779
rs12694424
rs13425489
rs34110901
rs1829525
rs12464967
rs1850979
rs1850980
rs73965693
rs146347398
rs12104514
rs114690772
rs1850981
rs13411813
rs13400437
rs116721176
rs13412160
rs7597509
rs4366855
rs10190879
rs16839638
rs115678249
rs1976816
rs71419072
rs12473428
rs115155003
rs114007252
rs73022392
rs16839640
rs10497151
rs9288534
rs115793576
rs10192474
rs9288535
rs10497150
rs190177607
rs6435990
rs114552570
rs6435992
rs10185088
rs77386638
rs6435993
rs10932739
rs190664815
rs17236255
rs12619668
rs7573309
rs10210212
rs73024365
rs77711277
rs13422010
rs7583113
rs148255516
rs884799
rs116578886
rs78218748
rs113807869
rs74847146
rs55639451
rs6738903
rs1540803
rs62174791
rs150462186
rs11885215
rs115604560
rs12995490
rs1402070
rs12613320
rs1534752
rs7586890
rs79478945
rs35544429
rs113887961
rs76627026
rs10190385
rs78197237
rs142584053
rs79962582
rs114411551
rs10804267
rs11897511
rs13415327
rs115245612
rs75757274
rs75751361
rs13387832
rs17236689
rs12471133
rs7559943
rs17236724
rs11887446
rs12618585
rs112427039
rs77095483
rs76945914
rs1540804
rs16839701
rs13020355
rs147931617
rs12622351
rs12622374
rs12622403
rs115738457
rs75972328
rs75922131
rs72889733
rs13393746
rs13382244
rs71419073
rs73008416
rs62174792
rs11898359
rs112023561
rs147494513
rs7420912
rs2351144
rs4255923
rs144964816
rs56369123
rs78982459
rs35915131
rs11900438
rs149605752
rs11900638
rs144343667
rs111591110
rs112677400
rs34528777
rs35512426
rs7596878
rs10173843
rs141378849
rs148102884
rs10200441
rs139769208
rs7564233
rs13018514
rs151179005
rs9753171
rs142284989
rs114145977
rs74812916
rs115793324
rs113486598
rs116142968
rs4664778
rs77646727
rs113283681
rs77481686
rs13417220
rs78143120
rs1527756
rs76854406
rs72889746
rs112320557
rs115465661
rs79821017
rs1520339
rs80016441
rs17236969
rs115588040
rs7594921
rs10202061
rs10193997
rs139560647
rs17237027
rs13420750
rs10198409
rs7597534
rs182918273
rs12694437
rs1402071
rs114802884
rs72889752
rs10166901
rs72889754
rs10164463
rs79925551
rs116466434
rs17309441
rs116160092
rs3843321
rs113168231
rs12694438
rs113146330
rs114537919
rs16839720
rs7557832
rs114408072
rs13383584
rs72889755
rs16839725
rs72889758
rs16839730
rs145780345
rs116647195
rs7573784
rs17309678
rs62174823
rs56728154
rs1527757
rs142526604
rs72889762
rs16839731
rs13432856
rs2056737
rs77174596
rs3915271
rs16839739
rs116657026
rs10804269
rs10932785
rs7572417
rs115161720
rs74324583
rs72889777
rs116740856
rs4664781
rs17316334
rs114967181
rs11691907
rs4664186
rs67822367
rs72889794
rs147266455
rs11681437
rs2882599
rs114062477
rs78157411
rs1540808
rs4664187
rs10200202
rs10189214
rs12619900
rs11678605
rs10932790
rs6710677
rs11674970
rs6747331
rs79438095
rs116212901
rs10203875
rs16839799
rs1527755
rs76094981
rs7603523
rs77923666
rs57884968
rs1402073
rs143935379
rs114499273
rs2049093
rs12612835
rs2141236
rs115254489
rs77477120
rs7564439
rs13009377
rs10173364
rs77935796
rs4664784
rs139705745
rs1829528
rs151018148
rs7573210
rs1356846
rs7580002
rs11902496
rs11682209
rs78276908
rs13393559
rs73010335
rs116550950
rs7607309
rs77247531
rs115762661
rs12615569
rs35530452
rs12615641
rs74514780
rs10198113
rs149219009
rs12621231
rs6436064
rs12621549
rs9752942
rs13409849
rs7607119
rs13014486
rs1540806
rs10201971
rs149742455
rs769353
rs16839831
rs62176033
rs1527753
rs10932797
rs11689399
rs13421080
rs28689194
rs13382525
rs10192140
rs1609201
rs2056735
rs116234935
rs13009539
rs190383198
rs116774764
rs114871568
rs80152601
rs66996400
rs2141234
rs17238525
rs13391549
rs116376153
rs78189523
rs35487612
rs11689175
rs74718781
rs7569706
rs941370
rs7585222
rs145395146
rs138014137
rs951212
rs116253872
rs951211
rs13031378
rs11685195
rs116784668
rs13008952
rs6436095
rs6436096
rs6717836
rs12694460
rs10497149
rs2351286
rs75312181
rs1554798
rs12617101
rs1881046
rs115822391
rs7594669
rs4664787
rs950402
rs950401
rs2103263
rs75039905
rs16839870
rs73012530
rs115477855
rs60786849
rs146442521
rs1527754
rs115723803
rs73012532
rs189136392
rs2351287
rs2141235
rs112733978
rs13017997
rs35377330
rs35079494
rs4441417
rs75627703
rs66721506
rs73012537
rs73012538
rs2882617
rs2351288
rs61266527
rs4664189
rs4664190
rs62177202
rs142107984
rs74629952
rs1918534
rs1918535
rs13029523
rs4664191
rs56925759
rs4664192
rs1405872
rs73012543
rs13032386
rs13005401
rs6436108
rs75174597
rs6726933
rs6756702
rs77571877
rs13027978
rs13026547
rs73012550
rs6436115
rs6436116
rs35052481
rs113382641
rs7585122
rs60355811
rs13023954
rs9646858
rs147175203
rs73012556
rs10171648
rs7570886
rs12470684
rs11680065
rs13403158
rs2351289
rs16839896
rs1527758
rs4664194
rs116548360
rs1527759
rs12694473
rs2351290
rs56147882
rs16839898
rs79568380
rs1949991
rs941369
rs6741162
rs4664789
rs4664790
rs60427009
rs4664791
rs1852585
rs58743044
rs1405868
rs115434897
rs1405869
rs36026208
rs59275840
rs72904173
rs4583411
rs4553770
rs4547486
rs11688827
rs56200328
rs11892781
rs13034800
rs4133300
rs4664792
rs4664195
rs13428439
rs72904180
rs6748811
rs11678219
rs11695569
rs115969757
rs7371289
rs7565395
rs72904184
rs72904185
rs17184590
rs79527155
rs17244227
rs72904188
rs72904189
rs72904190
rs1114069
rs72904191
rs1110075
rs7577563
rs7570959
rs113947497
rs7572191
rs73968127
rs72904197
rs1918172
rs62177243
rs7595494
rs74754767
rs78822876
rs1918171
rs6759200
rs6759470
rs1949942
rs62177244
rs6733237
rs4404224
rs1918174
rs1918173
rs2882618
rs2351291
rs2351292
rs1534261
rs1534260
rs4664196
rs55661453
rs4335902
rs112600282
rs2177952
rs1589977
rs59828373
rs55859707
rs74751253
rs72906017
rs56661931
rs72906020
rs72906021
rs72906023
rs13403601
rs13388064
rs34169875
rs60782513
rs150963101
rs13416071
rs7560427
rs113228727
rs4312436
rs147873370
rs72906029
rs72906032
rs4664796
rs79404753
rs6749023
rs6739115
rs72906035
rs6742745
rs4436912
rs4588137
rs2177951
rs4274554
rs62177246
rs13411448
rs4664797
rs1830185
rs116581708
rs111515883
rs115948672
rs7426124
rs7607727
rs2351294
rs2351295
rs111828753
rs147647658
rs12474450
rs72906053
rs12475424
rs35773110
rs34119626
rs62177249
rs35396779
rs35840910
rs72906058
rs6728164
rs72906060
rs12476776
rs1526903
rs1526902
rs1358227
rs1534259
rs72906064
rs1918170
rs35650523
rs144511297
rs7559557
rs34557204
rs35346629
rs6705303
rs6747998
rs6718871
rs34859817
rs79595820
rs35615431
rs72906070
rs62179177
rs62179178
rs13034611
rs13034667
rs62179179
rs6717972
rs76674186
rs62176060
rs16839935
rs17244395
rs17244416
rs62176061
rs7578557
rs75417022
rs16839941
rs17184889
rs17244514
rs139615154
rs2204584
rs2204583
rs2204582
rs7583077
rs111991299
rs17185023
rs17244660
rs78784721
rs16839950
rs10497176
rs4664798
rs74443353
rs79588822
rs17185142
rs16839959
rs10497175
rs16839962
rs74909220
rs17244884
rs17244912
rs13031766
rs12694513
rs10497174
rs13032427
rs13008552
rs67027616
rs116749399
rs17185498
rs16839972
rs6730147
rs73014434
rs6748197
rs13400226
rs13403399
rs67150475
rs79719023
rs2069270
rs72900284
rs7604052
rs2139427
rs55783820
rs17245513
rs12471552
rs10177924
rs10932860
rs72900292
rs12991004
rs4664799
rs111264120
rs35357369
rs112001448
rs72900302
rs67535212
rs72902105
rs61041917
rs13010758
rs113546593
rs6723988
rs12987152
rs35440485
rs12988026
rs1401809
rs56083747
rs188766617
rs143938206
rs72902114
rs13426266
rs76183534
rs72902115
rs78327680
rs1113060
rs1113061
rs9646870
rs11885399
rs11692441
rs11691262
rs1519797
rs189291572
rs2351296
rs2882619
rs72902118
rs72902119
rs72902121
rs72902122
rs55786392
rs190325299
rs11904501
rs1401807
rs1850883
rs58229050
rs10497173
rs17186043
rs76240321
rs80040603
rs13032833
rs16839996
rs28863606
rs72902124
rs62176064
rs7566297
rs12999273
rs72902127
rs145230025
rs6740994
rs78713477
rs75469836
rs76117428
rs13425515
rs41395346
rs13426050
rs144169208
rs72902129
rs10497172
rs10196668
rs75063833
rs78831171
rs10497171
rs72902130
rs872550
rs2001859
rs116694104
rs13028407
rs113028566
rs72902133
rs6736241
rs13413882
rs7355321
rs7593483
rs112989439
rs1607622
rs2203899
rs2203900
rs61282147
rs2203901
rs72902140
rs78646618
rs72902141
rs1519805
rs16840021
rs16840025
rs1519806
rs114516289
rs1989694
rs1112058
rs13011491
rs114588290
rs10167703
rs16840040
rs7573883
rs72902153
rs72902154
rs115617425
rs114887051
rs71351504
rs6741576
rs115836001
rs12694551
rs16840042
rs13416094
rs17186802
rs1519802
rs1519801
rs76844415
rs11896224
rs7609308
rs16840048
rs17246529
rs16840049
rs72902159
rs1356744
rs11884755
rs10172949
rs3915887
rs10497170
rs10497169
rs56303288
rs116396206
rs61597598
rs4089877
rs113707721
rs141635549
rs7424579
rs112465982
rs35522434
rs55793658
rs13414806
rs12694557
rs78420120
rs10167400
rs72902166
rs55736270
rs142363996
rs1519796
rs13013580
rs11682846
rs1519794
rs1519793
rs1401806
rs79361825
rs13423104
rs144601107
rs10185430
rs13030614
rs10173405
rs4664800
rs79004454
rs1918169
rs12471739
rs10189160
rs72902175
rs144552289
rs55831861
rs72902177
rs55838065
rs17187312
rs13429479
rs13416487
rs16840069
rs147187927
rs12993426
rs1356746
rs17247108
rs10164555
rs17187538
rs17187573
rs1818991
rs13028502
rs11678568
rs116371222
rs13400424
rs16840086
rs1356745
rs56976298
rs150173534
rs2351533
rs4016227
rs112939153
rs13401847
rs13399205
rs140246366
rs13386670
rs13405462
rs6706906
rs11893551
rs13002285
rs2049580
rs13406386
rs2049581
rs2049582
rs12997268
rs12622398
rs12613622
rs143164414
rs13008730
rs10207597
rs10183453
rs72902193
rs2037341
rs9288568
rs10932909
rs13030390
rs116036180
rs10497168
rs72902194
rs6757668
rs7605702
rs13011598
rs10497167
rs4637055
rs80074610
rs16840110
rs79492467
rs17188189
rs13428432
rs1519803
rs17247894
rs5002557
rs72902199
rs4538155
rs8179773
rs1519804
rs80275277
rs4664801
rs72904203
rs77308378
rs1949526
rs4369814
rs114391980
rs1519792
rs72904207
rs72904209
rs13021902
rs75843043
rs72904212
rs6761710
rs66797960
rs10167263
rs4569427
rs11883686
rs10932915
rs34292254
rs77860725
rs10167522
rs72904220
rs11904224
rs7567451
rs145636338
rs12476167
rs1949527
rs55723553
rs17248011
rs1356743
rs1401808
rs75352477
rs75538066
rs11887860
rs11695013
rs72904292
rs150784492
rs13025670
rs78574236
rs72904295
rs60945660
rs80259613
rs1519800
rs59662706
rs4664802
rs72906107
rs67045635
rs10179540
rs12990968
rs1519799
rs12470397
rs1914991
rs140812695
rs12616533
rs12474509
rs114834773
rs13007454
rs1914990
rs10932922
rs116585010
rs13406778
rs13002639
rs72906111
rs2351534
rs149231549
rs11679310
rs72906116
rs4664203
rs13013396
rs1358522
rs6735112
rs13019964
rs939240
rs72906124
rs11674307
rs59345416
rs79803495
rs148722941
rs1115382
rs72906130
rs78068779
rs72906131
rs116675670
rs4664803
rs79056814
rs12475462
rs114548449
rs1226430
rs11561627
rs1226429
rs113435818
rs1226428
rs192600696
rs1226427
rs67512671
rs1226426
rs1581294
rs190890483
rs115033588
rs72907878
rs1226399
rs1226400
rs13024831
rs1226401
rs72907883
rs6716334
rs80251240
rs114517142
rs148059834
rs2697351
rs12992954
rs10932932
rs1226409
rs1226408
rs67964862
rs1226407
rs58856647
rs72907892
rs1226406
rs2351535
rs1226405
rs1226404
rs1226403
rs17188434
rs75388976
rs10178859
rs114837727
rs7597551
rs116291066
rs57601252
rs835301
rs16840127
rs144057759
rs835300
rs835299
rs72907898
rs17188483
rs835298
rs835297
rs72909904
rs72909905
rs11884642
rs1226425
rs1226424
rs1226423
rs1226422
rs1234876
rs1226421
rs1226420
rs13410664
rs1226419
rs1226418
rs141595198
rs1226417
rs72909910
rs10179827
rs1226416
rs4664804
rs10183256
rs10198345
rs72909972
rs72909974
rs1226414
rs56004078
rs1527455
rs1528458
rs1226413
rs57696128
rs112667742
rs61559293
rs1226412
rs147922170
rs1226411
rs115349186
rs57196886
rs66814151
rs2695439
rs2697368
rs13019255
rs72909979
rs835302
rs835303
rs72892105
rs835304
rs835305
rs17248221
rs72892108
rs16840135
rs67831810
rs835307
rs4369815
rs1226431
rs116307420
rs1919159
rs835295
rs6725811
rs59491086
rs707124
rs77796272
rs72892121
rs72892124
rs146855797
rs1431965
rs1431966
rs68002373
rs1226575
rs112576099
rs2436075
rs707125
rs78834069
rs10439356
rs707126
rs67812991
rs1030599
rs7589499
rs1226574
rs111506532
rs967287
rs13417852
rs115852609
rs11903494
rs7586986
rs6436289
rs56273981
rs7566609
rs6436290
rs10174198
rs72892144
rs72892147
rs78167613
rs75371264
rs6750560
rs114931159
rs11894325
rs34057590
rs72892152
rs72899346
rs72899348
rs56978824
rs1226578
rs835473
rs111254047
rs7576890
rs16840194
rs76923064
rs17195587
rs72899358
rs56207670
rs139474080
rs1226398
rs78574400
rs74452346
rs72899364
rs115561358
rs72899367
rs72899369
rs77762282
rs1226580
rs16840214
rs10193954
rs16840216
rs707127
rs16840221
rs60960548
rs1528454
rs707128
rs75520093
rs1528455
rs72899374
rs10195293
rs68055022
rs10175502
rs77183941
rs72899380
rs56355754
rs1150143
rs1150144
rs1150145
rs7564993
rs1150146
rs10169931
rs114888402
rs1150147
rs12803
rs7562656
rs834834
rs834835
rs13413423
rs707129
rs34034295
rs13428968
rs72899395
rs707130
rs1107004
rs1107005
rs834837
rs834829
rs834830
rs834831
rs834832
rs7579644
rs13399593
rs1466408
rs834833
rs10179228
rs13028997
rs834828
rs79761414
rs7602511
rs12328742
rs707132
rs707133
rs114117355
rs707134
rs10207740
rs16840312
rs10166471
rs73965918
rs11676485
rs6715824
rs6436341
rs115314466
rs298225
rs6436345
rs145438026
rs139818735
rs6436353
rs6436358
rs298247
rs720569
rs151164485
rs1405735
rs6729707
rs298246
rs719043
rs6755439
rs298244
rs298243
rs298242
rs298326
rs6743735
rs298327
rs71419089
rs6436366
rs298328
rs298329
rs148895400
rs13015925
rs2679207
rs7586094
rs2615503
rs2615504
rs11691923
rs2695447
rs2615505
rs2615506
rs169875
rs114032132
rs116419596
rs298313
rs116291448
rs6436373
rs298315
rs6757605
rs578362
rs691835
rs298317
rs298318
rs13004420
rs115100702
rs116205081
rs74534834
rs298319
rs114992650
rs298323
rs298325
rs507282
rs642175
rs9989757
rs72899420
rs1026634
rs62179014
rs692138
rs582397
rs298331
rs10933009
rs298332
rs114278508
rs13015279
rs298220
rs298221
rs10933012
rs298222
rs298223
rs9646877
rs74920024
rs516547
rs1711314
rs1711315
rs177088
rs298299
rs151109936
rs298298
rs298297
rs4664815
rs298296
rs6747945
rs6718963
rs298294
rs74642538
rs10176599
rs298292
rs298291
rs298289
rs298288
rs4664816
rs116100370
rs148103651
rs6721605
rs13382767
rs77007019
rs139774013
rs298310
rs298309
rs298308
rs298307
rs2679206
rs138148111
rs298306
rs114638027
rs143284413
rs116407151
rs139743977
rs111768862
rs74424982
rs72893369
rs298305
rs298304
rs116810955
rs114966730
rs2615502
rs2679202
rs144390093
rs114164201
rs57322146
rs1037961
rs177089
rs298302
rs298301
rs115875558
rs116496946
rs72893377
rs4664818
rs148911768
rs140573244
rs298228
rs298229
rs11694661
rs2126459
rs2126460
rs12104533
rs298232
rs298233
rs2169504
rs298234
rs298235
rs298236
rs191449840
rs144219563
rs148350919
rs143394559
rs77201712
rs116332317
rs12694629
rs12618695
rs114176976
rs4664206
rs12694631
rs116419733
rs683747
rs690998
rs142297082
rs548516
rs4635480
rs177087
rs298251
rs4664207
rs298252
rs298253
rs298255
rs114694344
rs150796601
rs298257
rs298258
rs298259
rs116612335
rs72893397
rs298262
rs143569919
rs72893399
rs298263
rs298264
rs56080647
rs298266
rs143818110
rs148317278
rs10933056
rs1462376
rs298227
rs71419096
```
