## Supplementary material for "Characterization of shared and ancestry-specific signals driving complex traits using multi-ancestry fine-mapping": s2.afreq

```
#CHROM	ID	REF	ALT	ALT_FREQS	OBS_CT
2	rs118095076	C	T	0.0456349	1008
2	rs189069715	G	C	0.0188492	1008
2	rs12622917	C	A	0.399802	1008
2	rs1876110	C	A	0.427579	1008
2	rs149304054	T	C	0.0297619	1008
2	rs74896519	G	A	0.0406746	1008
2	rs931826	C	G	0.860119	1008
2	rs77836022	T	C	0.111111	1008
2	rs12466140	T	C	0.427579	1008
2	rs139146332	A	T	0.0188492	1008
2	rs12694329	T	C	0.857143	1008
2	rs4664764	A	G	0.399802	1008
2	rs4664765	C	G	0.399802	1008
2	rs4664766	T	A	0.399802	1008
2	rs12474725	G	T	0.316468	1008
2	rs16839131	G	T	0.399802	1008
2	rs1505726	T	C	0.428571	1008
2	rs4664767	C	T	0.426587	1008
2	rs117786757	T	A	0.0456349	1008
2	rs76973964	C	T	0.0615079	1008
2	rs16839136	T	C	0.400794	1008
2	rs16839138	G	A	0.400794	1008
2	rs67198634	C	A	0.400794	1008
2	rs67939284	T	G	0.400794	1008
2	rs1524900	G	A	0.857143	1008
2	rs13017578	G	A	0.826389	1008
2	rs11900404	T	A	0.388889	1008
2	rs7598697	A	G	0.821429	1008
2	rs11893849	C	A	0.388889	1008
2	rs11904146	G	C	0.388889	1008
2	rs76147679	A	C	0.0714286	1008
2	rs1404495	A	C	0.388889	1008
2	rs141483150	C	A	0.0128968	1008
2	rs16839147	A	C	0.389881	1008
2	rs374776001	G	A	0.0793651	1008
2	rs66533350	G	A	0.388889	1008
2	rs10209181	A	G	0.975198	1008
2	rs67339025	A	G	0.388889	1008
2	rs66940057	G	A	0.388889	1008
2	rs67268555	A	G	0.388889	1008
2	rs2135266	T	G	0.852183	1008
2	rs11675352	T	C	0.388889	1008
2	rs2135267	A	G	0.821429	1008
2	rs11675396	T	C	0.388889	1008
2	rs1394975	G	A	0.388889	1008
2	rs1394976	G	A	0.388889	1008
2	rs67285082	T	C	0.388889	1008
2	rs1589831	T	A	0.388889	1008
2	rs1589830	C	A	0.388889	1008
2	rs1589829	A	T	0.388889	1008
2	rs12611450	G	T	0.388889	1008
2	rs66866220	A	G	0.388889	1008
2	rs1394978	A	G	0.388889	1008
2	rs68064361	G	T	0.388889	1008
2	rs66499646	G	A	0.388889	1008
2	rs72882572	G	C	0.320437	1008
2	rs67929524	T	C	0.388889	1008
2	rs2350793	T	C	0.388889	1008
2	rs149088351	A	G	0.0486111	1008
2	rs1589827	A	C	0.388889	1008
2	rs11904596	A	C	0.388889	1008
2	rs10166457	T	C	0.124008	1008
2	rs147978978	C	A	0.0287698	1008
2	rs12475221	C	A	0.821429	1008
2	rs66505812	G	T	0.388889	1008
2	rs67720219	C	T	0.388889	1008
2	rs12105683	C	G	0.388889	1008
2	rs10932558	T	G	0.388889	1008
2	rs1524906	C	G	0.389881	1008
2	rs1524905	T	C	0.388889	1008
2	rs11886299	A	G	0.388889	1008
2	rs11891263	G	A	0.388889	1008
2	rs66524133	A	G	0.388889	1008
2	rs13030468	G	A	0.43254	1008
2	rs16839161	T	C	0.0734127	1008
2	rs12615725	T	G	0.821429	1008
2	rs189059317	A	G	0.0297619	1008
2	rs1910939	A	T	0.388889	1008
2	rs67796213	C	T	0.388889	1008
2	rs16839163	C	T	0.388889	1008
2	rs11678020	A	G	0.388889	1008
2	rs10932569	C	T	0.388889	1008
2	rs1524904	C	T	0.388889	1008
2	rs11891913	T	C	0.387897	1008
2	rs67783421	C	T	0.388889	1008
2	rs11898463	G	C	0.388889	1008
2	rs7574154	C	G	0.43254	1008
2	rs11680006	C	T	0.0912698	1008
2	rs16839176	A	G	0.388889	1008
2	rs16839177	C	T	0.388889	1008
2	rs7588358	A	G	0.43254	1008
2	rs148646572	G	A	0.0297619	1008
2	rs16839183	T	G	0.388889	1008
2	rs76199745	G	A	0.0327381	1008
2	rs11900538	T	C	0.388889	1008
2	rs34719135	A	C	0.388889	1008
2	rs68015086	T	G	0.388889	1008
2	rs1524909	A	G	0.342262	1008
2	rs12618763	T	C	0.389881	1008
2	rs1524910	A	G	0.480159	1008
2	rs1524911	C	G	0.480159	1008
2	rs7597202	T	A	0.480159	1008
2	rs9679637	G	A	0.34127	1008
2	rs7598604	A	G	0.509921	1008
2	rs188398581	T	C	0.0297619	1008
2	rs55829128	G	A	0.388889	1008
2	rs7604327	T	C	0.479167	1008
2	rs10804235	G	A	0.822421	1008
2	rs13022442	A	G	0.0912698	1008
2	rs4664180	C	T	0.480159	1008
2	rs4261676	C	T	0.0912698	1008
2	rs4613222	T	C	0.480159	1008
2	rs4401171	A	C	0.480159	1008
2	rs4401172	A	T	0.0912698	1008
2	rs151264299	C	T	0.00595238	1008
2	rs13003412	G	C	0.480159	1008
2	rs1847811	T	C	0.480159	1008
2	rs7572748	G	A	0.480159	1008
2	rs62174680	A	G	0.34127	1008
2	rs11692159	C	G	0.480159	1008
2	rs11692298	C	G	0.480159	1008
2	rs2135262	T	A	0.480159	1008
2	rs2135263	A	C	0.480159	1008
2	rs10932581	T	C	0.849206	1008
2	rs117660882	T	C	0.0198413	1008
2	rs11683478	A	G	0.388889	1008
2	rs10932582	G	A	0.480159	1008
2	rs76441773	A	G	0.124008	1008
2	rs79754909	C	T	0.124008	1008
2	rs1404496	G	A	0.821429	1008
2	rs1404497	G	T	0.85119	1008
2	rs118048567	G	T	0.132937	1008
2	rs13024030	C	T	0.0912698	1008
2	rs2135268	A	T	0.480159	1008
2	rs4344887	A	C	0.0912698	1008
2	rs7566543	A	G	0.481151	1008
2	rs1394980	T	C	0.852183	1008
2	rs12995746	C	T	0.0912698	1008
2	rs4476303	C	T	0.480159	1008
2	rs74327666	T	C	0.0208333	1008
2	rs11904360	T	C	0.480159	1008
2	rs1524913	T	A	0.480159	1008
2	rs12475261	C	T	0.320437	1008
2	rs12612030	T	G	0.481151	1008
2	rs7590040	G	A	0.0912698	1008
2	rs2350801	G	A	0.821429	1008
2	rs2350800	G	A	0.480159	1008
2	rs12998617	T	C	0.480159	1008
2	rs877055	T	A	0.34127	1008
2	rs2135261	T	A	0.388889	1008
2	rs13019193	A	T	0.480159	1008
2	rs1021929	G	T	0.388889	1008
2	rs17223305	G	A	0.0208333	1008
2	rs16839220	G	C	0.320437	1008
2	rs1524912	T	C	0.480159	1008
2	rs12995747	T	G	0.0912698	1008
2	rs10172279	T	C	0.975198	1008
2	rs67488200	A	G	0.388889	1008
2	rs2089261	C	T	0.480159	1008
2	rs2089262	T	C	0.480159	1008
2	rs11677873	A	G	0.480159	1008
2	rs13029513	C	A	0.0912698	1008
2	rs1524907	A	G	0.480159	1008
2	rs67505795	G	T	0.388889	1008
2	rs6435845	C	T	0.480159	1008
2	rs6435846	G	C	0.0912698	1008
2	rs139925493	G	A	0.0297619	1008
2	rs66539772	A	T	0.388889	1008
2	rs67864615	G	A	0.388889	1008
2	rs1505725	C	T	0.480159	1008
2	rs956175	A	G	0.480159	1008
2	rs951525	A	G	0.480159	1008
2	rs7589961	T	C	0.480159	1008
2	rs1524908	T	C	0.480159	1008
2	rs1394974	A	G	0.480159	1008
2	rs1115585	T	C	0.480159	1008
2	rs113344829	C	G	0.0912698	1008
2	rs112017655	C	T	0.15377	1008
2	rs12612143	C	G	0.389881	1008
2	rs2203723	G	A	0.0912698	1008
2	rs1589828	A	G	0.480159	1008
2	rs843213	C	T	0.480159	1008
2	rs843214	A	C	0.480159	1008
2	rs843215	A	G	0.480159	1008
2	rs278870	C	G	0.480159	1008
2	rs278869	G	A	0.480159	1008
2	rs166771	T	C	0.0922619	1008
2	rs80176624	T	C	0.0208333	1008
2	rs278868	T	C	0.800595	1008
2	rs278867	T	A	0.0922619	1008
2	rs278866	G	A	0.85119	1008
2	rs73965578	G	A	0.0208333	1008
2	rs278865	A	G	0.800595	1008
2	rs72876513	C	T	0.15377	1008
2	rs371798222	C	T	0.0793651	1008
2	rs10187732	T	C	0.287698	1008
2	rs13394504	C	T	0.103175	1008
2	rs2248204	G	T	0.705357	1008
2	rs843196	G	T	0.806548	1008
2	rs843197	G	A	0.703373	1008
2	rs843198	A	G	0.703373	1008
2	rs843199	A	C	0.704365	1008
2	rs843200	T	C	0.704365	1008
2	rs843201	C	G	0.704365	1008
2	rs843202	T	C	0.704365	1008
2	rs843203	C	T	0.80754	1008
2	rs843204	A	G	0.704365	1008
2	rs149429604	T	G	0.580357	1008
2	rs77672567	G	C	0.581349	1008
2	rs80144868	A	G	0.580357	1008
2	rs58367275	G	A	0.103175	1008
2	rs7423732	G	A	0.103175	1008
2	rs141307239	A	G	0.982143	1008
2	rs78514804	T	A	0.0833333	1008
2	rs62174726	C	T	0.580357	1008
2	rs28875619	C	T	0.580357	1008
2	rs13017745	C	T	0.704365	1008
2	rs13017746	C	A	0.704365	1008
2	rs12998856	T	C	0.704365	1008
2	rs145336524	C	T	0.014881	1008
2	rs2691782	A	G	0.704365	1008
2	rs2657756	T	C	0.704365	1008
2	rs6721965	A	C	0.704365	1008
2	rs2677479	G	C	0.704365	1008
2	rs2677482	C	T	0.704365	1008
2	rs2691775	A	G	0.704365	1008
2	rs2691776	A	C	0.704365	1008
2	rs2677465	T	C	0.704365	1008
2	rs12465049	T	C	0.702381	1008
2	rs12467790	G	A	0.704365	1008
2	rs2677461	T	C	0.122024	1008
2	rs10180851	G	A	0.104167	1008
2	rs10176123	T	A	0.103175	1008
2	rs11680432	T	C	0.580357	1008
2	rs278884	A	C	0.122024	1008
2	rs10191179	G	A	0.103175	1008
2	rs34004681	T	C	0.580357	1008
2	rs278883	C	T	0.704365	1008
2	rs278882	G	A	0.122024	1008
2	rs6750633	A	G	0.582341	1008
2	rs6706687	G	A	0.582341	1008
2	rs10932614	G	A	0.579365	1008
2	rs172145	C	A	0.123016	1008
2	rs278881	G	A	0.125	1008
2	rs166772	G	A	0.125	1008
2	rs278880	G	A	0.125	1008
2	rs28817661	G	T	0.103175	1008
2	rs278879	A	G	0.125	1008
2	rs278878	C	A	0.123016	1008
2	rs278877	G	A	0.80754	1008
2	rs278876	A	G	0.123016	1008
2	rs1608737	T	G	0.982143	1008
2	rs75262879	A	G	0.0208333	1008
2	rs1404494	C	T	0.125	1008
2	rs10048702	T	A	0.103175	1008
2	rs2677464	T	A	0.125	1008
2	rs12996416	G	A	0.125	1008
2	rs843229	C	T	0.125	1008
2	rs843230	C	T	0.125	1008
2	rs62174740	A	C	0.579365	1008
2	rs60505150	C	T	0.579365	1008
2	rs78947803	G	T	0.0178571	1008
2	rs278871	C	T	0.125	1008
2	rs278872	G	A	0.123016	1008
2	rs72883071	T	A	0.173611	1008
2	rs278873	A	G	0.125	1008
2	rs13415287	T	G	0.103175	1008
2	rs3914663	C	T	0.579365	1008
2	rs843216	T	C	0.125	1008
2	rs843218	A	T	0.123016	1008
2	rs843219	T	A	0.123016	1008
2	rs843220	G	A	0.125	1008
2	rs843221	A	G	0.808532	1008
2	rs843222	G	A	0.705357	1008
2	rs13430922	G	A	0.103175	1008
2	rs843223	C	T	0.705357	1008
2	rs10932616	G	A	0.580357	1008
2	rs10184213	A	G	0.103175	1008
2	rs843224	C	A	0.703373	1008
2	rs843225	T	C	0.125	1008
2	rs843226	G	C	0.125	1008
2	rs843227	A	G	0.125	1008
2	rs28857582	T	C	0.104167	1008
2	rs117753711	C	T	0.0347222	1008
2	rs843228	T	A	0.125	1008
2	rs141294061	A	G	0.0297619	1008
2	rs138815450	G	A	0.579365	1008
2	rs7593003	A	G	0.704365	1008
2	rs76097955	G	T	0.173611	1008
2	rs62174743	T	G	0.579365	1008
2	rs12474452	T	C	0.173611	1008
2	rs116975184	T	C	0.0248016	1008
2	rs62174744	C	T	0.579365	1008
2	rs12477354	G	T	0.125	1008
2	rs2677457	C	T	0.123016	1008
2	rs2691774	A	G	0.125	1008
2	rs1852046	C	A	0.579365	1008
2	rs1404493	T	G	0.125	1008
2	rs2691773	C	T	0.704365	1008
2	rs75113239	A	C	0.0446429	1008
2	rs10165080	G	A	0.103175	1008
2	rs62176863	G	A	0.580357	1008
2	rs12618980	C	T	0.580357	1008
2	rs7563511	G	A	0.123016	1008
2	rs150396164	G	A	0.047619	1008
2	rs7594487	C	T	0.580357	1008
2	rs10171535	G	T	0.103175	1008
2	rs2691772	C	T	0.125	1008
2	rs3892656	G	A	0.125	1008
2	rs59579791	A	G	0.580357	1008
2	rs4076787	T	C	0.125	1008
2	rs2677478	G	A	0.125	1008
2	rs11900662	C	T	0.580357	1008
2	rs2677477	G	C	0.125	1008
2	rs2691779	T	C	0.125	1008
2	rs76627123	G	A	0.0188492	1008
2	rs1400708	A	T	0.808532	1008
2	rs1400707	G	C	0.125	1008
2	rs74764150	T	C	0.0138889	1008
2	rs1400706	T	C	0.123016	1008
2	rs2677475	G	A	0.125	1008
2	rs2691778	C	G	0.125	1008
2	rs2691777	C	T	0.125	1008
2	rs10432531	A	G	0.581349	1008
2	rs10497154	C	A	0.125	1008
2	rs139002507	A	G	0.0386905	1008
2	rs13414684	C	T	0.103175	1008
2	rs10432447	T	C	0.580357	1008
2	rs11674122	T	G	0.125	1008
2	rs11677994	G	A	0.125	1008
2	rs1524902	G	A	0.125	1008
2	rs1524901	G	A	0.125	1008
2	rs2691770	A	T	0.125	1008
2	rs11679712	G	A	0.0565476	1008
2	rs79242475	C	T	0.0218254	1008
2	rs12991533	A	G	0.705357	1008
2	rs12465886	T	G	0.982143	1008
2	rs2691787	G	A	0.125	1008
2	rs2691786	G	C	0.705357	1008
2	rs843211	G	C	0.125	1008
2	rs843212	G	T	0.80754	1008
2	rs10932624	T	C	0.585317	1008
2	rs10187559	G	A	0.0992063	1008
2	rs116787879	G	A	0.0208333	1008
2	rs707121	C	T	0.938492	1008
2	rs707122	A	T	0.983135	1008
2	rs4464226	C	T	0.972222	1008
2	rs843205	C	A	0.967262	1008
2	rs843206	A	G	0.970238	1008
2	rs146684977	A	T	0.014881	1008
2	rs12694373	C	T	0.78373	1008
2	rs74847605	C	A	0.0218254	1008
2	rs843208	T	A	0.214286	1008
2	rs843209	C	T	0.972222	1008
2	rs77994311	C	T	0.047619	1008
2	rs1404492	T	G	0.713294	1008
2	rs10497153	C	T	0.713294	1008
2	rs79373340	C	T	0.0684524	1008
2	rs13400684	T	A	0.132937	1008
2	rs12469236	T	C	0.00595238	1008
2	rs188640736	T	G	0.014881	1008
2	rs16839335	T	G	0.580357	1008
2	rs10170030	C	A	0.713294	1008
2	rs6435898	C	T	0.713294	1008
2	rs34461172	C	T	0.0575397	1008
2	rs7569532	C	T	0.713294	1008
2	rs10199407	G	A	0.713294	1008
2	rs10199474	G	A	0.12996	1008
2	rs10191313	T	C	0.713294	1008
2	rs34845615	A	G	0.580357	1008
2	rs10191415	T	A	0.713294	1008
2	rs864574	A	G	0.782738	1008
2	rs17303932	A	G	0.0287698	1008
2	rs12622776	G	A	0.713294	1008
2	rs10206346	G	A	0.713294	1008
2	rs12694375	T	C	0.714286	1008
2	rs75296811	T	C	0.0267857	1008
2	rs13033671	C	T	0.581349	1008
2	rs77048730	T	C	0.0694444	1008
2	rs78073790	C	T	0.0694444	1008
2	rs1400700	C	A	0.713294	1008
2	rs10187122	T	C	0.713294	1008
2	rs10172464	C	G	0.713294	1008
2	rs1404491	C	A	0.714286	1008
2	rs1400699	T	C	0.714286	1008
2	rs843238	G	A	0.78373	1008
2	rs114643391	C	G	0.0188492	1008
2	rs13410903	A	G	0.172619	1008
2	rs6746862	T	G	0.945437	1008
2	rs843236	C	A	0.945437	1008
2	rs10932630	G	T	0.170635	1008
2	rs884154	C	T	0.209325	1008
2	rs1917440	G	A	0.208333	1008
2	rs1517462	C	T	0.945437	1008
2	rs1517461	C	A	0.945437	1008
2	rs62176880	C	A	0.0724206	1008
2	rs843233	G	C	0.945437	1008
2	rs1524903	A	G	0.207341	1008
2	rs843249	G	T	0.570437	1008
2	rs57419220	C	T	0.0198413	1008
2	rs843247	G	A	0.253968	1008
2	rs1400703	C	T	0.558532	1008
2	rs78526446	G	C	0.0198413	1008
2	rs192422380	A	T	0.031746	1008
2	rs7566038	G	A	0.195437	1008
2	rs2677473	A	T	0.203373	1008
2	rs1400702	C	A	0.0595238	1008
2	rs843245	T	G	0.81746	1008
2	rs843244	T	C	0.81746	1008
2	rs7419935	A	G	0.195437	1008
2	rs843243	T	G	0.195437	1008
2	rs1400701	C	T	0.0595238	1008
2	rs843241	C	T	0.18254	1008
2	rs707120	A	G	0.804563	1008
2	rs7421306	T	C	0.802579	1008
2	rs2691768	A	C	0.804563	1008
2	rs12992717	G	C	0.563492	1008
2	rs2691769	G	A	0.162698	1008
2	rs57468199	C	T	0.0198413	1008
2	rs1357819	G	A	0.162698	1008
2	rs8179654	A	G	0.563492	1008
2	rs1517468	T	C	0.804563	1008
2	rs12476114	C	T	0.0585317	1008
2	rs12475151	A	G	0.5625	1008
2	rs13431434	G	T	0.16369	1008
2	rs13431999	G	A	0.154762	1008
2	rs6717517	A	T	0.222222	1008
2	rs6720563	T	C	0.222222	1008
2	rs7571452	T	C	0.580357	1008
2	rs17304645	C	G	0.197421	1008
2	rs6724654	T	C	0.560516	1008
2	rs73012489	G	T	0.0198413	1008
2	rs17304799	G	A	0.197421	1008
2	rs1517463	A	G	0.222222	1008
2	rs11692209	C	T	0.197421	1008
2	rs73965615	G	C	0.0198413	1008
2	rs4407211	T	C	0.980159	1008
2	rs10174401	T	C	0.222222	1008
2	rs3929563	T	A	0.197421	1008
2	rs73965617	G	A	0.0198413	1008
2	rs1568182	T	G	0.980159	1008
2	rs1517465	C	A	0.560516	1008
2	rs2048932	G	T	0.197421	1008
2	rs908628	A	G	0.980159	1008
2	rs1283776	T	C	0.154762	1008
2	rs1283777	A	G	0.222222	1008
2	rs2139036	T	C	0.21627	1008
2	rs1568181	T	C	0.776786	1008
2	rs147227670	C	A	0.0119048	1008
2	rs62176889	A	G	0.196429	1008
2	rs1533563	A	C	0.559524	1008
2	rs13020518	T	C	0.775794	1008
2	rs1283780	T	A	0.15377	1008
2	rs58754048	T	A	0.559524	1008
2	rs7583104	C	A	0.0198413	1008
2	rs1018320	C	T	0.558532	1008
2	rs141061952	T	C	0.0357143	1008
2	rs79578439	T	G	0.0704365	1008
2	rs1401060	C	T	0.775794	1008
2	rs11694901	G	A	0.775794	1008
2	rs58579308	T	C	0.0704365	1008
2	rs11682536	A	G	0.775794	1008
2	rs7585578	C	T	0.775794	1008
2	rs2945043	G	A	0.224206	1008
2	rs1033256	A	G	0.775794	1008
2	rs1033254	C	T	0.775794	1008
2	rs9677637	C	T	0.217262	1008
2	rs80257936	G	A	0.144841	1008
2	rs16839401	G	A	0.558532	1008
2	rs16839402	A	G	0.0704365	1008
2	rs141712143	T	C	0.0486111	1008
2	rs13021415	G	A	0.775794	1008
2	rs1283773	G	A	0.929563	1008
2	rs1283772	T	A	0.224206	1008
2	rs17226595	C	T	0.197421	1008
2	rs17305247	C	T	0.0119048	1008
2	rs2882511	A	T	0.224206	1008
2	rs1283770	A	G	0.223214	1008
2	rs1518283	G	C	0.217262	1008
2	rs2037284	G	A	0.776786	1008
2	rs1283755	C	T	0.440476	1008
2	rs1305010	T	C	0.0704365	1008
2	rs1283757	A	C	0.441468	1008
2	rs1283758	C	T	0.152778	1008
2	rs149962479	G	C	0.0119048	1008
2	rs62176905	A	G	0.561508	1008
2	rs12466169	G	A	0.0704365	1008
2	rs1914652	T	C	0.150794	1008
2	rs11690944	C	T	0.561508	1008
2	rs7594648	G	T	0.197421	1008
2	rs2176530	G	A	0.561508	1008
2	rs2677471	T	A	0.418651	1008
2	rs34141433	G	T	0.561508	1008
2	rs2677469	T	C	0.151786	1008
2	rs2677468	A	C	0.712302	1008
2	rs2945430	T	A	0.712302	1008
2	rs7570493	T	G	0.197421	1008
2	rs1283769	C	T	0.146825	1008
2	rs7582915	G	A	0.287698	1008
2	rs1018319	T	C	0.427579	1008
2	rs35413435	T	C	0.572421	1008
2	rs1298520	A	G	0.712302	1008
2	rs1283767	T	C	0.712302	1008
2	rs62176907	A	G	0.572421	1008
2	rs62176908	C	T	0.572421	1008
2	rs1283766	T	C	0.71131	1008
2	rs13005410	T	G	0.217262	1008
2	rs16839470	G	C	0.527778	1008
2	rs1283763	T	G	0.217262	1008
2	rs6733762	T	A	0.21627	1008
2	rs1283762	T	G	0.147817	1008
2	rs1283761	T	C	0.433532	1008
2	rs1283760	T	G	0.438492	1008
2	rs11901342	G	T	0.0198413	1008
2	rs2945045	C	T	0.147817	1008
2	rs77079095	T	C	0.0198413	1008
2	rs62176909	C	T	0.0357143	1008
2	rs11901099	A	G	0.0198413	1008
2	rs1283783	G	A	0.433532	1008
2	rs7560865	T	C	0.434524	1008
2	rs7570227	G	T	0.434524	1008
2	rs1318714	G	C	0.427579	1008
2	rs74668276	C	T	0.0714286	1008
2	rs62176910	G	A	0.0416667	1008
2	rs78606839	A	T	0.0714286	1008
2	rs77580447	G	T	0.0714286	1008
2	rs187182729	T	G	0.0257937	1008
2	rs78493361	C	T	0.0704365	1008
2	rs7599506	C	G	0.356151	1008
2	rs1914648	C	T	0.427579	1008
2	rs78723809	C	T	0.0714286	1008
2	rs1517467	C	T	0.356151	1008
2	rs1400705	T	A	0.429563	1008
2	rs1400704	G	T	0.0714286	1008
2	rs1517466	G	A	0.427579	1008
2	rs73965656	C	T	0.0198413	1008
2	rs80095231	G	A	0.0714286	1008
2	rs1283752	A	T	0.14881	1008
2	rs1283753	C	T	0.147817	1008
2	rs1283754	C	T	0.147817	1008
2	rs7578151	T	A	0.208333	1008
2	rs77118485	T	C	0.0793651	1008
2	rs7579510	A	C	0.0198413	1008
2	rs4664773	G	T	0.210317	1008
2	rs6758368	C	T	0.199405	1008
2	rs1914654	T	C	0.680556	1008
2	rs10209405	C	T	0.884921	1008
2	rs13396014	T	C	0.162698	1008
2	rs2882512	T	A	0.0654762	1008
2	rs35349447	T	C	0.902778	1008
2	rs13021639	A	G	0.0654762	1008
2	rs6744867	G	A	0.902778	1008
2	rs13029209	A	G	0.0654762	1008
2	rs142122257	C	T	0.0436508	1008
2	rs7572043	C	G	0.902778	1008
2	rs35562965	A	G	0.0654762	1008
2	rs5009572	A	T	0.0654762	1008
2	rs12373770	T	A	0.902778	1008
2	rs1316762	G	A	0.161706	1008
2	rs2350817	T	A	0.902778	1008
2	rs4664774	T	G	0.968254	1008
2	rs35686025	A	C	0.25	1008
2	rs6733665	T	A	0.968254	1008
2	rs79154491	A	C	0.046627	1008
2	rs62174777	C	T	0.0654762	1008
2	rs67974610	T	A	0.463294	1008
2	rs10200621	G	A	0.46131	1008
2	rs2139035	T	A	0.947421	1008
2	rs76279373	T	A	0.0357143	1008
2	rs1980211	G	A	0.881944	1008
2	rs6758770	T	C	0.16369	1008
2	rs10206605	A	T	0.455357	1008
2	rs10209085	T	G	0.414683	1008
2	rs6714808	G	C	0.983135	1008
2	rs13388862	G	A	0.168651	1008
2	rs13389079	G	A	0.250992	1008
2	rs6719208	G	C	0.764881	1008
2	rs17306631	G	T	0.0486111	1008
2	rs74450362	T	C	0.0496032	1008
2	rs17306659	C	T	0.0496032	1008
2	rs138318342	G	C	0.0188492	1008
2	rs17234447	C	A	0.0486111	1008
2	rs17234489	C	T	0.0486111	1008
2	rs35503419	G	A	0.0297619	1008
2	rs139128732	T	C	0.0257937	1008
2	rs12987630	T	A	0.0882937	1008
2	rs10188966	T	A	0.71627	1008
2	rs12988216	T	C	0.0882937	1008
2	rs17234531	T	C	0.0486111	1008
2	rs12993572	T	C	0.078373	1008
2	rs34372881	G	A	0.030754	1008
2	rs1543174	T	A	0.71627	1008
2	rs150193433	C	A	0.00297619	1008
2	rs2056242	G	A	0.078373	1008
2	rs17306988	T	C	0.0486111	1008
2	rs17307002	G	A	0.0486111	1008
2	rs13016588	A	G	0.0882937	1008
2	rs12477257	T	G	0.395833	1008
2	rs72887143	A	T	0.00992063	1008
2	rs78109091	C	A	0.0486111	1008
2	rs60951441	C	A	0.0486111	1008
2	rs58661110	T	A	0.0882937	1008
2	rs77468012	G	A	0.0486111	1008
2	rs73018316	A	G	0.0486111	1008
2	rs184478493	T	C	0.00198413	1008
2	rs75879009	C	T	0.0496032	1008
2	rs6720515	A	T	0.407738	1008
2	rs75024191	C	T	0.0486111	1008
2	rs72887152	T	A	0.00992063	1008
2	rs13035923	A	G	0.0793651	1008
2	rs13010963	C	G	0.0297619	1008
2	rs78378481	C	G	0.0486111	1008
2	rs115086789	C	T	0.00297619	1008
2	rs35928914	G	C	0.078373	1008
2	rs80352203	T	C	0.0486111	1008
2	rs77454455	C	T	0.0486111	1008
2	rs35899277	G	A	0.031746	1008
2	rs76083563	A	T	0.0486111	1008
2	rs112117985	A	G	0.0486111	1008
2	rs2139034	A	T	0.402778	1008
2	rs66786568	C	G	0.0882937	1008
2	rs34215692	G	T	0.078373	1008
2	rs77577687	G	A	0.0486111	1008
2	rs67938911	T	A	0.0882937	1008
2	rs117953945	A	G	0.0267857	1008
2	rs113438879	C	T	0.0873016	1008
2	rs59034205	A	G	0.0486111	1008
2	rs58889501	A	G	0.0486111	1008
2	rs76743368	G	A	0.0486111	1008
2	rs78443339	G	A	0.0486111	1008
2	rs80330322	A	G	0.0486111	1008
2	rs34769699	G	A	0.078373	1008
2	rs76371355	T	C	0.0486111	1008
2	rs116062009	T	C	0.224206	1008
2	rs72899095	C	T	0.00992063	1008
2	rs117640659	C	T	0.125992	1008
2	rs78129008	C	A	0.00992063	1008
2	rs79970427	C	T	0.0486111	1008
2	rs79283492	A	G	0.0486111	1008
2	rs148551298	T	C	0.0277778	1008
2	rs11895298	A	G	0.224206	1008
2	rs35369752	T	G	0.0297619	1008
2	rs34640282	C	T	0.0297619	1008
2	rs57455587	A	T	0.0297619	1008
2	rs34874018	T	C	0.0297619	1008
2	rs79334127	T	C	0.0297619	1008
2	rs7600863	T	C	0.626984	1008
2	rs76206458	A	G	0.0714286	1008
2	rs142058842	C	G	0.00992063	1008
2	rs139704076	T	A	0.077381	1008
2	rs145231120	T	C	0.0486111	1008
2	rs142839853	T	G	0.391865	1008
2	rs34110265	A	C	0.078373	1008
2	rs114085264	G	A	0.00297619	1008
2	rs2882513	A	G	0.0882937	1008
2	rs12990767	C	T	0.0882937	1008
2	rs75953904	G	A	0.208333	1008
2	rs1004791	G	A	0.626984	1008
2	rs11903473	T	A	0.0882937	1008
2	rs16839578	C	T	0.0882937	1008
2	rs34497926	T	C	0.0882937	1008
2	rs72899101	T	G	0.0396825	1008
2	rs114058971	A	T	0.00297619	1008
2	rs80301561	C	T	0.223214	1008
2	rs72901003	A	G	0.0496032	1008
2	rs35429642	A	G	0.0882937	1008
2	rs12475944	T	C	0.715278	1008
2	rs17234869	A	G	0.0496032	1008
2	rs17307226	T	C	0.0496032	1008
2	rs17234995	G	A	0.0496032	1008
2	rs16839583	T	C	0.224206	1008
2	rs72901006	T	A	0.0496032	1008
2	rs140574732	T	C	0.0277778	1008
2	rs17307337	G	T	0.0496032	1008
2	rs13389012	T	C	0.626984	1008
2	rs78193335	G	A	0.224206	1008
2	rs78006445	G	A	0.224206	1008
2	rs1914650	G	A	0.0496032	1008
2	rs1914651	T	A	0.0496032	1008
2	rs17235247	G	T	0.0496032	1008
2	rs16839593	A	G	0.0882937	1008
2	rs67198445	C	T	0.0882937	1008
2	rs78542747	A	G	0.0793651	1008
2	rs2350818	C	G	0.401786	1008
2	rs4536607	G	C	0.224206	1008
2	rs72901014	T	C	0.0882937	1008
2	rs72901017	G	A	0.0496032	1008
2	rs16839597	A	C	0.0882937	1008
2	rs16839598	A	G	0.0882937	1008
2	rs17307685	G	A	0.0496032	1008
2	rs11894831	T	A	0.0882937	1008
2	rs6721013	C	A	0.40377	1008
2	rs10192440	T	C	0.224206	1008
2	rs34477960	C	G	0.0882937	1008
2	rs72901029	G	T	0.0496032	1008
2	rs16839602	A	G	0.0882937	1008
2	rs35052533	T	A	0.0972222	1008
2	rs35248584	G	A	0.0972222	1008
2	rs34417793	C	T	0.0972222	1008
2	rs10184745	T	C	0.223214	1008
2	rs72901038	C	T	0.0496032	1008
2	rs13005649	C	T	0.0793651	1008
2	rs13005153	G	A	0.0793651	1008
2	rs2351143	C	T	0.0496032	1008
2	rs34367994	C	T	0.0882937	1008
2	rs56301491	T	G	0.0882937	1008
2	rs55988821	A	G	0.0882937	1008
2	rs34993203	G	A	0.0882937	1008
2	rs1518278	C	T	0.0882937	1008
2	rs1316293	A	G	0.0882937	1008
2	rs149469106	G	A	0.0257937	1008
2	rs74794141	C	A	0.0406746	1008
2	rs78002151	T	C	0.0347222	1008
2	rs147112518	C	A	0.0138889	1008
2	rs35086782	C	T	0.0297619	1008
2	rs7608383	A	C	0.0386905	1008
2	rs78462040	C	T	0.0456349	1008
2	rs1589152	G	C	0.685516	1008
2	rs118175342	A	G	0.0734127	1008
2	rs1356847	T	C	0.676587	1008
2	rs1520342	T	C	0.675595	1008
2	rs1520343	C	A	0.685516	1008
2	rs1402074	C	T	0.676587	1008
2	rs1607363	C	T	0.714286	1008
2	rs1607361	C	A	0.676587	1008
2	rs1589150	A	C	0.715278	1008
2	rs1589151	A	G	0.676587	1008
2	rs10191037	G	C	0.392857	1008
2	rs1829342	G	A	0.224206	1008
2	rs1607362	T	C	0.685516	1008
2	rs6743834	G	A	0.676587	1008
2	rs2203777	T	C	0.676587	1008
2	rs10932732	C	T	0.674603	1008
2	rs6742180	G	A	0.676587	1008
2	rs11891899	A	G	0.676587	1008
2	rs1518284	A	C	0.715278	1008
2	rs74804354	C	T	0.0525794	1008
2	rs12621980	G	C	0.402778	1008
2	rs10206573	G	A	0.678571	1008
2	rs7422581	C	T	0.723214	1008
2	rs1850978	T	C	0.723214	1008
2	rs13033779	C	T	0.0287698	1008
2	rs12694424	T	C	0.633929	1008
2	rs13425489	T	A	0.534722	1008
2	rs34110901	G	A	0.0297619	1008
2	rs1829525	T	C	0.588294	1008
2	rs12464967	G	T	0.579365	1008
2	rs1850979	T	A	0.579365	1008
2	rs1850980	C	T	0.579365	1008
2	rs186845787	T	C	0.00198413	1008
2	rs138407729	A	T	0.0257937	1008
2	rs1850981	G	T	0.318452	1008
2	rs13411813	G	A	0.579365	1008
2	rs13400437	A	C	0.588294	1008
2	rs13412160	G	T	0.588294	1008
2	rs7597509	A	G	0.589286	1008
2	rs4366855	C	A	0.588294	1008
2	rs368810685	T	G	0.0248016	1008
2	rs10190879	T	C	0.814484	1008
2	rs79454388	A	G	0.0277778	1008
2	rs16839638	T	G	0.228175	1008
2	rs1976816	T	A	0.579365	1008
2	rs12473428	T	C	0.309524	1008
2	rs140400655	C	T	0.0228175	1008
2	rs16839640	G	A	0.318452	1008
2	rs9288534	G	A	0.578373	1008
2	rs115793576	G	A	0.0119048	1008
2	rs10192474	C	T	0.587302	1008
2	rs9288535	G	A	0.588294	1008
2	rs553225742	A	T	0.0128968	1008
2	rs10497150	T	C	0.589286	1008
2	rs6435990	C	T	0.589286	1008
2	rs6435992	G	T	0.589286	1008
2	rs10185088	C	T	0.589286	1008
2	rs117740407	G	T	0.0515873	1008
2	rs6435993	G	T	0.589286	1008
2	rs10932739	A	G	0.227183	1008
2	rs184979014	C	A	0.0386905	1008
2	rs12619668	C	A	0.263889	1008
2	rs7573309	A	G	0.590278	1008
2	rs10210212	T	A	0.590278	1008
2	rs13422010	C	T	0.263889	1008
2	rs7583113	T	G	0.263889	1008
2	rs884799	T	C	0.858135	1008
2	rs55639451	T	A	0.233135	1008
2	rs6738903	A	G	0.263889	1008
2	rs1540803	T	A	0.808532	1008
2	rs62174791	C	T	0.160714	1008
2	rs11885215	T	C	0.590278	1008
2	rs12995490	T	A	0.263889	1008
2	rs1402070	G	C	0.160714	1008
2	rs12613320	T	G	0.327381	1008
2	rs1534752	G	A	0.263889	1008
2	rs7586890	A	G	0.263889	1008
2	rs35544429	C	A	0.0297619	1008
2	rs10190385	G	A	0.263889	1008
2	rs78197237	T	A	0.0327381	1008
2	rs79962582	A	T	0.263889	1008
2	rs77034941	A	C	0.0218254	1008
2	rs10804267	C	T	0.263889	1008
2	rs11897511	T	A	0.263889	1008
2	rs13415327	T	C	0.314484	1008
2	rs13387832	C	A	0.263889	1008
2	rs12471133	T	C	0.318452	1008
2	rs144848310	C	T	0.0267857	1008
2	rs11887446	C	T	0.264881	1008
2	rs150930931	G	T	0.0347222	1008
2	rs12618585	T	C	0.326389	1008
2	rs1540804	T	G	0.816468	1008
2	rs16839701	T	C	0.264881	1008
2	rs13020355	T	C	0.263889	1008
2	rs12622351	T	C	0.263889	1008
2	rs12622374	A	C	0.263889	1008
2	rs12622403	A	T	0.263889	1008
2	rs74373431	T	C	0.0436508	1008
2	rs13393746	G	A	0.325397	1008
2	rs13382244	A	G	0.313492	1008
2	rs62174792	C	T	0.22619	1008
2	rs7420912	A	G	0.263889	1008
2	rs2351144	C	G	0.263889	1008
2	rs35915131	A	G	0.0416667	1008
2	rs11900438	C	T	0.263889	1008
2	rs11900638	C	A	0.263889	1008
2	rs34528777	G	A	0.263889	1008
2	rs35512426	G	A	0.263889	1008
2	rs10173843	A	G	0.263889	1008
2	rs148102884	T	A	0.234127	1008
2	rs10200441	C	T	0.263889	1008
2	rs7564233	T	C	0.263889	1008
2	rs13018514	G	A	0.263889	1008
2	rs9753171	C	G	0.318452	1008
2	rs4664778	G	A	0.225198	1008
2	rs118098675	A	T	0.0228175	1008
2	rs1527756	C	G	0.261905	1008
2	rs1520339	T	C	0.815476	1008
2	rs17236969	C	T	0.0416667	1008
2	rs7594921	G	A	0.589286	1008
2	rs10202061	G	A	0.261905	1008
2	rs10193997	T	C	0.260913	1008
2	rs13420750	T	C	0.264881	1008
2	rs10198409	A	G	0.264881	1008
2	rs7597534	A	G	0.264881	1008
2	rs146586557	G	A	0.046627	1008
2	rs12694437	A	G	0.264881	1008
2	rs1402071	C	T	0.261905	1008
2	rs10166901	T	A	0.264881	1008
2	rs10164463	A	T	0.264881	1008
2	rs116466434	T	G	0.00297619	1008
2	rs3843321	G	C	0.815476	1008
2	rs12694438	C	T	0.264881	1008
2	rs16839720	C	G	0.261905	1008
2	rs7557832	T	C	0.264881	1008
2	rs146022520	G	A	0.0228175	1008
2	rs13383584	T	C	0.327381	1008
2	rs16839725	T	C	0.387897	1008
2	rs16839730	G	A	0.343254	1008
2	rs7573784	G	A	0.207341	1008
2	rs17309678	T	C	0.329365	1008
2	rs151142270	C	T	0.00793651	1008
2	rs1527757	G	A	0.315476	1008
2	rs16839731	G	A	0.363095	1008
2	rs2056737	T	A	0.295635	1008
2	rs16839739	G	T	0.362103	1008
2	rs10804269	A	T	0.342262	1008
2	rs10932785	C	T	0.342262	1008
2	rs79961842	G	A	0.0168651	1008
2	rs4664781	G	A	0.362103	1008
2	rs11691907	G	C	0.295635	1008
2	rs4664186	T	C	0.362103	1008
2	rs67822367	A	G	0.295635	1008
2	rs11681437	A	G	0.0446429	1008
2	rs117846800	G	A	0.0248016	1008
2	rs2882599	G	A	0.362103	1008
2	rs146119227	A	G	0.0208333	1008
2	rs1540808	G	A	0.362103	1008
2	rs4664187	T	C	0.362103	1008
2	rs181177421	T	C	0.00198413	1008
2	rs10189214	C	T	0.342262	1008
2	rs12619900	C	T	0.363095	1008
2	rs11678605	G	A	0.362103	1008
2	rs10932790	T	C	0.656746	1008
2	rs6710677	T	G	0.343254	1008
2	rs6747331	A	G	0.362103	1008
2	rs10203875	A	G	0.343254	1008
2	rs16839799	T	A	0.362103	1008
2	rs1527755	C	G	0.362103	1008
2	rs76094981	C	T	0.285714	1008
2	rs7603523	A	G	0.294643	1008
2	rs57884968	C	T	0.046627	1008
2	rs1402073	A	T	0.046627	1008
2	rs2049093	G	A	0.362103	1008
2	rs12612835	A	G	0.315476	1008
2	rs2141236	C	T	0.362103	1008
2	rs77477120	C	T	0.285714	1008
2	rs7564439	T	C	0.362103	1008
2	rs13009377	T	G	0.343254	1008
2	rs10173364	A	G	0.656746	1008
2	rs77935796	C	T	0.0446429	1008
2	rs4664784	C	T	0.362103	1008
2	rs1829528	T	C	0.046627	1008
2	rs7573210	A	C	0.610119	1008
2	rs1356846	G	A	0.343254	1008
2	rs7580002	T	C	0.363095	1008
2	rs11902496	C	T	0.293651	1008
2	rs11682209	G	T	0.046627	1008
2	rs13393559	A	C	0.0505952	1008
2	rs12615569	C	T	0.362103	1008
2	rs35530452	A	G	0.343254	1008
2	rs12615641	C	T	0.315476	1008
2	rs74514780	A	G	0.294643	1008
2	rs10198113	T	C	0.294643	1008
2	rs12621231	T	C	0.362103	1008
2	rs6436064	G	T	0.342262	1008
2	rs12621549	A	T	0.285714	1008
2	rs147371825	A	G	0.0396825	1008
2	rs78190043	G	T	0.0625	1008
2	rs9752942	T	C	0.362103	1008
2	rs13409849	C	T	0.294643	1008
2	rs7607119	G	A	0.362103	1008
2	rs138031085	A	C	0.00496032	1008
2	rs13014486	G	A	0.362103	1008
2	rs1540806	C	T	0.656746	1008
2	rs10201971	G	T	0.294643	1008
2	rs117321465	A	G	0.0208333	1008
2	rs769353	C	T	0.0446429	1008
2	rs16839831	C	A	0.343254	1008
2	rs1527753	T	C	0.362103	1008
2	rs10932797	G	A	0.294643	1008
2	rs11689399	A	G	0.294643	1008
2	rs13421080	A	C	0.294643	1008
2	rs28689194	G	C	0.294643	1008
2	rs143612973	G	A	0.00793651	1008
2	rs13382525	G	A	0.343254	1008
2	rs10192140	C	T	0.343254	1008
2	rs1609201	C	T	0.362103	1008
2	rs2056735	G	A	0.362103	1008
2	rs13009539	C	A	0.343254	1008
2	rs66996400	G	A	0.294643	1008
2	rs17238525	T	C	0.315476	1008
2	rs35487612	C	G	0.362103	1008
2	rs11689175	C	T	0.363095	1008
2	rs372038103	A	C	0.0575397	1008
2	rs7569706	A	G	0.350198	1008
2	rs941370	G	T	0.649802	1008
2	rs7585222	G	T	0.364087	1008
2	rs951212	C	T	0.364087	1008
2	rs951211	G	A	0.649802	1008
2	rs13031378	A	C	0.364087	1008
2	rs11685195	T	C	0.285714	1008
2	rs539049317	G	C	0.284722	1008
2	rs13008952	A	T	0.364087	1008
2	rs6436095	C	A	0.634921	1008
2	rs6436096	A	T	0.635913	1008
2	rs6717836	A	G	0.284722	1008
2	rs12694460	T	G	0.637897	1008
2	rs10497149	A	T	0.635913	1008
2	rs2351286	A	T	0.315476	1008
2	rs75312181	C	T	0.0277778	1008
2	rs1554798	A	C	0.374008	1008
2	rs12617101	A	T	0.404762	1008
2	rs1881046	G	T	0.39881	1008
2	rs4664787	C	T	0.399802	1008
2	rs950402	A	G	0.299603	1008
2	rs950401	A	G	0.600198	1008
2	rs2103263	T	C	0.39881	1008
2	rs16839870	G	A	0.39881	1008
2	rs76080178	G	A	0.10119	1008
2	rs1527754	T	C	0.397817	1008
2	rs2351287	A	G	0.39881	1008
2	rs2141235	G	A	0.39881	1008
2	rs13017997	T	A	0.397817	1008
2	rs35377330	A	T	0.399802	1008
2	rs35079494	T	C	0.293651	1008
2	rs4441417	C	T	0.39881	1008
2	rs2882617	A	G	0.39881	1008
2	rs2351288	T	C	0.39881	1008
2	rs4664189	A	G	0.39881	1008
2	rs4664190	G	C	0.39881	1008
2	rs62177202	A	G	0.39881	1008
2	rs1918534	A	G	0.39881	1008
2	rs1918535	C	A	0.39881	1008
2	rs13029523	T	C	0.39881	1008
2	rs4664191	T	C	0.39881	1008
2	rs4664192	A	T	0.399802	1008
2	rs1405872	T	C	0.600198	1008
2	rs13032386	A	C	0.397817	1008
2	rs13005401	G	C	0.397817	1008
2	rs74188810	C	T	0.00793651	1008
2	rs6436108	G	A	0.306548	1008
2	rs13027978	C	G	0.399802	1008
2	rs13026547	G	A	0.39881	1008
2	rs6436115	A	G	0.39881	1008
2	rs6436116	C	T	0.39881	1008
2	rs35052481	G	A	0.39881	1008
2	rs78363343	A	C	0.0337302	1008
2	rs13023954	T	C	0.397817	1008
2	rs9646858	C	T	0.30754	1008
2	rs73012556	T	C	0.047619	1008
2	rs10171648	A	C	0.311508	1008
2	rs7570886	T	C	0.419643	1008
2	rs12470684	G	C	0.121032	1008
2	rs11680065	A	G	0.758929	1008
2	rs13403158	T	C	0.324405	1008
2	rs2351289	T	C	0.760913	1008
2	rs16839896	G	A	0.436508	1008
2	rs1527758	G	C	0.436508	1008
2	rs4664194	G	A	0.436508	1008
2	rs77763371	G	T	0.0168651	1008
2	rs1527759	G	C	0.4375	1008
2	rs12694473	C	T	0.321429	1008
2	rs2351290	C	T	0.436508	1008
2	rs56147882	T	A	0.436508	1008
2	rs16839898	C	T	0.380952	1008
2	rs1949991	T	C	0.436508	1008
2	rs941369	C	G	0.0545635	1008
2	rs6741162	A	G	0.324405	1008
2	rs4664789	C	A	0.436508	1008
2	rs4664790	A	G	0.761905	1008
2	rs60427009	A	T	0.0545635	1008
2	rs4664791	T	C	0.436508	1008
2	rs139169074	T	C	0.0714286	1008
2	rs1852585	C	A	0.436508	1008
2	rs58743044	C	G	0.0545635	1008
2	rs1405868	G	A	0.4375	1008
2	rs1405869	A	G	0.313492	1008
2	rs36026208	T	C	0.4375	1008
2	rs59275840	A	G	0.4375	1008
2	rs116854091	C	T	0.0277778	1008
2	rs4583411	C	T	0.4375	1008
2	rs4553770	G	T	0.439484	1008
2	rs4547486	T	C	0.438492	1008
2	rs11688827	T	A	0.0545635	1008
2	rs56200328	A	G	0.382937	1008
2	rs11892781	C	A	0.436508	1008
2	rs13034800	G	A	0.4375	1008
2	rs4133300	C	A	0.436508	1008
2	rs4664792	C	G	0.436508	1008
2	rs4664195	C	T	0.4375	1008
2	rs6748811	C	A	0.759921	1008
2	rs11678219	G	A	0.0555556	1008
2	rs11695569	A	G	0.0555556	1008
2	rs7371289	C	A	0.758929	1008
2	rs7565395	T	A	0.4375	1008
2	rs1114069	T	A	0.438492	1008
2	rs1110075	T	C	0.75	1008
2	rs7577563	G	A	0.748016	1008
2	rs7570959	T	C	0.749008	1008
2	rs7572191	A	G	0.0565476	1008
2	rs73968127	C	A	0.0555556	1008
2	rs1918172	C	G	0.806548	1008
2	rs140889942	G	A	0.0198413	1008
2	rs7595494	G	T	0.75	1008
2	rs74754767	C	T	0.0555556	1008
2	rs78822876	T	A	0.0555556	1008
2	rs1918171	T	G	0.805556	1008
2	rs6759200	C	T	0.804563	1008
2	rs6759470	C	T	0.749008	1008
2	rs1949942	C	T	0.193452	1008
2	rs6733237	G	A	0.749008	1008
2	rs79213901	G	C	0.0664683	1008
2	rs143161943	A	G	0.0138889	1008
2	rs4404224	C	T	0.748016	1008
2	rs1918174	A	G	0.748016	1008
2	rs1918173	A	C	0.749008	1008
2	rs2882618	C	A	0.804563	1008
2	rs2351291	G	A	0.749008	1008
2	rs2351292	G	A	0.749008	1008
2	rs1534261	C	A	0.749008	1008
2	rs1534260	T	C	0.806548	1008
2	rs77399176	C	T	0.233135	1008
2	rs4664196	C	G	0.805556	1008
2	rs4335902	G	A	0.805556	1008
2	rs2177952	G	C	0.808532	1008
2	rs1589977	A	C	0.359127	1008
2	rs59828373	C	T	0.0585317	1008
2	rs55859707	T	C	0.439484	1008
2	rs74847055	T	G	0.234127	1008
2	rs74751253	C	T	0.0555556	1008
2	rs72906017	C	T	0.0585317	1008
2	rs56661931	C	G	0.380952	1008
2	rs72906020	G	A	0.0595238	1008
2	rs72906021	A	G	0.0585317	1008
2	rs72906023	T	G	0.0585317	1008
2	rs13403601	T	C	0.367063	1008
2	rs13388064	C	T	0.806548	1008
2	rs34169875	C	A	0.37996	1008
2	rs60782513	C	T	0.0555556	1008
2	rs183266583	C	A	0.0694444	1008
2	rs13416071	G	A	0.366071	1008
2	rs7560427	G	T	0.0585317	1008
2	rs149721260	C	T	0.161706	1008
2	rs4312436	C	A	0.806548	1008
2	rs147873370	T	C	0.381944	1008
2	rs72906029	C	T	0.0585317	1008
2	rs72906032	T	C	0.440476	1008
2	rs4664796	G	A	0.366071	1008
2	rs79404753	T	C	0.0555556	1008
2	rs6749023	G	A	0.440476	1008
2	rs6739115	T	C	0.440476	1008
2	rs6742745	T	A	0.814484	1008
2	rs4436912	G	A	0.635913	1008
2	rs4588137	A	T	0.635913	1008
2	rs2177951	G	A	0.634921	1008
2	rs4274554	T	C	0.0605159	1008
2	rs62177246	T	C	0.499008	1008
2	rs13411448	G	C	0.00198413	1008
2	rs4664797	T	C	0.635913	1008
2	rs146401276	G	A	0.00793651	1008
2	rs1830185	T	C	0.698413	1008
2	rs7426124	A	G	0.500992	1008
2	rs7607727	A	G	0.698413	1008
2	rs2351294	T	C	0.698413	1008
2	rs2351295	T	C	0.500992	1008
2	rs111828753	T	C	0.00198413	1008
2	rs147647658	A	G	0.0505952	1008
2	rs12474450	T	C	0.501984	1008
2	rs12475424	T	A	0.501984	1008
2	rs35773110	C	T	0.503968	1008
2	rs34119626	G	A	0.502976	1008
2	rs62177249	G	A	0.500992	1008
2	rs35396779	C	A	0.500992	1008
2	rs35840910	A	G	0.501984	1008
2	rs12476776	T	G	0.500992	1008
2	rs1358227	A	G	0.50496	1008
2	rs1534259	T	C	0.55754	1008
2	rs1918170	C	T	0.55754	1008
2	rs35650523	C	T	0.50496	1008
2	rs7559557	T	C	0.55754	1008
2	rs34557204	T	C	0.50496	1008
2	rs35346629	G	C	0.503968	1008
2	rs6705303	A	G	0.50496	1008
2	rs6747998	C	G	0.50496	1008
2	rs6718871	G	A	0.50496	1008
2	rs34859817	C	G	0.50496	1008
2	rs79595820	A	T	0.046627	1008
2	rs35615431	A	G	0.50496	1008
2	rs62179177	G	A	0.503968	1008
2	rs62179178	C	G	0.502976	1008
2	rs13034611	C	T	0.507937	1008
2	rs13034667	C	T	0.507937	1008
2	rs62179179	A	G	0.506944	1008
2	rs6717972	A	G	0.5625	1008
2	rs76674186	G	A	0.511905	1008
2	rs62176060	C	T	0.511905	1008
2	rs16839935	T	C	0.52381	1008
2	rs7578557	T	C	0.575397	1008
2	rs140548326	T	C	0.0208333	1008
2	rs16839941	C	T	0.519841	1008
2	rs2204584	A	G	0.573413	1008
2	rs2204583	A	C	0.526786	1008
2	rs2204582	A	T	0.52381	1008
2	rs7583077	T	C	0.134921	1008
2	rs16839950	T	C	0.046627	1008
2	rs10497176	T	C	0.046627	1008
2	rs4664798	A	T	0.565476	1008
2	rs74443353	A	G	0.046627	1008
2	rs79588822	T	C	0.046627	1008
2	rs76890930	C	A	0.0704365	1008
2	rs16839959	C	A	0.549603	1008
2	rs10497175	C	A	0.549603	1008
2	rs16839962	A	T	0.547619	1008
2	rs74909220	T	C	0.046627	1008
2	rs13031766	C	A	0.550595	1008
2	rs12694513	G	A	0.690476	1008
2	rs10497174	C	T	0.135913	1008
2	rs13032427	C	T	0.551587	1008
2	rs13008552	A	G	0.553571	1008
2	rs186152135	C	G	0.014881	1008
2	rs67027616	C	T	0.0347222	1008
2	rs17185498	A	G	0.3125	1008
2	rs16839972	G	A	0.0347222	1008
2	rs6730147	C	T	0.867063	1008
2	rs73014434	C	T	0.0287698	1008
2	rs6748197	T	C	0.834325	1008
2	rs13400226	A	G	0.302579	1008
2	rs13403399	T	G	0.00892857	1008
2	rs67150475	T	C	0.0277778	1008
2	rs117261640	T	C	0.030754	1008
2	rs2069270	G	A	0.299603	1008
2	rs72900284	C	A	0.0277778	1008
2	rs7604052	G	A	0.298611	1008
2	rs80133587	C	T	0.0406746	1008
2	rs12471552	G	A	0.556548	1008
2	rs10177924	A	G	0.134921	1008
2	rs10932860	A	G	0.53869	1008
2	rs77524954	T	A	0.0505952	1008
2	rs12991004	T	G	0.325397	1008
2	rs4664799	G	A	0.210317	1008
2	rs35357369	G	A	0.326389	1008
2	rs112001448	T	C	0.325397	1008
2	rs141018225	T	C	0.00297619	1008
2	rs67535212	T	G	0.325397	1008
2	rs72902105	C	G	0.210317	1008
2	rs61041917	A	G	0.53869	1008
2	rs13010758	T	C	0.325397	1008
2	rs6723988	G	C	0.53869	1008
2	rs12987152	C	A	0.535714	1008
2	rs76533448	G	A	0.0386905	1008
2	rs12988026	C	A	0.535714	1008
2	rs1401809	C	G	0.339286	1008
2	rs76183534	T	C	0.141865	1008
2	rs72902115	C	T	0.00793651	1008
2	rs1113060	T	C	0.685516	1008
2	rs1113061	A	G	0.00892857	1008
2	rs74750407	C	G	0.0744048	1008
2	rs9646870	G	A	0.684524	1008
2	rs11885399	T	C	0.688492	1008
2	rs11692441	T	G	0.185516	1008
2	rs11691262	A	G	0.185516	1008
2	rs78817019	C	G	0.0337302	1008
2	rs1519797	C	T	0.686508	1008
2	rs145937617	A	G	0.0456349	1008
2	rs75543880	T	C	0.0505952	1008
2	rs72902122	C	T	0.1875	1008
2	rs55786392	A	C	0.185516	1008
2	rs11904501	T	C	0.320437	1008
2	rs1401807	G	A	0.500992	1008
2	rs78600430	T	G	0.0248016	1008
2	rs58229050	G	A	0.155754	1008
2	rs10497173	G	A	0.302579	1008
2	rs74353663	C	T	0.0714286	1008
2	rs13032833	C	G	0.134921	1008
2	rs7566297	A	G	0.306548	1008
2	rs12999273	A	T	0.132937	1008
2	rs117475310	T	C	0.0218254	1008
2	rs118156485	A	G	0.0138889	1008
2	rs78518717	G	A	0.0714286	1008
2	rs6740994	G	A	0.305556	1008
2	rs78713477	T	G	0.157738	1008
2	rs75469836	T	C	0.0138889	1008
2	rs76117428	A	G	0.175595	1008
2	rs150102943	A	G	0.0287698	1008
2	rs72902129	G	A	0.188492	1008
2	rs72902130	G	A	0.174603	1008
2	rs13028407	C	G	0.10119	1008
2	rs6736241	C	T	0.190476	1008
2	rs1607622	T	C	0.103175	1008
2	rs2203900	A	C	0.310516	1008
2	rs61282147	C	G	0.311508	1008
2	rs2203901	C	G	0.104167	1008
2	rs78646618	A	T	0.190476	1008
2	rs72902141	G	C	0.311508	1008
2	rs1519805	T	G	0.193452	1008
2	rs16840021	C	G	0.311508	1008
2	rs16840025	T	A	0.177579	1008
2	rs1519806	A	C	0.103175	1008
2	rs1112058	T	C	0.103175	1008
2	rs13011491	C	T	0.103175	1008
2	rs10167703	A	G	0.320437	1008
2	rs16840040	A	C	0.202381	1008
2	rs6741576	G	C	0.30754	1008
2	rs183613936	C	A	0.0277778	1008
2	rs12694551	C	A	0.303571	1008
2	rs16840042	G	A	0.310516	1008
2	rs13416094	G	A	0.19246	1008
2	rs17186802	C	T	0.844246	1008
2	rs79265706	T	G	0.0128968	1008
2	rs1519802	C	A	0.0357143	1008
2	rs76844415	C	G	0.0367063	1008
2	rs11896224	C	A	0.319444	1008
2	rs7609308	C	G	0.676587	1008
2	rs16840048	A	G	0.0357143	1008
2	rs74972571	A	G	0.0218254	1008
2	rs16840049	C	T	0.534722	1008
2	rs1356744	C	T	0.12996	1008
2	rs11884755	A	C	0.319444	1008
2	rs3915887	C	G	0.130952	1008
2	rs61597598	G	A	0.0357143	1008
2	rs4089877	G	A	0.534722	1008
2	rs113707721	C	G	0.0357143	1008
2	rs7424579	T	A	0.676587	1008
2	rs112465982	A	C	0.319444	1008
2	rs55793658	A	T	0.319444	1008
2	rs373250802	C	G	0.00992063	1008
2	rs12694557	C	T	0.676587	1008
2	rs75467132	G	A	0.0297619	1008
2	rs142729784	C	T	0.0267857	1008
2	rs74471005	A	T	0.014881	1008
2	rs55736270	C	T	0.0297619	1008
2	rs1519796	T	A	0.094246	1008
2	rs79155147	C	A	0.00694444	1008
2	rs78900218	T	C	0.031746	1008
2	rs13013580	C	T	0.094246	1008
2	rs11682846	C	T	0.0952381	1008
2	rs1519793	C	G	0.106151	1008
2	rs13423104	T	C	0.53373	1008
2	rs13030614	A	C	0.094246	1008
2	rs10173405	C	T	0.53373	1008
2	rs4664800	G	A	0.53373	1008
2	rs1918169	A	T	0.106151	1008
2	rs12471739	A	C	0.106151	1008
2	rs10189160	A	G	0.106151	1008
2	rs72902175	C	T	0.0357143	1008
2	rs55831861	A	C	0.638889	1008
2	rs73014489	C	T	0.0198413	1008
2	rs72902177	C	T	0.0357143	1008
2	rs17187312	A	G	0.00892857	1008
2	rs13429479	A	G	0.530754	1008
2	rs13416487	C	T	0.530754	1008
2	rs79109644	T	G	0.102183	1008
2	rs75242710	T	C	0.0218254	1008
2	rs12993426	T	G	0.093254	1008
2	rs76889564	C	G	0.00694444	1008
2	rs1356746	C	A	0.359127	1008
2	rs10164555	G	C	0.626984	1008
2	rs1818991	A	G	0.359127	1008
2	rs142809799	C	G	0.0238095	1008
2	rs13028502	A	G	0.094246	1008
2	rs77481559	A	G	0.0565476	1008
2	rs11678568	G	A	0.530754	1008
2	rs373423006	G	A	0.0109127	1008
2	rs1356745	G	A	0.357143	1008
2	rs56976298	C	T	0.532738	1008
2	rs6743007	T	C	0.031746	1008
2	rs2351533	C	T	0.094246	1008
2	rs4016227	T	A	0.094246	1008
2	rs13401847	T	C	0.532738	1008
2	rs13399205	A	G	0.532738	1008
2	rs13386670	C	G	0.532738	1008
2	rs13405462	T	C	0.532738	1008
2	rs6706906	G	A	0.532738	1008
2	rs11893551	T	C	0.357143	1008
2	rs13002285	C	T	0.094246	1008
2	rs2049580	C	T	0.094246	1008
2	rs2049581	C	T	0.094246	1008
2	rs2049582	C	T	0.094246	1008
2	rs12997268	A	G	0.094246	1008
2	rs12622398	C	T	0.094246	1008
2	rs117415508	C	G	0.00595238	1008
2	rs12613622	T	C	0.094246	1008
2	rs13008730	T	C	0.094246	1008
2	rs10207597	C	T	0.626984	1008
2	rs10183453	G	A	0.531746	1008
2	rs2037341	A	G	0.625992	1008
2	rs186004170	C	T	0.00793651	1008
2	rs9288568	A	T	0.626984	1008
2	rs10932909	T	C	0.626984	1008
2	rs13030390	T	C	0.094246	1008
2	rs10497168	T	C	0.094246	1008
2	rs7605702	T	A	0.094246	1008
2	rs13011598	G	A	0.094246	1008
2	rs10497167	C	A	0.531746	1008
2	rs4637055	T	C	0.358135	1008
2	rs80074610	G	A	0.531746	1008
2	rs16840110	G	A	0.531746	1008
2	rs79492467	G	C	0.531746	1008
2	rs1519803	G	A	0.635913	1008
2	rs76516353	T	C	0.0188492	1008
2	rs5002557	A	G	0.630952	1008
2	rs4538155	C	T	0.638889	1008
2	rs8179773	G	A	0.535714	1008
2	rs78071793	A	G	0.0486111	1008
2	rs1519804	T	C	0.628968	1008
2	rs4664801	A	G	0.628968	1008
2	rs77308378	C	T	0.535714	1008
2	rs149159473	T	C	0.0218254	1008
2	rs4369814	T	C	0.638889	1008
2	rs72904207	T	A	0.0357143	1008
2	rs72904209	T	C	0.0357143	1008
2	rs13021902	T	C	0.094246	1008
2	rs74895255	C	T	0.0218254	1008
2	rs6761710	A	C	0.638889	1008
2	rs66797960	G	A	0.358135	1008
2	rs10167263	T	A	0.53373	1008
2	rs4569427	C	A	0.357143	1008
2	rs11883686	A	T	0.358135	1008
2	rs10932915	G	A	0.536706	1008
2	rs34292254	G	T	0.103175	1008
2	rs77860725	A	G	0.53373	1008
2	rs10167522	G	A	0.359127	1008
2	rs75540673	T	A	0.0952381	1008
2	rs72904220	A	T	0.00198413	1008
2	rs75094215	G	A	0.0952381	1008
2	rs7567451	G	T	0.638889	1008
2	rs145636338	G	A	0.00198413	1008
2	rs1949527	G	T	0.636905	1008
2	rs1356743	C	T	0.362103	1008
2	rs75352477	C	G	0.534722	1008
2	rs75538066	C	A	0.534722	1008
2	rs11695013	C	T	0.637897	1008
2	rs72904292	T	C	0.0357143	1008
2	rs60945660	A	T	0.357143	1008
2	rs80259613	A	G	0.53373	1008
2	rs1519800	T	G	0.636905	1008
2	rs59662706	C	T	0.356151	1008
2	rs67045635	C	T	0.357143	1008
2	rs12990968	G	A	0.626984	1008
2	rs1519799	T	A	0.628968	1008
2	rs12470397	T	C	0.0972222	1008
2	rs193085933	A	T	0.00198413	1008
2	rs140812695	G	A	0.0357143	1008
2	rs79351248	T	G	0.136905	1008
2	rs12616533	A	T	0.616071	1008
2	rs12474509	G	A	0.0922619	1008
2	rs1914990	A	C	0.27877	1008
2	rs10932922	C	T	0.0922619	1008
2	rs77293347	T	C	0.155754	1008
2	rs13002639	G	C	0.0922619	1008
2	rs2351534	G	A	0.277778	1008
2	rs11679310	C	T	0.102183	1008
2	rs4664203	G	C	0.616071	1008
2	rs13013396	T	A	0.102183	1008
2	rs1358522	A	G	0.0922619	1008
2	rs13019964	T	G	0.102183	1008
2	rs939240	T	A	0.37996	1008
2	rs11674307	G	A	0.0922619	1008
2	rs59345416	T	C	0.276786	1008
2	rs1115382	A	G	0.102183	1008
2	rs72906130	C	G	0.0357143	1008
2	rs78068779	C	T	0.615079	1008
2	rs4664803	G	A	0.37996	1008
2	rs118102453	C	T	0.0456349	1008
2	rs79056814	A	G	0.615079	1008
2	rs12475462	C	T	0.615079	1008
2	rs11561627	C	T	0.615079	1008
2	rs1226429	T	C	0.0922619	1008
2	rs145441258	C	A	0.0198413	1008
2	rs1226428	G	C	0.0922619	1008
2	rs1226427	G	A	0.102183	1008
2	rs1226426	C	G	0.102183	1008
2	rs1581294	C	G	0.276786	1008
2	rs72907878	G	A	0.0357143	1008
2	rs1226399	G	A	0.102183	1008
2	rs1226401	C	T	0.10119	1008
2	rs79332184	A	G	0.093254	1008
2	rs80251240	A	C	0.616071	1008
2	rs2697351	G	C	0.37996	1008
2	rs12992954	C	T	0.102183	1008
2	rs10932932	C	T	0.616071	1008
2	rs1226409	A	G	0.37996	1008
2	rs1226408	A	G	0.102183	1008
2	rs67964862	T	C	0.275794	1008
2	rs74267541	T	G	0.113095	1008
2	rs1226407	C	T	0.102183	1008
2	rs58856647	C	T	0.275794	1008
2	rs1226406	C	T	0.0922619	1008
2	rs1226405	C	T	0.102183	1008
2	rs1226403	G	A	0.102183	1008
2	rs57601252	T	A	0.330357	1008
2	rs835301	T	G	0.0922619	1008
2	rs16840127	A	T	0.616071	1008
2	rs835300	C	T	0.0922619	1008
2	rs835299	G	A	0.102183	1008
2	rs835298	G	A	0.0922619	1008
2	rs835297	A	G	0.102183	1008
2	rs11884642	C	T	0.275794	1008
2	rs1226424	C	T	0.103175	1008
2	rs1226423	G	A	0.0922619	1008
2	rs1226422	T	G	0.0922619	1008
2	rs1234876	T	C	0.0922619	1008
2	rs1226421	C	G	0.0922619	1008
2	rs1226420	G	A	0.0922619	1008
2	rs1226419	C	T	0.102183	1008
2	rs1226418	G	A	0.102183	1008
2	rs1226417	T	C	0.102183	1008
2	rs1226416	A	G	0.108135	1008
2	rs4664804	T	C	0.616071	1008
2	rs10198345	T	C	0.271825	1008
2	rs72909972	T	C	0.271825	1008
2	rs72909974	G	A	0.271825	1008
2	rs151240941	T	C	0.015873	1008
2	rs1226414	A	T	0.104167	1008
2	rs1527455	A	T	0.0912698	1008
2	rs1528458	T	G	0.641865	1008
2	rs1226413	C	G	0.733135	1008
2	rs57696128	G	A	0.622024	1008
2	rs61559293	G	C	0.625	1008
2	rs1226412	C	T	0.733135	1008
2	rs138327755	G	A	0.0168651	1008
2	rs1226411	T	A	0.732143	1008
2	rs57196886	A	G	0.267857	1008
2	rs66814151	G	A	0.268849	1008
2	rs2695439	C	A	0.093254	1008
2	rs2697368	G	A	0.732143	1008
2	rs835302	G	T	0.733135	1008
2	rs79736848	A	T	0.014881	1008
2	rs835303	T	C	0.732143	1008
2	rs80196930	A	G	0.177579	1008
2	rs835304	C	A	0.093254	1008
2	rs835305	A	C	0.093254	1008
2	rs79926791	T	A	0.0922619	1008
2	rs17248221	A	T	0.0337302	1008
2	rs16840135	G	A	0.638889	1008
2	rs67831810	A	G	0.234127	1008
2	rs835307	A	G	0.093254	1008
2	rs1226431	G	A	0.093254	1008
2	rs1919159	A	G	0.739087	1008
2	rs76033285	G	A	0.132937	1008
2	rs835295	T	A	0.093254	1008
2	rs6725811	C	T	0.625	1008
2	rs59491086	A	G	0.266865	1008
2	rs707124	T	C	0.733135	1008
2	rs148514184	T	C	0.030754	1008
2	rs1431965	T	C	0.266865	1008
2	rs1431966	C	T	0.266865	1008
2	rs68002373	C	G	0.266865	1008
2	rs1226575	A	G	0.0952381	1008
2	rs2436075	A	G	0.734127	1008
2	rs707125	T	C	0.734127	1008
2	rs707126	A	T	0.733135	1008
2	rs67812991	C	T	0.233135	1008
2	rs1030599	T	C	0.625	1008
2	rs7589499	A	G	0.625992	1008
2	rs1226574	C	G	0.733135	1008
2	rs967287	A	G	0.093254	1008
2	rs11903494	G	T	0.266865	1008
2	rs6436289	C	T	0.639881	1008
2	rs7566609	G	C	0.625992	1008
2	rs6436290	C	T	0.639881	1008
2	rs138786400	C	G	0.0178571	1008
2	rs563370049	C	T	0.0218254	1008
2	rs6750560	A	T	0.639881	1008
2	rs117439664	T	C	0.174603	1008
2	rs11894325	C	T	0.627976	1008
2	rs34057590	G	A	0.626984	1008
2	rs77969367	A	G	0.178571	1008
2	rs72899348	C	T	0.015873	1008
2	rs56978824	C	T	0.625	1008
2	rs1226578	G	C	0.0922619	1008
2	rs835473	T	C	0.0922619	1008
2	rs16840194	A	G	0.0337302	1008
2	rs191834058	C	T	0.0198413	1008
2	rs1226398	G	C	0.358135	1008
2	rs144094794	G	A	0.0248016	1008
2	rs78574400	G	C	0.0882937	1008
2	rs181660886	C	T	0.0248016	1008
2	rs115561358	C	T	0.231151	1008
2	rs72899369	G	C	0.0267857	1008
2	rs77762282	A	G	0.626984	1008
2	rs1226580	G	T	0.359127	1008
2	rs16840214	C	T	0.634921	1008
2	rs10193954	T	C	0.64881	1008
2	rs16840216	G	C	0.635913	1008
2	rs567840413	C	A	0.00297619	1008
2	rs707127	T	C	0.35119	1008
2	rs1528454	T	C	0.635913	1008
2	rs707128	C	T	0.35119	1008
2	rs1528455	C	T	0.635913	1008
2	rs10195293	G	C	0.636905	1008
2	rs75584047	G	A	0.0992063	1008
2	rs68055022	T	A	0.222222	1008
2	rs117258824	T	A	0.0535714	1008
2	rs77183941	G	A	0.0357143	1008
2	rs72899380	C	T	0.197421	1008
2	rs139757224	C	T	0.0188492	1008
2	rs56355754	C	T	0.00892857	1008
2	rs1150143	G	C	0.467262	1008
2	rs1150144	G	A	0.469246	1008
2	rs1150145	A	T	0.493056	1008
2	rs1150146	A	C	0.47123	1008
2	rs10169931	T	C	0.0218254	1008
2	rs76571737	C	T	0.0238095	1008
2	rs1150147	C	G	0.47123	1008
2	rs12803	A	C	0.191468	1008
2	rs834834	C	T	0.47123	1008
2	rs834835	C	T	0.472222	1008
2	rs3769340	T	G	0.134921	1008
2	rs707129	C	G	0.470238	1008
2	rs13428968	T	C	0.284722	1008
2	rs72899395	G	A	0.284722	1008
2	rs707130	T	C	0.47123	1008
2	rs834837	C	G	0.185516	1008
2	rs79154054	G	A	0.0734127	1008
2	rs74712099	T	G	0.145833	1008
2	rs834829	A	G	0.498016	1008
2	rs78953940	A	G	0.0367063	1008
2	rs834830	G	A	0.5	1008
2	rs834831	C	G	0.499008	1008
2	rs834832	A	G	0.500992	1008
2	rs75130201	T	A	0.0386905	1008
2	rs834833	A	G	0.210317	1008
2	rs13028997	G	A	0.210317	1008
2	rs834828	A	T	0.210317	1008
2	rs146862844	A	G	0.0257937	1008
2	rs7602511	T	C	0.340278	1008
2	rs12328742	A	C	0.291667	1008
2	rs707132	G	A	0.21131	1008
2	rs707133	A	G	0.501984	1008
2	rs707134	T	G	0.710317	1008
2	rs10207740	G	A	0.293651	1008
2	rs16840312	C	T	0.269841	1008
2	rs10166471	G	A	0.281746	1008
2	rs73965918	G	A	0.137897	1008
2	rs11676485	G	A	0.732143	1008
2	rs6436341	T	G	0.732143	1008
2	rs298225	T	C	0.267857	1008
2	rs6436345	C	T	0.732143	1008
2	rs6436353	G	A	0.732143	1008
2	rs140731843	G	A	0.140873	1008
2	rs6436358	T	A	0.732143	1008
2	rs298247	G	C	0.244048	1008
2	rs1405735	C	G	0.732143	1008
2	rs6729707	C	A	0.732143	1008
2	rs298246	C	T	0.267857	1008
2	rs719043	A	C	0.732143	1008
2	rs6755439	A	T	0.732143	1008
2	rs116928957	T	A	0.0218254	1008
2	rs298244	T	C	0.268849	1008
2	rs298243	G	A	0.266865	1008
2	rs298242	G	C	0.266865	1008
2	rs117993009	T	C	0.0793651	1008
2	rs298326	G	T	0.266865	1008
2	rs6743735	G	A	0.218254	1008
2	rs298327	C	G	0.266865	1008
2	rs117535004	G	A	0.0267857	1008
2	rs6436366	T	A	0.724206	1008
2	rs298328	A	G	0.266865	1008
2	rs298329	G	A	0.266865	1008
2	rs13015925	T	C	0.217262	1008
2	rs138895032	C	G	0.0416667	1008
2	rs2679207	C	T	0.266865	1008
2	rs7586094	C	T	0.510913	1008
2	rs2615503	A	G	0.266865	1008
2	rs2615504	A	G	0.266865	1008
2	rs11691923	A	G	0.217262	1008
2	rs2695447	T	C	0.266865	1008
2	rs2615505	G	A	0.266865	1008
2	rs147149091	G	T	0.0109127	1008
2	rs2615506	G	C	0.266865	1008
2	rs169875	A	C	0.267857	1008
2	rs117581361	G	A	0.015873	1008
2	rs298313	T	G	0.267857	1008
2	rs6436373	T	C	0.732143	1008
2	rs298315	A	G	0.267857	1008
2	rs6757605	A	G	0.732143	1008
2	rs578362	T	C	0.267857	1008
2	rs691835	C	T	0.267857	1008
2	rs298317	T	C	0.267857	1008
2	rs298318	C	A	0.267857	1008
2	rs13004420	C	G	0.732143	1008
2	rs116205081	G	A	0.0138889	1008
2	rs74534834	T	C	0.0138889	1008
2	rs298319	G	C	0.267857	1008
2	rs298323	A	G	0.267857	1008
2	rs298325	T	C	0.267857	1008
2	rs507282	T	G	0.267857	1008
2	rs642175	A	G	0.267857	1008
2	rs9989757	T	C	0.267857	1008
2	rs150010414	T	C	0.0119048	1008
2	rs72899420	A	G	0.0238095	1008
2	rs79191110	T	G	0.16369	1008
2	rs139332946	T	C	0.0218254	1008
2	rs1026634	G	A	0.508929	1008
2	rs692138	G	C	0.267857	1008
2	rs582397	T	C	0.267857	1008
2	rs144667625	A	G	0.0287698	1008
2	rs298331	G	C	0.267857	1008
2	rs10933009	G	A	0.732143	1008
2	rs298332	C	T	0.267857	1008
2	rs298220	T	G	0.267857	1008
2	rs298221	T	C	0.267857	1008
2	rs10933012	G	A	0.493056	1008
2	rs298222	C	T	0.267857	1008
2	rs298223	A	G	0.267857	1008
2	rs9646877	C	T	0.732143	1008
2	rs516547	C	G	0.267857	1008
2	rs1711314	A	G	0.267857	1008
2	rs1711315	C	T	0.267857	1008
2	rs177088	C	T	0.267857	1008
2	rs298299	T	A	0.267857	1008
2	rs298298	G	A	0.253968	1008
2	rs185291713	C	T	0.0228175	1008
2	rs298297	T	G	0.253968	1008
2	rs4664815	C	T	0.746032	1008
2	rs298296	G	A	0.253968	1008
2	rs6747945	C	T	0.52381	1008
2	rs180915986	G	A	0.0138889	1008
2	rs6718963	G	A	0.746032	1008
2	rs298294	G	A	0.253968	1008
2	rs298292	T	C	0.253968	1008
2	rs298291	G	A	0.274802	1008
2	rs298289	A	G	0.25496	1008
2	rs298288	G	C	0.27381	1008
2	rs377535447	C	T	0.0962302	1008
2	rs4664816	A	G	0.738095	1008
2	rs6721605	G	A	0.738095	1008
2	rs13382767	A	T	0.00992063	1008
2	rs298310	T	C	0.21627	1008
2	rs298309	T	C	0.253968	1008
2	rs298308	C	G	0.253968	1008
2	rs298307	G	A	0.252976	1008
2	rs2679206	C	T	0.740079	1008
2	rs149099036	G	A	0.0138889	1008
2	rs143189331	G	A	0.0138889	1008
2	rs3739110	G	T	0.0605159	1008
2	rs72893369	G	C	0.0277778	1008
2	rs298305	A	G	0.239087	1008
2	rs298304	C	T	0.238095	1008
2	rs2615502	T	A	0.75496	1008
2	rs2679202	G	A	0.75496	1008
2	rs57322146	A	G	0.75496	1008
2	rs1037961	G	T	0.75496	1008
2	rs298302	G	A	0.238095	1008
2	rs298301	A	G	0.238095	1008
2	rs72893377	T	C	0.0277778	1008
2	rs4664818	G	A	0.75496	1008
2	rs2126459	G	A	0.753968	1008
2	rs2126460	C	A	0.753968	1008
2	rs12104533	C	T	0.753968	1008
2	rs298232	A	G	0.240079	1008
2	rs298233	T	C	0.239087	1008
2	rs2169504	G	C	0.753968	1008
2	rs298234	T	C	0.239087	1008
2	rs80195918	G	T	0.0248016	1008
2	rs4664206	G	T	0.198413	1008
2	rs12694631	A	C	0.239087	1008
2	rs141172194	G	A	0.0337302	1008
2	rs548516	T	C	0.239087	1008
2	rs4635480	A	G	0.753968	1008
2	rs298251	G	A	0.775794	1008
2	rs77975759	G	A	0.0505952	1008
2	rs4664207	C	T	0.536706	1008
2	rs298253	C	G	0.239087	1008
2	rs298258	C	A	0.239087	1008
2	rs298259	T	C	0.438492	1008
2	rs78721434	A	C	0.109127	1008
2	rs148871426	G	C	0.0138889	1008
2	rs139811893	C	T	0.0188492	1008
2	rs298264	C	A	0.239087	1008
2	rs146149119	C	T	0.015873	1008
2	rs138957500	G	T	0.0218254	1008
2	rs298266	C	T	0.239087	1008
2	rs10497166	C	T	0.0138889	1008
2	rs148317278	C	G	0.0277778	1008
2	rs17847141	G	C	0.0128968	1008
2	rs77343296	A	C	0.0248016	1008
2	rs10933056	A	G	0.753968	1008
2	rs74706145	G	A	0.031746	1008
2	rs1462376	A	T	0.753968	1008
```
