## Supplementary material for "Characterization of shared and ancestry-specific signals driving complex traits using multi-ancestry fine-mapping": s2_ref.bim

```
2	rs118095076	0	156335804	C	T
2	rs189069715	0	156335948	G	C
2	rs12622917	0	156336546	C	A
2	rs1876110	0	156338251	C	A
2	rs149304054	0	156338255	T	C
2	rs74896519	0	156338422	G	A
2	rs931826	0	156338481	C	G
2	rs77836022	0	156338908	T	C
2	rs12466140	0	156341249	T	C
2	rs139146332	0	156342335	A	T
2	rs12694329	0	156343481	T	C
2	rs4664764	0	156344073	A	G
2	rs4664765	0	156344299	C	G
2	rs4664766	0	156344300	T	A
2	rs12474725	0	156346494	G	T
2	rs16839131	0	156346781	G	T
2	rs1505726	0	156346925	T	C
2	rs4664767	0	156348737	C	T
2	rs117786757	0	156349344	T	A
2	rs76973964	0	156350001	C	T
2	rs16839136	0	156351149	T	C
2	rs16839138	0	156351193	G	A
2	rs67198634	0	156351359	C	A
2	rs67939284	0	156351362	T	G
2	rs1524900	0	156351432	G	A
2	rs13017578	0	156352771	G	A
2	rs11900404	0	156355281	T	A
2	rs7598697	0	156355361	A	G
2	rs11893849	0	156355422	C	A
2	rs11904146	0	156355529	G	C
2	rs76147679	0	156356070	A	C
2	rs1404495	0	156356200	A	C
2	rs141483150	0	156356590	C	A
2	rs16839147	0	156356765	A	C
2	rs374776001	0	156357932	G	A
2	rs66533350	0	156358157	G	A
2	rs10209181	0	156358237	A	G
2	rs67339025	0	156358989	A	G
2	rs66940057	0	156359043	G	A
2	rs67268555	0	156359054	A	G
2	rs2135266	0	156359206	T	G
2	rs11675352	0	156359231	T	C
2	rs2135267	0	156359297	A	G
2	rs11675396	0	156359304	T	C
2	rs1394975	0	156359505	G	A
2	rs1394976	0	156359533	G	A
2	rs67285082	0	156360048	T	C
2	rs1589831	0	156360149	T	A
2	rs1589830	0	156360286	C	A
2	rs1589829	0	156360483	A	T
2	rs12611450	0	156360692	G	T
2	rs66866220	0	156360924	A	G
2	rs1394978	0	156361556	A	G
2	rs68064361	0	156362118	G	T
2	rs66499646	0	156362182	G	A
2	rs72882572	0	156362283	G	C
2	rs67929524	0	156362416	T	C
2	rs2350793	0	156362684	T	C
2	rs149088351	0	156363291	A	G
2	rs1589827	0	156363756	A	C
2	rs11904596	0	156363785	A	C
2	rs10166457	0	156363794	T	C
2	rs147978978	0	156363829	C	A
2	rs12475221	0	156364056	C	A
2	rs66505812	0	156364434	G	T
2	rs67720219	0	156364452	C	T
2	rs12105683	0	156364766	C	G
2	rs10932558	0	156364948	T	G
2	rs1524906	0	156365221	C	G
2	rs1524905	0	156365447	T	C
2	rs11886299	0	156365796	A	G
2	rs11891263	0	156365939	G	A
2	rs66524133	0	156367337	A	G
2	rs13030468	0	156367484	G	A
2	rs16839161	0	156367687	T	C
2	rs12615725	0	156368363	T	G
2	rs189059317	0	156368804	A	G
2	rs1910939	0	156368887	A	T
2	rs67796213	0	156370028	C	T
2	rs16839163	0	156371865	C	T
2	rs11678020	0	156372441	A	G
2	rs10932569	0	156372739	C	T
2	rs1524904	0	156373792	C	T
2	rs11891913	0	156374550	T	C
2	rs67783421	0	156375030	C	T
2	rs11898463	0	156376002	G	C
2	rs7574154	0	156376853	C	G
2	rs11680006	0	156377080	C	T
2	rs16839176	0	156377263	A	G
2	rs16839177	0	156377271	C	T
2	rs7588358	0	156377319	A	G
2	rs148646572	0	156377830	G	A
2	rs16839183	0	156378286	T	G
2	rs76199745	0	156379164	G	A
2	rs11900538	0	156379670	T	C
2	rs34719135	0	156380662	A	C
2	rs68015086	0	156380695	T	G
2	rs1524909	0	156381959	A	G
2	rs12618763	0	156382106	T	C
2	rs1524910	0	156383402	A	G
2	rs1524911	0	156383549	C	G
2	rs7597202	0	156384028	T	A
2	rs9679637	0	156385289	G	A
2	rs7598604	0	156385420	A	G
2	rs188398581	0	156385425	T	C
2	rs55829128	0	156385429	G	A
2	rs7604327	0	156385714	T	C
2	rs10804235	0	156386436	G	A
2	rs13022442	0	156386609	A	G
2	rs4664180	0	156387488	C	T
2	rs4261676	0	156387630	C	T
2	rs4613222	0	156387678	T	C
2	rs4401171	0	156387833	A	C
2	rs4401172	0	156387920	A	T
2	rs151264299	0	156388093	C	T
2	rs13003412	0	156388130	G	C
2	rs1847811	0	156388900	T	C
2	rs7572748	0	156389501	G	A
2	rs62174680	0	156389719	A	G
2	rs11692159	0	156390156	C	G
2	rs11692298	0	156390443	C	G
2	rs2135262	0	156390647	T	A
2	rs2135263	0	156390890	A	C
2	rs10932581	0	156391265	T	C
2	rs117660882	0	156391383	T	C
2	rs11683478	0	156391533	A	G
2	rs10932582	0	156391744	G	A
2	rs76441773	0	156392616	A	G
2	rs79754909	0	156392780	C	T
2	rs1404496	0	156393001	G	A
2	rs1404497	0	156393034	G	T
2	rs118048567	0	156393595	G	T
2	rs13024030	0	156393689	C	T
2	rs2135268	0	156394802	A	T
2	rs4344887	0	156395727	A	C
2	rs7566543	0	156396040	A	G
2	rs1394980	0	156396750	T	C
2	rs12995746	0	156396863	C	T
2	rs4476303	0	156397457	C	T
2	rs74327666	0	156397806	T	C
2	rs11904360	0	156398011	T	C
2	rs1524913	0	156398863	T	A
2	rs12475261	0	156399051	C	T
2	rs12612030	0	156399104	T	G
2	rs7590040	0	156399233	G	A
2	rs2350801	0	156399381	G	A
2	rs2350800	0	156399402	G	A
2	rs12998617	0	156400095	T	C
2	rs877055	0	156401129	T	A
2	rs2135261	0	156401338	T	A
2	rs13019193	0	156401824	A	T
2	rs1021929	0	156402518	G	T
2	rs17223305	0	156403155	G	A
2	rs16839220	0	156403868	G	C
2	rs1524912	0	156404460	T	C
2	rs12995747	0	156404738	T	G
2	rs10172279	0	156405731	T	C
2	rs67488200	0	156405881	A	G
2	rs2089261	0	156406229	C	T
2	rs2089262	0	156406493	T	C
2	rs11677873	0	156406982	A	G
2	rs13029513	0	156407275	C	A
2	rs1524907	0	156408483	A	G
2	rs67505795	0	156408980	G	T
2	rs6435845	0	156409123	C	T
2	rs6435846	0	156409254	G	C
2	rs139925493	0	156409675	G	A
2	rs66539772	0	156409842	A	T
2	rs67864615	0	156410057	G	A
2	rs1505725	0	156411204	C	T
2	rs956175	0	156411321	A	G
2	rs951525	0	156411647	A	G
2	rs7589961	0	156412284	T	C
2	rs1524908	0	156412732	T	C
2	rs1394974	0	156413066	A	G
2	rs1115585	0	156413440	T	C
2	rs113344829	0	156414255	C	G
2	rs112017655	0	156414263	C	T
2	rs12612143	0	156414417	C	G
2	rs2203723	0	156414498	G	A
2	rs1589828	0	156414910	A	G
2	rs843213	0	156416030	C	T
2	rs843214	0	156416111	A	C
2	rs843215	0	156416638	A	G
2	rs278870	0	156417633	C	G
2	rs278869	0	156417730	G	A
2	rs166771	0	156417947	T	C
2	rs80176624	0	156418998	T	C
2	rs278868	0	156419493	T	C
2	rs278867	0	156419893	T	A
2	rs278866	0	156420040	G	A
2	rs73965578	0	156420054	G	A
2	rs278865	0	156420492	A	G
2	rs72876513	0	156421224	C	T
2	rs371798222	0	156421434	C	T
2	rs10187732	0	156421481	T	C
2	rs13394504	0	156422048	C	T
2	rs2248204	0	156422417	G	T
2	rs843196	0	156422835	G	T
2	rs843197	0	156422844	G	A
2	rs843198	0	156423437	A	G
2	rs843199	0	156423583	A	C
2	rs843200	0	156424356	T	C
2	rs843201	0	156425959	C	G
2	rs843202	0	156426446	T	C
2	rs843203	0	156426813	C	T
2	rs843204	0	156427434	A	G
2	rs149429604	0	156427640	T	G
2	rs77672567	0	156427710	G	C
2	rs80144868	0	156427884	A	G
2	rs58367275	0	156427936	G	A
2	rs7423732	0	156428863	G	A
2	rs141307239	0	156428930	A	G
2	rs78514804	0	156429725	T	A
2	rs62174726	0	156430103	C	T
2	rs28875619	0	156430108	C	T
2	rs13017745	0	156430309	C	T
2	rs13017746	0	156430310	C	A
2	rs12998856	0	156430346	T	C
2	rs145336524	0	156430729	C	T
2	rs2691782	0	156431249	A	G
2	rs2657756	0	156431507	T	C
2	rs6721965	0	156432722	A	C
2	rs2677479	0	156433265	G	C
2	rs2677482	0	156433874	C	T
2	rs2691775	0	156434090	A	G
2	rs2691776	0	156434251	A	C
2	rs2677465	0	156434827	T	C
2	rs12465049	0	156435329	T	C
2	rs12467790	0	156435347	G	A
2	rs2677461	0	156435897	T	C
2	rs10180851	0	156436247	G	A
2	rs10176123	0	156437365	T	A
2	rs11680432	0	156437616	T	C
2	rs278884	0	156439437	A	C
2	rs10191179	0	156439491	G	A
2	rs34004681	0	156439663	T	C
2	rs278883	0	156439760	C	T
2	rs278882	0	156439840	G	A
2	rs6750633	0	156440066	A	G
2	rs6706687	0	156440448	G	A
2	rs10932614	0	156440534	G	A
2	rs172145	0	156440760	C	A
2	rs278881	0	156440928	G	A
2	rs166772	0	156440988	G	A
2	rs278880	0	156441432	G	A
2	rs28817661	0	156441672	G	T
2	rs278879	0	156441981	A	G
2	rs278878	0	156442419	C	A
2	rs278877	0	156442749	G	A
2	rs278876	0	156442805	A	G
2	rs1608737	0	156444042	T	G
2	rs75262879	0	156444181	A	G
2	rs1404494	0	156444300	C	T
2	rs10048702	0	156444430	T	A
2	rs2677464	0	156444636	T	A
2	rs12996416	0	156444842	G	A
2	rs843229	0	156444948	C	T
2	rs843230	0	156445156	C	T
2	rs62174740	0	156445466	A	C
2	rs60505150	0	156445493	C	T
2	rs78947803	0	156445806	G	T
2	rs278871	0	156446586	C	T
2	rs278872	0	156447246	G	A
2	rs72883071	0	156448017	T	A
2	rs278873	0	156448100	A	G
2	rs13415287	0	156448466	T	G
2	rs3914663	0	156448904	C	T
2	rs843216	0	156449040	T	C
2	rs843218	0	156449251	A	T
2	rs843219	0	156449639	T	A
2	rs843220	0	156449681	G	A
2	rs843221	0	156449726	A	G
2	rs843222	0	156449779	G	A
2	rs13430922	0	156450046	G	A
2	rs843223	0	156450170	C	T
2	rs10932616	0	156450256	G	A
2	rs10184213	0	156450641	A	G
2	rs843224	0	156451121	C	A
2	rs843225	0	156451150	T	C
2	rs843226	0	156451565	G	C
2	rs843227	0	156451606	A	G
2	rs28857582	0	156451636	T	C
2	rs117753711	0	156451835	C	T
2	rs843228	0	156452177	T	A
2	rs141294061	0	156453478	A	G
2	rs138815450	0	156453609	G	A
2	rs7593003	0	156453719	A	G
2	rs76097955	0	156453731	G	T
2	rs62174743	0	156453882	T	G
2	rs12474452	0	156453934	T	C
2	rs116975184	0	156454033	T	C
2	rs62174744	0	156454055	C	T
2	rs12477354	0	156454145	G	T
2	rs2677457	0	156454567	C	T
2	rs2691774	0	156454745	A	G
2	rs1852046	0	156455364	C	A
2	rs1404493	0	156456068	T	G
2	rs2691773	0	156456278	C	T
2	rs75113239	0	156456327	A	C
2	rs10165080	0	156456370	G	A
2	rs62176863	0	156456396	G	A
2	rs12618980	0	156456917	C	T
2	rs7563511	0	156456918	G	A
2	rs150396164	0	156456937	G	A
2	rs7594487	0	156457893	C	T
2	rs10171535	0	156458025	G	T
2	rs2691772	0	156458684	C	T
2	rs3892656	0	156458824	G	A
2	rs59579791	0	156459040	A	G
2	rs4076787	0	156459125	T	C
2	rs2677478	0	156459668	G	A
2	rs11900662	0	156459872	C	T
2	rs2677477	0	156460041	G	C
2	rs2691779	0	156460336	T	C
2	rs76627123	0	156460668	G	A
2	rs1400708	0	156461209	A	T
2	rs1400707	0	156461295	G	C
2	rs74764150	0	156461312	T	C
2	rs1400706	0	156461411	T	C
2	rs2677475	0	156461568	G	A
2	rs2691778	0	156461789	C	G
2	rs2691777	0	156461812	C	T
2	rs10432531	0	156461906	A	G
2	rs10497154	0	156462641	C	A
2	rs139002507	0	156462806	A	G
2	rs13414684	0	156462845	C	T
2	rs10432447	0	156463461	T	C
2	rs11674122	0	156463730	T	G
2	rs11677994	0	156463754	G	A
2	rs1524902	0	156464269	G	A
2	rs1524901	0	156464411	G	A
2	rs2691770	0	156464711	A	T
2	rs11679712	0	156465014	G	A
2	rs79242475	0	156465171	C	T
2	rs12991533	0	156465507	A	G
2	rs12465886	0	156465700	T	G
2	rs2691787	0	156466403	G	A
2	rs2691786	0	156466506	G	C
2	rs843211	0	156467003	G	C
2	rs843212	0	156467786	G	T
2	rs10932624	0	156468022	T	C
2	rs10187559	0	156468311	G	A
2	rs116787879	0	156468683	G	A
2	rs707121	0	156468897	C	T
2	rs707122	0	156469012	A	T
2	rs4464226	0	156470270	C	T
2	rs843205	0	156470796	C	A
2	rs843206	0	156470976	A	G
2	rs146684977	0	156471542	A	T
2	rs12694373	0	156473057	C	T
2	rs74847605	0	156473404	C	A
2	rs843208	0	156473548	T	A
2	rs843209	0	156473598	C	T
2	rs77994311	0	156473716	C	T
2	rs1404492	0	156473814	T	G
2	rs10497153	0	156473990	C	T
2	rs79373340	0	156474061	C	T
2	rs13400684	0	156474337	T	A
2	rs12469236	0	156474392	T	C
2	rs188640736	0	156474639	T	G
2	rs16839335	0	156474828	T	G
2	rs10170030	0	156474988	C	A
2	rs6435898	0	156475982	C	T
2	rs34461172	0	156476065	C	T
2	rs7569532	0	156476076	C	T
2	rs10199407	0	156476834	G	A
2	rs10199474	0	156476895	G	A
2	rs10191313	0	156476931	T	C
2	rs34845615	0	156476982	A	G
2	rs10191415	0	156476988	T	A
2	rs864574	0	156477955	A	G
2	rs17303932	0	156478383	A	G
2	rs12622776	0	156478798	G	A
2	rs10206346	0	156479141	G	A
2	rs12694375	0	156480126	T	C
2	rs75296811	0	156480189	T	C
2	rs13033671	0	156480214	C	T
2	rs77048730	0	156480437	T	C
2	rs78073790	0	156480723	C	T
2	rs1400700	0	156481022	C	A
2	rs10187122	0	156481068	T	C
2	rs10172464	0	156481075	C	G
2	rs1404491	0	156481186	C	A
2	rs1400699	0	156481527	T	C
2	rs843238	0	156481619	G	A
2	rs114643391	0	156482550	C	G
2	rs13410903	0	156482958	A	G
2	rs6746862	0	156483716	T	G
2	rs843236	0	156483829	C	A
2	rs10932630	0	156484850	G	T
2	rs884154	0	156484959	C	T
2	rs1917440	0	156485345	G	A
2	rs1517462	0	156485480	C	T
2	rs1517461	0	156485481	C	A
2	rs62176880	0	156485721	C	A
2	rs843233	0	156486841	G	C
2	rs1524903	0	156488516	A	G
2	rs843249	0	156489245	G	T
2	rs57419220	0	156490535	C	T
2	rs843247	0	156490877	G	A
2	rs1400703	0	156490894	C	T
2	rs78526446	0	156490956	G	C
2	rs192422380	0	156491040	A	T
2	rs7566038	0	156492878	G	A
2	rs2677473	0	156493244	A	T
2	rs1400702	0	156493455	C	A
2	rs843245	0	156493730	T	G
2	rs843244	0	156493829	T	C
2	rs7419935	0	156494791	A	G
2	rs843243	0	156494801	T	G
2	rs1400701	0	156494952	C	T
2	rs843241	0	156496444	C	T
2	rs707120	0	156496507	A	G
2	rs7421306	0	156497041	T	C
2	rs2691768	0	156497167	A	C
2	rs12992717	0	156497235	G	C
2	rs2691769	0	156497452	G	A
2	rs57468199	0	156497943	C	T
2	rs1357819	0	156497944	G	A
2	rs8179654	0	156498720	A	G
2	rs1517468	0	156500207	T	C
2	rs12476114	0	156500243	C	T
2	rs12475151	0	156500636	A	G
2	rs13431434	0	156501034	G	T
2	rs13431999	0	156501487	G	A
2	rs6717517	0	156502266	A	T
2	rs6720563	0	156502305	T	C
2	rs7571452	0	156502613	T	C
2	rs17304645	0	156502635	C	G
2	rs6724654	0	156503433	T	C
2	rs73012489	0	156503718	G	T
2	rs17304799	0	156504474	G	A
2	rs1517463	0	156505456	A	G
2	rs11692209	0	156505758	C	T
2	rs73965615	0	156506458	G	C
2	rs4407211	0	156506516	T	C
2	rs10174401	0	156506662	T	C
2	rs3929563	0	156506744	T	A
2	rs73965617	0	156506829	G	A
2	rs1568182	0	156507159	T	G
2	rs1517465	0	156507580	C	A
2	rs2048932	0	156508589	G	T
2	rs908628	0	156508979	A	G
2	rs1283776	0	156509202	T	C
2	rs1283777	0	156509332	A	G
2	rs2139036	0	156511426	T	C
2	rs1568181	0	156511451	T	C
2	rs147227670	0	156511558	C	A
2	rs62176889	0	156513019	A	G
2	rs1533563	0	156513815	A	C
2	rs13020518	0	156514187	T	C
2	rs1283780	0	156514222	T	A
2	rs58754048	0	156514580	T	A
2	rs7583104	0	156514861	C	A
2	rs1018320	0	156516166	C	T
2	rs141061952	0	156517008	T	C
2	rs79578439	0	156518497	T	G
2	rs1401060	0	156519205	C	T
2	rs11694901	0	156520464	G	A
2	rs58579308	0	156520519	T	C
2	rs11682536	0	156520625	A	G
2	rs7585578	0	156520669	C	T
2	rs2945043	0	156520873	G	A
2	rs1033256	0	156521750	A	G
2	rs1033254	0	156521982	C	T
2	rs9677637	0	156522004	C	T
2	rs80257936	0	156522857	G	A
2	rs16839401	0	156523141	G	A
2	rs16839402	0	156523320	A	G
2	rs141712143	0	156523923	T	C
2	rs13021415	0	156524296	G	A
2	rs1283773	0	156524611	G	A
2	rs1283772	0	156524648	T	A
2	rs17226595	0	156524806	C	T
2	rs17305247	0	156525080	C	T
2	rs2882511	0	156525389	A	T
2	rs1283770	0	156525974	A	G
2	rs1518283	0	156526525	G	C
2	rs2037284	0	156526820	G	A
2	rs1283755	0	156528184	C	T
2	rs1305010	0	156528912	T	C
2	rs1283757	0	156530513	A	C
2	rs1283758	0	156530781	C	T
2	rs149962479	0	156533385	G	C
2	rs62176905	0	156533851	A	G
2	rs12466169	0	156533969	G	A
2	rs1914652	0	156534241	T	C
2	rs11690944	0	156535532	C	T
2	rs7594648	0	156535853	G	T
2	rs2176530	0	156536620	G	A
2	rs2677471	0	156539001	T	A
2	rs34141433	0	156539002	G	T
2	rs2677469	0	156540276	T	C
2	rs2677468	0	156541170	A	C
2	rs2945430	0	156541650	T	A
2	rs7570493	0	156542618	T	G
2	rs1283769	0	156542649	C	T
2	rs7582915	0	156543070	G	A
2	rs1018319	0	156543916	T	C
2	rs35413435	0	156543919	T	C
2	rs1298520	0	156544409	A	G
2	rs1283767	0	156544750	T	C
2	rs62176907	0	156545273	A	G
2	rs62176908	0	156545465	C	T
2	rs1283766	0	156546655	T	C
2	rs13005410	0	156548990	T	G
2	rs16839470	0	156549619	G	C
2	rs1283763	0	156550602	T	G
2	rs6733762	0	156550745	T	A
2	rs1283762	0	156551881	T	G
2	rs1283761	0	156552023	T	C
2	rs1283760	0	156553448	T	G
2	rs11901342	0	156553677	G	T
2	rs2945045	0	156554152	C	T
2	rs77079095	0	156555762	T	C
2	rs62176909	0	156555792	C	T
2	rs11901099	0	156556800	A	G
2	rs1283783	0	156557666	G	A
2	rs7560865	0	156559172	T	C
2	rs7570227	0	156559306	G	T
2	rs1318714	0	156560400	G	C
2	rs74668276	0	156560606	C	T
2	rs62176910	0	156562054	G	A
2	rs78606839	0	156562161	A	T
2	rs77580447	0	156562479	G	T
2	rs187182729	0	156562895	T	G
2	rs78493361	0	156563374	C	T
2	rs7599506	0	156564662	C	G
2	rs1914648	0	156564805	C	T
2	rs78723809	0	156565501	C	T
2	rs1517467	0	156565755	C	T
2	rs1400705	0	156565772	T	A
2	rs1400704	0	156565941	G	T
2	rs1517466	0	156566521	G	A
2	rs73965656	0	156566726	C	T
2	rs80095231	0	156566922	G	A
2	rs1283752	0	156567879	A	T
2	rs1283753	0	156568200	C	T
2	rs1283754	0	156568446	C	T
2	rs7578151	0	156568806	T	A
2	rs77118485	0	156569580	T	C
2	rs7579510	0	156570190	A	C
2	rs4664773	0	156571307	G	T
2	rs6758368	0	156571935	C	T
2	rs1914654	0	156572082	T	C
2	rs10209405	0	156572984	C	T
2	rs13396014	0	156573404	T	C
2	rs2882512	0	156574088	T	A
2	rs35349447	0	156574981	T	C
2	rs13021639	0	156575114	A	G
2	rs6744867	0	156575932	G	A
2	rs13029209	0	156576404	A	G
2	rs142122257	0	156577050	C	T
2	rs7572043	0	156577137	C	G
2	rs35562965	0	156578041	A	G
2	rs5009572	0	156578570	A	T
2	rs12373770	0	156579123	T	A
2	rs1316762	0	156579537	G	A
2	rs2350817	0	156579598	T	A
2	rs4664774	0	156579660	T	G
2	rs35686025	0	156580247	A	C
2	rs6733665	0	156580729	T	A
2	rs79154491	0	156581205	A	C
2	rs62174777	0	156581273	C	T
2	rs67974610	0	156582284	T	A
2	rs10200621	0	156582825	G	A
2	rs2139035	0	156584446	T	A
2	rs76279373	0	156585375	T	A
2	rs1980211	0	156586568	G	A
2	rs6758770	0	156587414	T	C
2	rs10206605	0	156587805	A	T
2	rs10209085	0	156587814	T	G
2	rs6714808	0	156587819	G	C
2	rs13388862	0	156588342	G	A
2	rs13389079	0	156588548	G	A
2	rs6719208	0	156589051	G	C
2	rs17306631	0	156589242	G	T
2	rs74450362	0	156589336	T	C
2	rs17306659	0	156589930	C	T
2	rs138318342	0	156590322	G	C
2	rs17234447	0	156591277	C	A
2	rs17234489	0	156591350	C	T
2	rs35503419	0	156591518	G	A
2	rs139128732	0	156591796	T	C
2	rs12987630	0	156592160	T	A
2	rs10188966	0	156592308	T	A
2	rs12988216	0	156592402	T	C
2	rs17234531	0	156592447	T	C
2	rs12993572	0	156592672	T	C
2	rs34372881	0	156593637	G	A
2	rs1543174	0	156593888	T	A
2	rs150193433	0	156594298	C	A
2	rs2056242	0	156594333	G	A
2	rs17306988	0	156595644	T	C
2	rs17307002	0	156596368	G	A
2	rs13016588	0	156596610	A	G
2	rs12477257	0	156597010	T	G
2	rs72887143	0	156597056	A	T
2	rs78109091	0	156598487	C	A
2	rs60951441	0	156598661	C	A
2	rs58661110	0	156598739	T	A
2	rs77468012	0	156599756	G	A
2	rs73018316	0	156601381	A	G
2	rs184478493	0	156601611	T	C
2	rs75879009	0	156603481	C	T
2	rs6720515	0	156603535	A	T
2	rs75024191	0	156603781	C	T
2	rs72887152	0	156604025	T	A
2	rs13035923	0	156604837	A	G
2	rs13010963	0	156605090	C	G
2	rs78378481	0	156605198	C	G
2	rs115086789	0	156605371	C	T
2	rs35928914	0	156605379	G	C
2	rs80352203	0	156605677	T	C
2	rs77454455	0	156605747	C	T
2	rs35899277	0	156605992	G	A
2	rs76083563	0	156606268	A	T
2	rs112117985	0	156606940	A	G
2	rs2139034	0	156607386	A	T
2	rs66786568	0	156607804	C	G
2	rs34215692	0	156608152	G	T
2	rs77577687	0	156608525	G	A
2	rs67938911	0	156609130	T	A
2	rs117953945	0	156609839	A	G
2	rs113438879	0	156610110	C	T
2	rs59034205	0	156610790	A	G
2	rs58889501	0	156610806	A	G
2	rs76743368	0	156611201	G	A
2	rs78443339	0	156611443	G	A
2	rs80330322	0	156612319	A	G
2	rs34769699	0	156612959	G	A
2	rs76371355	0	156614104	T	C
2	rs116062009	0	156614382	T	C
2	rs72899095	0	156614794	C	T
2	rs117640659	0	156614935	C	T
2	rs78129008	0	156614994	C	A
2	rs79970427	0	156615869	C	T
2	rs79283492	0	156616958	A	G
2	rs148551298	0	156617135	T	C
2	rs11895298	0	156618108	A	G
2	rs35369752	0	156618996	T	G
2	rs34640282	0	156619274	C	T
2	rs57455587	0	156619282	A	T
2	rs34874018	0	156619829	T	C
2	rs79334127	0	156620659	T	C
2	rs7600863	0	156620766	T	C
2	rs76206458	0	156621601	A	G
2	rs142058842	0	156621725	C	G
2	rs139704076	0	156622321	T	A
2	rs145231120	0	156622417	T	C
2	rs142839853	0	156622426	T	G
2	rs34110265	0	156622949	A	C
2	rs114085264	0	156623332	G	A
2	rs2882513	0	156625848	A	G
2	rs12990767	0	156626744	C	T
2	rs75953904	0	156627145	G	A
2	rs1004791	0	156628149	G	A
2	rs11903473	0	156628330	T	A
2	rs16839578	0	156629693	C	T
2	rs34497926	0	156629948	T	C
2	rs72899101	0	156629975	T	G
2	rs114058971	0	156629997	A	T
2	rs80301561	0	156630553	C	T
2	rs72901003	0	156630554	A	G
2	rs35429642	0	156631394	A	G
2	rs12475944	0	156631559	T	C
2	rs17234869	0	156631643	A	G
2	rs17307226	0	156632341	T	C
2	rs17234995	0	156633447	G	A
2	rs16839583	0	156633503	T	C
2	rs72901006	0	156635451	T	A
2	rs140574732	0	156635859	T	C
2	rs17307337	0	156636047	G	T
2	rs13389012	0	156636497	T	C
2	rs78193335	0	156636498	G	A
2	rs78006445	0	156636576	G	A
2	rs1914650	0	156636709	G	A
2	rs1914651	0	156636922	T	A
2	rs17235247	0	156636943	G	T
2	rs16839593	0	156637390	A	G
2	rs67198445	0	156638128	C	T
2	rs78542747	0	156638349	A	G
2	rs2350818	0	156639420	C	G
2	rs4536607	0	156639717	G	C
2	rs72901014	0	156640144	T	C
2	rs72901017	0	156640299	G	A
2	rs16839597	0	156642524	A	C
2	rs16839598	0	156643482	A	G
2	rs17307685	0	156644198	G	A
2	rs11894831	0	156647049	T	A
2	rs6721013	0	156647653	C	A
2	rs10192440	0	156647746	T	C
2	rs34477960	0	156647927	C	G
2	rs72901029	0	156648800	G	T
2	rs16839602	0	156648927	A	G
2	rs35052533	0	156649045	T	A
2	rs35248584	0	156649161	G	A
2	rs34417793	0	156650743	C	T
2	rs10184745	0	156650762	T	C
2	rs72901038	0	156651874	C	T
2	rs13005649	0	156651961	C	T
2	rs13005153	0	156652388	G	A
2	rs2351143	0	156652669	C	T
2	rs34367994	0	156652873	C	T
2	rs56301491	0	156654051	T	G
2	rs55988821	0	156654183	A	G
2	rs34993203	0	156654879	G	A
2	rs1518278	0	156655673	C	T
2	rs1316293	0	156659919	A	G
2	rs149469106	0	156660239	G	A
2	rs74794141	0	156661129	C	A
2	rs78002151	0	156661618	T	C
2	rs147112518	0	156663000	C	A
2	rs35086782	0	156663470	C	T
2	rs7608383	0	156663824	A	C
2	rs78462040	0	156664225	C	T
2	rs1589152	0	156664591	G	C
2	rs118175342	0	156664770	A	G
2	rs1356847	0	156665110	T	C
2	rs1520342	0	156667228	T	C
2	rs1520343	0	156667454	C	A
2	rs1402074	0	156669182	C	T
2	rs1607363	0	156670123	C	T
2	rs1607361	0	156674693	C	A
2	rs1589150	0	156675224	A	C
2	rs1589151	0	156675247	A	G
2	rs10191037	0	156675260	G	C
2	rs1829342	0	156675279	G	A
2	rs1607362	0	156675740	T	C
2	rs6743834	0	156676070	G	A
2	rs2203777	0	156677120	T	C
2	rs10932732	0	156678534	C	T
2	rs6742180	0	156680690	G	A
2	rs11891899	0	156681525	A	G
2	rs1518284	0	156682657	A	C
2	rs74804354	0	156682920	C	T
2	rs12621980	0	156684153	G	C
2	rs10206573	0	156685129	G	A
2	rs7422581	0	156685254	C	T
2	rs1850978	0	156685293	T	C
2	rs13033779	0	156686079	C	T
2	rs12694424	0	156686488	T	C
2	rs13425489	0	156686769	T	A
2	rs34110901	0	156687497	G	A
2	rs1829525	0	156687775	T	C
2	rs12464967	0	156687856	G	T
2	rs1850979	0	156688066	T	A
2	rs1850980	0	156688180	C	T
2	rs186845787	0	156689131	T	C
2	rs138407729	0	156689955	A	T
2	rs1850981	0	156690325	G	T
2	rs13411813	0	156690655	G	A
2	rs13400437	0	156690833	A	C
2	rs13412160	0	156690928	G	T
2	rs7597509	0	156691277	A	G
2	rs4366855	0	156692116	C	A
2	rs368810685	0	156692515	T	G
2	rs10190879	0	156693033	T	C
2	rs79454388	0	156693482	A	G
2	rs16839638	0	156693534	T	G
2	rs1976816	0	156693867	T	A
2	rs12473428	0	156693900	T	C
2	rs140400655	0	156694450	C	T
2	rs16839640	0	156696136	G	A
2	rs9288534	0	156697282	G	A
2	rs115793576	0	156697361	G	A
2	rs10192474	0	156697603	C	T
2	rs9288535	0	156697981	G	A
2	rs553225742	0	156698754	A	T
2	rs10497150	0	156699266	T	C
2	rs6435990	0	156700219	C	T
2	rs6435992	0	156700326	G	T
2	rs10185088	0	156700901	C	T
2	rs117740407	0	156701605	G	T
2	rs6435993	0	156701617	G	T
2	rs10932739	0	156702252	A	G
2	rs184979014	0	156702267	C	A
2	rs12619668	0	156704009	C	A
2	rs7573309	0	156704216	A	G
2	rs10210212	0	156704436	T	A
2	rs13422010	0	156705609	C	T
2	rs7583113	0	156705731	T	G
2	rs884799	0	156706397	T	C
2	rs55639451	0	156707795	T	A
2	rs6738903	0	156708143	A	G
2	rs1540803	0	156709593	T	A
2	rs62174791	0	156710241	C	T
2	rs11885215	0	156711077	T	C
2	rs12995490	0	156711440	T	A
2	rs1402070	0	156711661	G	C
2	rs12613320	0	156711712	T	G
2	rs1534752	0	156711933	G	A
2	rs7586890	0	156712915	A	G
2	rs35544429	0	156713885	C	A
2	rs10190385	0	156715416	G	A
2	rs78197237	0	156715668	T	A
2	rs79962582	0	156716453	A	T
2	rs77034941	0	156717697	A	C
2	rs10804267	0	156718052	C	T
2	rs11897511	0	156719123	T	A
2	rs13415327	0	156719230	T	C
2	rs13387832	0	156721343	C	A
2	rs12471133	0	156721846	T	C
2	rs144848310	0	156722055	C	T
2	rs11887446	0	156722419	C	T
2	rs150930931	0	156723099	G	T
2	rs12618585	0	156723265	T	C
2	rs1540804	0	156725938	T	G
2	rs16839701	0	156726370	T	C
2	rs13020355	0	156727174	T	C
2	rs12622351	0	156727570	T	C
2	rs12622374	0	156727813	A	C
2	rs12622403	0	156727928	A	T
2	rs74373431	0	156728278	T	C
2	rs13393746	0	156730180	G	A
2	rs13382244	0	156730260	A	G
2	rs62174792	0	156730529	C	T
2	rs7420912	0	156732837	A	G
2	rs2351144	0	156733121	C	G
2	rs35915131	0	156735746	A	G
2	rs11900438	0	156736099	C	T
2	rs11900638	0	156736528	C	A
2	rs34528777	0	156737100	G	A
2	rs35512426	0	156737223	G	A
2	rs10173843	0	156738441	A	G
2	rs148102884	0	156739388	T	A
2	rs10200441	0	156740735	C	T
2	rs7564233	0	156741496	T	C
2	rs13018514	0	156741901	G	A
2	rs9753171	0	156742762	C	G
2	rs4664778	0	156745776	G	A
2	rs118098675	0	156745793	A	T
2	rs1527756	0	156748324	C	G
2	rs1520339	0	156751921	T	C
2	rs17236969	0	156752459	C	T
2	rs7594921	0	156752588	G	A
2	rs10202061	0	156753946	G	A
2	rs10193997	0	156754055	T	C
2	rs13420750	0	156755591	T	C
2	rs10198409	0	156756235	A	G
2	rs7597534	0	156756319	A	G
2	rs146586557	0	156756905	G	A
2	rs12694437	0	156758535	A	G
2	rs1402071	0	156759291	C	T
2	rs10166901	0	156760230	T	A
2	rs10164463	0	156760305	A	T
2	rs116466434	0	156760611	T	G
2	rs3843321	0	156762304	G	C
2	rs12694438	0	156763315	C	T
2	rs16839720	0	156764213	C	G
2	rs7557832	0	156764503	T	C
2	rs146022520	0	156764945	G	A
2	rs13383584	0	156765002	T	C
2	rs16839725	0	156765630	T	C
2	rs16839730	0	156765776	G	A
2	rs7573784	0	156765867	G	A
2	rs17309678	0	156766219	T	C
2	rs151142270	0	156766489	C	T
2	rs1527757	0	156766833	G	A
2	rs16839731	0	156768710	G	A
2	rs2056737	0	156769319	T	A
2	rs16839739	0	156773664	G	T
2	rs10804269	0	156773990	A	T
2	rs10932785	0	156774032	C	T
2	rs79961842	0	156774627	G	A
2	rs4664781	0	156775966	G	A
2	rs11691907	0	156779012	G	C
2	rs4664186	0	156779266	T	C
2	rs67822367	0	156779377	A	G
2	rs11681437	0	156780642	A	G
2	rs117846800	0	156780850	G	A
2	rs2882599	0	156782397	G	A
2	rs146119227	0	156784608	A	G
2	rs1540808	0	156784805	G	A
2	rs4664187	0	156785138	T	C
2	rs181177421	0	156785932	T	C
2	rs10189214	0	156786929	C	T
2	rs12619900	0	156789084	C	T
2	rs11678605	0	156789965	G	A
2	rs10932790	0	156790004	T	C
2	rs6710677	0	156790125	T	G
2	rs6747331	0	156791079	A	G
2	rs10203875	0	156791566	A	G
2	rs16839799	0	156791609	T	A
2	rs1527755	0	156792089	C	G
2	rs76094981	0	156792830	C	T
2	rs7603523	0	156793087	A	G
2	rs57884968	0	156794189	C	T
2	rs1402073	0	156794383	A	T
2	rs2049093	0	156795070	G	A
2	rs12612835	0	156795192	A	G
2	rs2141236	0	156795414	C	T
2	rs77477120	0	156795870	C	T
2	rs7564439	0	156795877	T	C
2	rs13009377	0	156796078	T	G
2	rs10173364	0	156796484	A	G
2	rs77935796	0	156796770	C	T
2	rs4664784	0	156797239	C	T
2	rs1829528	0	156798444	T	C
2	rs7573210	0	156799208	A	C
2	rs1356846	0	156799749	G	A
2	rs7580002	0	156800338	T	C
2	rs11902496	0	156800733	C	T
2	rs11682209	0	156801077	G	T
2	rs13393559	0	156801896	A	C
2	rs12615569	0	156807128	C	T
2	rs35530452	0	156807215	A	G
2	rs12615641	0	156807410	C	T
2	rs74514780	0	156807959	A	G
2	rs10198113	0	156808365	T	C
2	rs12621231	0	156808614	T	C
2	rs6436064	0	156808675	G	T
2	rs12621549	0	156809883	A	T
2	rs147371825	0	156809966	A	G
2	rs78190043	0	156810031	G	T
2	rs9752942	0	156810069	T	C
2	rs13409849	0	156810389	C	T
2	rs7607119	0	156810605	G	A
2	rs138031085	0	156811042	A	C
2	rs13014486	0	156811716	G	A
2	rs1540806	0	156812175	C	T
2	rs10201971	0	156812383	G	T
2	rs117321465	0	156813021	A	G
2	rs769353	0	156813500	C	T
2	rs16839831	0	156813584	C	A
2	rs1527753	0	156813779	T	C
2	rs10932797	0	156814058	G	A
2	rs11689399	0	156814276	A	G
2	rs13421080	0	156814699	A	C
2	rs28689194	0	156814865	G	C
2	rs143612973	0	156814963	G	A
2	rs13382525	0	156815439	G	A
2	rs10192140	0	156816057	C	T
2	rs1609201	0	156816152	C	T
2	rs2056735	0	156817711	G	A
2	rs13009539	0	156818307	C	A
2	rs66996400	0	156819268	G	A
2	rs17238525	0	156819585	T	C
2	rs35487612	0	156822305	C	G
2	rs11689175	0	156822587	C	T
2	rs372038103	0	156827610	A	C
2	rs7569706	0	156828501	A	G
2	rs941370	0	156828514	G	T
2	rs7585222	0	156829204	G	T
2	rs951212	0	156829432	C	T
2	rs951211	0	156829499	G	A
2	rs13031378	0	156829816	A	C
2	rs11685195	0	156830436	T	C
2	rs539049317	0	156830793	G	C
2	rs13008952	0	156832102	A	T
2	rs6436095	0	156833208	C	A
2	rs6436096	0	156833422	A	T
2	rs6717836	0	156833498	A	G
2	rs12694460	0	156833746	T	G
2	rs10497149	0	156833864	A	T
2	rs2351286	0	156834263	A	T
2	rs75312181	0	156834265	C	T
2	rs1554798	0	156835059	A	C
2	rs12617101	0	156835299	A	T
2	rs1881046	0	156835793	G	T
2	rs4664787	0	156836768	C	T
2	rs950402	0	156837388	A	G
2	rs950401	0	156837469	A	G
2	rs2103263	0	156837934	T	C
2	rs16839870	0	156839693	G	A
2	rs76080178	0	156840800	G	A
2	rs1527754	0	156842199	T	C
2	rs2351287	0	156842824	A	G
2	rs2141235	0	156843338	G	A
2	rs13017997	0	156844760	T	A
2	rs35377330	0	156845006	A	T
2	rs35079494	0	156845113	T	C
2	rs4441417	0	156845880	C	T
2	rs2882617	0	156846648	A	G
2	rs2351288	0	156846952	T	C
2	rs4664189	0	156848593	A	G
2	rs4664190	0	156848869	G	C
2	rs62177202	0	156849590	A	G
2	rs1918534	0	156850295	A	G
2	rs1918535	0	156850513	C	A
2	rs13029523	0	156851655	T	C
2	rs4664191	0	156852749	T	C
2	rs4664192	0	156852780	A	T
2	rs1405872	0	156852897	T	C
2	rs13032386	0	156853168	A	C
2	rs13005401	0	156853180	G	C
2	rs74188810	0	156853741	C	T
2	rs6436108	0	156854022	G	A
2	rs13027978	0	156856228	C	G
2	rs13026547	0	156856257	G	A
2	rs6436115	0	156856880	A	G
2	rs6436116	0	156856989	C	T
2	rs35052481	0	156857411	G	A
2	rs78363343	0	156857443	A	C
2	rs13023954	0	156858516	T	C
2	rs9646858	0	156859596	C	T
2	rs73012556	0	156860271	T	C
2	rs10171648	0	156861022	A	C
2	rs7570886	0	156861553	T	C
2	rs12470684	0	156862228	G	C
2	rs11680065	0	156862613	A	G
2	rs13403158	0	156863785	T	C
2	rs2351289	0	156863917	T	C
2	rs16839896	0	156863984	G	A
2	rs1527758	0	156864436	G	C
2	rs4664194	0	156864512	G	A
2	rs77763371	0	156864582	G	T
2	rs1527759	0	156865323	G	C
2	rs12694473	0	156865768	C	T
2	rs2351290	0	156866251	C	T
2	rs56147882	0	156866322	T	A
2	rs16839898	0	156866472	C	T
2	rs1949991	0	156866619	T	C
2	rs941369	0	156866712	C	G
2	rs6741162	0	156867330	A	G
2	rs4664789	0	156867536	C	A
2	rs4664790	0	156867747	A	G
2	rs60427009	0	156867969	A	T
2	rs4664791	0	156868034	T	C
2	rs139169074	0	156868311	T	C
2	rs1852585	0	156868429	C	A
2	rs58743044	0	156869226	C	G
2	rs1405868	0	156869365	G	A
2	rs1405869	0	156869592	A	G
2	rs36026208	0	156869742	T	C
2	rs59275840	0	156869839	A	G
2	rs116854091	0	156870080	C	T
2	rs4583411	0	156872446	C	T
2	rs4553770	0	156872779	G	T
2	rs4547486	0	156872939	T	C
2	rs11688827	0	156873056	T	A
2	rs56200328	0	156873262	A	G
2	rs11892781	0	156873709	C	A
2	rs13034800	0	156874658	G	A
2	rs4133300	0	156875579	C	A
2	rs4664792	0	156875741	C	G
2	rs4664195	0	156875973	C	T
2	rs6748811	0	156877774	C	A
2	rs11678219	0	156877868	G	A
2	rs11695569	0	156877890	A	G
2	rs7371289	0	156878675	C	A
2	rs7565395	0	156879371	T	A
2	rs1114069	0	156884368	T	A
2	rs1110075	0	156885363	T	C
2	rs7577563	0	156885646	G	A
2	rs7570959	0	156885750	T	C
2	rs7572191	0	156886978	A	G
2	rs73968127	0	156887721	C	A
2	rs1918172	0	156888500	C	G
2	rs140889942	0	156888815	G	A
2	rs7595494	0	156889978	G	T
2	rs74754767	0	156890169	C	T
2	rs78822876	0	156890475	T	A
2	rs1918171	0	156891114	T	G
2	rs6759200	0	156891214	C	T
2	rs6759470	0	156891449	C	T
2	rs1949942	0	156891578	C	T
2	rs6733237	0	156891754	G	A
2	rs79213901	0	156892157	G	C
2	rs143161943	0	156892995	A	G
2	rs4404224	0	156893226	C	T
2	rs1918174	0	156893375	A	G
2	rs1918173	0	156893605	A	C
2	rs2882618	0	156893877	C	A
2	rs2351291	0	156893934	G	A
2	rs2351292	0	156893966	G	A
2	rs1534261	0	156894018	C	A
2	rs1534260	0	156894544	T	C
2	rs77399176	0	156894694	C	T
2	rs4664196	0	156894738	C	G
2	rs4335902	0	156895705	G	A
2	rs2177952	0	156895806	G	C
2	rs1589977	0	156897347	A	C
2	rs59828373	0	156897570	C	T
2	rs55859707	0	156897913	T	C
2	rs74847055	0	156898179	T	G
2	rs74751253	0	156898192	C	T
2	rs72906017	0	156898229	C	T
2	rs56661931	0	156898617	C	G
2	rs72906020	0	156898620	G	A
2	rs72906021	0	156898827	A	G
2	rs72906023	0	156899067	T	G
2	rs13403601	0	156899110	T	C
2	rs13388064	0	156899342	C	T
2	rs34169875	0	156899387	C	A
2	rs60782513	0	156899608	C	T
2	rs183266583	0	156899703	C	A
2	rs13416071	0	156900083	G	A
2	rs7560427	0	156900299	G	T
2	rs149721260	0	156900512	C	T
2	rs4312436	0	156900828	C	A
2	rs147873370	0	156900939	T	C
2	rs72906029	0	156901131	C	T
2	rs72906032	0	156901242	T	C
2	rs4664796	0	156901365	G	A
2	rs79404753	0	156901404	T	C
2	rs6749023	0	156901549	G	A
2	rs6739115	0	156901550	T	C
2	rs6742745	0	156902201	T	A
2	rs4436912	0	156903232	G	A
2	rs4588137	0	156903241	A	T
2	rs2177951	0	156903540	G	A
2	rs4274554	0	156903735	T	C
2	rs62177246	0	156903839	T	C
2	rs13411448	0	156904131	G	C
2	rs4664797	0	156904380	T	C
2	rs146401276	0	156904831	G	A
2	rs1830185	0	156905357	T	C
2	rs7426124	0	156907143	A	G
2	rs7607727	0	156907168	A	G
2	rs2351294	0	156907264	T	C
2	rs2351295	0	156907475	T	C
2	rs111828753	0	156907646	T	C
2	rs147647658	0	156908299	A	G
2	rs12474450	0	156908412	T	C
2	rs12475424	0	156908822	T	A
2	rs35773110	0	156908839	C	T
2	rs34119626	0	156908978	G	A
2	rs62177249	0	156909076	G	A
2	rs35396779	0	156909116	C	A
2	rs35840910	0	156909605	A	G
2	rs12476776	0	156910462	T	G
2	rs1358227	0	156911208	A	G
2	rs1534259	0	156911378	T	C
2	rs1918170	0	156911926	C	T
2	rs35650523	0	156912295	C	T
2	rs7559557	0	156912702	T	C
2	rs34557204	0	156912704	T	C
2	rs35346629	0	156912873	G	C
2	rs6705303	0	156913082	A	G
2	rs6747998	0	156913257	C	G
2	rs6718871	0	156913266	G	A
2	rs34859817	0	156913402	C	G
2	rs79595820	0	156913488	A	T
2	rs35615431	0	156913551	A	G
2	rs62179177	0	156913843	G	A
2	rs62179178	0	156914416	C	G
2	rs13034611	0	156914685	C	T
2	rs13034667	0	156914763	C	T
2	rs62179179	0	156915686	A	G
2	rs6717972	0	156916271	A	G
2	rs76674186	0	156916292	G	A
2	rs62176060	0	156916299	C	T
2	rs16839935	0	156916479	T	C
2	rs7578557	0	156917835	T	C
2	rs140548326	0	156918049	T	C
2	rs16839941	0	156918327	C	T
2	rs2204584	0	156919338	A	G
2	rs2204583	0	156919373	A	C
2	rs2204582	0	156919533	A	T
2	rs7583077	0	156919559	T	C
2	rs16839950	0	156922963	T	C
2	rs10497176	0	156923420	T	C
2	rs4664798	0	156923454	A	T
2	rs74443353	0	156923967	A	G
2	rs79588822	0	156923978	T	C
2	rs76890930	0	156924154	C	A
2	rs16839959	0	156924698	C	A
2	rs10497175	0	156924881	C	A
2	rs16839962	0	156925286	A	T
2	rs74909220	0	156926193	T	C
2	rs13031766	0	156926659	C	A
2	rs12694513	0	156926678	G	A
2	rs10497174	0	156926773	C	T
2	rs13032427	0	156926963	C	T
2	rs13008552	0	156926985	A	G
2	rs186152135	0	156927640	C	G
2	rs67027616	0	156927758	C	T
2	rs17185498	0	156928039	A	G
2	rs16839972	0	156928056	G	A
2	rs6730147	0	156928123	C	T
2	rs73014434	0	156928200	C	T
2	rs6748197	0	156928496	T	C
2	rs13400226	0	156928587	A	G
2	rs13403399	0	156929025	T	G
2	rs67150475	0	156931159	T	C
2	rs117261640	0	156931394	T	C
2	rs2069270	0	156932307	G	A
2	rs72900284	0	156932660	C	A
2	rs7604052	0	156932701	G	A
2	rs80133587	0	156932999	C	T
2	rs12471552	0	156933377	G	A
2	rs10177924	0	156933553	A	G
2	rs10932860	0	156935758	A	G
2	rs77524954	0	156936058	T	A
2	rs12991004	0	156936434	T	G
2	rs4664799	0	156936459	G	A
2	rs35357369	0	156937368	G	A
2	rs112001448	0	156937422	T	C
2	rs141018225	0	156937521	T	C
2	rs67535212	0	156938071	T	G
2	rs72902105	0	156938381	C	G
2	rs61041917	0	156938530	A	G
2	rs13010758	0	156938714	T	C
2	rs6723988	0	156939412	G	C
2	rs12987152	0	156939913	C	A
2	rs76533448	0	156939964	G	A
2	rs12988026	0	156940381	C	A
2	rs1401809	0	156941274	C	G
2	rs76183534	0	156946392	T	C
2	rs72902115	0	156946961	C	T
2	rs1113060	0	156948047	T	C
2	rs1113061	0	156948356	A	G
2	rs74750407	0	156949102	C	G
2	rs9646870	0	156949143	G	A
2	rs11885399	0	156949425	T	C
2	rs11692441	0	156950640	T	G
2	rs11691262	0	156950654	A	G
2	rs78817019	0	156950683	C	G
2	rs1519797	0	156950824	C	T
2	rs145937617	0	156951153	A	G
2	rs75543880	0	156951445	T	C
2	rs72902122	0	156952020	C	T
2	rs55786392	0	156952364	A	C
2	rs11904501	0	156952760	T	C
2	rs1401807	0	156952861	G	A
2	rs78600430	0	156953783	T	G
2	rs58229050	0	156954544	G	A
2	rs10497173	0	156954563	G	A
2	rs74353663	0	156956568	C	T
2	rs13032833	0	156957189	C	G
2	rs7566297	0	156960980	A	G
2	rs12999273	0	156961055	A	T
2	rs117475310	0	156961694	T	C
2	rs118156485	0	156961806	A	G
2	rs78518717	0	156962180	G	A
2	rs6740994	0	156964521	G	A
2	rs78713477	0	156964594	T	G
2	rs75469836	0	156966904	T	C
2	rs76117428	0	156967584	A	G
2	rs150102943	0	156968020	A	G
2	rs72902129	0	156969427	G	A
2	rs72902130	0	156971379	G	A
2	rs13028407	0	156974372	C	G
2	rs6736241	0	156975459	C	T
2	rs1607622	0	156977983	T	C
2	rs2203900	0	156978630	A	C
2	rs61282147	0	156979556	C	G
2	rs2203901	0	156980239	C	G
2	rs78646618	0	156981466	A	T
2	rs72902141	0	156981673	G	C
2	rs1519805	0	156981694	T	G
2	rs16840021	0	156981784	C	G
2	rs16840025	0	156982591	T	A
2	rs1519806	0	156982796	A	C
2	rs1112058	0	156983629	T	C
2	rs13011491	0	156984088	C	T
2	rs10167703	0	156984669	A	G
2	rs16840040	0	156986318	A	C
2	rs6741576	0	156989107	G	C
2	rs183613936	0	156990171	C	A
2	rs12694551	0	156990306	C	A
2	rs16840042	0	156990320	G	A
2	rs13416094	0	156990399	G	A
2	rs17186802	0	156990715	C	T
2	rs79265706	0	156990782	T	G
2	rs1519802	0	156990813	C	A
2	rs76844415	0	156991269	C	G
2	rs11896224	0	156991900	C	A
2	rs7609308	0	156992042	C	G
2	rs16840048	0	156992261	A	G
2	rs74972571	0	156993120	A	G
2	rs16840049	0	156993373	C	T
2	rs1356744	0	156993678	C	T
2	rs11884755	0	156994957	A	C
2	rs3915887	0	156995882	C	G
2	rs61597598	0	156996626	G	A
2	rs4089877	0	156996732	G	A
2	rs113707721	0	156997445	C	G
2	rs7424579	0	156998495	T	A
2	rs112465982	0	156998779	A	C
2	rs55793658	0	156999909	A	T
2	rs373250802	0	156999975	C	G
2	rs12694557	0	157001337	C	T
2	rs75467132	0	157003195	G	A
2	rs142729784	0	157003357	C	T
2	rs74471005	0	157004554	A	T
2	rs55736270	0	157005673	C	T
2	rs1519796	0	157006038	T	A
2	rs79155147	0	157006151	C	A
2	rs78900218	0	157006517	T	C
2	rs13013580	0	157006686	C	T
2	rs11682846	0	157008703	C	T
2	rs1519793	0	157009413	C	G
2	rs13423104	0	157010250	T	C
2	rs13030614	0	157011100	A	C
2	rs10173405	0	157011117	C	T
2	rs4664800	0	157011778	G	A
2	rs1918169	0	157011983	A	T
2	rs12471739	0	157012225	A	C
2	rs10189160	0	157012321	A	G
2	rs72902175	0	157013035	C	T
2	rs55831861	0	157014226	A	C
2	rs73014489	0	157015975	C	T
2	rs72902177	0	157016257	C	T
2	rs17187312	0	157017331	A	G
2	rs13429479	0	157017588	A	G
2	rs13416487	0	157017746	C	T
2	rs79109644	0	157017861	T	G
2	rs75242710	0	157019121	T	C
2	rs12993426	0	157019446	T	G
2	rs76889564	0	157019563	C	G
2	rs1356746	0	157019839	C	A
2	rs10164555	0	157021070	G	C
2	rs1818991	0	157023248	A	G
2	rs142809799	0	157023289	C	G
2	rs13028502	0	157023365	A	G
2	rs77481559	0	157024025	A	G
2	rs11678568	0	157024097	G	A
2	rs373423006	0	157026392	G	A
2	rs1356745	0	157026751	G	A
2	rs56976298	0	157027484	C	T
2	rs6743007	0	157027589	T	C
2	rs2351533	0	157027691	C	T
2	rs4016227	0	157028487	T	A
2	rs13401847	0	157028661	T	C
2	rs13399205	0	157028699	A	G
2	rs13386670	0	157029202	C	G
2	rs13405462	0	157029601	T	C
2	rs6706906	0	157029906	G	A
2	rs11893551	0	157030222	T	C
2	rs13002285	0	157030315	C	T
2	rs2049580	0	157030444	C	T
2	rs2049581	0	157030729	C	T
2	rs2049582	0	157030835	C	T
2	rs12997268	0	157031032	A	G
2	rs12622398	0	157031174	C	T
2	rs117415508	0	157031385	C	G
2	rs12613622	0	157031388	T	C
2	rs13008730	0	157031629	T	C
2	rs10207597	0	157031676	C	T
2	rs10183453	0	157031850	G	A
2	rs2037341	0	157032115	A	G
2	rs186004170	0	157032899	C	T
2	rs9288568	0	157033458	A	T
2	rs10932909	0	157034020	T	C
2	rs13030390	0	157034964	T	C
2	rs10497168	0	157035715	T	C
2	rs7605702	0	157036377	T	A
2	rs13011598	0	157036664	G	A
2	rs10497167	0	157036986	C	A
2	rs4637055	0	157037009	T	C
2	rs80074610	0	157037419	G	A
2	rs16840110	0	157038541	G	A
2	rs79492467	0	157038833	G	C
2	rs1519803	0	157039562	G	A
2	rs76516353	0	157039755	T	C
2	rs5002557	0	157039967	A	G
2	rs4538155	0	157040773	C	T
2	rs8179773	0	157040964	G	A
2	rs78071793	0	157041485	A	G
2	rs1519804	0	157041582	T	C
2	rs4664801	0	157042294	A	G
2	rs77308378	0	157043314	C	T
2	rs149159473	0	157043481	T	C
2	rs4369814	0	157043810	T	C
2	rs72904207	0	157044693	T	A
2	rs72904209	0	157046432	T	C
2	rs13021902	0	157046457	T	C
2	rs74895255	0	157047273	C	T
2	rs6761710	0	157048226	A	C
2	rs66797960	0	157048582	G	A
2	rs10167263	0	157049061	T	A
2	rs4569427	0	157049149	C	A
2	rs11883686	0	157049217	A	T
2	rs10932915	0	157049799	G	A
2	rs34292254	0	157050759	G	T
2	rs77860725	0	157050970	A	G
2	rs10167522	0	157051710	G	A
2	rs75540673	0	157052194	T	A
2	rs72904220	0	157052971	A	T
2	rs75094215	0	157053116	G	A
2	rs7567451	0	157053380	G	T
2	rs145636338	0	157053704	G	A
2	rs1949527	0	157054911	G	T
2	rs1356743	0	157055902	C	T
2	rs75352477	0	157056072	C	G
2	rs75538066	0	157056306	C	A
2	rs11695013	0	157057487	C	T
2	rs72904292	0	157058426	T	C
2	rs60945660	0	157061387	A	T
2	rs80259613	0	157061506	A	G
2	rs1519800	0	157061605	T	G
2	rs59662706	0	157061692	C	T
2	rs67045635	0	157063772	C	T
2	rs12990968	0	157064062	G	A
2	rs1519799	0	157064317	T	A
2	rs12470397	0	157064756	T	C
2	rs193085933	0	157065145	A	T
2	rs140812695	0	157065193	G	A
2	rs79351248	0	157065450	T	G
2	rs12616533	0	157065453	A	T
2	rs12474509	0	157066306	G	A
2	rs1914990	0	157067893	A	C
2	rs10932922	0	157070211	C	T
2	rs77293347	0	157070650	T	C
2	rs13002639	0	157070914	G	C
2	rs2351534	0	157071176	G	A
2	rs11679310	0	157072034	C	T
2	rs4664203	0	157073366	G	C
2	rs13013396	0	157074709	T	A
2	rs1358522	0	157075286	A	G
2	rs13019964	0	157075642	T	G
2	rs939240	0	157076092	T	A
2	rs11674307	0	157076320	G	A
2	rs59345416	0	157076454	T	C
2	rs1115382	0	157076758	A	G
2	rs72906130	0	157076893	C	G
2	rs78068779	0	157077798	C	T
2	rs4664803	0	157078515	G	A
2	rs118102453	0	157078673	C	T
2	rs79056814	0	157078819	A	G
2	rs12475462	0	157079178	C	T
2	rs11561627	0	157080796	C	T
2	rs1226429	0	157080875	T	C
2	rs145441258	0	157081293	C	A
2	rs1226428	0	157081318	G	C
2	rs1226427	0	157081597	G	A
2	rs1226426	0	157081927	C	G
2	rs1581294	0	157082858	C	G
2	rs72907878	0	157083697	G	A
2	rs1226399	0	157085788	G	A
2	rs1226401	0	157088914	C	T
2	rs79332184	0	157089321	A	G
2	rs80251240	0	157090067	A	C
2	rs2697351	0	157091109	G	C
2	rs12992954	0	157091910	C	T
2	rs10932932	0	157092352	C	T
2	rs1226409	0	157092793	A	G
2	rs1226408	0	157093387	A	G
2	rs67964862	0	157093538	T	C
2	rs74267541	0	157094098	T	G
2	rs1226407	0	157094359	C	T
2	rs58856647	0	157094442	C	T
2	rs1226406	0	157094643	C	T
2	rs1226405	0	157095269	C	T
2	rs1226403	0	157095635	G	A
2	rs57601252	0	157100293	T	A
2	rs835301	0	157100423	T	G
2	rs16840127	0	157100592	A	T
2	rs835300	0	157101531	C	T
2	rs835299	0	157101649	G	A
2	rs835298	0	157103338	G	A
2	rs835297	0	157103554	A	G
2	rs11884642	0	157104573	C	T
2	rs1226424	0	157105046	C	T
2	rs1226423	0	157105331	G	A
2	rs1226422	0	157105503	T	G
2	rs1234876	0	157105605	T	C
2	rs1226421	0	157106133	C	G
2	rs1226420	0	157106342	G	A
2	rs1226419	0	157106782	C	T
2	rs1226418	0	157107034	G	A
2	rs1226417	0	157107509	T	C
2	rs1226416	0	157108047	A	G
2	rs4664804	0	157108393	T	C
2	rs10198345	0	157109395	T	C
2	rs72909972	0	157109471	T	C
2	rs72909974	0	157109472	G	A
2	rs151240941	0	157109540	T	C
2	rs1226414	0	157109930	A	T
2	rs1527455	0	157110197	A	T
2	rs1528458	0	157110464	T	G
2	rs1226413	0	157111025	C	G
2	rs57696128	0	157111062	G	A
2	rs61559293	0	157111162	G	C
2	rs1226412	0	157111313	C	T
2	rs138327755	0	157117367	G	A
2	rs1226411	0	157117655	T	A
2	rs57196886	0	157117768	A	G
2	rs66814151	0	157118176	G	A
2	rs2695439	0	157120584	C	A
2	rs2697368	0	157122035	G	A
2	rs835302	0	157123393	G	T
2	rs79736848	0	157123972	A	T
2	rs835303	0	157124095	T	C
2	rs80196930	0	157124973	A	G
2	rs835304	0	157125144	C	A
2	rs835305	0	157125163	A	C
2	rs79926791	0	157125445	T	A
2	rs17248221	0	157126101	A	T
2	rs16840135	0	157126321	G	A
2	rs67831810	0	157126640	A	G
2	rs835307	0	157126666	A	G
2	rs1226431	0	157127292	G	A
2	rs1919159	0	157128755	A	G
2	rs76033285	0	157128924	G	A
2	rs835295	0	157130406	T	A
2	rs6725811	0	157132756	C	T
2	rs59491086	0	157132879	A	G
2	rs707124	0	157133013	T	C
2	rs148514184	0	157133051	T	C
2	rs1431965	0	157134864	T	C
2	rs1431966	0	157134871	C	T
2	rs68002373	0	157135091	C	G
2	rs1226575	0	157136224	A	G
2	rs2436075	0	157136419	A	G
2	rs707125	0	157136844	T	C
2	rs707126	0	157139762	A	T
2	rs67812991	0	157140624	C	T
2	rs1030599	0	157141280	T	C
2	rs7589499	0	157143309	A	G
2	rs1226574	0	157143612	C	G
2	rs967287	0	157144154	A	G
2	rs11903494	0	157145541	G	T
2	rs6436289	0	157147149	C	T
2	rs7566609	0	157147729	G	C
2	rs6436290	0	157148002	C	T
2	rs138786400	0	157149404	C	G
2	rs563370049	0	157149519	C	T
2	rs6750560	0	157150839	A	T
2	rs117439664	0	157151159	T	C
2	rs11894325	0	157151553	C	T
2	rs34057590	0	157151576	G	A
2	rs77969367	0	157152520	A	G
2	rs72899348	0	157152538	C	T
2	rs56978824	0	157152891	C	T
2	rs1226578	0	157153466	G	C
2	rs835473	0	157154709	T	C
2	rs16840194	0	157156832	A	G
2	rs191834058	0	157159407	C	T
2	rs1226398	0	157160330	G	C
2	rs144094794	0	157160829	G	A
2	rs78574400	0	157160967	G	C
2	rs181660886	0	157162676	C	T
2	rs115561358	0	157162813	C	T
2	rs72899369	0	157163189	G	C
2	rs77762282	0	157164096	A	G
2	rs1226580	0	157164291	G	T
2	rs16840214	0	157166772	C	T
2	rs10193954	0	157167680	T	C
2	rs16840216	0	157168195	G	C
2	rs567840413	0	157168201	C	A
2	rs707127	0	157168810	T	C
2	rs1528454	0	157169705	T	C
2	rs707128	0	157169743	C	T
2	rs1528455	0	157169947	C	T
2	rs10195293	0	157171391	G	C
2	rs75584047	0	157171675	G	A
2	rs68055022	0	157171682	T	A
2	rs117258824	0	157173058	T	A
2	rs77183941	0	157173800	G	A
2	rs72899380	0	157175470	C	T
2	rs139757224	0	157175695	C	T
2	rs56355754	0	157176734	C	T
2	rs1150143	0	157177616	G	C
2	rs1150144	0	157178503	G	A
2	rs1150145	0	157178819	A	T
2	rs1150146	0	157180255	A	C
2	rs10169931	0	157180476	T	C
2	rs76571737	0	157180658	C	T
2	rs1150147	0	157180785	C	G
2	rs12803	0	157181925	A	C
2	rs834834	0	157183635	C	T
2	rs834835	0	157188145	C	T
2	rs3769340	0	157188466	T	G
2	rs707129	0	157190398	C	G
2	rs13428968	0	157192613	T	C
2	rs72899395	0	157193102	G	A
2	rs707130	0	157197583	T	C
2	rs834837	0	157198532	C	G
2	rs79154054	0	157198700	G	A
2	rs74712099	0	157200180	T	G
2	rs834829	0	157200849	A	G
2	rs78953940	0	157202846	A	G
2	rs834830	0	157203260	G	A
2	rs834831	0	157203370	C	G
2	rs834832	0	157203625	A	G
2	rs75130201	0	157204449	T	A
2	rs834833	0	157205707	A	G
2	rs13028997	0	157210045	G	A
2	rs834828	0	157210467	A	T
2	rs146862844	0	157210937	A	G
2	rs7602511	0	157211650	T	C
2	rs12328742	0	157213274	A	C
2	rs707132	0	157214370	G	A
2	rs707133	0	157214386	A	G
2	rs707134	0	157214701	T	G
2	rs10207740	0	157215382	G	A
2	rs16840312	0	157216204	C	T
2	rs10166471	0	157216692	G	A
2	rs73965918	0	157216768	G	A
2	rs11676485	0	157218343	G	A
2	rs6436341	0	157221358	T	G
2	rs298225	0	157222033	T	C
2	rs6436345	0	157223498	C	T
2	rs6436353	0	157229943	G	A
2	rs140731843	0	157231134	G	A
2	rs6436358	0	157233194	T	A
2	rs298247	0	157233542	G	C
2	rs1405735	0	157233832	C	G
2	rs6729707	0	157234613	C	A
2	rs298246	0	157234638	C	T
2	rs719043	0	157235956	A	C
2	rs6755439	0	157236739	A	T
2	rs116928957	0	157237441	T	A
2	rs298244	0	157237510	T	C
2	rs298243	0	157237696	G	A
2	rs298242	0	157237807	G	C
2	rs117993009	0	157238786	T	C
2	rs298326	0	157240272	G	T
2	rs6743735	0	157241251	G	A
2	rs298327	0	157241255	C	G
2	rs117535004	0	157243158	G	A
2	rs6436366	0	157243738	T	A
2	rs298328	0	157244729	A	G
2	rs298329	0	157244794	G	A
2	rs13015925	0	157245629	T	C
2	rs138895032	0	157246236	C	G
2	rs2679207	0	157246404	C	T
2	rs7586094	0	157246441	C	T
2	rs2615503	0	157246465	A	G
2	rs2615504	0	157246526	A	G
2	rs11691923	0	157246935	A	G
2	rs2695447	0	157246936	T	C
2	rs2615505	0	157247030	G	A
2	rs147149091	0	157247399	G	T
2	rs2615506	0	157248074	G	C
2	rs169875	0	157248489	A	C
2	rs117581361	0	157249568	G	A
2	rs298313	0	157250327	T	G
2	rs6436373	0	157252095	T	C
2	rs298315	0	157252772	A	G
2	rs6757605	0	157252923	A	G
2	rs578362	0	157253051	T	C
2	rs691835	0	157253054	C	T
2	rs298317	0	157253633	T	C
2	rs298318	0	157253751	C	A
2	rs13004420	0	157253980	C	G
2	rs116205081	0	157253996	G	A
2	rs74534834	0	157255184	T	C
2	rs298319	0	157255804	G	C
2	rs298323	0	157257917	A	G
2	rs298325	0	157259330	T	C
2	rs507282	0	157259930	T	G
2	rs642175	0	157260167	A	G
2	rs9989757	0	157261078	T	C
2	rs150010414	0	157262154	T	C
2	rs72899420	0	157262430	A	G
2	rs79191110	0	157262577	T	G
2	rs139332946	0	157262758	T	C
2	rs1026634	0	157262866	G	A
2	rs692138	0	157263542	G	C
2	rs582397	0	157264049	T	C
2	rs144667625	0	157264567	A	G
2	rs298331	0	157265078	G	C
2	rs10933009	0	157265092	G	A
2	rs298332	0	157266401	C	T
2	rs298220	0	157269438	T	G
2	rs298221	0	157269641	T	C
2	rs10933012	0	157269993	G	A
2	rs298222	0	157270550	C	T
2	rs298223	0	157271064	A	G
2	rs9646877	0	157271295	C	T
2	rs516547	0	157274368	C	G
2	rs1711314	0	157274679	A	G
2	rs1711315	0	157274749	C	T
2	rs177088	0	157275222	C	T
2	rs298299	0	157275619	T	A
2	rs298298	0	157276754	G	A
2	rs185291713	0	157276771	C	T
2	rs298297	0	157276898	T	G
2	rs4664815	0	157278513	C	T
2	rs298296	0	157278707	G	A
2	rs6747945	0	157279038	C	T
2	rs180915986	0	157279098	G	A
2	rs6718963	0	157279176	G	A
2	rs298294	0	157279201	G	A
2	rs298292	0	157280275	T	C
2	rs298291	0	157280645	G	A
2	rs298289	0	157282076	A	G
2	rs298288	0	157282310	G	C
2	rs377535447	0	157282633	C	T
2	rs4664816	0	157283544	A	G
2	rs6721605	0	157285151	G	A
2	rs13382767	0	157285176	A	T
2	rs298310	0	157288008	T	C
2	rs298309	0	157288358	T	C
2	rs298308	0	157288615	C	G
2	rs298307	0	157288690	G	A
2	rs2679206	0	157288695	C	T
2	rs149099036	0	157292131	G	A
2	rs143189331	0	157292795	G	A
2	rs3739110	0	157292899	G	T
2	rs72893369	0	157293072	G	C
2	rs298305	0	157293991	A	G
2	rs298304	0	157294039	C	T
2	rs2615502	0	157294944	T	A
2	rs2679202	0	157295648	G	A
2	rs57322146	0	157298181	A	G
2	rs1037961	0	157298587	G	T
2	rs298302	0	157299191	G	A
2	rs298301	0	157299268	A	G
2	rs72893377	0	157300601	T	C
2	rs4664818	0	157300622	G	A
2	rs2126459	0	157304781	G	A
2	rs2126460	0	157304864	C	A
2	rs12104533	0	157305131	C	T
2	rs298232	0	157305187	A	G
2	rs298233	0	157305254	T	C
2	rs2169504	0	157305730	G	C
2	rs298234	0	157305763	T	C
2	rs80195918	0	157312225	G	T
2	rs4664206	0	157315748	G	T
2	rs12694631	0	157315804	A	C
2	rs141172194	0	157316194	G	A
2	rs548516	0	157317464	T	C
2	rs4635480	0	157317815	A	G
2	rs298251	0	157318891	G	A
2	rs77975759	0	157319186	G	A
2	rs4664207	0	157320194	C	T
2	rs298253	0	157321340	C	G
2	rs298258	0	157324152	C	A
2	rs298259	0	157324825	T	C
2	rs78721434	0	157326396	A	C
2	rs148871426	0	157327610	G	C
2	rs139811893	0	157328977	C	T
2	rs298264	0	157329129	C	A
2	rs146149119	0	157331153	C	T
2	rs138957500	0	157331359	G	T
2	rs298266	0	157331382	C	T
2	rs10497166	0	157331820	C	T
2	rs148317278	0	157331923	C	G
2	rs17847141	0	157332469	G	C
2	rs77343296	0	157333247	A	C
2	rs10933056	0	157333248	A	G
2	rs74706145	0	157334229	G	A
2	rs1462376	0	157334862	A	T
```
