## Supplementary material for "Characterization of shared and ancestry-specific signals driving complex traits using multi-ancestry fine-mapping": s2_snps.txt

```
rs118095076
rs189069715
rs12622917
rs1876110
rs149304054
rs74896519
rs931826
rs77836022
rs12466140
rs139146332
rs12694329
rs4664764
rs4664765
rs4664766
rs12474725
rs16839131
rs1505726
rs4664767
rs117786757
rs76973964
rs16839136
rs16839138
rs67198634
rs67939284
rs1524900
rs13017578
rs11900404
rs7598697
rs11893849
rs11904146
rs76147679
rs1404495
rs141483150
rs16839147
rs374776001
rs66533350
rs10209181
rs67339025
rs66940057
rs67268555
rs2135266
rs11675352
rs2135267
rs11675396
rs1394975
rs1394976
rs67285082
rs1589831
rs1589830
rs1589829
rs12611450
rs66866220
rs1394978
rs68064361
rs66499646
rs72882572
rs67929524
rs2350793
rs149088351
rs1589827
rs11904596
rs10166457
rs147978978
rs12475221
rs66505812
rs67720219
rs12105683
rs10932558
rs1524906
rs1524905
rs11886299
rs11891263
rs66524133
rs13030468
rs16839161
rs12615725
rs189059317
rs1910939
rs67796213
rs16839163
rs11678020
rs10932569
rs1524904
rs11891913
rs67783421
rs11898463
rs7574154
rs11680006
rs16839176
rs16839177
rs7588358
rs148646572
rs16839183
rs76199745
rs11900538
rs34719135
rs68015086
rs1524909
rs12618763
rs1524910
rs1524911
rs7597202
rs9679637
rs7598604
rs188398581
rs55829128
rs7604327
rs10804235
rs13022442
rs4664180
rs4261676
rs4613222
rs4401171
rs4401172
rs151264299
rs13003412
rs1847811
rs7572748
rs62174680
rs11692159
rs11692298
rs2135262
rs2135263
rs10932581
rs117660882
rs11683478
rs10932582
rs76441773
rs79754909
rs1404496
rs1404497
rs118048567
rs13024030
rs2135268
rs4344887
rs7566543
rs1394980
rs12995746
rs4476303
rs74327666
rs11904360
rs1524913
rs12475261
rs12612030
rs7590040
rs2350801
rs2350800
rs12998617
rs877055
rs2135261
rs13019193
rs1021929
rs17223305
rs16839220
rs1524912
rs12995747
rs10172279
rs67488200
rs2089261
rs2089262
rs11677873
rs13029513
rs1524907
rs67505795
rs6435845
rs6435846
rs139925493
rs66539772
rs67864615
rs1505725
rs956175
rs951525
rs7589961
rs1524908
rs1394974
rs1115585
rs113344829
rs112017655
rs12612143
rs2203723
rs1589828
rs843213
rs843214
rs843215
rs278870
rs278869
rs166771
rs80176624
rs278868
rs278867
rs278866
rs73965578
rs278865
rs72876513
rs371798222
rs10187732
rs13394504
rs2248204
rs843196
rs843197
rs843198
rs843199
rs843200
rs843201
rs843202
rs843203
rs843204
rs149429604
rs77672567
rs80144868
rs58367275
rs7423732
rs141307239
rs78514804
rs62174726
rs28875619
rs13017745
rs13017746
rs12998856
rs145336524
rs2691782
rs2657756
rs6721965
rs2677479
rs2677482
rs2691775
rs2691776
rs2677465
rs12465049
rs12467790
rs2677461
rs10180851
rs10176123
rs11680432
rs278884
rs10191179
rs34004681
rs278883
rs278882
rs6750633
rs6706687
rs10932614
rs172145
rs278881
rs166772
rs278880
rs28817661
rs278879
rs278878
rs278877
rs278876
rs1608737
rs75262879
rs1404494
rs10048702
rs2677464
rs12996416
rs843229
rs843230
rs62174740
rs60505150
rs78947803
rs278871
rs278872
rs72883071
rs278873
rs13415287
rs3914663
rs843216
rs843218
rs843219
rs843220
rs843221
rs843222
rs13430922
rs843223
rs10932616
rs10184213
rs843224
rs843225
rs843226
rs843227
rs28857582
rs117753711
rs843228
rs141294061
rs138815450
rs7593003
rs76097955
rs62174743
rs12474452
rs116975184
rs62174744
rs12477354
rs2677457
rs2691774
rs1852046
rs1404493
rs2691773
rs75113239
rs10165080
rs62176863
rs12618980
rs7563511
rs150396164
rs7594487
rs10171535
rs2691772
rs3892656
rs59579791
rs4076787
rs2677478
rs11900662
rs2677477
rs2691779
rs76627123
rs1400708
rs1400707
rs74764150
rs1400706
rs2677475
rs2691778
rs2691777
rs10432531
rs10497154
rs139002507
rs13414684
rs10432447
rs11674122
rs11677994
rs1524902
rs1524901
rs2691770
rs11679712
rs79242475
rs12991533
rs12465886
rs2691787
rs2691786
rs843211
rs843212
rs10932624
rs10187559
rs116787879
rs707121
rs707122
rs4464226
rs843205
rs843206
rs146684977
rs12694373
rs74847605
rs843208
rs843209
rs77994311
rs1404492
rs10497153
rs79373340
rs13400684
rs12469236
rs188640736
rs16839335
rs10170030
rs6435898
rs34461172
rs7569532
rs10199407
rs10199474
rs10191313
rs34845615
rs10191415
rs864574
rs17303932
rs12622776
rs10206346
rs12694375
rs75296811
rs13033671
rs77048730
rs78073790
rs1400700
rs10187122
rs10172464
rs1404491
rs1400699
rs843238
rs114643391
rs13410903
rs6746862
rs843236
rs10932630
rs884154
rs1917440
rs1517462
rs1517461
rs62176880
rs843233
rs1524903
rs843249
rs57419220
rs843247
rs1400703
rs78526446
rs192422380
rs7566038
rs2677473
rs1400702
rs843245
rs843244
rs7419935
rs843243
rs1400701
rs843241
rs707120
rs7421306
rs2691768
rs12992717
rs2691769
rs57468199
rs1357819
rs8179654
rs1517468
rs12476114
rs12475151
rs13431434
rs13431999
rs6717517
rs6720563
rs7571452
rs17304645
rs6724654
rs73012489
rs17304799
rs1517463
rs11692209
rs73965615
rs4407211
rs10174401
rs3929563
rs73965617
rs1568182
rs1517465
rs2048932
rs908628
rs1283776
rs1283777
rs2139036
rs1568181
rs147227670
rs62176889
rs1533563
rs13020518
rs1283780
rs58754048
rs7583104
rs1018320
rs141061952
rs79578439
rs1401060
rs11694901
rs58579308
rs11682536
rs7585578
rs2945043
rs1033256
rs1033254
rs9677637
rs80257936
rs16839401
rs16839402
rs141712143
rs13021415
rs1283773
rs1283772
rs17226595
rs17305247
rs2882511
rs1283770
rs1518283
rs2037284
rs1283755
rs1305010
rs1283757
rs1283758
rs149962479
rs62176905
rs12466169
rs1914652
rs11690944
rs7594648
rs2176530
rs2677471
rs34141433
rs2677469
rs2677468
rs2945430
rs7570493
rs1283769
rs7582915
rs1018319
rs35413435
rs1298520
rs1283767
rs62176907
rs62176908
rs1283766
rs13005410
rs16839470
rs1283763
rs6733762
rs1283762
rs1283761
rs1283760
rs11901342
rs2945045
rs77079095
rs62176909
rs11901099
rs1283783
rs7560865
rs7570227
rs1318714
rs74668276
rs62176910
rs78606839
rs77580447
rs187182729
rs78493361
rs7599506
rs1914648
rs78723809
rs1517467
rs1400705
rs1400704
rs1517466
rs73965656
rs80095231
rs1283752
rs1283753
rs1283754
rs7578151
rs77118485
rs7579510
rs4664773
rs6758368
rs1914654
rs10209405
rs13396014
rs2882512
rs35349447
rs13021639
rs6744867
rs13029209
rs142122257
rs7572043
rs35562965
rs5009572
rs12373770
rs1316762
rs2350817
rs4664774
rs35686025
rs6733665
rs79154491
rs62174777
rs67974610
rs10200621
rs2139035
rs76279373
rs1980211
rs6758770
rs10206605
rs10209085
rs6714808
rs13388862
rs13389079
rs6719208
rs17306631
rs74450362
rs17306659
rs138318342
rs17234447
rs17234489
rs35503419
rs139128732
rs12987630
rs10188966
rs12988216
rs17234531
rs12993572
rs34372881
rs1543174
rs150193433
rs2056242
rs17306988
rs17307002
rs13016588
rs12477257
rs72887143
rs78109091
rs60951441
rs58661110
rs77468012
rs73018316
rs184478493
rs75879009
rs6720515
rs75024191
rs72887152
rs13035923
rs13010963
rs78378481
rs115086789
rs35928914
rs80352203
rs77454455
rs35899277
rs76083563
rs112117985
rs2139034
rs66786568
rs34215692
rs77577687
rs67938911
rs117953945
rs113438879
rs59034205
rs58889501
rs76743368
rs78443339
rs80330322
rs34769699
rs76371355
rs116062009
rs72899095
rs117640659
rs78129008
rs79970427
rs79283492
rs148551298
rs11895298
rs35369752
rs34640282
rs57455587
rs34874018
rs79334127
rs7600863
rs76206458
rs142058842
rs139704076
rs145231120
rs142839853
rs34110265
rs114085264
rs2882513
rs12990767
rs75953904
rs1004791
rs11903473
rs16839578
rs34497926
rs72899101
rs114058971
rs80301561
rs72901003
rs35429642
rs12475944
rs17234869
rs17307226
rs17234995
rs16839583
rs72901006
rs140574732
rs17307337
rs13389012
rs78193335
rs78006445
rs1914650
rs1914651
rs17235247
rs16839593
rs67198445
rs78542747
rs2350818
rs4536607
rs72901014
rs72901017
rs16839597
rs16839598
rs17307685
rs11894831
rs6721013
rs10192440
rs34477960
rs72901029
rs16839602
rs35052533
rs35248584
rs34417793
rs10184745
rs72901038
rs13005649
rs13005153
rs2351143
rs34367994
rs56301491
rs55988821
rs34993203
rs1518278
rs1316293
rs149469106
rs74794141
rs78002151
rs147112518
rs35086782
rs7608383
rs78462040
rs1589152
rs118175342
rs1356847
rs1520342
rs1520343
rs1402074
rs1607363
rs1607361
rs1589150
rs1589151
rs10191037
rs1829342
rs1607362
rs6743834
rs2203777
rs10932732
rs6742180
rs11891899
rs1518284
rs74804354
rs12621980
rs10206573
rs7422581
rs1850978
rs13033779
rs12694424
rs13425489
rs34110901
rs1829525
rs12464967
rs1850979
rs1850980
rs186845787
rs138407729
rs1850981
rs13411813
rs13400437
rs13412160
rs7597509
rs4366855
rs368810685
rs10190879
rs79454388
rs16839638
rs1976816
rs12473428
rs140400655
rs16839640
rs9288534
rs115793576
rs10192474
rs9288535
rs553225742
rs10497150
rs6435990
rs6435992
rs10185088
rs117740407
rs6435993
rs10932739
rs184979014
rs12619668
rs7573309
rs10210212
rs13422010
rs7583113
rs884799
rs55639451
rs6738903
rs1540803
rs62174791
rs11885215
rs12995490
rs1402070
rs12613320
rs1534752
rs7586890
rs35544429
rs10190385
rs78197237
rs79962582
rs77034941
rs10804267
rs11897511
rs13415327
rs13387832
rs12471133
rs144848310
rs11887446
rs150930931
rs12618585
rs1540804
rs16839701
rs13020355
rs12622351
rs12622374
rs12622403
rs74373431
rs13393746
rs13382244
rs62174792
rs7420912
rs2351144
rs35915131
rs11900438
rs11900638
rs34528777
rs35512426
rs10173843
rs148102884
rs10200441
rs7564233
rs13018514
rs9753171
rs4664778
rs118098675
rs1527756
rs1520339
rs17236969
rs7594921
rs10202061
rs10193997
rs13420750
rs10198409
rs7597534
rs146586557
rs12694437
rs1402071
rs10166901
rs10164463
rs116466434
rs3843321
rs12694438
rs16839720
rs7557832
rs146022520
rs13383584
rs16839725
rs16839730
rs7573784
rs17309678
rs151142270
rs1527757
rs16839731
rs2056737
rs16839739
rs10804269
rs10932785
rs79961842
rs4664781
rs11691907
rs4664186
rs67822367
rs11681437
rs117846800
rs2882599
rs146119227
rs1540808
rs4664187
rs181177421
rs10189214
rs12619900
rs11678605
rs10932790
rs6710677
rs6747331
rs10203875
rs16839799
rs1527755
rs76094981
rs7603523
rs57884968
rs1402073
rs2049093
rs12612835
rs2141236
rs77477120
rs7564439
rs13009377
rs10173364
rs77935796
rs4664784
rs1829528
rs7573210
rs1356846
rs7580002
rs11902496
rs11682209
rs13393559
rs12615569
rs35530452
rs12615641
rs74514780
rs10198113
rs12621231
rs6436064
rs12621549
rs147371825
rs78190043
rs9752942
rs13409849
rs7607119
rs138031085
rs13014486
rs1540806
rs10201971
rs117321465
rs769353
rs16839831
rs1527753
rs10932797
rs11689399
rs13421080
rs28689194
rs143612973
rs13382525
rs10192140
rs1609201
rs2056735
rs13009539
rs66996400
rs17238525
rs35487612
rs11689175
rs372038103
rs7569706
rs941370
rs7585222
rs951212
rs951211
rs13031378
rs11685195
rs539049317
rs13008952
rs6436095
rs6436096
rs6717836
rs12694460
rs10497149
rs2351286
rs75312181
rs1554798
rs12617101
rs1881046
rs4664787
rs950402
rs950401
rs2103263
rs16839870
rs76080178
rs1527754
rs2351287
rs2141235
rs13017997
rs35377330
rs35079494
rs4441417
rs2882617
rs2351288
rs4664189
rs4664190
rs62177202
rs1918534
rs1918535
rs13029523
rs4664191
rs4664192
rs1405872
rs13032386
rs13005401
rs74188810
rs6436108
rs13027978
rs13026547
rs6436115
rs6436116
rs35052481
rs78363343
rs13023954
rs9646858
rs73012556
rs10171648
rs7570886
rs12470684
rs11680065
rs13403158
rs2351289
rs16839896
rs1527758
rs4664194
rs77763371
rs1527759
rs12694473
rs2351290
rs56147882
rs16839898
rs1949991
rs941369
rs6741162
rs4664789
rs4664790
rs60427009
rs4664791
rs139169074
rs1852585
rs58743044
rs1405868
rs1405869
rs36026208
rs59275840
rs116854091
rs4583411
rs4553770
rs4547486
rs11688827
rs56200328
rs11892781
rs13034800
rs4133300
rs4664792
rs4664195
rs6748811
rs11678219
rs11695569
rs7371289
rs7565395
rs1114069
rs1110075
rs7577563
rs7570959
rs7572191
rs73968127
rs1918172
rs140889942
rs7595494
rs74754767
rs78822876
rs1918171
rs6759200
rs6759470
rs1949942
rs6733237
rs79213901
rs143161943
rs4404224
rs1918174
rs1918173
rs2882618
rs2351291
rs2351292
rs1534261
rs1534260
rs77399176
rs4664196
rs4335902
rs2177952
rs1589977
rs59828373
rs55859707
rs74847055
rs74751253
rs72906017
rs56661931
rs72906020
rs72906021
rs72906023
rs13403601
rs13388064
rs34169875
rs60782513
rs183266583
rs13416071
rs7560427
rs149721260
rs4312436
rs147873370
rs72906029
rs72906032
rs4664796
rs79404753
rs6749023
rs6739115
rs6742745
rs4436912
rs4588137
rs2177951
rs4274554
rs62177246
rs13411448
rs4664797
rs146401276
rs1830185
rs7426124
rs7607727
rs2351294
rs2351295
rs111828753
rs147647658
rs12474450
rs12475424
rs35773110
rs34119626
rs62177249
rs35396779
rs35840910
rs12476776
rs1358227
rs1534259
rs1918170
rs35650523
rs7559557
rs34557204
rs35346629
rs6705303
rs6747998
rs6718871
rs34859817
rs79595820
rs35615431
rs62179177
rs62179178
rs13034611
rs13034667
rs62179179
rs6717972
rs76674186
rs62176060
rs16839935
rs7578557
rs140548326
rs16839941
rs2204584
rs2204583
rs2204582
rs7583077
rs16839950
rs10497176
rs4664798
rs74443353
rs79588822
rs76890930
rs16839959
rs10497175
rs16839962
rs74909220
rs13031766
rs12694513
rs10497174
rs13032427
rs13008552
rs186152135
rs67027616
rs17185498
rs16839972
rs6730147
rs73014434
rs6748197
rs13400226
rs13403399
rs67150475
rs117261640
rs2069270
rs72900284
rs7604052
rs80133587
rs12471552
rs10177924
rs10932860
rs77524954
rs12991004
rs4664799
rs35357369
rs112001448
rs141018225
rs67535212
rs72902105
rs61041917
rs13010758
rs6723988
rs12987152
rs76533448
rs12988026
rs1401809
rs76183534
rs72902115
rs1113060
rs1113061
rs74750407
rs9646870
rs11885399
rs11692441
rs11691262
rs78817019
rs1519797
rs145937617
rs75543880
rs72902122
rs55786392
rs11904501
rs1401807
rs78600430
rs58229050
rs10497173
rs74353663
rs13032833
rs7566297
rs12999273
rs117475310
rs118156485
rs78518717
rs6740994
rs78713477
rs75469836
rs76117428
rs150102943
rs72902129
rs72902130
rs13028407
rs6736241
rs1607622
rs2203900
rs61282147
rs2203901
rs78646618
rs72902141
rs1519805
rs16840021
rs16840025
rs1519806
rs1112058
rs13011491
rs10167703
rs16840040
rs6741576
rs183613936
rs12694551
rs16840042
rs13416094
rs17186802
rs79265706
rs1519802
rs76844415
rs11896224
rs7609308
rs16840048
rs74972571
rs16840049
rs1356744
rs11884755
rs3915887
rs61597598
rs4089877
rs113707721
rs7424579
rs112465982
rs55793658
rs373250802
rs12694557
rs75467132
rs142729784
rs74471005
rs55736270
rs1519796
rs79155147
rs78900218
rs13013580
rs11682846
rs1519793
rs13423104
rs13030614
rs10173405
rs4664800
rs1918169
rs12471739
rs10189160
rs72902175
rs55831861
rs73014489
rs72902177
rs17187312
rs13429479
rs13416487
rs79109644
rs75242710
rs12993426
rs76889564
rs1356746
rs10164555
rs1818991
rs142809799
rs13028502
rs77481559
rs11678568
rs373423006
rs1356745
rs56976298
rs6743007
rs2351533
rs4016227
rs13401847
rs13399205
rs13386670
rs13405462
rs6706906
rs11893551
rs13002285
rs2049580
rs2049581
rs2049582
rs12997268
rs12622398
rs117415508
rs12613622
rs13008730
rs10207597
rs10183453
rs2037341
rs186004170
rs9288568
rs10932909
rs13030390
rs10497168
rs7605702
rs13011598
rs10497167
rs4637055
rs80074610
rs16840110
rs79492467
rs1519803
rs76516353
rs5002557
rs4538155
rs8179773
rs78071793
rs1519804
rs4664801
rs77308378
rs149159473
rs4369814
rs72904207
rs72904209
rs13021902
rs74895255
rs6761710
rs66797960
rs10167263
rs4569427
rs11883686
rs10932915
rs34292254
rs77860725
rs10167522
rs75540673
rs72904220
rs75094215
rs7567451
rs145636338
rs1949527
rs1356743
rs75352477
rs75538066
rs11695013
rs72904292
rs60945660
rs80259613
rs1519800
rs59662706
rs67045635
rs12990968
rs1519799
rs12470397
rs193085933
rs140812695
rs79351248
rs12616533
rs12474509
rs1914990
rs10932922
rs77293347
rs13002639
rs2351534
rs11679310
rs4664203
rs13013396
rs1358522
rs13019964
rs939240
rs11674307
rs59345416
rs1115382
rs72906130
rs78068779
rs4664803
rs118102453
rs79056814
rs12475462
rs11561627
rs1226429
rs145441258
rs1226428
rs1226427
rs1226426
rs1581294
rs72907878
rs1226399
rs1226401
rs79332184
rs80251240
rs2697351
rs12992954
rs10932932
rs1226409
rs1226408
rs67964862
rs74267541
rs1226407
rs58856647
rs1226406
rs1226405
rs1226403
rs57601252
rs835301
rs16840127
rs835300
rs835299
rs835298
rs835297
rs11884642
rs1226424
rs1226423
rs1226422
rs1234876
rs1226421
rs1226420
rs1226419
rs1226418
rs1226417
rs1226416
rs4664804
rs10198345
rs72909972
rs72909974
rs151240941
rs1226414
rs1527455
rs1528458
rs1226413
rs57696128
rs61559293
rs1226412
rs138327755
rs1226411
rs57196886
rs66814151
rs2695439
rs2697368
rs835302
rs79736848
rs835303
rs80196930
rs835304
rs835305
rs79926791
rs17248221
rs16840135
rs67831810
rs835307
rs1226431
rs1919159
rs76033285
rs835295
rs6725811
rs59491086
rs707124
rs148514184
rs1431965
rs1431966
rs68002373
rs1226575
rs2436075
rs707125
rs707126
rs67812991
rs1030599
rs7589499
rs1226574
rs967287
rs11903494
rs6436289
rs7566609
rs6436290
rs138786400
rs563370049
rs6750560
rs117439664
rs11894325
rs34057590
rs77969367
rs72899348
rs56978824
rs1226578
rs835473
rs16840194
rs191834058
rs1226398
rs144094794
rs78574400
rs181660886
rs115561358
rs72899369
rs77762282
rs1226580
rs16840214
rs10193954
rs16840216
rs567840413
rs707127
rs1528454
rs707128
rs1528455
rs10195293
rs75584047
rs68055022
rs117258824
rs77183941
rs72899380
rs139757224
rs56355754
rs1150143
rs1150144
rs1150145
rs1150146
rs10169931
rs76571737
rs1150147
rs12803
rs834834
rs834835
rs3769340
rs707129
rs13428968
rs72899395
rs707130
rs834837
rs79154054
rs74712099
rs834829
rs78953940
rs834830
rs834831
rs834832
rs75130201
rs834833
rs13028997
rs834828
rs146862844
rs7602511
rs12328742
rs707132
rs707133
rs707134
rs10207740
rs16840312
rs10166471
rs73965918
rs11676485
rs6436341
rs298225
rs6436345
rs6436353
rs140731843
rs6436358
rs298247
rs1405735
rs6729707
rs298246
rs719043
rs6755439
rs116928957
rs298244
rs298243
rs298242
rs117993009
rs298326
rs6743735
rs298327
rs117535004
rs6436366
rs298328
rs298329
rs13015925
rs138895032
rs2679207
rs7586094
rs2615503
rs2615504
rs11691923
rs2695447
rs2615505
rs147149091
rs2615506
rs169875
rs117581361
rs298313
rs6436373
rs298315
rs6757605
rs578362
rs691835
rs298317
rs298318
rs13004420
rs116205081
rs74534834
rs298319
rs298323
rs298325
rs507282
rs642175
rs9989757
rs150010414
rs72899420
rs79191110
rs139332946
rs1026634
rs692138
rs582397
rs144667625
rs298331
rs10933009
rs298332
rs298220
rs298221
rs10933012
rs298222
rs298223
rs9646877
rs516547
rs1711314
rs1711315
rs177088
rs298299
rs298298
rs185291713
rs298297
rs4664815
rs298296
rs6747945
rs180915986
rs6718963
rs298294
rs298292
rs298291
rs298289
rs298288
rs377535447
rs4664816
rs6721605
rs13382767
rs298310
rs298309
rs298308
rs298307
rs2679206
rs149099036
rs143189331
rs3739110
rs72893369
rs298305
rs298304
rs2615502
rs2679202
rs57322146
rs1037961
rs298302
rs298301
rs72893377
rs4664818
rs2126459
rs2126460
rs12104533
rs298232
rs298233
rs2169504
rs298234
rs80195918
rs4664206
rs12694631
rs141172194
rs548516
rs4635480
rs298251
rs77975759
rs4664207
rs298253
rs298258
rs298259
rs78721434
rs148871426
rs139811893
rs298264
rs146149119
rs138957500
rs298266
rs10497166
rs148317278
rs17847141
rs77343296
rs10933056
rs74706145
rs1462376
```
