## Supplementary material for "Characterization of shared and ancestry-specific signals driving complex traits using multi-ancestry fine-mapping": susiex_nc3.cs80.cs

```
CS_ID	SNP	BP	REF_ALLELE	ALT_ALLELE	REF_FRQ	BETA	SE	-LOG10P	CS_PIP	OVRL_PIP
1	rs2882617	156846648	G,G	A,A	0.664016,0.60119	-0.0231391,-0.00972705	0.00418592,0.00873	7.48918,0.576444	0.0498293	0.0498293
1	rs2351288	156846952	C,C	T,T	0.664016,0.60119	-0.0231391,-0.00972705	0.00418592,0.00873	7.48918,0.576444	0.0498293	0.0498293
1	rs4441417	156845880	T,T	C,C	0.664016,0.60119	-0.0231391,-0.00967812	0.00418592,0.00873	7.48918,0.572513	0.0495349	0.0495349
1	rs4664189	156848593	G,G	A,A	0.664016,0.60119	-0.023091,-0.00982977	0.00418592,0.00873	7.46076,0.584733	0.0474262	0.0474262
1	rs13017997	156844760	A,A	T,T	0.664016,0.602183	-0.023091,-0.00973114	0.00418592,0.00873368	7.46076,0.576444	0.0467887	0.0467887
1	rs1918534	156850295	G,G	A,A	0.664016,0.60119	-0.0230472,-0.0100792	0.00418592,0.00873	7.43497,0.605063	0.0462423	0.0462423
1	rs62177202	156849590	G,G	A,A	0.664016,0.60119	-0.0230472,-0.00997649	0.00418592,0.00873	7.43497,0.596658	0.0456529	0.0456529
1	rs13005401	156853180	C,C	G,G	0.664016,0.602183	-0.0229991,-0.0104305	0.00418592,0.00873368	7.40665,0.63383	0.0454721	0.0454721
1	rs1881046	156835793	T,T	G,G	0.66501,0.60119	-0.0230862,-0.00961714	0.00418899,0.00873	7.44796,0.567628	0.0452821	0.0452821
1	rs4664190	156848869	C,C	G,G	0.664016,0.60119	-0.0230472,-0.00987868	0.00418592,0.00873	7.43497,0.588698	0.0451037	0.0451037
1	rs1918535	156850513	A,A	C,C	0.664016,0.60119	-0.0229991,-0.0100792	0.00418592,0.00873	7.40665,0.605063	0.0434741	0.0434741
1	rs13032386	156853168	C,C	A,A	0.664016,0.602183	-0.0229553,-0.0103817	0.00418592,0.00873368	7.38095,0.629745	0.0427243	0.0427243
1	rs13029523	156851655	C,C	T,T	0.663022,0.60119	-0.0229386,-0.0101769	0.00418287,0.00873	7.38095,0.613111	0.0418563	0.0418563
1	rs1527754	156842199	C,C	T,T	0.664016,0.602183	-0.0229991,-0.00958429	0.00418592,0.00873368	7.40665,0.564683	0.0408541	0.0408541
1	rs4664191	156852749	C,C	T,T	0.664016,0.60119	-0.0229072,-0.0103284	0.00418592,0.00873	7.35273,0.625671	0.0398973	0.0398973
1	rs35377330	156845006	T,T	A,A	0.66501,0.600198	-0.0228567,-0.00971637	0.00418899,0.00872637	7.31342,0.575911	0.0358704	0.0358704
1	rs2103263	156837934	C,C	T,T	0.66501,0.60119	-0.0229044,-0.00952582	0.00418899,0.00873	7.34124,0.560347	0.0354938	0.0354938
1	rs13026547	156856257	A,A	G,G	0.664016,0.60119	-0.0227715,-0.0107366	0.00418592,0.00873	7.27348,0.660045	0.0354122	0.0354122
1	rs35052481	156857411	A,A	G,G	0.664016,0.60119	-0.0227715,-0.0104861	0.00418592,0.00873	7.27348,0.638854	0.0342624	0.0342624
```
