## Supplementary material for "Characterization of shared and ancestry-specific signals driving complex traits using multi-ancestry fine-mapping": susiex_nc3.cs80.snp

```
BP	SNP	PIP(CS1)	LogBF(CS1,Pop1)	LogBF(CS1,Pop2)
156335804	rs118095076	5.66417e-08	-1.19451e-10	-0.870905
156335948	rs189069715	4.46941e-08	-1.19451e-10	-1.10781
156336405	rs146070686	2.47313e-08	-1.69958	-1.51943e-10
156336546	rs12622917	1.48972e-08	-1.52362	-0.682859
156338188	rs79056139	4.89056e-07	1.28483	-1.51943e-10
156338251	rs1876110	2.37559e-08	-1.71235	-0.0274679
156338255	rs149304054	7.09359e-08	-1.19451e-10	-0.645873
156338422	rs74896519	4.46402e-08	-1.19451e-10	-1.10902
156338481	rs931826	8.50863e-09	-1.70417	-1.0624
156338867	rs75516823	2.42518e-08	-1.71916	-1.51943e-10
156338908	rs77836022	5.12138e-08	-1.19451e-10	-0.971642
156339901	rs116709940	2.41179e-08	-1.72469	-1.51943e-10
156340344	rs145051677	2.55293e-08	-1.66782	-1.51943e-10
156340931	rs72880802	2.47039e-08	-1.70069	-1.51943e-10
156341249	rs12466140	2.40975e-08	-1.70638	-0.0191635
156341633	rs1566990	2.5555e-07	0.635767	-1.51943e-10
156342224	rs114475629	3.32006e-08	-1.40508	-1.51943e-10
156342335	rs139146332	8.1233e-08	-1.19451e-10	-0.510328
156343481	rs12694329	8.54524e-09	-1.70575	-1.05652
156344073	rs4664764	1.42794e-08	-1.57092	-0.677911
156344299	rs4664765	1.57482e-08	-1.48852	-0.662396
156344300	rs4664766	1.59843e-08	-1.46811	-0.667932
156345758	rs17222220	2.57362e-08	-1.65975	-1.51943e-10
156345907	rs75846510	6.53354e-07	1.57447	-1.51943e-10
156346494	rs12474725	1.24836e-08	-1.39105	-0.992189
156346781	rs16839131	1.40067e-08	-1.58034	-0.687779
156346925	rs1505726	2.43189e-08	-1.7018	-0.0145984
156348737	rs4664767	2.43539e-08	-1.69932	-0.0156318
156348905	rs115205962	2.41989e-08	-1.72134	-1.51943e-10
156349344	rs117786757	4.51446e-08	-1.19451e-10	-1.09778
156350001	rs76973964	4.57037e-08	-1.19451e-10	-1.08547
156351149	rs16839136	1.36096e-08	-1.5661	-0.730774
156351193	rs16839138	1.37434e-08	-1.5661	-0.720989
156351359	rs67198634	1.38087e-08	-1.58034	-0.702016
156351362	rs67939284	1.37453e-08	-1.58494	-0.702016
156351432	rs1524900	8.86639e-09	-1.70339	-1.02199
156352771	rs13017578	1.42711e-08	-1.44671	-0.802704
156353020	rs72882541	2.46686e-08	-1.70212	-1.51943e-10
156353683	rs72882543	2.63388e-08	-1.63661	-1.51943e-10
156353737	rs115656313	2.54561e-08	-1.6707	-1.51943e-10
156355281	rs11900404	1.53437e-08	-1.55069	-0.626251
156355361	rs7598697	1.06926e-08	-1.65736	-0.880732
156355422	rs11893849	1.44928e-08	-1.59687	-0.637136
156355529	rs11904146	1.45482e-08	-1.5879	-0.642277
156356070	rs76147679	9.48521e-09	-1.64645	-1.01147
156356200	rs1404495	1.41846e-08	-1.59242	-0.66307
156356365	rs72882547	2.7032e-08	-1.61063	-1.51943e-10
156356590	rs141483150	9.57994e-08	-1.19451e-10	-0.345393
156356764	rs62174678	2.42352e-08	-1.71984	-1.51943e-10
156356765	rs16839147	1.45023e-08	-1.59687	-0.636479
156357932	rs374776001	6.48273e-08	-1.19451e-10	-0.735923
156358157	rs66533350	1.42832e-08	-1.59609	-0.652477
156358237	rs10209181	1.19316e-08	-1.53027	-0.898192
156358938	rs35430310	8.66706e-08	-0.445535	-1.51943e-10
156358989	rs67339025	1.43556e-08	-1.60123	-0.642277
156359043	rs66940057	1.42941e-08	-1.60553	-0.642277
156359054	rs67268555	1.42941e-08	-1.60553	-0.642277
156359206	rs2135266	8.56506e-09	-1.70633	-1.05363
156359231	rs11675352	1.42824e-08	-1.60123	-0.647391
156359297	rs2135267	1.04935e-08	-1.68783	-0.869067
156359304	rs11675396	1.41382e-08	-1.60123	-0.657536
156359505	rs1394975	1.41382e-08	-1.60123	-0.657536
156359533	rs1394976	1.47931e-08	-1.5661	-0.647391
156360048	rs67285082	1.38714e-08	-1.60975	-0.668072
156360149	rs1589831	1.399e-08	-1.60123	-0.668072
156360286	rs1589830	1.399e-08	-1.60123	-0.668072
156360483	rs1589829	1.399e-08	-1.60123	-0.668072
156360692	rs12611450	1.399e-08	-1.60123	-0.668072
156360924	rs66866220	1.39206e-08	-1.60123	-0.673046
156361255	rs77850788	8.29202e-08	-0.489771	-1.51943e-10
156361556	rs1394978	1.46438e-08	-1.5661	-0.657536
156361777	rs75813648	2.79187e-07	0.72423	-1.51943e-10
156362118	rs68064361	1.39301e-08	-1.60553	-0.668072
156362182	rs66499646	1.399e-08	-1.60123	-0.668072
156362283	rs72882572	1.13034e-08	-1.52418	-0.958362
156362416	rs67929524	1.39301e-08	-1.60553	-0.668072
156362525	rs12104565	2.7032e-08	-1.61063	-1.51943e-10
156362684	rs2350793	1.39301e-08	-1.60553	-0.668072
156363291	rs149088351	4.7749e-08	-1.19451e-10	-1.04169
156363756	rs1589827	1.39999e-08	-1.60553	-0.66307
156363785	rs11904596	1.39999e-08	-1.60553	-0.66307
156363794	rs10166457	1.10753e-08	-1.69822	-0.80472
156363829	rs147978978	4.44431e-08	-1.19451e-10	-1.11344
156364056	rs12475221	1.07253e-08	-1.6834	-0.851642
156364434	rs66505812	1.40471e-08	-1.60217	-0.66307
156364452	rs67720219	1.39999e-08	-1.60553	-0.66307
156364766	rs12105683	1.39999e-08	-1.60553	-0.66307
156364888	rs77001359	2.45605e-08	-1.70651	-1.51943e-10
156364948	rs10932558	1.40602e-08	-1.60123	-0.66307
156365148	rs74880405	2.86358e-08	-1.55299	-1.51943e-10
156365221	rs1524906	1.40867e-08	-1.60553	-0.656893
156365447	rs1524905	1.40184e-08	-1.60975	-0.657536
156365796	rs11886299	1.36895e-08	-1.63349	-0.657536
156365939	rs11891263	1.37412e-08	-1.62972	-0.657536
156366363	rs79688633	2.4563e-07	0.596177	-1.51943e-10
156367337	rs66524133	1.38109e-08	-1.62972	-0.652477
156367484	rs13030468	2.67404e-08	-1.70333	0.0818575
156367687	rs16839161	9.44496e-09	-1.63774	-1.02443
156367696	rs72882586	3.41767e-08	-1.37611	-1.51943e-10
156368363	rs12615725	1.08994e-08	-1.68565	-0.833295
156368804	rs189059317	6.03853e-08	-1.19451e-10	-0.806905
156368887	rs1910939	1.43978e-08	-1.5983	-0.642277
156370028	rs67796213	1.38003e-08	-1.63048	-0.652477
156370200	rs115029531	2.50237e-08	-1.68783	-1.51943e-10
156370251	rs13033793	1.15881e-06	2.1475	-1.51943e-10
156371865	rs16839163	1.38781e-08	-1.62994	-0.647391
156372441	rs11678020	1.39524e-08	-1.62972	-0.642277
156372739	rs10932569	1.39524e-08	-1.62972	-0.642277
156373504	rs72882601	2.74231e-08	-1.59626	-1.51943e-10
156373630	rs77385216	2.70631e-08	-1.60948	-1.51943e-10
156373792	rs1524904	1.39524e-08	-1.62972	-0.642277
156374550	rs11891913	1.4097e-08	-1.62524	-0.636453
156375030	rs67783421	1.40062e-08	-1.62587	-0.642277
156376002	rs11898463	1.45676e-08	-1.6026	-0.626251
156376531	rs35629713	1.0339e-07	-0.269144	-1.51943e-10
156376853	rs7574154	2.67266e-08	-1.69611	0.0741224
156377080	rs11680006	3.57577e-08	-1.2496	-0.0812882
156377263	rs16839176	1.46184e-08	-1.59392	-0.631449
156377271	rs16839177	1.45546e-08	-1.5983	-0.631449
156377319	rs7588358	2.51567e-08	-1.72343	0.0409013
156377830	rs148646572	6.58081e-08	-1.19451e-10	-0.720907
156378286	rs16839183	1.43018e-08	-1.58946	-0.657804
156378582	rs114267061	3.61762e-08	-1.31925	-1.51943e-10
156379018	rs72884173	2.85981e-08	-1.55431	-1.51943e-10
156379164	rs76199745	4.52308e-08	-1.19451e-10	-1.09587
156379670	rs11900538	1.35794e-08	-1.62587	-0.673221
156380662	rs34719135	1.41337e-08	-1.62195	-0.637136
156380695	rs68015086	1.40612e-08	-1.62195	-0.642277
156381959	rs1524909	1.33908e-08	-1.42955	-0.883536
156382106	rs12618763	1.46994e-08	-1.59392	-0.625926
156383100	rs79023872	3.72959e-08	-1.28877	-1.51943e-10
156383402	rs1524910	9.22472e-09	-1.57642	-1.10935
156383549	rs1524911	9.03246e-09	-1.59878	-1.10804
156383907	rs72884182	2.72895e-08	-1.60115	-1.51943e-10
156384028	rs7597202	9.23061e-09	-1.57642	-1.10871
156384294	rs35659287	6.38349e-08	-0.751351	-1.51943e-10
156385289	rs9679637	1.27172e-08	-1.51355	-0.851145
156385420	rs7598604	1.02396e-08	-1.54314	-1.03825
156385425	rs188398581	6.07012e-08	-1.19451e-10	-0.801686
156385429	rs55829128	1.51509e-08	-1.58494	-0.604653
156385714	rs7604327	9.29576e-09	-1.57003	-1.10806
156386131	rs77150737	1.41532e-06	2.34746	-1.51943e-10
156386436	rs10804235	1.05798e-08	-1.69783	-0.850872
156386609	rs13022442	3.55325e-08	-1.21407	-0.123138
156387488	rs4664180	9.13866e-09	-1.58928	-1.10585
156387630	rs4261676	3.60672e-08	-1.2083	-0.113969
156387678	rs4613222	9.30247e-09	-1.57003	-1.10734
156387833	rs4401171	9.13512e-09	-1.58818	-1.10734
156387920	rs4401172	3.60706e-08	-1.20337	-0.1188
156388093	rs151264299	2.06768e-07	-1.19451e-10	0.423949
156388130	rs13003412	9.30926e-09	-1.57003	-1.10661
156388900	rs1847811	9.30926e-09	-1.57003	-1.10661
156389501	rs7572748	9.15338e-09	-1.58928	-1.10424
156389719	rs62174680	1.38939e-08	-1.42126	-0.854943
156389894	rs62174681	2.41245e-08	-1.72442	-1.51943e-10
156390027	rs10179185	2.41196e-08	-1.72462	-1.51943e-10
156390156	rs11692159	9.05121e-09	-1.60136	-1.10339
156390443	rs11692298	9.32369e-09	-1.57003	-1.10506
156390647	rs2135262	9.32369e-09	-1.57003	-1.10506
156390890	rs2135263	9.15338e-09	-1.58928	-1.10424
156391073	rs74987571	2.55137e-07	0.634151	-1.51943e-10
156391265	rs10932581	8.50761e-09	-1.7093	-1.05739
156391383	rs117660882	4.84019e-08	-1.19451e-10	-1.02811
156391533	rs11683478	1.49818e-08	-1.59029	-0.610524
156391744	rs10932582	9.38469e-09	-1.56351	-1.10506
156392486	rs72885804	2.72239e-08	-1.60355	-1.51943e-10
156392616	rs76441773	1.1311e-08	-1.70463	-0.777245
156392780	rs79754909	1.12372e-08	-1.71122	-0.777199
156393001	rs1404496	1.07932e-08	-1.68995	-0.838785
156393034	rs1404497	8.71655e-09	-1.71331	-1.02912
156393595	rs118048567	1.51812e-07	-1.19451e-10	0.114993
156393689	rs13024030	3.61329e-08	-1.17649	-0.143957
156394802	rs2135268	1.04277e-08	-1.45894	-1.10424
156395180	rs72885807	2.69695e-08	-1.61294	-1.51943e-10
156395727	rs4344887	3.61433e-08	-1.16721	-0.152951
156396040	rs7566543	1.03525e-08	-1.46733	-1.10309
156396750	rs1394980	8.81811e-09	-1.70932	-1.02152
156396863	rs12995746	3.66246e-08	-1.15398	-0.152951
156397457	rs4476303	1.01846e-08	-1.48517	-1.1016
156397806	rs74327666	5.93765e-08	0.198808	-1.02256
156398011	rs11904360	1.04457e-08	-1.45894	-1.10251
156398863	rs1524913	1.05448e-08	-1.45042	-1.1016
156399051	rs12475261	1.21068e-08	-1.50804	-0.905847
156399104	rs12612030	1.0547e-08	-1.45042	-1.10139
156399233	rs7590040	3.61283e-08	-1.15398	-0.166595
156399381	rs2350801	1.08403e-08	-1.69201	-0.832364
156399402	rs2350800	1.04651e-08	-1.45894	-1.10066
156399592	rs17289103	4.2097e-07	1.13491	-1.51943e-10
156400095	rs12998617	1.03731e-08	-1.46885	-1.09959
156401129	rs877055	1.77208e-08	-1.22855	-0.80436
156401338	rs2135261	1.39543e-08	-1.67192	-0.599945
156401824	rs13019193	1.06579e-08	-1.44176	-1.09959
156402518	rs1021929	1.42284e-08	-1.66908	-0.583334
156403155	rs17223305	6.27417e-08	0.261967	-1.03059
156403390	rs80073382	7.70389e-07	1.73925	-1.51943e-10
156403655	rs16839216	3.10493e-08	-1.47207	-1.51943e-10
156403868	rs16839220	1.26509e-08	-1.50188	-0.868046
156404460	rs1524912	1.07027e-08	-1.44176	-1.09539
156404738	rs12995747	3.6255e-08	-1.10877	-0.208307
156404781	rs16839226	2.62853e-08	-1.63864	-1.51943e-10
156405071	rs78799748	2.76517e-08	-1.58796	-1.51943e-10
156405621	rs147293090	6.14115e-08	-0.790053	-1.51943e-10
156405731	rs10172279	1.13777e-08	-1.58422	-0.891778
156405881	rs67488200	1.45928e-08	-1.66011	-0.567013
156406229	rs2089261	1.0737e-08	-1.44176	-1.0922
156406493	rs2089262	1.0737e-08	-1.44176	-1.0922
156406509	rs116589498	2.59719e-08	-1.65064	-1.51943e-10
156406979	rs143429871	2.44796e-08	-1.70981	-1.51943e-10
156406982	rs11677873	1.07767e-08	-1.44176	-1.0885
156407275	rs13029513	3.52944e-08	-1.11615	-0.22777
156407284	rs72893643	2.72895e-08	-1.60115	-1.51943e-10
156407322	rs111854683	2.71591e-08	-1.60594	-1.51943e-10
156408483	rs1524907	1.043e-08	-1.47708	-1.08589
156408980	rs67505795	1.45846e-08	-1.66616	-0.561519
156409025	rs11682195	2.58581e-08	-1.65503	-1.51943e-10
156409123	rs6435845	1.04546e-08	-1.47745	-1.08316
156409254	rs6435846	3.30057e-08	-1.16175	-0.249222
156409675	rs139925493	5.97745e-08	-1.19451e-10	-0.817071
156409842	rs66539772	1.48307e-08	-1.66011	-0.550838
156410057	rs67864615	1.42929e-08	-1.66561	-0.582271
156411204	rs1505725	1.10031e-08	-1.42493	-1.08454
156411321	rs956175	1.06335e-08	-1.46048	-1.08316
156411511	rs10172071	5.24841e-07	1.35544	-1.51943e-10
156411647	rs951525	1.09205e-08	-1.43385	-1.08316
156411921	rs62174724	2.4136e-08	-1.72395	-1.51943e-10
156412284	rs7589961	1.09359e-08	-1.43385	-1.08175
156412571	rs12373606	2.7032e-08	-1.61063	-1.51943e-10
156412732	rs1524908	1.08654e-08	-1.44176	-1.08031
156413066	rs1394974	1.09359e-08	-1.43385	-1.08175
156413440	rs1115585	1.10498e-08	-1.42493	-1.08031
156414255	rs113344829	3.36087e-08	-1.08198	-0.310887
156414263	rs112017655	1.76751e-08	-1.726	-0.309496
156414417	rs12612143	1.48896e-08	-1.66317	-0.543818
156414498	rs2203723	3.32018e-08	-1.09798	-0.307061
156414910	rs1589828	1.07549e-08	-1.45451	-1.07778
156416030	rs843213	1.11274e-08	-1.41898	-1.07926
156416111	rs843214	1.11274e-08	-1.41898	-1.07926
156416638	rs843215	1.11274e-08	-1.41898	-1.07926
156417633	rs278870	1.08328e-08	-1.44687	-1.07821
156417730	rs278869	1.08328e-08	-1.44687	-1.07821
156417947	rs166771	3.48337e-08	-1.04563	-0.311429
156418412	rs73008531	9.82907e-08	-0.319721	-1.51943e-10
156418579	rs62174725	5.27515e-07	1.36053	-1.51943e-10
156418998	rs80176624	6.52646e-08	0.386532	-1.11573
156419493	rs278868	2.16078e-08	-0.900347	-0.93425
156419893	rs278867	4.25642e-08	-1.00954	-0.147095
156420040	rs278866	9.95761e-09	-1.71464	-0.894673
156420054	rs73965578	6.77704e-08	0.421059	-1.11258
156420492	rs278865	2.0986e-08	-0.919664	-0.94413
156421224	rs72876513	5.15818e-08	-1.0521	0.087615
156421434	rs371798222	4.69715e-08	-1.19451e-10	-1.05811
156421457	rs140597190	2.55325e-08	-1.6677	-1.51943e-10
156421481	rs10187732	1.37666e-08	-1.18932	-1.09608
156422048	rs13394504	5.09101e-08	-1.71926	0.741673
156422417	rs2248204	1.55608e-08	-1.31068	-0.85221
156422835	rs843196	1.49891e-07	-1.39372	1.49598
156422844	rs843197	1.58392e-08	-1.31467	-0.830498
156422975	rs115376970	2.73078e-08	-1.60048	-1.51943e-10
156423406	rs116786993	2.47789e-08	-1.69766	-1.51943e-10
156423437	rs843198	1.42211e-08	-1.40799	-0.844933
156423583	rs843199	1.67105e-08	-1.25765	-0.833961
156424356	rs843200	1.67808e-08	-1.26881	-0.818605
156425938	rs113326210	2.95844e-08	-1.5204	-1.51943e-10
156425959	rs843201	1.71042e-08	-1.26881	-0.799515
156426446	rs843202	1.70306e-08	-1.26881	-0.803828
156426813	rs843203	1.69755e-07	-1.37563	1.60234
156426968	rs7570131	2.46508e-08	-1.70284	-1.51943e-10
156427434	rs843204	1.46467e-08	-1.40799	-0.81544
156427640	rs149429604	2.43459e-08	-1.71637	0.00108654
156427710	rs77672567	2.78687e-08	-1.66066	0.0805149
156427884	rs80144868	2.46449e-08	-1.71963	0.0165531
156427936	rs58367275	5.0552e-08	-1.7212	0.736548
156428863	rs7423732	5.04226e-08	-1.72376	0.736548
156428930	rs141307239	2.50025e-07	0.743179	-0.129268
156429129	rs185194146	1.2648e-06	2.23502	-1.51943e-10
156429675	rs141484884	2.4622e-08	-1.70401	-1.51943e-10
156429725	rs78514804	4.96272e-08	-0.582651	-0.42046
156429901	rs113931223	2.47114e-08	-1.70038	-1.51943e-10
156430095	rs116394354	2.46671e-08	-1.70218	-1.51943e-10
156430103	rs62174726	2.51663e-08	-1.71963	0.0374911
156430108	rs28875619	2.4952e-08	-1.72032	0.0296302
156430309	rs13017745	1.73606e-08	-1.29072	-0.762725
156430310	rs13017746	1.73606e-08	-1.29072	-0.762725
156430346	rs12998856	1.51066e-08	-1.40491	-0.787607
156430729	rs145336524	9.11627e-08	-1.19451e-10	-0.395004
156431249	rs2691782	1.50299e-08	-1.41402	-0.783589
156431349	rs2691783	2.42058e-07	0.581527	-1.51943e-10
156431507	rs2657756	1.74063e-08	-1.27983	-0.770981
156432622	rs72876528	2.45803e-08	-1.70571	-1.51943e-10
156432722	rs6721965	1.75875e-08	-1.29072	-0.749738
156433154	rs145216320	2.45803e-08	-1.70571	-1.51943e-10
156433265	rs2677479	1.74264e-08	-1.29072	-0.758944
156433874	rs2677482	1.72102e-08	-1.29072	-0.771425
156433897	rs16839258	2.46063e-08	-1.70465	-1.51943e-10
156434090	rs2691775	1.74407e-08	-1.26881	-0.780032
156434251	rs2691776	1.70967e-08	-1.30147	-0.767289
156434288	rs17223913	2.4679e-08	-1.7017	-1.51943e-10
156434519	rs72876536	2.4555e-08	-1.70674	-1.51943e-10
156434827	rs2677465	1.72495e-08	-1.27983	-0.780032
156435018	rs62174739	2.51069e-08	-1.68451	-1.51943e-10
156435329	rs12465049	2.10575e-08	-1.03554	-0.824854
156435347	rs12467790	1.737e-08	-1.26881	-0.784093
156435648	rs139812816	2.53038e-08	-1.67669	-1.51943e-10
156435897	rs2677461	5.39191e-08	-0.461355	-0.45881
156436013	rs16839271	2.45803e-08	-1.70571	-1.51943e-10
156436247	rs10180851	5.21773e-08	-1.72299	0.769985
156436370	rs35244581	4.14827e-08	-1.18237	-1.51943e-10
156436760	rs116387334	2.48348e-08	-1.6954	-1.51943e-10
156437365	rs10176123	5.21314e-08	-1.7228	0.76892
156437616	rs11680432	2.34261e-08	-1.71637	-0.0374279
156437856	rs72876545	2.44606e-08	-1.71059	-1.51943e-10
156437886	rs114216103	2.50255e-08	-1.68776	-1.51943e-10
156438139	rs112330900	2.40874e-08	-1.72596	-1.51943e-10
156438181	rs114120820	2.62833e-08	-1.63872	-1.51943e-10
156438590	rs13409997	2.42295e-08	-1.72008	-1.51943e-10
156438789	rs72876550	2.44387e-08	-1.71148	-1.51943e-10
156439437	rs278884	5.63959e-08	-0.425575	-0.449679
156439491	rs10191179	5.18013e-08	-1.72327	0.763032
156439644	rs72876551	2.44832e-08	-1.70966	-1.51943e-10
156439663	rs34004681	2.34551e-08	-1.71514	-0.0374279
156439760	rs278883	1.48635e-08	-1.40491	-0.803828
156439840	rs278882	4.42387e-08	-0.656437	-0.461613
156440066	rs6750633	2.63252e-08	-1.65706	0.0199379
156440405	rs72876556	2.44606e-08	-1.71059	-1.51943e-10
156440448	rs6706687	2.6216e-08	-1.65337	0.0120897
156440534	rs10932614	2.3884e-08	-1.71523	-0.0192118
156440575	rs116310154	1.59076e-06	2.46432	-1.51943e-10
156440760	rs172145	5.7157e-08	-0.425575	-0.436273
156440928	rs278881	2.6799e-08	-1.06908	-0.550211
156440988	rs166772	2.6799e-08	-1.06908	-0.550211
156441432	rs278880	2.2919e-08	-1.24181	-0.533873
156441672	rs28817661	5.10455e-08	-1.72504	0.75011
156441885	rs72876560	2.44174e-08	-1.71235	-1.51943e-10
156441981	rs278879	2.62025e-08	-1.06908	-0.572719
156442419	rs278878	5.60308e-08	-0.425575	-0.456173
156442562	rs1120804	1.82555e-06	2.60198	-1.51943e-10
156442749	rs278877	1.9092e-07	-1.41135	1.75555
156442805	rs278876	5.61051e-08	-0.425575	-0.454847
156443477	rs116217628	2.4593e-08	-1.70519	-1.51943e-10
156443687	rs76012551	2.6594e-08	-1.62696	-1.51943e-10
156444042	rs1608737	2.13646e-07	0.762922	-0.306253
156444181	rs75262879	8.97318e-09	-1.69584	-1.01757
156444205	rs78928381	2.4593e-08	-1.70519	-1.51943e-10
156444300	rs1404494	2.19901e-08	-1.24181	-0.575246
156444430	rs10048702	4.97846e-08	-1.7255	0.725558
156444636	rs2677464	2.19901e-08	-1.24181	-0.575246
156444842	rs12996416	2.18327e-08	-1.24181	-0.582429
156444948	rs843229	2.19153e-08	-1.24181	-0.578655
156445156	rs843230	2.19153e-08	-1.24181	-0.578655
156445466	rs62174740	2.2273e-08	-1.71089	-0.0933858
156445493	rs60505150	2.17118e-08	-1.70601	-0.123787
156445806	rs78947803	1.95437e-07	0.706009	-0.338421
156446269	rs72883069	2.42858e-08	-1.71776	-1.51943e-10
156446334	rs114673314	2.46231e-08	-1.70396	-1.51943e-10
156446586	rs278871	2.49153e-08	-1.08048	-0.611688
156446861	rs79507372	2.46231e-08	-1.70396	-1.51943e-10
156447246	rs278872	5.08938e-08	-0.491232	-0.486677
156448017	rs72883071	1.29472e-07	-0.748668	0.704479
156448100	rs278873	2.15894e-08	-1.25302	-0.582429
156448203	rs72883075	2.43373e-08	-1.71564	-1.51943e-10
156448445	rs77230801	3.90008e-07	1.05852	-1.51943e-10
156448466	rs13415287	4.94581e-08	-1.72568	0.719153
156448554	rs72883079	2.42858e-08	-1.71776	-1.51943e-10
156448904	rs3914663	2.20138e-08	-1.70771	-0.108271
156449040	rs843216	2.44352e-08	-1.09303	-0.618591
156449251	rs843218	4.98772e-08	-0.507789	-0.490298
156449639	rs843219	4.98772e-08	-0.507789	-0.490298
156449681	rs843220	2.15083e-08	-1.25302	-0.586189
156449726	rs843221	1.68805e-07	-1.41135	1.63244
156449779	rs843222	1.47662e-08	-1.40491	-0.810399
156450046	rs13430922	5.05272e-08	-1.6979	0.712758
156450061	rs140952732	2.72767e-08	-1.60162	-1.51943e-10
156450170	rs843223	1.48883e-08	-1.39668	-0.810399
156450256	rs10932616	2.27071e-08	-1.71634	-0.0686341
156450641	rs10184213	5.0067e-08	-1.72568	0.73139
156451121	rs843224	1.48132e-08	-1.39567	-0.816456
156451150	rs843225	2.15083e-08	-1.25302	-0.586189
156451565	rs843226	2.45151e-08	-1.09303	-0.615327
156451606	rs843227	2.15083e-08	-1.25302	-0.586189
156451636	rs28857582	5.15227e-08	-1.72602	0.760391
156451813	rs72883091	2.43023e-08	-1.71708	-1.51943e-10
156451835	rs117753711	7.9221e-08	-1.19451e-10	-0.535408
156452177	rs843228	2.45151e-08	-1.09303	-0.615327
156452854	rs116588344	2.4686e-08	-1.70141	-1.51943e-10
156453478	rs141294061	4.44383e-08	-1.19451e-10	-1.11355
156453494	rs76955294	2.4686e-08	-1.70141	-1.51943e-10
156453609	rs138815450	2.21076e-08	-1.71089	-0.100842
156453719	rs7593003	1.46977e-08	-1.40491	-0.815049
156453731	rs76097955	1.32531e-07	-0.748668	0.727833
156453817	rs113140348	2.60038e-08	-1.64941	-1.51943e-10
156453882	rs62174743	2.25615e-08	-1.71377	-0.0776417
156453934	rs12474452	1.32531e-07	-0.748668	0.727833
156454033	rs116975184	7.54495e-08	-1.19451e-10	-0.584187
156454055	rs62174744	2.20149e-08	-1.71509	-0.100842
156454145	rs12477354	2.49153e-08	-1.08048	-0.611688
156454365	rs72883099	2.43023e-08	-1.71708	-1.51943e-10
156454567	rs2677457	5.08938e-08	-0.491232	-0.486677
156454745	rs2691774	2.15083e-08	-1.25302	-0.586189
156455211	rs113648459	2.43023e-08	-1.71708	-1.51943e-10
156455308	rs148582112	2.41441e-08	-1.72361	-1.51943e-10
156455364	rs1852046	2.22402e-08	-1.71236	-0.0933858
156455484	rs72884904	2.43023e-08	-1.71708	-1.51943e-10
156456068	rs1404493	2.18163e-08	-1.24256	-0.582429
156456278	rs2691773	1.50317e-08	-1.38629	-0.8112
156456327	rs75113239	5.43951e-08	-1.19451e-10	-0.911375
156456370	rs10165080	5.29827e-08	-1.7255	0.787817
156456396	rs62176863	2.2585e-08	-1.71419	-0.0761777
156456520	rs116335307	8.92247e-07	1.88609	-1.51943e-10
156456547	rs115705698	3.37282e-08	-1.38932	-1.51943e-10
156456917	rs12618980	2.24158e-08	-1.71419	-0.0836948
156456918	rs7563511	5.2349e-08	-0.459419	-0.490298
156456937	rs150396164	3.2332e-07	-1.19451e-10	0.870992
156457893	rs7594487	2.26985e-08	-1.71672	-0.0686341
156458025	rs10171535	5.40383e-08	-1.72476	0.806804
156458120	rs115741724	2.41076e-08	-1.72512	-1.51943e-10
156458136	rs72884917	2.43195e-08	-1.71637	-1.51943e-10
156458360	rs112330073	2.47114e-08	-1.70038	-1.51943e-10
156458469	rs113143012	2.47871e-08	-1.69732	-1.51943e-10
156458684	rs2691772	2.08909e-08	-1.27504	-0.593296
156458824	rs3892656	2.43006e-08	-1.10546	-0.611688
156459040	rs59579791	2.21581e-08	-1.71751	-0.0919329
156459125	rs4076787	2.11207e-08	-1.2641	-0.593296
156459668	rs2677478	1.93357e-08	-1.19016	-0.755538
156459834	rs192455323	2.41066e-08	-1.72517	-1.51943e-10
156459872	rs11900662	2.21581e-08	-1.71751	-0.0919329
156460041	rs2677477	2.10423e-08	-1.2641	-0.597017
156460336	rs2691779	2.08133e-08	-1.27504	-0.597017
156460642	rs56229929	2.43149e-08	-1.71656	-1.51943e-10
156460668	rs76627123	4.47926e-08	-1.19451e-10	-1.10561
156461123	rs76396193	2.43149e-08	-1.71656	-1.51943e-10
156461132	rs77063691	2.43149e-08	-1.71656	-1.51943e-10
156461209	rs1400708	1.86772e-07	-1.4026	1.72484
156461295	rs1400707	2.09644e-08	-1.2641	-0.600724
156461312	rs74764150	9.35501e-08	0.312132	-0.681285
156461411	rs1400706	4.92474e-08	-0.507789	-0.503003
156461568	rs2677475	2.42123e-08	-1.10546	-0.615327
156461789	rs2691778	2.09629e-08	-1.26417	-0.600724
156461812	rs2691777	2.09644e-08	-1.2641	-0.600724
156461906	rs10432531	2.20059e-08	-1.71963	-0.0967057
156462180	rs72890677	2.43325e-08	-1.71584	-1.51943e-10
156462361	rs78647152	1.98255e-07	0.381905	-1.51943e-10
156462641	rs10497154	2.11207e-08	-1.2641	-0.593296
156462806	rs139002507	4.44165e-08	-1.19451e-10	-1.11404
156462845	rs13414684	5.60239e-08	-1.72582	0.843945
156463099	rs113833021	2.47367e-08	-1.69936	-1.51943e-10
156463165	rs17224459	2.47188e-08	-1.70008	-1.51943e-10
156463461	rs10432447	2.21841e-08	-1.71634	-0.0919329
156463730	rs11674122	2.14361e-08	-1.25301	-0.589562
156463754	rs11677994	2.14361e-08	-1.25301	-0.589562
156464269	rs1524902	2.15083e-08	-1.25302	-0.586189
156464411	rs1524901	2.45522e-08	-1.10546	-0.601386
156464711	rs2691770	2.18327e-08	-1.24181	-0.582429
156464738	rs17290414	2.47114e-08	-1.70038	-1.51943e-10
156464785	rs72890681	2.43507e-08	-1.71509	-1.51943e-10
156465014	rs11679712	8.28502e-09	-1.70246	-1.09074
156465171	rs79242475	6.0546e-08	-1.19451e-10	-0.804247
156465507	rs12991533	1.47891e-08	-1.39567	-0.818084
156465700	rs12465886	2.53512e-07	0.858814	-0.231053
156465747	rs80153284	2.79585e-08	-1.57693	-1.51943e-10
156465821	rs79152625	3.26355e-08	-1.42225	-1.51943e-10
156465928	rs62176864	2.43008e-08	-1.71714	-1.51943e-10
156466403	rs2691787	2.11131e-08	-1.2641	-0.593658
156466506	rs2691786	1.45015e-08	-1.423	-0.810399
156467003	rs843211	2.45001e-08	-1.06908	-0.639896
156467389	rs78496838	3.54296e-08	-1.3401	-1.51943e-10
156467624	rs2350815	2.43507e-08	-1.71509	-1.51943e-10
156467688	rs2882510	2.43507e-08	-1.71509	-1.51943e-10
156467786	rs843212	1.99865e-07	-1.41135	1.80134
156468022	rs10932624	2.1147e-08	-1.69664	-0.159517
156468094	rs17224830	2.71236e-08	-1.60724	-1.51943e-10
156468311	rs10187559	6.38874e-08	-1.72123	0.970703
156468683	rs116787879	1.27561e-08	-1.70088	-0.660765
156468897	rs707121	1.18991e-07	0.385809	-0.514414
156469012	rs707122	2.11743e-07	0.620143	-0.172419
156469468	rs113137827	2.55425e-08	-1.66731	-1.51943e-10
156470270	rs4464226	1.32216e-07	0.11297	-0.136181
156470531	rs115745794	1.57461e-07	0.15153	-1.51943e-10
156470796	rs843205	8.40213e-08	-0.279593	-0.196986
156470862	rs149941075	1.60502e-07	0.170657	-1.51943e-10
156470976	rs843206	5.90376e-08	-0.361007	-0.468468
156471420	rs143277108	1.55293e-07	0.137665	-1.51943e-10
156471542	rs146684977	5.71433e-08	-1.19451e-10	-0.862088
156473057	rs12694373	1.18816e-07	-1.46299	1.33291
156473404	rs74847605	4.4348e-08	-1.19451e-10	-1.11558
156473548	rs843208	1.25535e-07	-1.43718	1.36212
156473598	rs843209	5.34245e-08	-0.906104	-0.0232763
156473674	rs843210	1.17575e-07	-0.140574	-1.51943e-10
156473716	rs77994311	5.38245e-08	-1.19451e-10	-0.921921
156473814	rs1404492	7.95725e-08	-1.26671	0.735728
156473990	rs10497153	7.27252e-08	-1.34776	0.726799
156474061	rs79373340	7.96695e-09	-1.71948	-1.11287
156474337	rs13400684	1.08136e-07	-1.41289	1.18863
156474392	rs12469236	4.05917e-08	-1.69109	0.487003
156474639	rs188640736	4.49894e-08	-1.19451e-10	-1.10122
156474828	rs16839335	2.1715e-08	-0.752918	-1.07673
156474988	rs10170030	6.10838e-08	-1.3856	0.5902
156475982	rs6435898	6.61885e-08	-1.28734	0.572199
156476005	rs2677472	8.61345e-08	-0.45174	-1.51943e-10
156476065	rs34461172	8.42318e-09	-1.66141	-1.11525
156476076	rs7569532	6.38655e-08	-1.28734	0.536471
156476834	rs10199407	6.04845e-08	-1.29801	0.492746
156476887	rs75778695	2.54757e-08	-1.66993	-1.51943e-10
156476895	rs10199474	1.37498e-07	-0.880704	0.896665
156476931	rs10191313	6.04824e-08	-1.29801	0.492711
156476982	rs34845615	2.4191e-08	-0.628108	-1.09356
156476988	rs10191415	6.04824e-08	-1.29801	0.492711
156477891	rs56173164	2.4588e-08	-1.70539	-1.51943e-10
156477955	rs864574	7.91242e-08	-1.56351	1.02688
156478383	rs17303932	5.86359e-08	0.109106	-0.945409
156478451	rs114252323	2.50923e-08	-1.68509	-1.51943e-10
156478553	rs76904050	2.44956e-08	-1.70916	-1.51943e-10
156478798	rs12622776	5.97137e-08	-1.27654	0.458453
156479098	rs843240	9.78863e-08	-0.323843	-1.51943e-10
156479141	rs10206346	5.94774e-08	-1.29801	0.475955
156480048	rs77909392	4.53194e-08	-1.09391	-1.51943e-10
156480126	rs12694375	5.85858e-08	-1.24447	0.407316
156480189	rs75296811	4.4983e-08	-1.19451e-10	-1.10136
156480214	rs13033671	2.16195e-08	-0.739536	-1.09452
156480437	rs77048730	7.9986e-09	-1.72278	-1.10561
156480723	rs78073790	8.11403e-09	-1.71346	-1.1006
156481022	rs1400700	5.77798e-08	-1.19841	0.347402
156481068	rs10187122	5.84683e-08	-1.18657	0.347402
156481075	rs10172464	5.72754e-08	-1.19841	0.338635
156481186	rs1404491	5.67139e-08	-1.21013	0.340496
156481527	rs1400699	5.69276e-08	-1.19841	0.332544
156481556	rs77659426	3.626e-08	-1.31694	-1.51943e-10
156481619	rs843238	7.04286e-08	-1.5141	0.861049
156482550	rs114643391	1.29797e-06	3.17879	-0.917881
156482958	rs13410903	3.32768e-08	-1.55079	0.148001
156483008	rs76565837	4.05068e-08	-1.20618	-1.51943e-10
156483716	rs6746862	4.63738e-08	-0.506316	-0.5646
156483829	rs843236	2.96791e-08	-0.938324	-0.578881
156484170	rs843235	3.70921e-08	-1.29425	-1.51943e-10
156484850	rs10932630	3.20693e-08	-1.58432	0.144565
156484959	rs884154	9.0894e-09	-1.63356	-1.06698
156485340	rs72892909	2.52692e-08	-1.67806	-1.51943e-10
156485345	rs1917440	9.09785e-09	-1.63817	-1.06144
156485382	rs35140499	5.79543e-08	-0.847995	-1.51943e-10
156485480	rs1517462	4.45118e-08	-0.593967	-0.517929
156485481	rs1517461	4.53006e-08	-0.579345	-0.514985
156485721	rs62176880	1.0474e-08	-1.67425	-0.884503
156485997	rs843234	4.03599e-08	-1.20981	-1.51943e-10
156486841	rs843233	3.00701e-08	-1.0046	-0.499516
156487720	rs75763242	2.88628e-08	-1.5451	-1.51943e-10
156488516	rs1524903	8.6114e-09	-1.66279	-1.09177
156488529	rs843232	3.9753e-08	-1.22496	-1.51943e-10
156488858	rs843231	3.42286e-08	-1.37459	-1.51943e-10
156489053	rs79340610	2.81013e-08	-1.57183	-1.51943e-10
156489245	rs843249	1.63811e-08	-1.05441	-1.05711
156489279	rs149272921	5.661e-08	-0.871464	-1.51943e-10
156489658	rs843248	4.2028e-08	-1.16931	-1.51943e-10
156490535	rs57419220	8.31473e-09	-1.68551	-1.10411
156490575	rs115899870	5.97408e-08	-0.817635	-1.51943e-10
156490877	rs843247	2.04411e-08	-0.790003	-1.1001
156490894	rs1400703	4.36354e-08	-0.395528	-0.736252
156490956	rs78526446	8.55639e-09	-1.7148	-1.04617
156491040	rs192422380	4.56036e-08	-1.19451e-10	-1.08766
156491282	rs189747303	2.4213e-08	-1.72076	-1.51943e-10
156492878	rs7566038	8.51062e-09	-1.72494	-1.0414
156493004	rs143158439	3.837e-08	-1.26037	-1.51943e-10
156493244	rs2677473	9.38699e-09	-1.72602	-0.942306
156493388	rs146963690	3.65441e-08	-1.30913	-1.51943e-10
156493455	rs1400702	7.39136e-08	0.0499336	-0.654687
156493730	rs843245	1.84188e-08	-1.71258	-0.281697
156493829	rs843244	1.84735e-08	-1.72559	-0.265722
156494695	rs77783423	2.40896e-08	-1.72587	-1.51943e-10
156494791	rs7419935	8.7602e-09	-1.69762	-1.03981
156494801	rs843243	8.48607e-09	-1.72368	-1.04554
156494952	rs1400701	7.29383e-08	0.0365178	-0.654554
156495011	rs13010842	2.43766e-08	-1.71403	-1.51943e-10
156495169	rs140037743	2.47261e-08	-1.69979	-1.51943e-10
156495193	rs843242	3.74009e-08	-1.28595	-1.51943e-10
156496444	rs843241	1.82891e-08	-1.72492	-0.276424
156496489	rs146101544	2.53099e-08	-1.67646	-1.51943e-10
156496507	rs707120	8.55736e-09	-1.71844	-1.04242
156497041	rs7421306	8.4793e-09	-1.72235	-1.04768
156497167	rs2691768	8.56913e-09	-1.72194	-1.03754
156497235	rs12992717	3.89757e-08	-0.508274	-0.736438
156497452	rs2691769	1.91081e-08	-1.72275	-0.234787
156497943	rs57468199	1.13318e-08	-1.55666	-0.923377
156497944	rs1357819	1.8499e-08	-1.72033	-0.269606
156498720	rs8179654	4.55029e-08	-0.377124	-0.71275
156499066	rs116524308	2.65338e-08	-1.62923	-1.51943e-10
156500207	rs1517468	8.78312e-09	-1.72194	-1.01287
156500243	rs12476114	1.78582e-08	-1.53451	-0.490676
156500331	rs72889976	1.14866e-07	-0.163885	-1.51943e-10
156500636	rs12475151	4.2172e-08	-0.457679	-0.708214
156501034	rs13431434	2.01553e-08	-1.71575	-0.188428
156501487	rs13431999	1.82007e-08	-1.71306	-0.293127
156502266	rs6717517	3.69363e-08	-0.359254	-0.939201
156502305	rs6720563	3.73796e-08	-0.342081	-0.944445
156502613	rs7571452	6.72633e-08	0.0123419	-0.711377
156502635	rs17304645	9.3117e-09	-1.7051	-0.97128
156502794	rs6435914	4.08178e-08	-1.19853	-1.51943e-10
156503433	rs6724654	6.24889e-08	-0.103537	-0.669124
156503718	rs73012489	1.24272e-08	-1.52433	-0.863435
156504474	rs17304799	9.41798e-09	-1.70043	-0.964601
156504994	rs77617793	2.57273e-08	-1.6601	-1.51943e-10
156505456	rs1517463	3.81305e-08	-0.324802	-0.941833
156505694	rs1517464	4.1834e-08	-1.17394	-1.51943e-10
156505758	rs11692209	9.44533e-09	-1.69529	-0.966844
156506458	rs73965615	1.47257e-08	-1.59773	-0.620318
156506516	rs4407211	1.14363e-08	-1.54981	-0.921049
156506662	rs10174401	3.45508e-08	-0.426019	-0.939201
156506744	rs3929563	9.73478e-09	-1.68138	-0.950563
156506829	rs73965617	1.61198e-08	-1.50326	-0.62434
156506860	rs139299636	2.46019e-08	-1.70483	-1.51943e-10
156507159	rs1568182	1.28411e-08	-1.57038	-0.78462
156507580	rs1517465	5.68696e-08	-0.224156	-0.642733
156508589	rs2048932	9.64334e-09	-1.69082	-0.950563
156508863	rs908627	3.91226e-08	-1.24095	-1.51943e-10
156508979	rs908628	1.28072e-08	-1.54039	-0.817249
156509033	rs908629	3.99472e-08	-1.22009	-1.51943e-10
156509124	rs116607896	2.4311e-08	-1.71672	-1.51943e-10
156509190	rs1283775	2.82732e-08	-1.56573	-1.51943e-10
156509202	rs1283776	5.23521e-08	-0.857425	-0.0922327
156509332	rs1283777	4.11847e-08	-0.307335	-0.882249
156511327	rs140735157	2.62734e-08	-1.63909	-1.51943e-10
156511426	rs2139036	1.24449e-08	-1.56756	-0.818772
156511451	rs1568181	7.17061e-08	0.242897	-0.877971
156511558	rs147227670	6.04699e-08	-1.19451e-10	-0.805504
156511698	rs74387183	3.19239e-08	-1.44429	-1.51943e-10
156513019	rs62176889	1.19436e-08	-1.58106	-0.846395
156513568	rs1283779	3.9345e-08	-1.23528	-1.51943e-10
156513815	rs1533563	4.87905e-08	-0.628996	-0.391117
156514187	rs13020518	6.91564e-08	0.210942	-0.882222
156514222	rs1283780	2.36047e-08	-1.71898	-0.0272245
156514469	rs1283781	4.10752e-08	-1.19224	-1.51943e-10
156514580	rs58754048	4.76772e-08	-0.645437	-0.397759
156514718	rs1283782	4.01768e-08	-1.21436	-1.51943e-10
156514861	rs7583104	1.31961e-08	-1.44493	-0.882797
156516166	rs1018320	4.78354e-08	-0.645437	-0.394446
156517008	rs141061952	5.11404e-08	-1.19451e-10	-0.973076
156518497	rs79578439	2.02049e-07	0.934821	-0.53396
156519205	rs1401060	6.70882e-08	0.189657	-0.891299
156520464	rs11694901	6.42517e-08	0.149546	-0.894387
156520519	rs58579308	1.77994e-07	0.798146	-0.524044
156520625	rs11682536	6.42517e-08	0.149546	-0.894387
156520669	rs7585578	6.5822e-08	0.170603	-0.891299
156520707	rs2945042	4.06878e-08	-1.20172	-1.51943e-10
156520777	rs116352055	4.23805e-08	-1.16096	-1.51943e-10
156520873	rs2945043	4.68626e-08	-0.197086	-0.863343
156521086	rs1283774	3.88984e-08	-1.2467	-1.51943e-10
156521744	rs1033257	3.6862e-08	-1.30047	-1.51943e-10
156521750	rs1033256	6.87235e-08	0.210942	-0.888502
156521915	rs1033255	4.10752e-08	-1.19224	-1.51943e-10
156521982	rs1033254	6.89677e-08	0.21449	-0.888502
156522004	rs9677637	1.28336e-08	-1.578	-0.777588
156522857	rs80257936	2.75533e-07	-1.19451e-10	0.711057
156523141	rs16839401	5.40013e-08	-0.611576	-0.307067
156523320	rs16839402	1.76329e-07	0.813871	-0.54917
156523923	rs141712143	5.29965e-08	-1.19451e-10	-0.937425
156524296	rs13021415	7.20103e-08	0.232347	-0.863189
156524611	rs1283773	2.92178e-07	1.2687	-0.498984
156524648	rs1283772	4.99443e-08	-0.163351	-0.833391
156524713	rs10184557	2.42217e-08	-1.7204	-1.51943e-10
156524806	rs17226595	1.28469e-08	-1.57614	-0.778407
156525073	rs113289465	2.55907e-08	-1.66542	-1.51943e-10
156525080	rs17305247	1.67414e-08	-1.72594	-0.363822
156525389	rs2882511	5.39311e-08	-0.0697443	-0.850199
156525643	rs1283771	3.74949e-08	-1.28344	-1.51943e-10
156525974	rs1283770	5.007e-08	-0.144066	-0.850161
156526242	rs2945044	4.08265e-08	-1.19832	-1.51943e-10
156526525	rs1518283	1.37602e-08	-1.57439	-0.711479
156526820	rs2037284	1.54997e-08	-1.25425	-0.912577
156528184	rs1283755	3.77677e-08	-1.01274	-0.263452
156528912	rs1305010	1.91743e-07	0.878998	-0.530492
156529381	rs1283756	3.88984e-08	-1.2467	-1.51943e-10
156530513	rs1283757	3.71171e-08	-1.02311	-0.270458
156530781	rs1283758	2.24856e-08	-1.71769	-0.0770898
156531558	rs7603995	1.8609e-07	0.318582	-1.51943e-10
156532273	rs72891716	2.47466e-08	-1.69896	-1.51943e-10
156532585	rs1283759	3.2988e-08	-1.41151	-1.51943e-10
156533121	rs10193988	3.87815e-08	-1.24971	-1.51943e-10
156533385	rs149962479	4.7502e-08	-1.19451e-10	-1.04688
156533851	rs62176905	5.25088e-08	-0.642646	-0.304024
156533862	rs77740697	2.53566e-08	-1.67461	-1.51943e-10
156533969	rs12466169	2.07141e-08	-1.33735	-0.539482
156534041	rs1356401	3.88984e-08	-1.2467	-1.51943e-10
156534241	rs1914652	5.28417e-08	-0.87261	-0.0677385
156534723	rs76152795	2.51238e-08	-1.68383	-1.51943e-10
156535156	rs2677485	3.86653e-08	-1.25271	-1.51943e-10
156535532	rs11690944	5.339e-08	-0.626003	-0.304024
156535853	rs7594648	1.278e-08	-1.57141	-0.788356
156535919	rs2945431	3.83324e-08	-1.26135	-1.51943e-10
156536620	rs2176530	5.80234e-08	-0.577009	-0.269794
156537385	rs116808192	1.45994e-07	0.0759164	-1.51943e-10
156537537	rs72891719	2.43683e-08	-1.71437	-1.51943e-10
156538101	rs2677466	3.82303e-08	-1.26402	-1.51943e-10
156539001	rs2677471	3.38887e-08	-1.00077	-0.383799
156539002	rs34141433	4.99598e-08	-0.699479	-0.296952
156539430	rs2677470	3.84465e-08	-1.25838	-1.51943e-10
156540276	rs2677469	4.9579e-08	-0.89677	-0.107313
156541170	rs2677468	8.48696e-09	-1.69303	-1.07609
156541650	rs2945430	8.35737e-09	-1.70579	-1.07872
156542618	rs7570493	1.25823e-08	-1.59362	-0.78174
156542649	rs1283769	5.5658e-08	-0.89677	0.00834691
156543070	rs7582915	8.37022e-09	-1.72601	-1.05696
156543472	rs145814708	7.36743e-08	-0.607995	-1.51943e-10
156543916	rs1018319	4.67085e-08	-1.04869	-0.015032
156543919	rs35413435	6.7041e-08	-0.644771	-0.0575746
156544409	rs1298520	8.57863e-09	-1.69835	-1.06003
156544616	rs116249365	3.51392e-08	-1.34833	-1.51943e-10
156544750	rs1283767	8.4519e-09	-1.7101	-1.06315
156545273	rs62176907	6.00874e-08	-0.689741	-0.122108
156545465	rs62176908	5.78444e-08	-0.719978	-0.129916
156546655	rs1283766	8.50024e-09	-1.70096	-1.0666
156547248	rs144046614	2.44424e-08	-1.71133	-1.51943e-10
156547858	rs116648674	2.45393e-08	-1.70737	-1.51943e-10
156548990	rs13005410	1.42403e-08	-1.59112	-0.66046
156549231	rs1283765	3.74784e-08	-1.28389	-1.51943e-10
156549330	rs35646411	6.38357e-08	-0.751337	-1.51943e-10
156549619	rs16839470	1.45911e-08	-1.43615	-0.791091
156550602	rs1283763	1.08009e-07	0.583773	-0.809207
156550745	rs6733762	1.31411e-08	-1.61253	-0.719382
156550965	rs10194224	2.41201e-08	-1.7246	-1.51943e-10
156551881	rs1283762	1.16669e-07	-0.241952	0.093646
156552023	rs1283761	9.85293e-08	-0.211108	-0.106188
156552108	rs16839488	4.0715e-08	-1.20105	-1.51943e-10
156553448	rs1283760	1.39536e-07	0.306864	-0.276189
156553677	rs11901342	1.33574e-08	-1.72442	-0.591155
156554152	rs2945045	9.87592e-08	-0.275981	-0.038984
156555672	rs139260870	4.41666e-08	-1.11968	-1.51943e-10
156555762	rs77079095	1.33753e-08	-1.72496	-0.589284
156555792	rs62176909	1.63778e-07	0.990846	-0.799985
156556800	rs11901099	9.76135e-09	-1.66698	-0.962237
156557666	rs1283783	1.50613e-07	0.331657	-0.224595
156557740	rs1315402	2.46084e-08	-1.70456	-1.51943e-10
156557881	rs111907778	3.61314e-08	-1.32049	-1.51943e-10
156558072	rs115536937	2.68562e-08	-1.61715	-1.51943e-10
156558614	rs16839506	4.26608e-08	-1.15437	-1.51943e-10
156558913	rs79303340	3.22404e-08	-1.43443	-1.51943e-10
156559172	rs7560865	1.78217e-07	0.509503	-0.234148
156559306	rs7570227	1.58794e-07	0.373408	-0.213451
156560400	rs1318714	1.24968e-07	0.330356	-0.40995
156560606	rs74668276	2.17569e-08	-1.1809	-0.646817
156561033	rs138995663	5.3293e-08	-0.931846	-1.51943e-10
156561390	rs114378342	5.44718e-08	-0.909966	-1.51943e-10
156562054	rs62176910	1.63407e-07	0.918425	-0.72983
156562161	rs78606839	2.18756e-08	-1.17021	-0.652063
156562479	rs77580447	2.17264e-08	-1.1748	-0.654326
156562895	rs187182729	1.47075e-07	-1.19451e-10	0.0832953
156563374	rs78493361	2.10811e-08	-1.21211	-0.647164
156564603	rs144877959	2.78058e-08	-1.58241	-1.51943e-10
156564662	rs7599506	7.67551e-08	-0.87276	0.30573
156564805	rs1914648	1.14991e-07	0.243468	-0.406268
156565501	rs78723809	2.09334e-08	-1.19962	-0.666687
156565755	rs1517467	7.4591e-08	-0.901361	0.30573
156565772	rs1400705	1.10847e-07	0.199678	-0.39918
156565941	rs1400704	2.08357e-08	-1.19962	-0.671366
156566521	rs1517466	1.13139e-07	0.22047	-0.399505
156566726	rs73965656	8.92844e-09	-1.66406	-1.05434
156566922	rs80095231	2.05912e-08	-1.19962	-0.683172
156567745	rs114000267	1.39551e-07	0.0307795	-1.51943e-10
156567879	rs1283752	1.68134e-07	-0.0241823	0.241295
156568200	rs1283753	1.64316e-07	-0.0419197	0.236062
156568446	rs1283754	1.65628e-07	-0.0408213	0.242914
156568746	rs137976364	2.7317e-08	-1.60014	-1.51943e-10
156568806	rs7578151	9.99509e-09	-1.59539	-1.01016
156569580	rs77118485	1.67001e-07	-1.19451e-10	0.210352
156570190	rs7579510	8.53286e-09	-1.71299	-1.05073
156571307	rs4664773	1.0448e-08	-1.5856	-0.97564
156571935	rs6758368	1.29266e-08	-1.2619	-1.08647
156572082	rs1914654	3.50874e-08	-1.50975	0.15994
156572984	rs10209405	8.22502e-08	-0.552179	0.0542954
156573404	rs13396014	5.93394e-08	-1.5801	0.755727
156574088	rs2882512	3.47579e-08	-1.41451	0.0552725
156574981	rs35349447	1.09492e-07	-0.425685	0.21389
156575114	rs13021639	3.19095e-08	-1.4025	-0.0422412
156575932	rs6744867	1.16665e-07	-0.337249	0.188906
156576404	rs13029209	3.09325e-08	-1.39239	-0.0834531
156576642	rs76349487	3.83697e-08	-1.26038	-1.51943e-10
156576990	rs138975561	2.67681e-08	-1.62044	-1.51943e-10
156577050	rs142122257	8.61732e-08	-1.19451e-10	-0.451291
156577137	rs7572043	1.12433e-07	-0.355537	0.170245
156578041	rs35562965	2.99199e-08	-1.38175	-0.127373
156578570	rs5009572	2.94155e-08	-1.38175	-0.144375
156579123	rs12373770	1.03779e-07	-0.407877	0.142492
156579537	rs1316762	4.88271e-08	-1.60234	0.582975
156579598	rs2350817	2.69399e-08	-1.53686	-0.0771816
156579660	rs4664774	1.90093e-08	-1.12312	-0.839602
156580247	rs35686025	2.59917e-08	-0.789131	-0.860741
156580729	rs6733665	9.3938e-09	-1.70596	-0.961636
156581205	rs79154491	8.89685e-09	-1.72521	-0.996739
156581273	rs62174777	2.46979e-08	-1.45648	-0.244455
156581786	rs36052701	3.90843e-08	-1.24193	-1.51943e-10
156581904	rs114661444	5.92592e-07	1.47686	-1.51943e-10
156582284	rs67974610	1.81583e-08	-1.71645	-0.292072
156582581	rs141900046	2.65861e-08	-1.62726	-1.51943e-10
156582825	rs10200621	1.78043e-08	-1.7025	-0.325713
156582849	rs149346130	2.6037e-08	-1.64813	-1.51943e-10
156582930	rs111999549	4.05543e-08	-1.20501	-1.51943e-10
156583646	rs10497152	2.40983e-08	-1.72551	-1.51943e-10
156584446	rs2139035	8.51663e-09	-1.65014	-1.11549
156584680	rs114181456	2.6037e-08	-1.64813	-1.51943e-10
156585375	rs76279373	1.96751e-08	-1.06569	-0.862603
156585409	rs80001695	2.99592e-08	-1.50781	-1.51943e-10
156586568	rs1980211	1.09016e-08	-1.6711	-0.847646
156587414	rs6758770	5.84749e-08	-1.36091	0.52186
156587486	rs75738759	5.21186e-08	-0.954128	-1.51943e-10
156587627	rs116222700	2.79124e-08	-1.57858	-1.51943e-10
156587735	rs115135991	2.70452e-08	-1.61014	-1.51943e-10
156587805	rs10206605	1.62941e-08	-1.70471	-0.41214
156587814	rs10209085	4.57327e-08	-1.62864	0.543809
156587819	rs6714808	8.18051e-09	-1.7213	-1.08459
156588342	rs13388862	2.57586e-08	-1.61621	-0.0426695
156588375	rs114354667	2.42398e-08	-1.71965	-1.51943e-10
156588548	rs13389079	1.43562e-06	0.165774	2.19593
156589051	rs6719208	3.8688e-08	-1.55358	0.301462
156589242	rs17306631	8.5837e-09	-1.65733	-1.10046
156589267	rs75361814	3.07277e-08	-1.48248	-1.51943e-10
156589336	rs74450362	8.55031e-09	-1.66029	-1.10139
156589930	rs17306659	8.58865e-09	-1.65733	-1.09988
156590137	rs78678660	3.89142e-08	-1.24629	-1.51943e-10
156590322	rs138318342	5.78292e-08	-1.19451e-10	-0.850156
156590630	rs143621835	2.82628e-08	-1.5661	-1.51943e-10
156590759	rs148058531	4.14519e-08	-1.18312	-1.51943e-10
156591063	rs73016349	3.67976e-08	-1.30222	-1.51943e-10
156591277	rs17234447	8.44509e-09	-1.66817	-1.10589
156591348	rs73965661	3.65071e-08	-1.31014	-1.51943e-10
156591350	rs17234489	8.47346e-09	-1.66817	-1.10254
156591518	rs35503419	1.1207e-08	-1.42985	-1.06127
156591639	rs73016351	3.65071e-08	-1.31014	-1.51943e-10
156591650	rs80326246	2.84046e-08	-1.5611	-1.51943e-10
156591796	rs139128732	7.09202e-08	-1.19451e-10	-0.646094
156592160	rs12987630	7.58643e-08	0.462488	-1.04119
156592308	rs10188966	2.01664e-08	-1.23328	-0.670356
156592402	rs12988216	7.59463e-08	0.462488	-1.04011
156592447	rs17234531	8.3998e-09	-1.67074	-1.10871
156592672	rs12993572	1.61283e-08	-1.02307	-1.10401
156592813	rs17306869	4.95331e-08	-1.00501	-1.51943e-10
156593107	rs73018310	3.68123e-08	-1.30182	-1.51943e-10
156593637	rs34372881	1.16151e-08	-1.4195	-1.03585
156593888	rs1543174	2.13915e-08	-1.20197	-0.642685
156594212	rs55986635	1.14861e-07	-0.163931	-1.51943e-10
156594252	rs142373349	2.45439e-08	-1.70719	-1.51943e-10
156594267	rs73018311	3.68123e-08	-1.30182	-1.51943e-10
156594298	rs150193433	4.44328e-08	-1.19451e-10	-1.11367
156594333	rs2056242	1.67548e-08	-0.983886	-1.10508
156594985	rs56226421	1.10433e-07	-0.203239	-1.51943e-10
156595596	rs2056241	3.66587e-08	-1.306	-1.51943e-10
156595644	rs17306988	8.38416e-09	-1.66817	-1.11314
156595751	rs139195120	2.89613e-08	-1.54169	-1.51943e-10
156595805	rs2056240	3.69687e-08	-1.29758	-1.51943e-10
156595857	rs2056239	3.6813e-08	-1.3018	-1.51943e-10
156595887	rs116248868	2.90393e-08	-1.539	-1.51943e-10
156596360	rs13035065	3.36271e-08	-1.39232	-1.51943e-10
156596368	rs17307002	8.40601e-09	-1.66555	-1.11316
156596405	rs115361030	3.97783e-08	-1.22433	-1.51943e-10
156596610	rs13016588	7.0364e-08	0.371684	-1.02565
156596892	rs76319519	3.78543e-08	-1.27391	-1.51943e-10
156597010	rs12477257	9.34639e-09	-1.61385	-1.05881
156597056	rs72887143	2.85563e-08	-0.870089	-0.685682
156597908	rs35898364	3.38888e-08	-1.38457	-1.51943e-10
156598046	rs4429429	3.75617e-08	-1.28167	-1.51943e-10
156598487	rs78109091	8.33025e-09	-1.67324	-1.11451
156598661	rs60951441	1.13246e-08	-1.38732	-1.09335
156598739	rs58661110	6.67538e-08	0.325906	-1.03254
156598957	rs57478335	3.66727e-08	-1.30562	-1.51943e-10
156599539	rs2139037	3.66727e-08	-1.30562	-1.51943e-10
156599610	rs80321038	5.30499e-08	-0.936416	-1.51943e-10
156599756	rs77468012	8.32424e-09	-1.67324	-1.11523
156599757	rs76684765	3.38888e-08	-1.38457	-1.51943e-10
156600694	rs13029984	3.38888e-08	-1.38457	-1.51943e-10
156601381	rs73018316	1.13378e-08	-1.38124	-1.09827
156601512	rs13014724	3.38888e-08	-1.38457	-1.51943e-10
156601611	rs184478493	4.48934e-08	-1.19451e-10	-1.10336
156602004	rs73018317	3.6813e-08	-1.3018	-1.51943e-10
156602549	rs74694698	3.6813e-08	-1.3018	-1.51943e-10
156603154	rs62174778	4.66801e-07	1.23825	-1.51943e-10
156603351	rs115790203	2.64893e-08	-1.63091	-1.51943e-10
156603481	rs75879009	8.24351e-09	-1.6827	-1.11553
156603535	rs6720515	1.08681e-08	-1.47508	-1.04674
156603566	rs73018320	3.77094e-08	-1.27774	-1.51943e-10
156603781	rs75024191	8.28058e-09	-1.67809	-1.11565
156603901	rs60893839	3.77094e-08	-1.27774	-1.51943e-10
156604025	rs72887152	2.7392e-08	-0.94462	-0.65278
156604069	rs114783440	2.98546e-08	-1.51131	-1.51943e-10
156604125	rs115745193	2.4493e-08	-1.70926	-1.51943e-10
156604133	rs111500949	3.42798e-08	-1.37309	-1.51943e-10
156604442	rs73018323	3.71115e-08	-1.29372	-1.51943e-10
156604683	rs73018324	3.71115e-08	-1.29372	-1.51943e-10
156604837	rs13035923	1.61627e-08	-1.00924	-1.11571
156605090	rs13010963	1.86679e-08	-0.882932	-1.09791
156605198	rs78378481	8.28641e-09	-1.67791	-1.11512
156605371	rs115086789	4.8818e-08	-0.047658	-0.971892
156605379	rs35928914	1.61628e-08	-1.00924	-1.11571
156605674	rs149805389	2.59016e-08	-1.65335	-1.51943e-10
156605677	rs80352203	8.22422e-09	-1.68537	-1.1152
156605747	rs77454455	8.22977e-09	-1.6847	-1.1152
156605992	rs35899277	1.13529e-08	-1.38892	-1.08925
156606052	rs73018326	3.78583e-08	-1.2738	-1.51943e-10
156606268	rs76083563	8.22791e-09	-1.68492	-1.1152
156606479	rs12994464	3.34684e-08	-1.39705	-1.51943e-10
156606940	rs112117985	8.28028e-09	-1.67858	-1.11519
156607024	rs142793003	2.53185e-08	-1.67612	-1.51943e-10
156607386	rs2139034	1.13079e-08	-1.48341	-0.998736
156607494	rs114354627	3.02884e-08	-1.49689	-1.51943e-10
156607555	rs74668072	2.51666e-08	-1.68213	-1.51943e-10
156607657	rs34009776	3.35977e-08	-1.39319	-1.51943e-10
156607696	rs73018329	3.89673e-08	-1.24493	-1.51943e-10
156607804	rs66786568	6.77687e-08	0.360705	-1.05225
156607932	rs72899087	3.39506e-08	-1.38274	-1.51943e-10
156608152	rs34215692	1.6204e-08	-1.00691	-1.11548
156608525	rs77577687	8.24619e-09	-1.6827	-1.11519
156608859	rs148259429	2.96553e-08	-1.51801	-1.51943e-10
156609105	rs111485495	3.72816e-08	-1.28915	-1.51943e-10
156609130	rs67938911	6.44178e-08	0.316711	-1.05897
156609396	rs71398395	3.33403e-08	-1.40088	-1.51943e-10
156609460	rs144116147	3.03579e-08	-1.49459	-1.51943e-10
156609839	rs117953945	5.61963e-08	-1.19451e-10	-0.8788
156610110	rs113438879	6.53192e-08	0.331046	-1.05941
156610208	rs71419061	3.33403e-08	-1.40088	-1.51943e-10
156610227	rs150863311	3.08072e-08	-1.4799	-1.51943e-10
156610419	rs73018335	3.74416e-08	-1.28487	-1.51943e-10
156610540	rs76106120	2.52568e-08	-1.67855	-1.51943e-10
156610617	rs71419062	3.33403e-08	-1.40088	-1.51943e-10
156610790	rs59034205	8.22717e-09	-1.68502	-1.11519
156610806	rs58889501	8.22659e-09	-1.68502	-1.11526
156611201	rs76743368	8.34743e-09	-1.67066	-1.11504
156611443	rs78443339	8.36721e-09	-1.66829	-1.11504
156611634	rs72899092	7.18082e-08	-0.633651	-1.51943e-10
156612197	rs73018337	3.77363e-08	-1.27703	-1.51943e-10
156612319	rs80330322	8.36654e-09	-1.66829	-1.11512
156612930	rs36045852	3.33403e-08	-1.40088	-1.51943e-10
156612959	rs34769699	1.68044e-08	-0.970971	-1.11504
156613222	rs13006047	3.33403e-08	-1.40088	-1.51943e-10
156613651	rs71419063	3.33403e-08	-1.40088	-1.51943e-10
156614104	rs76371355	8.36591e-09	-1.66829	-1.11519
156614382	rs116062009	9.90652e-08	-1.25846	0.946585
156614658	rs13024058	3.33403e-08	-1.40088	-1.51943e-10
156614794	rs72899095	3.02933e-08	-0.997025	-0.499698
156614935	rs117640659	7.25541e-08	-1.19451e-10	-0.623317
156614994	rs78129008	1.20002e-08	-1.72561	-0.697117
156615277	rs116337606	2.16142e-07	0.468284	-1.51943e-10
156615450	rs35799624	3.33403e-08	-1.40088	-1.51943e-10
156615638	rs34911387	3.33403e-08	-1.40088	-1.51943e-10
156615869	rs79970427	8.38497e-09	-1.66567	-1.11554
156615872	rs2882514	3.851e-08	-1.25673	-1.51943e-10
156616143	rs13026792	3.47061e-08	-1.36073	-1.51943e-10
156616242	rs3920297	3.83769e-08	-1.26019	-1.51943e-10
156616479	rs73018338	3.8862e-08	-1.24763	-1.51943e-10
156616537	rs73018339	3.83769e-08	-1.26019	-1.51943e-10
156616646	rs35576697	3.33403e-08	-1.40088	-1.51943e-10
156616958	rs79283492	8.38851e-09	-1.66567	-1.11512
156617087	rs73018341	3.68512e-08	-1.30076	-1.51943e-10
156617135	rs148551298	6.40333e-08	-1.19451e-10	-0.748247
156617871	rs35690217	3.38734e-08	-1.38502	-1.51943e-10
156618108	rs11895298	9.05291e-08	-1.23747	0.83549
156618847	rs116669783	3.14919e-08	-1.45792	-1.51943e-10
156618996	rs35369752	1.97095e-08	-0.852398	-1.07415
156619274	rs34640282	2.09918e-08	-0.789703	-1.07381
156619282	rs57455587	2.0928e-08	-0.792746	-1.07381
156619713	rs35393319	3.33403e-08	-1.40088	-1.51943e-10
156619829	rs34874018	2.07663e-08	-0.801146	-1.07317
156620075	rs73018343	4.14254e-08	-1.18376	-1.51943e-10
156620142	rs55799317	9.4825e-08	-0.355617	-1.51943e-10
156620180	rs55902219	9.4825e-08	-0.355617	-1.51943e-10
156620463	rs186944711	2.44389e-08	-1.71147	-1.51943e-10
156620659	rs79334127	2.11979e-08	-0.775834	-1.07791
156620766	rs7600863	3.38193e-08	-1.07234	-0.314273
156620923	rs143154326	3.30878e-08	-1.40849	-1.51943e-10
156621125	rs115556540	2.60615e-08	-1.64719	-1.51943e-10
156621601	rs76206458	5.6741e-08	-1.19451e-10	-0.869153
156621725	rs142058842	2.698e-08	-1.05375	-0.558808
156621861	rs143378023	8.80798e-08	-0.429406	-1.51943e-10
156621923	rs150793499	3.18991e-08	-1.44507	-1.51943e-10
156621965	rs114780194	3.09037e-08	-1.47677	-1.51943e-10
156622321	rs139704076	5.85921e-08	-1.19451e-10	-0.83705
156622417	rs145231120	8.39442e-09	-1.66476	-1.11532
156622426	rs142839853	9.41391e-09	-1.60023	-1.06523
156622473	rs149683461	4.77159e-08	-1.04239	-1.51943e-10
156622561	rs115716187	4.70101e-08	-1.05729	-1.51943e-10
156622724	rs35050133	3.30878e-08	-1.40849	-1.51943e-10
156622949	rs34110265	1.86542e-08	-0.866633	-1.11494
156623332	rs114085264	3.58802e-08	-0.339165	-0.988299
156623410	rs79915511	3.11678e-08	-1.46826	-1.51943e-10
156623977	rs115911582	3.19764e-08	-1.44265	-1.51943e-10
156624060	rs35735637	3.32134e-08	-1.4047	-1.51943e-10
156624093	rs73018347	4.43609e-08	-1.11529	-1.51943e-10
156625286	rs75654373	4.65422e-08	-1.06729	-1.51943e-10
156625631	rs73018350	4.24021e-08	-1.16045	-1.51943e-10
156625701	rs77613415	3.30878e-08	-1.40849	-1.51943e-10
156625848	rs2882513	5.966e-08	0.24943	-1.06842
156626147	rs34960924	3.30878e-08	-1.40849	-1.51943e-10
156626459	rs73018354	4.47908e-08	-1.10565	-1.51943e-10
156626744	rs12990767	2.74201e-08	-0.500786	-1.09559
156627145	rs75953904	2.79252e-07	-1.19451e-10	0.724466
156627146	rs150844709	3.91091e-08	-1.2413	-1.51943e-10
156627296	rs72899098	8.96816e-08	-0.411384	-1.51943e-10
156628149	rs1004791	3.42202e-08	-1.09711	-0.277729
156628330	rs11903473	5.95248e-08	0.24943	-1.07069
156628502	rs12999500	3.32134e-08	-1.4047	-1.51943e-10
156628917	rs72899099	8.86303e-08	-0.423176	-1.51943e-10
156629170	rs116754102	3.12682e-08	-1.46505	-1.51943e-10
156629621	rs112758913	3.28287e-08	-1.41635	-1.51943e-10
156629693	rs16839578	2.78213e-08	-0.484086	-1.09776
156629948	rs34497926	6.08234e-08	0.271012	-1.07069
156629975	rs72899101	5.43509e-08	0.0987195	-1.01091
156629997	rs114058971	3.21787e-08	-0.466859	-0.969488
156630189	rs114685916	3.12682e-08	-1.46505	-1.51943e-10
156630553	rs80301561	8.50512e-08	-1.30671	0.842314
156630554	rs72901003	2.86729e-08	-0.459407	-1.09229
156631304	rs73018359	4.22152e-08	-1.16487	-1.51943e-10
156631394	rs35429642	6.09274e-08	0.271012	-1.06898
156631559	rs12475944	3.11416e-08	-1.10659	-0.362511
156631643	rs17234869	2.76782e-08	-0.491811	-1.09519
156632341	rs17307226	2.75791e-08	-0.491811	-1.09878
156632489	rs73018361	4.22152e-08	-1.16487	-1.51943e-10
156633038	rs34516574	3.32134e-08	-1.4047	-1.51943e-10
156633279	rs116779936	3.11678e-08	-1.46826	-1.51943e-10
156633447	rs17234995	2.72077e-08	-0.507097	-1.09705
156633503	rs16839583	8.38161e-08	-1.35187	0.872849
156635236	rs34918178	5.10639e-08	-0.974571	-1.51943e-10
156635451	rs72901006	2.69118e-08	-0.522288	-1.0928
156635661	rs113072781	3.86995e-08	-1.25182	-1.51943e-10
156635859	rs140574732	4.83597e-08	-1.19451e-10	-1.02898
156635864	rs55671317	2.52525e-08	-1.67872	-1.51943e-10
156636047	rs17307337	2.74524e-08	-0.507097	-1.0881
156636497	rs13389012	3.42577e-08	-1.144	-0.229738
156636498	rs78193335	8.41571e-08	-1.35755	0.882586
156636576	rs78006445	8.36323e-08	-1.36381	0.882586
156636709	rs1914650	2.74986e-08	-0.507097	-1.08642
156636922	rs1914651	2.65771e-08	-0.537386	-1.09021
156636943	rs17235247	2.74986e-08	-0.507097	-1.08642
156637032	rs80238584	4.91829e-08	-1.0121	-1.51943e-10
156637120	rs76190916	2.85427e-08	-1.55625	-1.51943e-10
156637390	rs16839593	5.58297e-08	0.180531	-1.06588
156637957	rs116560147	3.24146e-08	-1.42904	-1.51943e-10
156638128	rs67198445	5.73232e-08	0.20661	-1.06555
156638317	rs114448583	3.24146e-08	-1.42904	-1.51943e-10
156638349	rs78542747	4.42057e-08	-0.0163146	-1.10248
156639048	rs58117434	2.51138e-08	-1.68423	-1.51943e-10
156639420	rs2350818	1.07968e-08	-1.50592	-1.02248
156639717	rs4536607	8.22293e-08	-1.35246	0.854321
156639886	rs74768435	2.49483e-08	-1.69084	-1.51943e-10
156639935	rs71419065	3.32134e-08	-1.4047	-1.51943e-10
156640144	rs72901014	5.72542e-08	0.203934	-1.06408
156640299	rs72901017	2.67229e-08	-0.537386	-1.08474
156640315	rs115065364	3.23035e-08	-1.43247	-1.51943e-10
156640850	rs76949215	5.14035e-08	-0.967943	-1.51943e-10
156641612	rs79792973	2.64144e-08	-1.63374	-1.51943e-10
156641672	rs115793378	2.60983e-08	-1.64578	-1.51943e-10
156642524	rs16839597	5.47814e-08	0.162145	-1.06644
156643482	rs16839598	5.59058e-08	0.183255	-1.06724
156643622	rs73022342	4.24021e-08	-1.16045	-1.51943e-10
156643976	rs73022343	4.24021e-08	-1.16045	-1.51943e-10
156644060	rs148042259	3.23035e-08	-1.43247	-1.51943e-10
156644198	rs17307685	2.62268e-08	-0.553885	-1.08698
156645029	rs71419066	3.32134e-08	-1.4047	-1.51943e-10
156645376	rs34586723	3.32134e-08	-1.4047	-1.51943e-10
156645744	rs73965686	2.46626e-08	-1.70236	-1.51943e-10
156645950	rs17235485	7.04749e-08	-0.652393	-1.51943e-10
156646146	rs73022345	4.02068e-08	-1.21361	-1.51943e-10
156646585	rs150068885	1.15102e-06	2.14075	-1.51943e-10
156646660	rs148781397	3.25268e-08	-1.42559	-1.51943e-10
156647049	rs11894831	5.49359e-08	0.159501	-1.06098
156647653	rs6721013	1.10303e-08	-1.53256	-0.97445
156647746	rs10192440	9.391e-08	-1.41326	1.04794
156647927	rs34477960	5.38371e-08	0.14115	-1.06284
156648426	rs55814449	2.49093e-08	-1.69241	-1.51943e-10
156648492	rs58385736	2.49093e-08	-1.69241	-1.51943e-10
156648800	rs72901029	2.53892e-08	-0.583593	-1.08973
156648927	rs16839602	4.74056e-08	-0.0397337	-1.00918
156649045	rs35052533	6.35054e-08	0.180596	-0.937122
156649161	rs35248584	5.82613e-08	0.099506	-0.942218
156649313	rs115467013	3.27428e-08	-1.41897	-1.51943e-10
156650258	rs72901035	9.32248e-08	-0.372637	-1.51943e-10
156650743	rs34417793	6.21797e-08	0.159501	-0.937122
156650762	rs10184745	8.09469e-08	-1.365	0.851148
156650969	rs114791087	3.27428e-08	-1.41897	-1.51943e-10
156651580	rs76937201	3.23035e-08	-1.43247	-1.51943e-10
156651874	rs72901038	2.55497e-08	-0.575759	-1.09126
156651961	rs13005649	4.32046e-08	-0.0397337	-1.10197
156652388	rs13005153	4.41123e-08	-0.0189419	-1.10197
156652668	rs114994001	7.38526e-08	-0.605579	-1.51943e-10
156652669	rs2351143	2.52989e-08	-0.583593	-1.0933
156652873	rs34367994	5.58085e-08	0.183255	-1.06898
156653118	rs144886196	3.28278e-08	-1.41637	-1.51943e-10
156653409	rs57661069	4.87675e-08	-1.02059	-1.51943e-10
156654051	rs56301491	5.83511e-08	0.225272	-1.06644
156654183	rs55988821	5.83048e-08	0.225272	-1.06724
156654542	rs13020934	5.10639e-08	-0.974571	-1.51943e-10
156654879	rs34993203	5.24018e-08	0.12027	-1.06898
156654895	rs35572649	3.28278e-08	-1.41637	-1.51943e-10
156655673	rs1518278	5.33711e-08	0.14115	-1.07153
156655840	rs71419068	3.27058e-08	-1.4201	-1.51943e-10
156656282	rs12105675	2.48481e-08	-1.69487	-1.51943e-10
156656548	rs12475379	4.59447e-08	-1.08021	-1.51943e-10
156657274	rs35896097	3.28278e-08	-1.41637	-1.51943e-10
156657383	rs146789953	2.67283e-08	-1.62193	-1.51943e-10
156657528	rs79104503	2.40863e-08	-1.72601	-1.51943e-10
156657536	rs73022352	2.47755e-08	-1.69779	-1.51943e-10
156658121	rs35923563	3.38734e-08	-1.38502	-1.51943e-10
156658351	rs77618935	4.48316e-08	-1.10474	-1.51943e-10
156658432	rs35084528	3.27058e-08	-1.4201	-1.51943e-10
156659919	rs1316293	1.86524e-08	-0.907207	-1.07447
156660239	rs149469106	6.13052e-08	-1.19451e-10	-0.791786
156660331	rs116360512	3.32102e-08	-1.40479	-1.51943e-10
156661129	rs74794141	5.40284e-08	-1.19451e-10	-0.91814
156661599	rs35184319	3.30878e-08	-1.40849	-1.51943e-10
156661618	rs78002151	5.47133e-08	-1.19451e-10	-0.905543
156663000	rs147112518	4.43438e-08	-1.19451e-10	-1.11568
156663470	rs35086782	2.13789e-08	-0.740572	-1.10467
156663777	rs13028096	3.27058e-08	-1.4201	-1.51943e-10
156663824	rs7608383	1.153e-08	-1.39603	-1.06667
156664225	rs78462040	8.91544e-08	-1.19451e-10	-0.417281
156664591	rs1589152	1.77317e-08	-1.70065	-0.331644
156664770	rs118175342	4.52702e-08	-1.19451e-10	-1.095
156665010	rs71419069	5.13182e-08	-0.969604	-1.51943e-10
156665110	rs1356847	1.98295e-08	-1.61153	-0.308956
156665196	rs71419070	3.11137e-08	-1.47	-1.51943e-10
156665542	rs79289255	2.61122e-08	-1.64525	-1.51943e-10
156666820	rs13022347	3.27058e-08	-1.4201	-1.51943e-10
156666965	rs114345831	3.33177e-08	-1.40156	-1.51943e-10
156667228	rs1520342	1.84878e-08	-1.61265	-0.377892
156667454	rs1520343	1.61627e-08	-1.70186	-0.423091
156668044	rs55640116	5.65929e-08	-0.871767	-1.51943e-10
156668092	rs115560561	3.34383e-08	-1.39795	-1.51943e-10
156668288	rs73022361	4.45647e-08	-1.11071	-1.51943e-10
156669182	rs1402074	1.84162e-08	-1.59799	-0.396428
156670123	rs1607363	3.21142e-08	-0.948326	-0.490025
156672222	rs114133607	3.34383e-08	-1.39795	-1.51943e-10
156672882	rs13010355	3.29633e-08	-1.41225	-1.51943e-10
156673581	rs76742528	3.08308e-08	-1.47914	-1.51943e-10
156674009	rs115067022	3.34383e-08	-1.39795	-1.51943e-10
156674394	rs115881908	3.34383e-08	-1.39795	-1.51943e-10
156674693	rs1607361	1.85938e-08	-1.5702	-0.414618
156674851	rs77235252	4.86351e-07	1.27928	-1.51943e-10
156675224	rs1589150	3.32387e-08	-0.935683	-0.468253
156675247	rs1589151	1.90475e-08	-1.5702	-0.390512
156675260	rs10191037	9.58139e-09	-1.6194	-1.02843
156675279	rs1829342	7.07345e-08	-1.3712	0.72248
156675498	rs147461865	3.34383e-08	-1.39795	-1.51943e-10
156675552	rs12994694	3.28278e-08	-1.41637	-1.51943e-10
156675740	rs1607362	1.68429e-08	-1.68205	-0.401668
156676070	rs6743834	1.91671e-08	-1.56394	-0.390512
156677120	rs2203777	2.00514e-08	-1.56825	-0.341108
156677447	rs34747884	3.28278e-08	-1.41637	-1.51943e-10
156678313	rs116754363	3.33177e-08	-1.40156	-1.51943e-10
156678534	rs10932732	1.95594e-08	-1.56394	-0.370252
156679563	rs71419071	3.11386e-08	-1.4692	-1.51943e-10
156679572	rs138175910	3.40455e-08	-1.37995	-1.51943e-10
156679638	rs117793658	3.80878e-08	-1.26776	-1.51943e-10
156679756	rs116638149	3.33177e-08	-1.40156	-1.51943e-10
156680142	rs114326058	3.38068e-08	-1.38699	-1.51943e-10
156680690	rs6742180	1.94082e-08	-1.56394	-0.378011
156681525	rs11891899	2.03304e-08	-1.54831	-0.347218
156681875	rs115076920	3.36829e-08	-1.39066	-1.51943e-10
156681886	rs34039002	3.09286e-08	-1.47597	-1.51943e-10
156682356	rs116146652	3.39319e-08	-1.38329	-1.51943e-10
156682657	rs1518284	2.0808e-08	-1.48542	-0.386893
156682920	rs74804354	3.58169e-07	-1.19451e-10	0.973356
156683304	rs114754054	3.38068e-08	-1.38699	-1.51943e-10
156684068	rs115224811	3.38068e-08	-1.38699	-1.51943e-10
156684153	rs12621980	1.20024e-08	-1.51842	-0.904129
156685129	rs10206573	2.81237e-08	-1.18988	-0.381157
156685238	rs75131888	5.14216e-08	-0.967591	-1.51943e-10
156685239	rs78907146	5.11895e-08	-0.972116	-1.51943e-10
156685254	rs7422581	5.61264e-08	-0.267087	-0.612956
156685293	rs1850978	5.47972e-08	-0.247088	-0.656923
156685576	rs58358559	4.53034e-07	1.20832	-1.51943e-10
156686079	rs13033779	1.30858e-08	-1.54883	-0.787293
156686488	rs12694424	2.97525e-08	-0.506272	-1.00846
156686769	rs13425489	3.14399e-08	-0.346889	-1.11268
156687497	rs34110901	1.18498e-08	-1.52026	-0.915079
156687775	rs1829525	2.86848e-08	-0.437494	-1.11379
156687856	rs12464967	2.04266e-08	-0.77751	-1.1133
156688066	rs1850979	2.06643e-08	-0.765582	-1.11366
156688180	rs1850980	2.07178e-08	-0.762992	-1.11366
156688834	rs73965693	3.95131e-07	1.07157	-1.51943e-10
156689131	rs186845787	9.44456e-08	-1.19451e-10	-0.359626
156689695	rs146347398	1.46328e-07	0.0781988	-1.51943e-10
156689769	rs12104514	3.88872e-07	1.0556	-1.51943e-10
156689890	rs114690772	3.27668e-08	-1.41823	-1.51943e-10
156689955	rs138407729	4.47263e-08	-1.19451e-10	-1.10709
156690325	rs1850981	3.36791e-08	-1.49826	0.10749
156690655	rs13411813	1.03624e-08	-1.45471	-1.11477
156690833	rs13400437	8.95176e-09	-1.6007	-1.1151
156690858	rs116721176	3.27668e-08	-1.41823	-1.51943e-10
156690928	rs13412160	8.7894e-09	-1.62064	-1.11346
156691277	rs7597509	8.03316e-09	-1.71103	-1.11304
156692116	rs4366855	2.8956e-08	-0.426594	-1.11528
156692515	rs368810685	8.76726e-08	-1.19451e-10	-0.434041
156693033	rs10190879	2.20371e-07	0.74001	-0.252346
156693482	rs79454388	5.10982e-08	-1.19451e-10	-0.973901
156693534	rs16839638	5.68636e-08	-1.31452	0.447528
156693714	rs115678249	3.24366e-08	-1.42836	-1.51943e-10
156693867	rs1976816	2.00933e-08	-0.791917	-1.11535
156693895	rs71419072	2.44728e-08	-1.71009	-1.51943e-10
156693900	rs12473428	2.384e-08	-1.65744	-0.0788469
156694450	rs140400655	4.98069e-08	-1.19451e-10	-0.999497
156694513	rs115155003	3.26519e-08	-1.42175	-1.51943e-10
156694584	rs114007252	1.44618e-06	2.36903	-1.51943e-10
156695764	rs73022392	4.8239e-07	1.2711	-1.51943e-10
156696136	rs16839640	3.97957e-08	-1.46238	0.238488
156697096	rs10497151	4.97894e-07	1.30274	-1.51943e-10
156697282	rs9288534	1.34748e-08	-1.19354	-1.11329
156697361	rs115793576	1.05344e-08	-1.43866	-1.11434
156697603	rs10192474	7.92144e-09	-1.72239	-1.11569
156697981	rs9288535	1.06232e-08	-1.4301	-1.11451
156698754	rs553225742	6.88079e-08	-1.19451e-10	-0.676331
156699266	rs10497150	2.15466e-08	-0.722083	-1.11535
156699785	rs190177607	1.03297e-07	-0.270037	-1.51943e-10
156700219	rs6435990	1.26741e-08	-1.25272	-1.11538
156700309	rs114552570	3.11822e-08	-1.4678	-1.51943e-10
156700326	rs6435992	1.06143e-08	-1.4301	-1.11535
156700901	rs10185088	1.05295e-08	-1.43799	-1.11548
156701453	rs77386638	2.37665e-07	0.563211	-1.51943e-10
156701605	rs117740407	2.1867e-07	-1.19451e-10	0.479916
156701617	rs6435993	1.05138e-08	-1.43925	-1.11571
156702252	rs10932739	2.05778e-07	0.893848	-0.474702
156702267	rs184979014	7.21583e-08	-1.19451e-10	-0.628787
156702533	rs190664815	3.10822e-08	-1.47101	-1.51943e-10
156702869	rs17236255	4.07411e-07	1.10217	-1.51943e-10
156704009	rs12619668	7.41862e-08	-1.12827	0.527203
156704216	rs7573309	1.41519e-08	-1.14495	-1.11285
156704436	rs10210212	1.09427e-08	-1.39975	-1.11523
156704640	rs73024365	4.60517e-07	1.2247	-1.51943e-10
156705163	rs77711277	3.14776e-08	-1.45837	-1.51943e-10
156705609	rs13422010	4.22481e-08	-1.67225	0.508162
156705731	rs7583113	7.54021e-08	-1.09459	0.509771
156706244	rs148255516	2.57041e-08	-1.661	-1.51943e-10
156706397	rs884799	2.30221e-08	-1.50487	-0.266322
156707015	rs116578886	3.14776e-08	-1.45837	-1.51943e-10
156707101	rs78218748	1.12353e-07	-0.186001	-1.51943e-10
156707406	rs113807869	2.686e-08	-1.61701	-1.51943e-10
156707694	rs74847146	3.13748e-08	-1.46165	-1.51943e-10
156707795	rs55639451	7.31511e-08	-1.37844	0.763319
156708143	rs6738903	7.29999e-08	-1.08418	0.46699
156709593	rs1540803	8.61469e-08	-0.0988313	-0.352765
156710241	rs62174791	3.21779e-08	-0.789346	-0.647023
156710788	rs150462186	3.16861e-08	-1.45177	-1.51943e-10
156711077	rs11885215	7.92279e-09	-1.72224	-1.11567
156711390	rs115604560	3.15813e-08	-1.45508	-1.51943e-10
156711440	rs12995490	4.68854e-08	-1.54414	0.4842
156711661	rs1402070	3.20062e-08	-0.763274	-0.678447
156711712	rs12613320	8.49876e-08	-0.603421	0.138277
156711933	rs1534752	4.07401e-08	-1.66606	0.465625
156712915	rs7586890	4.67214e-08	-1.53862	0.475174
156713420	rs79478945	3.13748e-08	-1.46165	-1.51943e-10
156713885	rs35544429	2.51069e-08	-0.614424	-1.07008
156714378	rs113887961	2.41033e-08	-1.7253	-1.51943e-10
156714874	rs76627026	3.13748e-08	-1.46165	-1.51943e-10
156715416	rs10190385	3.96992e-08	-1.67492	0.4486
156715668	rs78197237	2.36028e-08	-0.630863	-1.11542
156715689	rs142584053	3.13748e-08	-1.46165	-1.51943e-10
156716453	rs79962582	4.17841e-08	-1.72453	0.549398
156717697	rs77034941	5.17829e-08	-1.19451e-10	-0.96059
156717899	rs114411551	6.43948e-07	1.55997	-1.51943e-10
156718052	rs10804267	4.23718e-08	-1.56021	0.399043
156719123	rs11897511	4.23718e-08	-1.56021	0.399043
156719230	rs13415327	2.48247e-08	-1.65308	-0.0427312
156719910	rs115245612	3.14776e-08	-1.45837	-1.51943e-10
156720157	rs75757274	3.13748e-08	-1.46165	-1.51943e-10
156720299	rs75751361	3.12831e-08	-1.46457	-1.51943e-10
156721343	rs13387832	6.03775e-08	-1.06761	0.26058
156721487	rs17236689	5.93741e-07	1.47879	-1.51943e-10
156721846	rs12471133	8.46923e-08	-0.454421	-0.0142045
156722055	rs144848310	7.26654e-08	-1.19451e-10	-0.621785
156722075	rs7559943	1.12905e-07	-0.181104	-1.51943e-10
156722378	rs17236724	6.56481e-07	1.57924	-1.51943e-10
156722419	rs11887446	3.8956e-08	-1.68004	0.434828
156723099	rs150930931	9.44596e-08	-1.19451e-10	-0.359478
156723265	rs12618585	8.73612e-08	-0.416353	-0.0212458
156723522	rs112427039	1.14294e-07	-0.168873	-1.51943e-10
156725169	rs77095483	3.13748e-08	-1.46165	-1.51943e-10
156725270	rs76945914	3.12831e-08	-1.46457	-1.51943e-10
156725938	rs1540804	3.61287e-07	1.29137	-0.309342
156726370	rs16839701	4.12844e-08	-1.72355	0.536385
156727174	rs13020355	4.08182e-08	-1.72232	0.523799
156727448	rs147931617	3.67968e-08	-1.30224	-1.51943e-10
156727570	rs12622351	4.01882e-08	-1.72224	0.508162
156727813	rs12622374	3.87203e-08	-1.67492	0.423632
156727928	rs12622403	3.83824e-08	-1.67487	0.414818
156728278	rs74373431	5.52326e-08	-1.19451e-10	-0.896096
156728418	rs115738457	3.12831e-08	-1.46457	-1.51943e-10
156729057	rs75972328	3.11822e-08	-1.4678	-1.51943e-10
156729739	rs75922131	3.6717e-08	-1.30441	-1.51943e-10
156729977	rs72889733	1.86732e-07	0.322025	-1.51943e-10
156730180	rs13393746	3.1766e-08	-1.43115	-0.0180977
156730260	rs13382244	2.38143e-08	-1.65851	-0.0788493
156730387	rs71419073	7.44449e-08	-0.597591	-1.51943e-10
156730488	rs73008416	6.90304e-07	1.62948	-1.51943e-10
156730529	rs62174792	2.69753e-07	1.16613	-0.476273
156730821	rs11898359	3.03519e-08	-1.49479	-1.51943e-10
156731652	rs112023561	8.54742e-08	-0.459435	-1.51943e-10
156731803	rs147494513	3.03519e-08	-1.49479	-1.51943e-10
156732837	rs7420912	3.78434e-08	-1.67225	0.39806
156733121	rs2351144	3.74439e-08	-1.67492	0.390112
156733182	rs4255923	5.68474e-07	1.43531	-1.51943e-10
156733574	rs144964816	6.09613e-07	1.50517	-1.51943e-10
156734645	rs56369123	5.9621e-07	1.48294	-1.51943e-10
156735374	rs78982459	3.02603e-08	-1.49781	-1.51943e-10
156735746	rs35915131	1.27838e-07	0.98759	-1.04447
156736099	rs11900438	5.85553e-08	-1.03554	0.197859
156736207	rs149605752	2.16394e-07	0.469449	-1.51943e-10
156736528	rs11900638	3.81196e-08	-1.72362	0.456696
156736634	rs144343667	4.04942e-07	1.09609	-1.51943e-10
156736846	rs111591110	6.15884e-07	1.51541	-1.51943e-10
156736881	rs112677400	6.15884e-07	1.51541	-1.51943e-10
156737100	rs34528777	3.70489e-08	-1.6689	0.373485
156737223	rs35512426	3.70489e-08	-1.6689	0.373485
156737615	rs7596878	1.64095e-07	0.192796	-1.51943e-10
156738441	rs10173843	3.70489e-08	-1.6689	0.373485
156738687	rs141378849	6.86042e-08	-0.679296	-1.51943e-10
156739388	rs148102884	6.14041e-08	-1.38711	0.596931
156740735	rs10200441	3.59478e-08	-1.66608	0.340499
156741433	rs139769208	3.01695e-08	-1.50082	-1.51943e-10
156741496	rs7564233	3.70529e-08	-1.55588	0.26058
156741901	rs13018514	3.68586e-08	-1.56114	0.26058
156742604	rs151179005	3.00886e-08	-1.5035	-1.51943e-10
156742762	rs9753171	8.89926e-08	-0.535584	0.116487
156743309	rs142284989	2.29554e-07	0.528488	-1.51943e-10
156743980	rs114145977	2.99995e-08	-1.50647	-1.51943e-10
156744349	rs74812916	2.99995e-08	-1.50647	-1.51943e-10
156744353	rs115793324	2.99995e-08	-1.50647	-1.51943e-10
156745415	rs113486598	1.40263e-07	0.0358724	-1.51943e-10
156745579	rs116142968	7.5457e-08	-0.584088	-1.51943e-10
156745776	rs4664778	2.21916e-07	1.11821	-0.623564
156745793	rs118098675	1.03815e-07	-1.19451e-10	-0.265041
156746240	rs77646727	3.9148e-08	-1.2403	-1.51943e-10
156746611	rs113283681	1.50401e-07	0.105654	-1.51943e-10
156746684	rs77481686	4.74076e-07	1.25372	-1.51943e-10
156747511	rs13417220	2.53411e-08	-1.67522	-1.51943e-10
156748131	rs78143120	3.96441e-07	1.07488	-1.51943e-10
156748324	rs1527756	3.71787e-08	-1.72597	0.434056
156748431	rs76854406	2.98239e-08	-1.51234	-1.51943e-10
156749324	rs72889746	1.39962e-07	0.0337174	-1.51943e-10
156749632	rs112320557	2.97373e-08	-1.51525	-1.51943e-10
156749722	rs115465661	2.99995e-08	-1.50647	-1.51943e-10
156750144	rs79821017	1.49049e-07	0.0966251	-1.51943e-10
156751921	rs1520339	6.84752e-08	-0.47875	-0.202429
156751939	rs80016441	2.97373e-08	-1.51525	-1.51943e-10
156752459	rs17236969	9.25612e-08	0.699693	-1.07947
156752496	rs115588040	2.98239e-08	-1.51234	-1.51943e-10
156752588	rs7594921	8.94718e-09	-1.61033	-1.10598
156753946	rs10202061	3.73355e-08	-1.55054	0.262835
156754055	rs10193997	3.68235e-08	-1.55054	0.249028
156754598	rs139560647	2.47127e-07	0.602252	-1.51943e-10
156755318	rs17237027	9.11991e-07	1.90798	-1.51943e-10
156755591	rs13420750	3.66978e-08	-1.72558	0.420646
156756235	rs10198409	3.6113e-08	-1.55588	0.234885
156756319	rs7597534	3.6113e-08	-1.55588	0.234885
156756905	rs146586557	7.36792e-08	-1.19451e-10	-0.607929
156757058	rs182918273	2.88141e-07	0.755799	-1.51943e-10
156758535	rs12694437	6.69083e-08	-0.891908	0.187581
156759291	rs1402071	6.54261e-08	-0.903708	0.176979
156759301	rs114802884	2.96817e-08	-1.51712	-1.51943e-10
156760143	rs72889752	7.24712e-06	3.98071	-1.51943e-10
156760230	rs10166901	3.25297e-08	-1.67528	0.249786
156760300	rs72889754	4.52557e-08	-1.09532	-1.51943e-10
156760305	rs10164463	3.50399e-08	-1.53102	0.179856
156760478	rs79925551	2.98538e-08	-1.51134	-1.51943e-10
156760611	rs116466434	2.75083e-08	-0.551125	-1.04204
156760865	rs17309441	9.55724e-07	1.95482	-1.51943e-10
156760946	rs116160092	3.08712e-08	-1.47783	-1.51943e-10
156762304	rs3843321	2.15462e-07	0.795186	-0.330049
156762993	rs113168231	1.81219e-07	0.292057	-1.51943e-10
156763315	rs12694438	3.36347e-08	-1.49725	0.105154
156763333	rs113146330	1.76238e-07	0.264185	-1.51943e-10
156764118	rs114537919	3.12536e-08	-1.46552	-1.51943e-10
156764213	rs16839720	3.12982e-08	-1.7176	0.253509
156764503	rs7557832	3.04307e-08	-1.5908	0.0985987
156764505	rs114408072	2.48986e-08	-1.69284	-1.51943e-10
156764945	rs146022520	5.66495e-08	-1.19451e-10	-0.870766
156765002	rs13383584	3.05502e-08	-1.29988	-0.188402
156765480	rs72889755	4.8826e-08	-1.01939	-1.51943e-10
156765630	rs16839725	2.18961e-08	-1.11837	-0.702973
156765681	rs72889758	3.78777e-08	-1.27329	-1.51943e-10
156765776	rs16839730	1.683e-08	-1.70808	-0.376406
156765789	rs145780345	4.78774e-08	-1.03901	-1.51943e-10
156765848	rs116647195	6.5352e-07	1.57472	-1.51943e-10
156765867	rs7573784	8.9275e-09	-1.67922	-1.03929
156766219	rs17309678	3.40837e-07	1.88307	-0.959319
156766489	rs151142270	1.97626e-07	-1.19451e-10	0.378728
156766527	rs62174823	2.70582e-08	-1.60966	-1.51943e-10
156766719	rs56728154	1.09261e-07	-0.213914	-1.51943e-10
156766833	rs1527757	4.58794e-07	2.16157	-0.940622
156767560	rs142526604	3.09879e-08	-1.47405	-1.51943e-10
156767751	rs72889762	3.69699e-08	-1.29755	-1.51943e-10
156768710	rs16839731	1.23548e-07	0.995884	-1.0869
156768868	rs13432856	4.05929e-08	-1.20406	-1.51943e-10
156769319	rs2056737	1.26202e-07	0.445086	-0.514852
156770092	rs77174596	4.6033e-08	-1.07829	-1.51943e-10
156773567	rs3915271	9.37373e-08	-0.367153	-1.51943e-10
156773664	rs16839739	1.12108e-07	0.890533	-1.07872
156773703	rs116657026	1.08682e-07	-0.219226	-1.51943e-10
156773990	rs10804269	2.82613e-08	-1.35857	-0.207587
156774032	rs10932785	2.78849e-08	-1.36495	-0.214616
156774371	rs7572417	3.82459e-08	-1.26361	-1.51943e-10
156774627	rs79961842	5.74268e-08	-1.19451e-10	-0.857138
156775065	rs115161720	2.52023e-06	2.92446	-1.51943e-10
156775072	rs74324583	3.89034e-08	-1.24657	-1.51943e-10
156775262	rs72889777	2.54011e-08	-1.67286	-1.51943e-10
156775930	rs116740856	7.25839e-08	-0.622907	-1.51943e-10
156775966	rs4664781	1.16016e-07	0.917221	-1.07114
156776217	rs17316334	4.29268e-08	-1.14815	-1.51943e-10
156778822	rs114967181	1.13644e-07	-0.174576	-1.51943e-10
156779012	rs11691907	5.04486e-08	-0.420272	-0.566424
156779266	rs4664186	5.10871e-08	0.0832568	-1.05737
156779377	rs67822367	5.14962e-08	-0.404791	-0.56135
156779574	rs72889794	2.40983e-08	-1.72551	-1.51943e-10
156780212	rs147266455	1.26946e-07	-0.0638853	-1.51943e-10
156780642	rs11681437	8.35132e-08	0.526794	-1.00944
156780850	rs117846800	5.0068e-08	-1.19451e-10	-0.994269
156782397	rs2882599	1.16139e-07	0.902065	-1.05492
156783544	rs114062477	4.93336e-08	-1.00904	-1.51943e-10
156784355	rs78157411	1.29318e-07	-0.0453784	-1.51943e-10
156784608	rs146119227	5.57223e-08	-1.19451e-10	-0.887269
156784805	rs1540808	1.22946e-07	0.951348	-1.04726
156785138	rs4664187	1.14431e-07	0.877591	-1.04527
156785684	rs10200202	3.67173e-08	-1.3044	-1.51943e-10
156785932	rs181177421	1.99346e-07	-1.19451e-10	0.387391
156786929	rs10189214	2.98875e-08	-1.37359	-0.136617
156789084	rs12619900	1.08673e-07	0.828107	-1.04741
156789965	rs11678605	1.14715e-07	0.878048	-1.04325
156790004	rs10932790	3.02149e-08	-1.41561	-0.0837092
156790125	rs6710677	3.07265e-08	-1.39153	-0.0909927
156790441	rs11674970	3.59205e-08	-1.32634	-1.51943e-10
156791079	rs6747331	5.11033e-08	0.0611022	-1.0349
156791166	rs79438095	1.33121e-07	-0.0163937	-1.51943e-10
156791216	rs116212901	3.70641e-08	-1.295	-1.51943e-10
156791566	rs10203875	3.0947e-08	-1.37682	-0.0985508
156791609	rs16839799	5.15091e-08	0.0644484	-1.03034
156792089	rs1527755	5.15091e-08	0.0644484	-1.03034
156792830	rs76094981	1.32746e-08	-1.43861	-0.883191
156793087	rs7603523	2.67366e-08	-1.01198	-0.609637
156794026	rs77923666	1.0204e-05	4.32288	-1.51943e-10
156794189	rs57884968	1.3054e-08	-1.40668	-0.93188
156794383	rs1402073	1.31884e-08	-1.39102	-0.937287
156794665	rs143935379	2.87413e-08	-1.54931	-1.51943e-10
156794705	rs114499273	1.31811e-07	-0.0262837	-1.51943e-10
156795070	rs2049093	1.06502e-07	0.795419	-1.0349
156795192	rs12612835	4.18587e-07	2.01724	-0.888006
156795414	rs2141236	1.06502e-07	0.795419	-1.0349
156795596	rs115254489	6.22263e-08	-0.776872	-1.51943e-10
156795870	rs77477120	1.33975e-08	-1.43263	-0.879948
156795877	rs7564439	5.00155e-08	0.0350238	-1.03034
156796078	rs13009377	3.06215e-08	-1.39495	-0.0909927
156796484	rs10173364	3.04437e-08	-1.43037	-0.0614006
156796770	rs77935796	7.74175e-08	0.477193	-1.03563
156797239	rs4664784	1.06502e-07	0.795419	-1.0349
156797552	rs139705745	1.3965e-07	0.0314922	-1.51943e-10
156798444	rs1829528	1.28315e-08	-1.41449	-0.941254
156798847	rs151018148	2.05429e-07	0.417452	-1.51943e-10
156799208	rs7573210	1.8741e-07	0.180044	0.145607
156799749	rs1356846	3.13052e-08	-1.39495	-0.0689117
156800338	rs7580002	4.79775e-08	-0.00462353	-1.0323
156800733	rs11902496	4.43106e-08	-0.552503	-0.563922
156801077	rs11682209	1.3084e-08	-1.38414	-0.952123
156801166	rs78276908	2.74852e-07	0.708584	-1.51943e-10
156801896	rs13393559	1.26685e-08	-1.3449	-1.02363
156802133	rs73010335	1.40921e-07	0.0405471	-1.51943e-10
156802731	rs116550950	1.40921e-07	0.0405471	-1.51943e-10
156802816	rs7607309	2.49144e-08	-1.69221	-1.51943e-10
156805007	rs77247531	2.42253e-08	-1.72025	-1.51943e-10
156805732	rs115762661	1.43797e-07	0.0607556	-1.51943e-10
156807128	rs12615569	1.04203e-07	0.771439	-1.03275
156807215	rs35530452	3.14065e-08	-1.40709	-0.0535424
156807410	rs12615641	4.12033e-07	2.01853	-0.905076
156807959	rs74514780	1.61977e-08	-1.50341	-0.619368
156808365	rs10198113	4.66377e-08	-0.494183	-0.571057
156808539	rs149219009	3.71576e-08	-1.29248	-1.51943e-10
156808614	rs12621231	4.90311e-08	0.0151447	-1.03034
156808675	rs6436064	3.19192e-08	-1.40709	-0.0373483
156809883	rs12621549	1.29352e-08	-1.48094	-0.866756
156809966	rs147371825	1.18618e-07	-1.19451e-10	-0.131745
156810031	rs78190043	5.46889e-07	-1.19451e-10	1.3966
156810069	rs9752942	4.93837e-08	0.015577	-1.02361
156810389	rs13409849	4.60148e-08	-0.507631	-0.571057
156810605	rs7607119	4.91611e-08	0.015577	-1.02812
156811042	rs138031085	2.70304e-07	-1.19451e-10	0.691897
156811716	rs13014486	9.89082e-08	0.721446	-1.0349
156812175	rs1540806	3.1218e-08	-1.4125	-0.0541549
156812383	rs10201971	4.53093e-08	-0.52308	-0.571057
156812473	rs149742455	2.40861e-08	-1.72602	-1.51943e-10
156813021	rs117321465	7.63273e-08	-1.19451e-10	-0.572619
156813500	rs769353	8.17109e-08	0.492574	-0.997037
156813584	rs16839831	3.16513e-08	-1.37632	-0.0765532
156813666	rs62176033	7.19856e-08	-0.631184	-1.51943e-10
156813779	rs1527753	1.03844e-07	0.771439	-1.0362
156814058	rs10932797	4.53093e-08	-0.52308	-0.571057
156814276	rs11689399	9.60195e-08	0.217664	-0.560763
156814699	rs13421080	9.06797e-08	0.160446	-0.560763
156814865	rs28689194	9.24381e-08	0.179652	-0.560763
156814963	rs143612973	7.98268e-07	-1.19451e-10	1.77479
156815439	rs13382525	3.14535e-08	-1.38259	-0.0765532
156816057	rs10192140	3.07691e-08	-1.38259	-0.0985508
156816152	rs1609201	5.04246e-08	0.0354586	-1.02263
156817711	rs2056735	9.92088e-08	0.721446	-1.03187
156818265	rs116234935	1.46755e-07	0.0811165	-1.51943e-10
156818307	rs13009539	3.09465e-08	-1.38009	-0.0952958
156818632	rs190383198	3.97735e-08	-1.22445	-1.51943e-10
156818868	rs116774764	1.46755e-07	0.0811165	-1.51943e-10
156818943	rs114871568	1.46755e-07	0.0811165	-1.51943e-10
156819029	rs80152601	1.46755e-07	0.0811165	-1.51943e-10
156819268	rs66996400	4.43204e-08	-0.52308	-0.593124
156819295	rs2141234	2.95723e-08	-1.52081	-1.51943e-10
156819585	rs17238525	1.47353e-07	0.986894	-0.901714
156820283	rs13391549	2.45637e-08	-1.70638	-1.51943e-10
156821548	rs116376153	1.52615e-07	0.120266	-1.51943e-10
156821765	rs78189523	2.47105e-08	-1.70042	-1.51943e-10
156822305	rs35487612	4.40843e-08	-0.0845131	-1.03703
156822587	rs11689175	5.59781e-08	0.158538	-1.04123
156827610	rs372038103	1.7069e-07	-1.19451e-10	0.2322
156828459	rs74718781	3.84393e-07	1.04401	-1.51943e-10
156828501	rs7569706	1.78434e-08	-1.54859	-0.477423
156828514	rs941370	1.75719e-08	-1.5701	-0.471255
156829204	rs7585222	4.59557e-08	-0.0421716	-1.0378
156829263	rs145395146	1.54206e-07	0.130641	-1.51943e-10
156829375	rs138014137	1.48117e-07	0.0903494	-1.51943e-10
156829432	rs951212	4.82222e-08	-0.0029488	-1.02888
156829490	rs116253872	6.62999e-07	1.58912	-1.51943e-10
156829499	rs951211	1.83911e-08	-1.5537	-0.442079
156829816	rs13031378	4.59557e-08	-0.0421716	-1.0378
156830436	rs11685195	7.13144e-08	0.187631	-0.828182
156830793	rs539049317	4.54445e-08	-1.19451e-10	-1.09116
156831203	rs116784668	2.80513e-08	-1.57361	-1.51943e-10
156832102	rs13008952	4.54563e-08	-0.0421716	-1.04873
156833208	rs6436095	4.52146e-08	-0.0243861	-1.07184
156833422	rs6436096	4.79424e-08	0.0169066	-1.05456
156833498	rs6717836	1.70975e-08	-1.20477	-0.86395
156833746	rs12694460	1.377e-08	-1.24162	-1.04354
156833864	rs10497149	1.36316e-08	-1.24008	-1.05518
156834263	rs2351286	5.72045e-08	0.065507	-0.926524
156834265	rs75312181	2.62101e-07	1.24583	-0.584756
156835059	rs1554798	1.03236e-05	4.98122	-0.646684
156835299	rs12617101	0.00467935	10.9309	-0.479833
156835793	rs1881046	0.0452821	13.2204	-0.499648
156836487	rs115822391	1.52145e-07	0.117181	-1.51943e-10
156836669	rs7594669	3.31003e-07	0.894478	-1.51943e-10
156836768	rs4664787	8.14218e-05	6.81326	-0.413509
156837388	rs950402	6.22721e-08	-0.867218	0.0910808
156837469	rs950401	8.66346e-05	6.88034	-0.418535
156837934	rs2103263	0.0354938	12.9878	-0.510568
156838197	rs75039905	1.99464e-07	0.387986	-1.51943e-10
156839693	rs16839870	0.0328151	12.9271	-0.528395
156840025	rs73012530	2.53813e-07	0.628948	-1.51943e-10
156840207	rs115477855	1.55336e-07	0.137941	-1.51943e-10
156840453	rs60786849	1.52605e-07	0.120201	-1.51943e-10
156840800	rs76080178	4.85897e-08	-1.19451e-10	-1.02424
156841886	rs146442521	3.41569e-08	-1.37668	-1.51943e-10
156842199	rs1527754	0.0408541	13.1229	-0.505057
156842429	rs115723803	1.48117e-07	0.0903494	-1.51943e-10
156842482	rs73012532	3.25199e-07	0.876789	-1.51943e-10
156842823	rs189136392	3.34743e-08	-1.39687	-1.51943e-10
156842824	rs2351287	7.01371e-05	6.65626	-0.405704
156843338	rs2141235	7.00824e-05	6.65682	-0.407042
156843794	rs112733978	2.44607e-07	0.592003	-1.51943e-10
156844760	rs13017997	0.0467887	13.2409	-0.487376
156845006	rs35377330	0.0358704	12.9771	-0.489298
156845113	rs35079494	1.59452e-06	3.5824	-1.11572
156845880	rs4441417	0.0495349	13.3028	-0.492301
156845902	rs75627703	7.76925e-07	1.74769	-1.51943e-10
156846218	rs66721506	4.55884e-07	1.21459	-1.51943e-10
156846597	rs73012537	3.43245e-07	0.930794	-1.51943e-10
156846602	rs73012538	3.43245e-07	0.930794	-1.51943e-10
156846648	rs2882617	0.0498293	13.3028	-0.486375
156846952	rs2351288	0.0498293	13.3028	-0.486375
156847233	rs61266527	2.16217e-07	0.468631	-1.51943e-10
156848593	rs4664189	0.0474262	13.2409	-0.473842
156848869	rs4664190	0.0451037	13.1847	-0.467831
156849590	rs62177202	0.0456529	13.1847	-0.455727
156849653	rs142107984	3.50377e-08	-1.35123	-1.51943e-10
156849969	rs74629952	9.04721e-08	-0.402609	-1.51943e-10
156850295	rs1918534	0.0462423	13.1847	-0.4429
156850513	rs1918535	0.0434741	13.1229	-0.4429
156851655	rs13029523	0.0418563	13.0727	-0.430572
156852749	rs4664191	0.0398973	13.0054	-0.411246
156852777	rs56925759	1.79036e-07	0.279939	-1.51943e-10
156852780	rs4664192	7.5024e-05	6.65682	-0.338906
156852897	rs1405872	8.88362e-05	6.8323	-0.345405
156853078	rs73012543	1.87274e-07	0.324925	-1.51943e-10
156853168	rs13032386	0.0427243	13.0669	-0.404286
156853180	rs13005401	0.0454721	13.1229	-0.397966
156853741	rs74188810	1.63139e-07	-1.19451e-10	0.186951
156854022	rs6436108	2.7314e-07	0.823373	-0.121039
156854531	rs75174597	4.1507e-08	-1.18179	-1.51943e-10
156855128	rs6726933	3.1194e-07	0.835161	-1.51943e-10
156855388	rs6756702	3.1194e-07	0.835161	-1.51943e-10
156856017	rs77571877	1.60451e-07	0.17034	-1.51943e-10
156856228	rs13027978	0.0331505	12.7717	-0.36281
156856257	rs13026547	0.0354122	12.8328	-0.357844
156856346	rs73012550	1.69518e-07	0.225308	-1.51943e-10
156856880	rs6436115	0.0335936	12.8328	-0.410566
156856989	rs6436116	0.0338283	12.8328	-0.403601
156857411	rs35052481	0.0342624	12.8328	-0.390853
156857443	rs78363343	7.19563e-08	-1.19451e-10	-0.631591
156857534	rs113382641	1.90506e-07	0.342033	-1.51943e-10
156857633	rs7585122	2.88844e-08	-1.54435	-1.51943e-10
156858508	rs60355811	3.27178e-07	0.882855	-1.51943e-10
156858516	rs13023954	0.0220236	12.4245	-0.424554
156859596	rs9646858	1.98085e-07	0.533004	-0.151959
156859640	rs147175203	2.4835e-08	-1.6954	-1.51943e-10
156860271	rs73012556	1.54408e-08	-1.05491	-1.11572
156861022	rs10171648	3.85859e-07	1.24641	-0.19859
156861553	rs7570886	0.00792396	11.7953	-0.817563
156862228	rs12470684	4.67668e-08	-0.00467875	-1.0578
156862613	rs11680065	5.03611e-08	-0.14413	-0.8443
156863785	rs13403158	1.91548e-07	1.07072	-0.723234
156863917	rs2351289	3.19798e-08	-0.637759	-0.804786
156863984	rs16839896	8.07927e-07	2.8947	-1.10788
156864436	rs1527758	7.85484e-07	2.86092	-1.10227
156864512	rs4664194	4.14166e-07	2.21705	-1.09843
156864582	rs77763371	2.59481e-07	-1.19451e-10	0.651035
156865241	rs116548360	2.20994e-07	0.490487	-1.51943e-10
156865323	rs1527759	5.9753e-07	2.59303	-1.10787
156865768	rs12694473	8.10895e-08	0.245848	-0.757945
156866251	rs2351290	5.99313e-07	2.59453	-1.10639
156866322	rs56147882	5.78337e-07	2.56034	-1.10783
156866472	rs16839898	0.00406186	11.4232	-1.11366
156866473	rs79568380	2.25723e-07	0.511661	-1.51943e-10
156866619	rs1949991	5.57613e-07	2.52452	-1.10851
156866712	rs941369	9.15082e-09	-1.58566	-1.10814
156867330	rs6741162	1.40565e-07	0.78339	-0.74537
156867536	rs4664789	5.7846e-07	2.56183	-1.10911
156867747	rs4664790	2.86373e-08	-0.671835	-0.881103
156867969	rs60427009	9.239e-09	-1.57634	-1.10788
156868034	rs4664791	5.39325e-07	2.49357	-1.1109
156868311	rs139169074	3.77118e-07	-1.19451e-10	1.02491
156868429	rs1852585	5.22174e-07	2.46126	-1.1109
156869226	rs58743044	9.2102e-09	-1.5792	-1.10814
156869365	rs1405868	5.76831e-07	2.56183	-1.11194
156869574	rs115434897	2.38238e-07	0.565619	-1.51943e-10
156869592	rs1405869	6.01587e-08	-0.00723602	-0.803429
156869742	rs36026208	5.37268e-07	2.49209	-1.11324
156869839	rs59275840	5.37268e-07	2.49209	-1.11324
156870080	rs116854091	6.89911e-08	-1.19451e-10	-0.673673
156871006	rs72904173	1.44147e-06	2.36577	-1.51943e-10
156872446	rs4583411	6.88818e-07	2.73919	-1.11186
156872779	rs4553770	6.55776e-07	2.69051	-1.11234
156872939	rs4547486	6.73143e-07	2.71711	-1.1128
156873056	rs11688827	8.75524e-09	-1.62863	-1.10936
156873262	rs56200328	0.00426334	11.4727	-1.1148
156873709	rs11892781	6.77111e-07	2.72368	-1.11349
156874658	rs13034800	6.33077e-07	2.65747	-1.11453
156875579	rs4133300	0.000716957	9.69061	-1.11549
156875741	rs4664792	0.000756293	9.74402	-1.11549
156875973	rs4664195	6.54179e-07	2.69051	-1.11478
156877035	rs13428439	3.04749e-08	-1.49075	-1.51943e-10
156877677	rs72904180	1.56595e-06	2.4486	-1.51943e-10
156877774	rs6748811	8.11652e-08	0.350343	-0.861506
156877868	rs11678219	8.69432e-09	-1.63276	-1.11222
156877890	rs11695569	8.78309e-09	-1.62442	-1.1104
156878371	rs115969757	9.85409e-07	1.98541	-1.51943e-10
156878675	rs7371289	1.08607e-07	0.558067	-0.777977
156879371	rs7565395	6.75836e-07	2.72368	-1.11538
156879644	rs72904184	1.47229e-06	2.38693	-1.51943e-10
156879897	rs72904185	1.53292e-06	2.42728	-1.51943e-10
156881093	rs17184590	1.44147e-06	2.36577	-1.51943e-10
156881342	rs79527155	4.09914e-07	1.1083	-1.51943e-10
156882125	rs17244227	1.38499e-06	2.3258	-1.51943e-10
156883087	rs72904188	1.44117e-06	2.36556	-1.51943e-10
156883193	rs72904189	2.61851e-08	-1.64246	-1.51943e-10
156883940	rs72904190	1.2282e-06	2.20566	-1.51943e-10
156884368	rs1114069	0.000139229	8.04934	-1.11311
156884611	rs72904191	1.19076e-06	2.17469	-1.51943e-10
156885363	rs1110075	3.40404e-06	4.03295	-0.807884
156885646	rs7577563	8.74135e-06	4.81502	-0.646852
156885750	rs7570959	8.49464e-06	4.78107	-0.641533
156886072	rs113947497	5.53046e-07	1.40779	-1.51943e-10
156886978	rs7572191	2.92198e-08	-0.440263	-1.09254
156887721	rs73968127	2.87649e-08	-0.455651	-1.09284
156887825	rs72904197	6.04308e-07	1.49643	-1.51943e-10
156888500	rs1918172	4.49036e-08	-0.315924	-0.787208
156888815	rs140889942	4.57201e-08	-1.19451e-10	-1.08511
156889733	rs62177243	2.91908e-08	-1.5338	-1.51943e-10
156889978	rs7595494	8.94381e-08	0.40436	-0.818462
156890169	rs74754767	3.03118e-08	-0.407051	-1.08906
156890475	rs78822876	2.82633e-08	-0.471274	-1.09481
156891114	rs1918171	4.28113e-08	-0.326706	-0.824141
156891214	rs6759200	4.55498e-08	-0.304018	-0.784827
156891449	rs6759470	1.73338e-07	0.95802	-0.710424
156891578	rs1949942	3.38602e-08	-0.653161	-0.732249
156891682	rs62177244	2.41599e-08	-1.72296	-1.51943e-10
156891754	rs6733237	1.82385e-07	1.01331	-0.714845
156892157	rs79213901	1.37138e-07	-1.19451e-10	0.0133371
156892995	rs143161943	6.16598e-08	-1.19451e-10	-0.786017
156893226	rs4404224	8.85522e-06	4.82249	-0.64138
156893375	rs1918174	4.08593e-06	4.14705	-0.739392
156893605	rs1918173	8.46088e-08	0.360803	-0.830414
156893877	rs2882618	5.0353e-08	-0.196228	-0.792364
156893934	rs2351291	9.3095e-08	0.448881	-0.82291
156893966	rs2351292	9.491e-08	0.4644	-0.819121
156894018	rs1534261	9.04872e-08	0.41668	-0.819121
156894544	rs1534260	2.43447e-08	-0.881509	-0.833825
156894694	rs77399176	4.4525e-08	-1.19451e-10	-1.1116
156894738	rs4664196	4.64666e-08	-0.251792	-0.817125
156895186	rs55661453	5.34895e-07	1.37442	-1.51943e-10
156895705	rs4335902	4.23662e-08	-0.340962	-0.820338
156895797	rs112600282	5.83611e-07	1.46159	-1.51943e-10
156895806	rs2177952	2.89932e-08	-0.842709	-0.697882
156897347	rs1589977	1.97562e-08	-1.15882	-0.765368
156897570	rs59828373	3.41689e-07	1.9959	-1.06965
156897913	rs55859707	6.13733e-08	0.314866	-1.10554
156898179	rs74847055	4.43414e-08	-1.19451e-10	-1.11573
156898192	rs74751253	2.65027e-08	-0.551921	-1.07848
156898229	rs72906017	3.51321e-07	2.01986	-1.06581
156898617	rs56661931	3.46152e-05	6.66009	-1.11569
156898620	rs72906020	3.57833e-07	2.08572	-1.11331
156898827	rs72906021	3.95118e-07	2.13809	-1.06656
156899067	rs72906023	3.67941e-07	2.07015	-1.06988
156899110	rs13403601	3.09433e-08	-0.774282	-0.701213
156899342	rs13388064	2.69958e-08	-0.895667	-0.716304
156899387	rs34169875	3.61478e-05	6.70328	-1.11555
156899608	rs60782513	2.74606e-08	-0.518322	-1.07658
156899667	rs150963101	3.15397e-08	-1.4564	-1.51943e-10
156899703	rs183266583	1.15116e-07	-1.19451e-10	-0.161711
156900083	rs13416071	3.06484e-08	-0.774282	-0.710788
156900299	rs7560427	3.25976e-07	1.95253	-1.07335
156900512	rs149721260	5.1739e-08	-1.19451e-10	-0.961439
156900702	rs113228727	5.34895e-07	1.37442	-1.51943e-10
156900828	rs4312436	2.54328e-08	-0.935256	-0.736353
156900939	rs147873370	3.16687e-05	6.57079	-1.11536
156901131	rs72906029	3.70529e-07	2.07015	-1.06287
156901242	rs72906032	5.85574e-08	0.27258	-1.11022
156901365	rs4664796	2.8926e-08	-0.805294	-0.737616
156901404	rs79404753	2.66489e-08	-0.542347	-1.08256
156901549	rs6749023	5.95245e-08	0.290012	-1.11127
156901550	rs6739115	6.09008e-08	0.312359	-1.11076
156901905	rs72906035	4.39999e-07	1.17912	-1.51943e-10
156902201	rs6742745	3.6973e-07	1.53241	-0.52729
156903232	rs4436912	8.26998e-09	-1.6795	-1.11552
156903241	rs4588137	8.24294e-09	-1.68292	-1.11538
156903540	rs2177951	8.19133e-09	-1.68896	-1.11561
156903735	rs4274554	5.68982e-08	-0.31656	-0.549827
156903839	rs62177246	3.32044e-08	-0.491705	-0.913263
156904131	rs13411448	4.46064e-07	0.98023	0.212581
156904380	rs4664797	8.11941e-09	-1.69771	-1.11568
156904831	rs146401276	8.00898e-08	-1.19451e-10	-0.524501
156905357	rs1830185	8.79523e-09	-1.70534	-1.02811
156905481	rs116581708	8.20871e-08	-0.49987	-1.51943e-10
156906265	rs111515883	2.4611e-08	-1.70446	-1.51943e-10
156906864	rs115948672	5.80043e-08	-0.847132	-1.51943e-10
156907143	rs7426124	3.37606e-08	-0.491705	-0.89665
156907168	rs7607727	8.66062e-09	-1.70059	-1.04827
156907264	rs2351294	8.77308e-09	-1.69155	-1.04441
156907475	rs2351295	3.30557e-08	-0.502812	-0.906643
156907646	rs111828753	4.98391e-07	0.675226	0.628509
156908299	rs147647658	1.7967e-08	-0.979396	-1.03972
156908412	rs12474450	4.88179e-08	0.0173403	-1.03689
156908598	rs72906053	1.55337e-06	2.44053	-1.51943e-10
156908822	rs12475424	4.95684e-08	0.0304389	-1.03474
156908839	rs35773110	1.15998e-08	-1.44832	-1.00834
156908978	rs34119626	1.15154e-08	-1.44832	-1.01564
156909076	rs62177249	5.00781e-08	0.0449026	-1.03897
156909116	rs35396779	4.87167e-08	0.0173403	-1.03897
156909605	rs35840910	4.8185e-08	0.00428938	-1.03689
156909768	rs72906058	1.65653e-06	2.50483	-1.51943e-10
156910318	rs6728164	5.01906e-08	-0.991821	-1.51943e-10
156910407	rs72906060	1.65653e-06	2.50483	-1.51943e-10
156910462	rs12476776	5.04444e-08	0.0449026	-1.03168
156910857	rs1526903	1.58459e-06	2.46043	-1.51943e-10
156910872	rs1526902	6.43335e-07	1.55902	-1.51943e-10
156911208	rs1358227	4.64962e-08	-0.022962	-1.04532
156911378	rs1534259	1.2079e-08	-1.30533	-1.11085
156911600	rs72906064	1.62011e-06	2.4826	-1.51943e-10
156911926	rs1918170	1.07696e-08	-1.4167	-1.11422
156912295	rs35650523	5.20819e-08	0.0755099	-1.03034
156912624	rs144511297	3.20288e-08	-1.44102	-1.51943e-10
156912702	rs7559557	8.45583e-09	-1.65858	-1.11422
156912704	rs34557204	5.33678e-08	0.104326	-1.03477
156912873	rs35346629	5.24974e-08	0.0996379	-1.04652
156913082	rs6705303	4.9964e-08	0.0384194	-1.03477
156913257	rs6747998	5.04538e-08	0.0503431	-1.03694
156913266	rs6718871	4.8629e-08	0.0135065	-1.03694
156913402	rs34859817	4.85251e-08	0.0135065	-1.03908
156913488	rs79595820	1.52118e-08	-1.07337	-1.11221
156913551	rs35615431	4.91614e-08	0.0265347	-1.03908
156913584	rs72906070	3.07752e-07	0.821643	-1.51943e-10
156913843	rs62179177	5.75495e-08	0.205831	-1.06084
156914416	rs62179178	5.84373e-08	0.205831	-1.04553
156914685	rs13034611	4.69264e-08	0.00170373	-1.06077
156914763	rs13034667	4.69264e-08	0.00170373	-1.06077
156915686	rs62179179	4.75464e-08	0.0265347	-1.07248
156916271	rs6717972	2.05535e-08	-1.05901	-0.825608
156916292	rs76674186	8.48175e-08	0.369633	-0.836782
156916299	rs62176060	8.34081e-08	0.356889	-0.840793
156916479	rs16839935	9.074e-09	-1.72546	-0.976779
156916525	rs17244395	1.58919e-06	2.46333	-1.51943e-10
156916826	rs17244416	1.45746e-06	2.3768	-1.51943e-10
156917672	rs62176061	2.49409e-08	-1.69114	-1.51943e-10
156917835	rs7578557	1.09999e-08	-1.39644	-1.11332
156917855	rs75417022	5.96824e-08	-0.818613	-1.51943e-10
156918049	rs140548326	7.24182e-08	-1.19451e-10	-0.625193
156918327	rs16839941	1.44724e-06	3.46191	-1.09214
156918668	rs17184889	1.76801e-06	2.56996	-1.51943e-10
156918824	rs17244514	1.62146e-06	2.48343	-1.51943e-10
156918931	rs139615154	5.1877e-08	-0.958774	-1.51943e-10
156919338	rs2204584	1.38469e-08	-1.24786	-1.03173
156919373	rs2204583	2.25225e-08	-0.719073	-1.07406
156919533	rs2204582	1.75466e-06	3.65468	-1.0923
156919559	rs7583077	1.26495e-08	-1.46364	-0.906394
156919650	rs111991299	3.83151e-08	-1.2618	-1.51943e-10
156921590	rs17185023	4.80945e-07	1.2681	-1.51943e-10
156921887	rs17244660	4.01078e-07	1.08651	-1.51943e-10
156922078	rs78784721	1.78451e-07	0.276663	-1.51943e-10
156922963	rs16839950	1.39694e-08	-1.16439	-1.10639
156923420	rs10497176	1.56388e-08	-1.05275	-1.10514
156923454	rs4664798	1.7621e-08	-1.3793	-0.659258
156923967	rs74443353	1.48792e-08	-1.10395	-1.10374
156923978	rs79588822	1.54825e-08	-1.06337	-1.10457
156924154	rs76890930	1.13841e-07	-1.19451e-10	-0.172846
156924303	rs17185142	6.6722e-07	1.59547	-1.51943e-10
156924698	rs16839959	1.35704e-08	-1.34381	-0.955946
156924881	rs10497175	1.32546e-08	-1.36096	-0.96234
156925286	rs16839962	1.77681e-08	-1.04277	-0.987477
156926193	rs74909220	1.36284e-08	-1.19116	-1.10433
156926222	rs17244884	4.1237e-08	-1.18831	-1.51943e-10
156926364	rs17244912	1.07359e-07	-0.231472	-1.51943e-10
156926659	rs13031766	1.39339e-08	-1.33658	-0.936747
156926678	rs12694513	1.12879e-08	-1.5165	-0.967418
156926773	rs10497174	1.84069e-08	-1.38719	-0.607732
156926963	rs13032427	1.19198e-08	-1.65205	-0.777393
156926985	rs13008552	9.55559e-08	0.315793	-0.663732
156927640	rs186152135	8.98362e-08	-1.19451e-10	-0.409662
156927758	rs67027616	3.46564e-07	1.63015	-0.689732
156928029	rs116749399	2.68496e-08	-1.6174	-1.51943e-10
156928039	rs17185498	1.77537e-08	-0.952301	-1.07875
156928056	rs16839972	6.32328e-07	2.28427	-0.742508
156928123	rs6730147	2.11309e-08	-1.70295	-0.153964
156928200	rs73014434	9.61945e-09	-1.58296	-1.0609
156928496	rs6748197	3.80754e-07	0.890375	0.144129
156928587	rs13400226	1.57848e-08	-1.03389	-1.11472
156929025	rs13403399	2.85406e-08	-0.514496	-1.04183
156931159	rs67150475	1.16257e-08	-1.41034	-1.04409
156931394	rs117261640	7.08903e-08	-1.19451e-10	-0.646517
156932235	rs79719023	2.6406e-08	-1.63406	-1.51943e-10
156932307	rs2069270	3.66205e-08	-0.191517	-1.11553
156932660	rs72900284	1.08392e-08	-1.46659	-1.05789
156932701	rs7604052	5.63735e-08	0.216025	-1.09168
156932928	rs2139427	3.7294e-08	-1.28882	-1.51943e-10
156932992	rs55783820	4.6427e-07	1.23282	-1.51943e-10
156932999	rs80133587	5.44102e-08	-1.19451e-10	-0.911099
156933105	rs17245513	6.18185e-06	3.82172	-1.51943e-10
156933377	rs12471552	2.33067e-08	-1.69901	-0.0598983
156933553	rs10177924	1.33492e-07	-1.69072	1.67711
156935758	rs10932860	2.31806e-08	-0.924187	-0.840146
156936058	rs77524954	2.00012e-07	-1.19451e-10	0.390728
156936216	rs72900292	6.57399e-08	-0.721943	-1.51943e-10
156936434	rs12991004	9.68293e-09	-1.52997	-1.10732
156936459	rs4664799	1.31685e-08	-1.36656	-0.963262
156937149	rs111264120	1.75072e-07	0.257548	-1.51943e-10
156937368	rs35357369	1.1252e-08	-1.38596	-1.10114
156937422	rs112001448	9.76209e-09	-1.5206	-1.10854
156937521	rs141018225	4.85657e-08	-1.19451e-10	-1.02473
156937539	rs72900302	1.63765e-07	0.190782	-1.51943e-10
156938071	rs67535212	9.64348e-09	-1.5347	-1.10667
156938381	rs72902105	1.34438e-08	-1.36061	-0.948523
156938530	rs61041917	2.89644e-08	-0.767097	-0.774485
156938714	rs13010758	1.00067e-08	-1.5206	-1.0838
156938822	rs113546593	6.77713e-08	-0.691512	-1.51943e-10
156939412	rs6723988	3.17716e-08	-0.718559	-0.730519
156939913	rs12987152	1.0504e-08	-1.71067	-0.845219
156939964	rs76533448	9.69165e-08	-1.19451e-10	-0.333801
156940060	rs35440485	3.30716e-08	-1.40898	-1.51943e-10
156940381	rs12988026	1.11686e-08	-1.70558	-0.788965
156941274	rs1401809	1.40172e-08	-1.24907	-1.01829
156942076	rs56083747	1.78318e-07	0.275917	-1.51943e-10
156942434	rs188766617	2.53666e-08	-1.67422	-1.51943e-10
156942439	rs143938206	2.41288e-08	-1.72424	-1.51943e-10
156943525	rs72902114	1.97336e-07	0.377257	-1.51943e-10
156945794	rs13426266	7.31769e-07	1.68781	-1.51943e-10
156946392	rs76183534	5.04703e-08	0.0833823	-1.06965
156946961	rs72902115	6.74472e-08	0.247637	-0.943941
156947409	rs78327680	3.1275e-08	-1.46483	-1.51943e-10
156948047	rs1113060	9.06855e-08	-0.174253	-0.225999
156948356	rs1113061	6.03465e-08	0.209845	-1.01739
156949102	rs74750407	1.64431e-07	-1.19451e-10	0.194843
156949143	rs9646870	7.65748e-08	-0.28473	-0.284652
156949425	rs11885399	1.67994e-08	-1.6647	-0.421612
156950640	rs11692441	1.64712e-08	-1.15014	-0.955898
156950654	rs11691262	1.63385e-08	-1.16017	-0.953955
156950683	rs78817019	1.00945e-07	-1.19451e-10	-0.293078
156950824	rs1519797	1.50926e-08	-1.65556	-0.537891
156951153	rs145937617	1.02675e-07	-1.19451e-10	-0.276086
156951276	rs189291572	2.51664e-08	-1.68214	-1.51943e-10
156951350	rs2351296	9.5843e-07	1.95765	-1.51943e-10
156951445	rs75543880	6.56213e-08	-1.19451e-10	-0.72375
156951534	rs2882619	9.08302e-07	1.90393	-1.51943e-10
156951910	rs72902118	1.19693e-07	-0.122718	-1.51943e-10
156951911	rs72902119	1.15779e-07	-0.155965	-1.51943e-10
156951933	rs72902121	6.20059e-08	-0.78042	-1.51943e-10
156952020	rs72902122	1.61374e-08	-1.15015	-0.976365
156952364	rs55786392	1.81889e-08	-1.04701	-0.959833
156952754	rs190325299	2.52497e-08	-1.67884	-1.51943e-10
156952760	rs11904501	2.79672e-08	-0.627495	-0.949121
156952861	rs1401807	2.78721e-08	-1.60884	0.0288133
156953783	rs78600430	4.66529e-08	-1.19451e-10	-1.06491
156953825	rs1850883	6.32163e-07	1.5415	-1.51943e-10
156954544	rs58229050	3.97045e-08	-0.194456	-1.03173
156954563	rs10497173	2.03039e-08	-1.03977	-0.857069
156956076	rs17186043	8.68325e-08	-0.443669	-1.51943e-10
156956343	rs76240321	5.32901e-08	-0.931899	-1.51943e-10
156956568	rs74353663	7.87185e-08	-1.19451e-10	-0.541771
156957133	rs80040603	1.04419e-06	2.04335	-1.51943e-10
156957189	rs13032833	5.59801e-07	0.862681	0.557251
156957863	rs16839996	1.2516e-06	2.22453	-1.51943e-10
156959339	rs28863606	4.12046e-07	1.11348	-1.51943e-10
156959491	rs72902124	9.04523e-08	-0.402827	-1.51943e-10
156959867	rs62176064	4.17581e-08	-1.17576	-1.51943e-10
156960980	rs7566297	2.26874e-08	-0.923464	-0.862375
156961055	rs12999273	6.14147e-07	0.945648	0.566937
156961294	rs72902127	2.97323e-07	0.78717	-1.51943e-10
156961694	rs117475310	1.33144e-07	-1.19451e-10	-0.0162205
156961806	rs118156485	4.62563e-08	-1.19451e-10	-1.07345
156962180	rs78518717	8.27599e-08	-1.19451e-10	-0.491706
156963289	rs145230025	2.77666e-06	3.02135	-1.51943e-10
156964521	rs6740994	2.10819e-08	-0.986003	-0.873232
156964594	rs78713477	3.3905e-08	-0.374101	-1.00999
156966904	rs75469836	1.07857e-08	-1.61353	-0.915903
156967584	rs76117428	9.73312e-09	-1.63799	-0.994125
156968020	rs150102943	7.47654e-08	-1.19451e-10	-0.593295
156968059	rs13425515	3.11204e-06	3.13538	-1.51943e-10
156968365	rs41395346	2.44656e-08	-1.71038	-1.51943e-10
156968533	rs13426050	3.17751e-06	3.1562	-1.51943e-10
156969344	rs144169208	2.41084e-08	-1.72509	-1.51943e-10
156969427	rs72902129	8.58917e-09	-1.64791	-1.10924
156970297	rs10497172	8.61567e-08	-0.451482	-1.51943e-10
156970611	rs10196668	3.65925e-06	3.29736	-1.51943e-10
156970856	rs75063833	2.40904e-08	-1.72584	-1.51943e-10
156970859	rs78831171	2.50162e-08	-1.68813	-1.51943e-10
156971052	rs10497171	8.61567e-08	-0.451482	-1.51943e-10
156971379	rs72902130	9.34468e-09	-1.66101	-1.01183
156972678	rs872550	6.19977e-08	-0.780552	-1.51943e-10
156973115	rs2001859	3.23325e-08	-1.43158	-1.51943e-10
156973151	rs116694104	1.05524e-07	-0.248708	-1.51943e-10
156974372	rs13028407	9.21446e-08	0.0565346	-0.440825
156975129	rs113028566	3.18164e-07	0.854916	-1.51943e-10
156975225	rs72902133	3.27483e-07	0.883787	-1.51943e-10
156975459	rs6736241	8.71654e-09	-1.63097	-1.11146
156976756	rs13413882	3.90396e-06	3.3621	-1.51943e-10
156976832	rs7355321	3.73026e-06	3.31658	-1.51943e-10
156977638	rs7593483	3.88436e-06	3.35706	-1.51943e-10
156977890	rs112989439	3.37132e-07	0.912825	-1.51943e-10
156977983	rs1607622	9.43606e-08	0.0560166	-0.416543
156978539	rs2203899	4.13273e-06	3.41904	-1.51943e-10
156978630	rs2203900	1.72939e-08	-1.1272	-0.9301
156979556	rs61282147	2.50303e-08	-1.1115	-0.576068
156980239	rs2203901	8.05472e-08	-0.186148	-0.332659
156980383	rs72902140	3.63062e-07	0.986924	-1.51943e-10
156981466	rs78646618	8.5413e-09	-1.64911	-1.11363
156981673	rs72902141	2.49929e-08	-1.0933	-0.595754
156981694	rs1519805	2.26322e-07	1.60611	-1.0918
156981784	rs16840021	2.4866e-08	-1.08866	-0.605489
156982591	rs16840025	9.43332e-09	-1.62495	-1.03845
156982796	rs1519806	8.1521e-08	-0.027434	-0.479356
156982876	rs114516289	1.18534e-07	-0.132449	-1.51943e-10
156983557	rs1989694	3.74564e-07	1.01811	-1.51943e-10
156983629	rs1112058	7.89431e-08	-0.0489373	-0.489985
156984088	rs13011491	7.65065e-08	-0.204179	-0.366094
156984598	rs114588290	1.08861e-07	-0.217581	-1.51943e-10
156984669	rs10167703	1.98203e-08	-0.992116	-0.928827
156986318	rs16840040	7.89704e-09	-1.72565	-1.11551
156987017	rs7573883	4.71631e-06	3.55113	-1.51943e-10
156987118	rs72902153	9.44734e-08	-0.359332	-1.51943e-10
156987536	rs72902154	9.85398e-08	-0.317189	-1.51943e-10
156987923	rs115617425	2.62096e-08	-1.64152	-1.51943e-10
156988176	rs114887051	2.41437e-08	-1.72362	-1.51943e-10
156988215	rs71351504	4.20694e-08	-1.16833	-1.51943e-10
156989107	rs6741576	1.53042e-08	-1.15944	-1.02008
156989907	rs115836001	1.20539e-07	-0.115675	-1.51943e-10
156990171	rs183613936	7.0352e-08	-1.19451e-10	-0.654139
156990306	rs12694551	1.54224e-08	-1.10665	-1.06518
156990320	rs16840042	7.46507e-08	0.0513599	-0.64619
156990399	rs13416094	9.75872e-08	0.786712	-1.11362
156990715	rs17186802	5.21479e-08	-0.62734	-0.326225
156990782	rs79265706	6.55639e-08	-1.19451e-10	-0.724625
156990813	rs1519802	1.82895e-08	-1.63793	-0.363398
156990928	rs1519801	5.96835e-08	-0.818595	-1.51943e-10
156991269	rs76844415	2.2213e-08	-1.30201	-0.504957
156991900	rs11896224	9.34392e-09	-1.63935	-1.03357
156992042	rs7609308	1.01169e-08	-1.70219	-0.891251
156992261	rs16840048	3.65758e-08	-1.10943	-0.198837
156992558	rs17246529	2.67493e-08	-1.62114	-1.51943e-10
156993120	rs74972571	5.30981e-08	-1.19451e-10	-0.935508
156993373	rs16840049	1.87482e-08	-1.0035	-0.973053
156993564	rs72902159	2.67493e-08	-1.62114	-1.51943e-10
156993678	rs1356744	8.92853e-08	-0.976367	0.560554
156994957	rs11884755	8.90812e-09	-1.71193	-1.00875
156995698	rs10172949	4.63868e-08	-1.07064	-1.51943e-10
156995882	rs3915887	8.99754e-08	-0.96397	0.555856
156995930	rs10497170	2.69549e-08	-1.61349	-1.51943e-10
156996364	rs10497169	4.63868e-08	-1.07064	-1.51943e-10
156996456	rs56303288	2.71019e-08	-1.60805	-1.51943e-10
156996625	rs116396206	2.44466e-08	-1.71116	-1.51943e-10
156996626	rs61597598	4.08309e-08	-1.06061	-0.137599
156996732	rs4089877	1.90087e-08	-1.00629	-0.956463
156997445	rs113707721	3.87367e-08	-1.0897	-0.16116
156998058	rs141635549	3.16496e-08	-1.45293	-1.51943e-10
156998495	rs7424579	1.00572e-08	-1.71401	-0.885351
156998779	rs112465982	9.01568e-09	-1.69993	-1.00875
156999576	rs35522434	2.48061e-08	-1.69656	-1.51943e-10
156999909	rs55793658	9.11649e-09	-1.69112	-1.00645
156999975	rs373250802	5.69332e-08	-1.19451e-10	-0.865772
157000001	rs13414806	4.67477e-08	-1.06288	-1.51943e-10
157001337	rs12694557	1.00479e-08	-1.71842	-0.881862
157002129	rs78420120	5.15898e-08	-0.964325	-1.51943e-10
157003195	rs75467132	6.47726e-08	-1.19451e-10	-0.736768
157003357	rs142729784	6.15085e-08	-1.19451e-10	-0.788474
157003970	rs10167400	4.63868e-08	-1.07064	-1.51943e-10
157004554	rs74471005	2.99741e-07	-1.19451e-10	0.795268
157005251	rs72902166	2.73391e-08	-1.59933	-1.51943e-10
157005673	rs55736270	1.20714e-07	0.236496	-0.350726
157005707	rs142363996	2.42295e-08	-1.72008	-1.51943e-10
157006038	rs1519796	1.38196e-07	0.275708	-0.254689
157006151	rs79155147	6.71909e-08	-1.19451e-10	-0.700113
157006517	rs78900218	5.38164e-08	-1.19451e-10	-0.922072
157006686	rs13013580	1.25555e-07	0.192395	-0.267299
157008703	rs11682846	1.68927e-07	0.632669	-0.410852
157009370	rs1519794	3.51726e-08	-1.34738	-1.51943e-10
157009413	rs1519793	7.14718e-08	-0.299189	-0.339158
157009698	rs1401806	3.07767e-08	-1.48089	-1.51943e-10
157009771	rs79361825	1.35239e-07	-0.000605435	-1.51943e-10
157010250	rs13423104	2.55681e-08	-0.736707	-0.929599
157010720	rs144601107	2.87164e-08	-1.55018	-1.51943e-10
157011077	rs10185430	3.55455e-08	-1.33684	-1.51943e-10
157011100	rs13030614	1.44972e-07	0.325699	-0.256807
157011117	rs10173405	2.52197e-08	-0.750426	-0.929599
157011778	rs4664800	2.50734e-08	-0.759545	-0.926295
157011889	rs79004454	2.44703e-08	-1.71019	-1.51943e-10
157011983	rs1918169	6.75957e-08	-0.354947	-0.339158
157012225	rs12471739	7.05679e-08	-0.3179	-0.333175
157012321	rs10189160	6.89963e-08	-0.336486	-0.33711
157013035	rs72902175	4.29733e-08	-1.0859	-0.0611737
157013363	rs144552289	2.40868e-08	-1.72599	-1.51943e-10
157014226	rs55831861	3.05025e-08	-0.862384	-0.627458
157015975	rs73014489	2.03773e-07	-1.19451e-10	0.409355
157016257	rs72902177	4.42239e-08	-1.07605	-0.042333
157016398	rs55838065	2.49004e-08	-1.69277	-1.51943e-10
157017331	rs17187312	1.1694e-08	-1.72424	-0.72433
157017588	rs13429479	1.64955e-08	-1.15338	-0.951185
157017746	rs13416487	1.65989e-08	-1.15338	-0.944937
157017861	rs79109644	1.77097e-07	-1.19451e-10	0.269048
157017978	rs16840069	4.70802e-08	-1.0558	-1.51943e-10
157018236	rs147187927	2.91898e-08	-1.53383	-1.51943e-10
157019121	rs75242710	4.4353e-08	-1.19451e-10	-1.11547
157019446	rs12993426	6.05188e-08	-0.315774	-0.488922
157019563	rs76889564	4.83127e-08	-1.19451e-10	-1.02995
157019839	rs1356746	1.52661e-08	-1.06853	-1.11349
157020734	rs17247108	2.67818e-08	-1.61993	-1.51943e-10
157021070	rs10164555	9.30747e-09	-1.56136	-1.11547
157021763	rs17187538	4.03326e-08	-1.21049	-1.51943e-10
157022586	rs17187573	3.9696e-08	-1.2264	-1.51943e-10
157023248	rs1818991	1.5787e-08	-1.03463	-1.11383
157023289	rs142809799	5.45368e-08	-1.19451e-10	-0.908775
157023365	rs13028502	8.85153e-08	0.0296398	-0.454114
157024025	rs77481559	4.76165e-08	-1.19451e-10	-1.04447
157024097	rs11678568	1.58927e-08	-1.16837	-0.973421
157024170	rs116371222	3.10639e-08	-1.47161	-1.51943e-10
157026104	rs13400424	2.95672e-07	0.7816	-1.51943e-10
157026392	rs373423006	4.70269e-08	-1.19451e-10	-1.05693
157026688	rs16840086	4.47754e-08	-1.10599	-1.51943e-10
157026751	rs1356745	1.54035e-08	-1.05732	-1.11573
157027484	rs56976298	1.37454e-08	-1.30371	-0.983242
157027583	rs150173534	2.96931e-08	-1.51674	-1.51943e-10
157027589	rs6743007	5.67078e-08	-1.19451e-10	-0.869738
157027691	rs2351533	8.65742e-08	0.0296398	-0.476287
157028487	rs4016227	8.61621e-08	-0.0447346	-0.406685
157028511	rs112939153	2.66647e-08	-1.62431	-1.51943e-10
157028661	rs13401847	1.53605e-08	-1.16837	-1.00748
157028699	rs13399205	1.50699e-08	-1.18247	-1.01248
157028775	rs140246366	2.86131e-08	-1.55378	-1.51943e-10
157029202	rs13386670	1.50699e-08	-1.18247	-1.01248
157029601	rs13405462	1.51389e-08	-1.17544	-1.01494
157029906	rs6706906	1.48921e-08	-1.18945	-1.01737
157030222	rs11893551	1.55918e-08	-1.04603	-1.11488
157030315	rs13002285	8.92775e-08	0.0493497	-0.46525
157030444	rs2049580	8.89374e-08	0.0493497	-0.469067
157030516	rs13406386	4.38735e-08	-1.12634	-1.51943e-10
157030729	rs2049581	8.69687e-08	-0.0447346	-0.397368
157030835	rs2049582	8.95857e-08	0.0493497	-0.461804
157031032	rs12997268	8.78376e-08	-0.0447346	-0.387426
157031174	rs12622398	9.26647e-08	0.0493497	-0.428012
157031385	rs117415508	5.34076e-08	-1.19451e-10	-0.929698
157031388	rs12613622	1.10165e-07	0.194733	-0.400407
157031539	rs143164414	2.97943e-08	-1.51333	-1.51943e-10
157031629	rs13008730	9.89563e-08	0.0493497	-0.362322
157031676	rs10207597	1.69636e-08	-1.0043	-1.07228
157031850	rs10183453	1.50583e-08	-1.17348	-1.02224
157031904	rs72902193	5.5086e-08	-0.898755	-1.51943e-10
157032115	rs2037341	1.70479e-08	-1.01798	-1.05364
157032899	rs186004170	5.07733e-08	-1.19451e-10	-0.98028
157033458	rs9288568	1.67407e-08	-1.02395	-1.06586
157034020	rs10932909	1.65889e-08	-1.03154	-1.06738
157034964	rs13030390	1.05469e-07	0.0296398	-0.27887
157035194	rs116036180	4.54089e-08	-1.09194	-1.51943e-10
157035715	rs10497168	1.0799e-07	0.0493497	-0.274957
157035743	rs72902194	2.69913e-08	-1.61214	-1.51943e-10
157036248	rs6757668	4.35801e-08	-1.13305	-1.51943e-10
157036377	rs7605702	1.04055e-07	0.00787112	-0.270597
157036664	rs13011598	1.06345e-07	0.0296398	-0.270597
157036986	rs10497167	1.33014e-08	-1.30984	-1.00994
157037009	rs4637055	1.53248e-08	-1.06853	-1.10965
157037419	rs80074610	1.47589e-08	-1.22437	-0.991436
157038541	rs16840110	1.54006e-08	-1.16837	-1.00487
157038833	rs79492467	1.48043e-08	-1.16837	-1.04436
157039308	rs17188189	2.70657e-08	-1.60938	-1.51943e-10
157039363	rs13428432	4.38735e-08	-1.12634	-1.51943e-10
157039562	rs1519803	2.55911e-08	-0.694061	-0.971345
157039729	rs17247894	2.74542e-08	-1.59513	-1.51943e-10
157039755	rs76516353	4.84858e-08	-1.19451e-10	-1.02638
157039967	rs5002557	1.80343e-08	-1.01798	-0.997394
157040231	rs72902199	2.46671e-08	-1.70218	-1.51943e-10
157040773	rs4538155	3.16487e-08	-0.543573	-0.909379
157040964	rs8179773	1.29664e-08	-1.28447	-1.06081
157041485	rs78071793	8.72053e-08	-1.19451e-10	-0.439385
157041582	rs1519804	2.1501e-08	-0.87364	-0.965911
157041921	rs80275277	2.41339e-08	-1.72403	-1.51943e-10
157042294	rs4664801	2.18913e-08	-0.858615	-0.962945
157042654	rs72904203	4.61816e-08	-1.07507	-1.51943e-10
157043314	rs77308378	1.28513e-08	-1.27817	-1.07603
157043481	rs149159473	4.4551e-08	-1.19451e-10	-1.11101
157043592	rs1949526	3.95367e-08	-1.23042	-1.51943e-10
157043810	rs4369814	3.80522e-08	-0.426745	-0.841946
157044009	rs114391980	2.4806e-08	-1.69656	-1.51943e-10
157044181	rs1519792	3.4983e-08	-1.35279	-1.51943e-10
157044693	rs72904207	3.26438e-08	-1.07605	-0.345944
157046432	rs72904209	3.2236e-08	-1.0859	-0.34867
157046457	rs13021902	1.66848e-07	0.0616036	0.147831
157047233	rs75843043	3.11013e-08	-1.4704	-1.51943e-10
157047273	rs74895255	4.43414e-08	-1.19451e-10	-1.11573
157047462	rs72904212	4.0106e-08	-1.21612	-1.51943e-10
157048226	rs6761710	3.57474e-08	-0.521591	-0.809582
157048582	rs66797960	5.23908e-08	-0.00375906	-0.945159
157049061	rs10167263	1.29847e-08	-1.27183	-1.07205
157049149	rs4569427	6.12515e-08	0.172224	-0.964885
157049217	rs11883686	5.95107e-08	0.151599	-0.973093
157049799	rs10932915	1.313e-08	-1.25901	-1.07374
157050759	rs34292254	3.03298e-07	0.456684	0.350381
157050970	rs77860725	1.26851e-08	-1.30372	-1.0635
157051710	rs10167522	4.72457e-08	-0.0819771	-0.970311
157052194	rs75540673	8.90904e-08	-1.19451e-10	-0.417999
157052971	rs72904220	8.67642e-09	-1.71789	-1.02915
157053116	rs75094215	1.22556e-07	-1.19451e-10	-0.0990826
157053249	rs11904224	3.27403e-08	-1.41904	-1.51943e-10
157053380	rs7567451	1.47595e-08	-1.30505	-0.910715
157053704	rs145636338	8.58786e-09	-1.71701	-1.04029
157054836	rs12476167	3.3276e-08	-1.40281	-1.51943e-10
157054911	rs1949527	3.34163e-08	-0.572724	-0.825882
157055549	rs55723553	2.82176e-08	-1.5677	-1.51943e-10
157055850	rs17248011	2.83093e-08	-1.56446	-1.51943e-10
157055902	rs1356743	3.25424e-08	-0.637578	-0.787529
157055948	rs1401808	4.48801e-08	-1.10366	-1.51943e-10
157056072	rs75352477	1.24715e-08	-1.29756	-1.08665
157056306	rs75538066	1.23948e-08	-1.30372	-1.08665
157057184	rs11887860	4.42687e-08	-1.11737	-1.51943e-10
157057487	rs11695013	3.50306e-08	-0.572724	-0.778705
157058426	rs72904292	2.83669e-08	-1.13504	-0.427387
157058662	rs150784492	2.62573e-08	-1.63971	-1.51943e-10
157059179	rs13025670	1.40537e-07	0.0378203	-1.51943e-10
157059438	rs78574236	3.92974e-08	-1.23649	-1.51943e-10
157060702	rs72904295	2.84023e-08	-1.56118	-1.51943e-10
157061387	rs60945660	2.01253e-08	-0.914345	-0.991325
157061506	rs80259613	1.24246e-08	-1.29756	-1.09041
157061605	rs1519800	3.47373e-08	-0.589518	-0.770317
157061692	rs59662706	2.01777e-08	-0.914345	-0.988727
157061941	rs4664802	3.23118e-08	-1.43222	-1.51943e-10
157062016	rs72906107	2.84023e-08	-1.56118	-1.51943e-10
157063772	rs67045635	1.92046e-08	-0.951068	-1.00143
157064051	rs10179540	3.59572e-08	-1.32532	-1.51943e-10
157064062	rs12990968	2.12586e-08	-0.969373	-0.881513
157064317	rs1519799	1.87745e-08	-1.03814	-0.937007
157064756	rs12470397	4.93325e-08	-0.291154	-0.717912
157064847	rs1914991	3.39617e-08	-1.38242	-1.51943e-10
157065145	rs193085933	2.85431e-07	-1.19451e-10	0.746351
157065193	rs140812695	2.72153e-08	-1.252	-0.351875
157065450	rs79351248	8.93246e-08	-1.19451e-10	-0.415374
157065453	rs12616533	2.11992e-08	-1.23218	-0.621513
157066306	rs12474509	9.92362e-08	-0.00173148	-0.308416
157066361	rs114834773	2.41741e-08	-1.72237	-1.51943e-10
157066408	rs13007454	2.78136e-08	-1.58212	-1.51943e-10
157067893	rs1914990	4.07985e-08	-0.137803	-1.0612
157070211	rs10932922	9.03271e-08	-0.00173148	-0.402481
157070344	rs116585010	2.79258e-08	-1.5781	-1.51943e-10
157070650	rs77293347	4.11163e-07	-1.19451e-10	1.11134
157070655	rs13406778	2.03586e-07	0.40844	-1.51943e-10
157070914	rs13002639	8.96169e-08	-0.00173148	-0.410375
157070998	rs72906111	2.81271e-08	-1.57092	-1.51943e-10
157071176	rs2351534	4.44529e-08	-0.0352411	-1.07798
157071329	rs149231549	7.53275e-08	-0.585805	-1.51943e-10
157072034	rs11679310	1.76036e-07	0.455614	-0.192573
157072453	rs72906116	2.81271e-08	-1.57092	-1.51943e-10
157073366	rs4664203	2.02225e-08	-1.21882	-0.682036
157074709	rs13013396	1.68244e-07	0.432637	-0.214875
157075286	rs1358522	8.5148e-08	-0.023302	-0.439957
157075523	rs6735112	4.49624e-08	-1.10182	-1.51943e-10
157075642	rs13019964	1.66015e-07	0.432637	-0.228211
157076092	rs939240	1.7064e-08	-1.58657	-0.484112
157076201	rs72906124	4.37937e-08	-1.12816	-1.51943e-10
157076320	rs11674307	8.42998e-08	-0.023302	-0.449969
157076454	rs59345416	1.68947e-08	-1.04795	-1.0327
157076578	rs79803495	2.44758e-08	-1.70996	-1.51943e-10
157076636	rs148722941	2.60227e-08	-1.64868	-1.51943e-10
157076758	rs1115382	1.63164e-07	0.432637	-0.245529
157076893	rs72906130	2.60077e-08	-1.252	-0.39726
157077798	rs78068779	1.85287e-08	-1.29133	-0.696994
157077911	rs72906131	2.84023e-08	-1.56118	-1.51943e-10
157077946	rs116675670	2.52869e-08	-1.67736	-1.51943e-10
157078515	rs4664803	1.72994e-08	-1.59049	-0.466493
157078673	rs118102453	6.42222e-08	-1.19451e-10	-0.745301
157078819	rs79056814	1.83119e-08	-1.28445	-0.715643
157079178	rs12475462	1.82706e-08	-1.29133	-0.71102
157080501	rs114548449	2.41124e-08	-1.72492	-1.51943e-10
157080695	rs1226430	3.48805e-08	-1.35572	-1.51943e-10
157080796	rs11561627	2.0601e-08	-1.21505	-0.667264
157080875	rs1226429	7.94495e-08	-0.0486854	-0.483843
157081061	rs113435818	2.86888e-08	-1.55114	-1.51943e-10
157081293	rs145441258	6.38547e-08	-1.19451e-10	-0.751039
157081318	rs1226428	8.03611e-08	-0.0447346	-0.476386
157081412	rs192600696	1.36074e-07	0.00554649	-1.51943e-10
157081597	rs1226427	1.53899e-07	0.408726	-0.280078
157081644	rs67512671	4.06579e-08	-1.20246	-1.51943e-10
157081927	rs1226426	1.57236e-07	0.408726	-0.258627
157082858	rs1581294	1.75906e-08	-1.02315	-1.01714
157083346	rs190890483	2.54337e-08	-1.67157	-1.51943e-10
157083628	rs115033588	2.43675e-08	-1.7144	-1.51943e-10
157083697	rs72907878	2.9297e-08	-1.28045	-0.24972
157085788	rs1226399	1.50675e-07	0.408726	-0.301247
157085959	rs1226400	3.69971e-08	-1.29681	-1.51943e-10
157088880	rs13024831	2.69887e-08	-1.61223	-1.51943e-10
157088914	rs1226401	6.97735e-08	-0.471034	-0.191361
157089321	rs79332184	1.15767e-07	-1.19451e-10	-0.156068
157089335	rs72907883	2.88863e-08	-1.54428	-1.51943e-10
157089852	rs6716334	4.55972e-08	-1.0878	-1.51943e-10
157090067	rs80251240	2.1079e-08	-1.177	-0.682374
157090587	rs114517142	2.43503e-08	-1.7151	-1.51943e-10
157090760	rs148059834	2.89872e-08	-1.5408	-1.51943e-10
157091109	rs2697351	1.87261e-08	-1.49769	-0.480039
157091910	rs12992954	1.43876e-07	0.387321	-0.326019
157092352	rs10932932	2.12455e-08	-1.19392	-0.657583
157092793	rs1226409	1.8173e-08	-1.51629	-0.491424
157093387	rs1226408	1.42096e-07	0.387321	-0.338471
157093538	rs67964862	1.71583e-08	-1.05923	-1.00594
157094098	rs74267541	8.215e-08	-1.19451e-10	-0.499103
157094359	rs1226407	1.38183e-07	0.363667	-0.34274
157094442	rs58856647	1.78393e-08	-1.01354	-1.0127
157094558	rs72907892	2.90787e-08	-1.53764	-1.51943e-10
157094643	rs1226406	6.88442e-08	-0.147521	-0.528284
157094848	rs2351535	4.49372e-08	-1.10238	-1.51943e-10
157095269	rs1226405	1.37071e-07	0.363667	-0.350819
157095324	rs1226404	3.66854e-08	-1.30527	-1.51943e-10
157095635	rs1226403	1.37071e-07	0.363667	-0.350819
157096776	rs17188434	2.91819e-08	-1.5341	-1.51943e-10
157097381	rs75388976	2.4115e-08	-1.72482	-1.51943e-10
157098060	rs10178859	4.40237e-08	-1.12292	-1.51943e-10
157098160	rs114837727	2.09802e-07	0.438512	-1.51943e-10
157098851	rs7597551	4.43245e-08	-1.11611	-1.51943e-10
157099555	rs116291066	1.36262e-07	0.00693242	-1.51943e-10
157100293	rs57601252	1.93219e-08	-1.03357	-0.912843
157100423	rs835301	6.54204e-08	-0.188164	-0.538651
157100592	rs16840127	2.11002e-08	-1.20078	-0.657583
157100705	rs144057759	2.61007e-08	-1.64569	-1.51943e-10
157101531	rs835300	6.45537e-08	-0.208284	-0.531869
157101649	rs835299	1.35974e-07	0.363667	-0.358854
157102611	rs72907898	3.33299e-08	-1.40119	-1.51943e-10
157102725	rs17188483	2.94996e-08	-1.52327	-1.51943e-10
157103338	rs835298	6.72133e-08	-0.16791	-0.531869
157103554	rs835297	1.37071e-07	0.363667	-0.350819
157103717	rs72909904	2.96082e-08	-1.5196	-1.51943e-10
157103991	rs72909905	2.96082e-08	-1.5196	-1.51943e-10
157104573	rs11884642	1.7005e-08	-1.05923	-1.01491
157104773	rs1226425	3.42498e-08	-1.37397	-1.51943e-10
157105046	rs1226424	1.38918e-07	0.367451	-0.341217
157105331	rs1226423	6.84646e-08	-0.159893	-0.521439
157105503	rs1226422	6.84646e-08	-0.159893	-0.521439
157105605	rs1234876	6.70884e-08	-0.1802	-0.521439
157106133	rs1226421	6.84646e-08	-0.159893	-0.521439
157106342	rs1226420	6.84646e-08	-0.159893	-0.521439
157106683	rs13410664	2.93064e-08	-1.52984	-1.51943e-10
157106782	rs1226419	1.4149e-07	0.387321	-0.34274
157107034	rs1226418	1.38183e-07	0.363667	-0.34274
157107460	rs141595198	6.34157e-08	-0.757938	-1.51943e-10
157107509	rs1226417	1.38183e-07	0.363667	-0.34274
157107788	rs72909910	2.95117e-08	-1.52286	-1.51943e-10
157107989	rs10179827	4.28285e-08	-1.15045	-1.51943e-10
157108047	rs1226416	1.35394e-07	0.387321	-0.386781
157108393	rs4664804	2.19699e-08	-1.16534	-0.652643
157109136	rs10183256	4.28285e-08	-1.15045	-1.51943e-10
157109395	rs10198345	3.84397e-08	-0.206405	-1.05215
157109471	rs72909972	1.77667e-08	-1.02511	-1.00522
157109472	rs72909974	1.83571e-08	-0.990138	-1.00749
157109540	rs151240941	1.0269e-07	-1.19451e-10	-0.275937
157109930	rs1226414	8.39128e-08	0.337634	-0.815506
157109960	rs56004078	2.91935e-08	-1.5337	-1.51943e-10
157110197	rs1527455	7.26996e-08	0.417325	-1.03864
157110464	rs1528458	1.42733e-08	-1.40096	-0.848296
157111025	rs1226413	6.50217e-08	0.145193	-0.878122
157111062	rs57696128	1.18723e-08	-1.56583	-0.867616
157111093	rs112667742	2.88696e-08	-1.54486	-1.51943e-10
157111162	rs61559293	1.23198e-08	-1.56081	-0.835632
157111313	rs1226412	6.34063e-08	0.126902	-0.884989
157117103	rs147922170	2.41902e-08	-1.7217	-1.51943e-10
157117367	rs138327755	2.87092e-07	-1.19451e-10	0.752153
157117655	rs1226411	6.33729e-08	0.126902	-0.885515
157117733	rs115349186	3.11977e-08	-1.4673	-1.51943e-10
157117768	rs57196886	7.52993e-08	0.292703	-0.878883
157118176	rs66814151	6.88962e-08	0.200634	-0.875683
157120584	rs2695439	1.63041e-07	1.29503	-1.10868
157122035	rs2697368	7.01673e-08	0.236145	-0.892913
157122320	rs13019255	3.24902e-08	-1.42671	-1.51943e-10
157122491	rs72909979	2.896e-08	-1.54173	-1.51943e-10
157123393	rs835302	7.06352e-08	0.236145	-0.886267
157123972	rs79736848	8.75193e-08	-1.19451e-10	-0.435791
157124095	rs835303	6.93109e-08	0.217404	-0.886453
157124642	rs72892105	2.88696e-08	-1.54486	-1.51943e-10
157124973	rs80196930	7.39796e-08	-1.19451e-10	-0.60386
157125144	rs835304	1.72817e-07	1.35565	-1.11107
157125163	rs835305	1.71685e-07	1.34936	-1.11135
157125445	rs79926791	6.34094e-08	-1.19451e-10	-0.758038
157126101	rs17248221	3.73703e-07	0.542173	0.473637
157126200	rs72892108	2.86726e-08	-1.55171	-1.51943e-10
157126321	rs16840135	1.39791e-08	-1.37124	-0.898845
157126640	rs67831810	9.48557e-09	-1.54233	-1.11555
157126666	rs835307	1.6243e-07	1.29503	-1.11243
157126964	rs4369815	2.896e-08	-1.54173	-1.51943e-10
157127292	rs1226431	1.57763e-07	1.26663	-1.11319
157127538	rs116307420	3.67718e-08	-1.30292	-1.51943e-10
157128755	rs1919159	6.98394e-08	0.236145	-0.897597
157128924	rs76033285	6.67152e-08	-1.19451e-10	-0.707217
157130406	rs835295	1.46465e-07	1.18506	-1.10592
157132756	rs6725811	2.20211e-08	-1.03814	-0.777513
157132879	rs59491086	7.56595e-08	0.311003	-0.89241
157133013	rs707124	7.34596e-08	0.291013	-0.901927
157133051	rs148514184	9.91295e-08	-1.19451e-10	-0.311223
157134433	rs77796272	2.43551e-08	-1.71491	-1.51943e-10
157134495	rs72892121	2.80678e-08	-1.57303	-1.51943e-10
157134497	rs72892124	2.82474e-08	-1.56665	-1.51943e-10
157134821	rs146855797	2.99048e-08	-1.50963	-1.51943e-10
157134864	rs1431965	7.52457e-08	0.311003	-0.897894
157134871	rs1431966	7.67829e-08	0.331225	-0.897894
157135091	rs68002373	7.8469e-08	0.349694	-0.894641
157136224	rs1226575	1.71457e-07	1.34936	-1.11268
157136313	rs112576099	2.91646e-08	-1.53469	-1.51943e-10
157136419	rs2436075	7.52907e-08	0.310112	-0.896405
157136844	rs707125	7.55303e-08	0.310112	-0.893227
157137088	rs78834069	2.41962e-08	-1.72145	-1.51943e-10
157139409	rs10439356	3.44014e-08	-1.36955	-1.51943e-10
157139762	rs707126	7.623e-08	0.329303	-0.903197
157140624	rs67812991	9.40068e-09	-1.55125	-1.11562
157141280	rs1030599	1.28168e-08	-1.49787	-0.859022
157143309	rs7589499	1.34743e-08	-1.48291	-0.823956
157143612	rs1226574	7.76441e-08	0.347683	-0.903197
157143709	rs111506532	2.96998e-08	-1.51651	-1.51943e-10
157144154	rs967287	1.59343e-07	1.25404	-1.09062
157145030	rs13417852	3.24104e-08	-1.42917	-1.51943e-10
157145460	rs115852609	2.41491e-08	-1.7234	-1.51943e-10
157145541	rs11903494	8.56767e-08	0.445319	-0.902388
157146175	rs7586986	3.29084e-08	-1.41392	-1.51943e-10
157147149	rs6436289	1.37488e-08	-1.42477	-0.861921
157147464	rs56273981	2.959e-08	-1.52021	-1.51943e-10
157147729	rs7566609	1.27681e-08	-1.48308	-0.877627
157148002	rs6436290	1.3378e-08	-1.44118	-0.872854
157148735	rs10174198	3.32378e-08	-1.40396	-1.51943e-10
157148798	rs72892144	2.12431e-07	0.450966	-1.51943e-10
157148835	rs72892147	2.96998e-08	-1.51651	-1.51943e-10
157148959	rs78167613	2.6346e-08	-1.63633	-1.51943e-10
157149188	rs75371264	2.42786e-08	-1.71805	-1.51943e-10
157149404	rs138786400	2.15063e-07	-1.19451e-10	0.463279
157149519	rs563370049	6.95929e-08	-1.19451e-10	-0.664987
157150839	rs6750560	1.3593e-08	-1.40791	-0.890186
157151159	rs117439664	5.71651e-08	-1.19451e-10	-0.861706
157151220	rs114931159	2.71252e-08	-1.60719	-1.51943e-10
157151553	rs11894325	2.23453e-08	-1.01201	-0.789021
157151576	rs34057590	1.29222e-08	-1.47566	-0.873048
157151876	rs72892152	3.00262e-08	-1.50558	-1.51943e-10
157152362	rs72899346	3.01416e-08	-1.50174	-1.51943e-10
157152520	rs77969367	5.57315e-08	-1.19451e-10	-0.887105
157152538	rs72899348	1.00251e-08	-1.49398	-1.10858
157152891	rs56978824	1.29033e-08	-1.4694	-0.880769
157153466	rs1226578	1.73257e-07	1.33892	-1.09179
157154709	rs835473	2.05686e-07	1.51049	-1.09179
157155299	rs111254047	4.75572e-08	-1.04572	-1.51943e-10
157155840	rs7576890	3.54376e-08	-1.33988	-1.51943e-10
157156832	rs16840194	5.79807e-07	0.701937	0.753109
157157148	rs76923064	3.25747e-08	-1.42411	-1.51943e-10
157157887	rs17195587	3.00713e-08	-1.50408	-1.51943e-10
157158176	rs72899358	3.03032e-08	-1.4964	-1.51943e-10
157159407	rs191834058	2.19076e-07	-1.19451e-10	0.481767
157159705	rs56207670	3.0541e-08	-1.48858	-1.51943e-10
157160116	rs139474080	3.11949e-08	-1.4674	-1.51943e-10
157160330	rs1226398	1.4183e-08	-1.32621	-0.929397
157160829	rs144094794	5.27319e-08	-1.19451e-10	-0.94243
157160967	rs78574400	1.41815e-07	1.01143	-0.964556
157161902	rs74452346	4.02632e-08	-1.21221	-1.51943e-10
157162455	rs72899364	3.07847e-08	-1.48063	-1.51943e-10
157162676	rs181660886	4.64116e-08	-1.19451e-10	-1.0701
157162813	rs115561358	9.78562e-09	-1.53996	-1.08678
157163133	rs72899367	3.01865e-08	-1.50025	-1.51943e-10
157163189	rs72899369	1.40868e-07	1.14188	-1.10171
157164096	rs77762282	1.18091e-08	-1.4694	-0.96938
157164291	rs1226580	1.34706e-08	-1.32621	-0.98093
157166772	rs16840214	1.40366e-08	-1.47005	-0.795927
157167680	rs10193954	1.8065e-08	-1.26922	-0.744453
157168195	rs16840216	1.46451e-08	-1.46627	-0.757276
157168201	rs567840413	4.94887e-08	-1.19451e-10	-1.00591
157168810	rs707127	1.77679e-08	-1.29066	-0.739597
157168951	rs16840221	3.9898e-08	-1.22132	-1.51943e-10
157169009	rs60960548	3.93835e-08	-1.2343	-1.51943e-10
157169705	rs1528454	3.10469e-08	-0.813825	-0.658326
157169743	rs707128	1.81989e-08	-1.26217	-0.744118
157169867	rs75520093	4.12204e-08	-1.18872	-1.51943e-10
157169947	rs1528455	3.04432e-08	-0.813825	-0.677963
157170261	rs72899374	4.76262e-08	-1.04427	-1.51943e-10
157171391	rs10195293	3.00448e-08	-0.827276	-0.677683
157171675	rs75584047	9.66392e-08	-1.19451e-10	-0.336665
157171682	rs68055022	9.38135e-09	-1.56004	-1.10889
157172114	rs10175502	1.60377e-07	0.169877	-1.51943e-10
157173058	rs117258824	6.74367e-08	-1.19451e-10	-0.69646
157173800	rs77183941	4.5396e-07	0.973294	0.237065
157175470	rs72899380	8.53192e-09	-1.67136	-1.09248
157175695	rs139757224	4.46327e-08	-1.19451e-10	-1.10918
157176734	rs56355754	9.88273e-09	-1.55098	-1.06588
157177616	rs1150143	2.24922e-06	2.73207	0.0786154
157178503	rs1150144	3.67049e-06	3.31828	-0.0178533
157178819	rs1150145	4.30824e-06	3.79528	-0.334643
157179945	rs7564993	1.25244e-06	2.2252	-1.51943e-10
157180255	rs1150146	1.79786e-06	2.7266	-0.139894
157180476	rs10169931	1.28627e-07	0.76538	-0.816112
157180658	rs76571737	4.52425e-08	-1.19451e-10	-1.09561
157180660	rs114888402	2.87452e-07	0.753405	-1.51943e-10
157180785	rs1150147	1.92887e-06	2.76628	-0.109236
157181925	rs12803	1.42211e-05	2.87035	1.78448
157182629	rs7562656	5.05447e-08	-0.984792	-1.51943e-10
157183635	rs834834	2.64358e-06	3.05836	-0.0861236
157188145	rs834835	1.98948e-06	2.65762	0.0303585
157188466	rs3769340	1.4602e-07	-1.19451e-10	0.0760946
157189999	rs13413423	2.76418e-06	3.01685	-1.51943e-10
157190398	rs707129	1.96341e-06	2.67549	-0.000704147
157190545	rs34034295	3.54928e-08	-1.33832	-1.51943e-10
157192613	rs13428968	1.25832e-08	-1.3779	-0.99738
157193102	rs72899395	1.21851e-08	-1.41243	-0.995013
157197583	rs707130	2.00263e-06	2.67617	0.0183949
157197912	rs1107004	1.0685e-06	2.06637	-1.51943e-10
157197931	rs1107005	1.08534e-06	2.082	-1.51943e-10
157198532	rs834837	1.74958e-05	2.854	2.00807
157198700	rs79154054	1.3021e-07	-1.19451e-10	-0.0385006
157200180	rs74712099	4.43434e-08	-1.19451e-10	-1.11569
157200849	rs834829	1.12502e-06	2.60348	-0.485577
157202846	rs78953940	4.48239e-08	-1.19451e-10	-1.10491
157203260	rs834830	3.00357e-08	-0.72596	-0.779303
157203370	rs834831	1.01483e-06	2.45805	-0.443227
157203625	rs834832	3.07453e-08	-0.747983	-0.733929
157204449	rs75130201	9.53766e-08	-1.19451e-10	-0.349817
157204475	rs7579644	9.98664e-07	1.99877	-1.51943e-10
157204573	rs13399593	5.59603e-06	3.72216	-1.51943e-10
157205106	rs1466408	9.15263e-07	1.91156	-1.51943e-10
157205707	rs834833	1.83252e-05	3.89471	1.01368
157208460	rs10179228	7.9216e-07	1.76711	-1.51943e-10
157210045	rs13028997	1.95984e-05	3.89471	1.08085
157210467	rs834828	8.42384e-06	3.11749	1.01368
157210546	rs79761414	5.93678e-07	1.47869	-1.51943e-10
157210937	rs146862844	4.7626e-08	-1.19451e-10	-1.04427
157211650	rs7602511	4.91622e-08	-0.723126	-0.289399
157213274	rs12328742	1.44714e-08	-1.32451	-0.91097
157214370	rs707132	6.8944e-06	2.84457	1.08625
157214386	rs707133	3.14222e-08	-0.769149	-0.690985
157214508	rs114117355	4.24951e-08	-1.15826	-1.51943e-10
157214701	rs707134	1.50949e-08	-1.20732	-0.985966
157215382	rs10207740	1.36722e-08	-1.27364	-1.01864
157216204	rs16840312	7.57762e-08	0.270774	-0.85064
157216692	rs10166471	1.29361e-08	-1.29964	-1.04799
157216768	rs73965918	3.71367e-07	2.12378	-1.11423
157218343	rs11676485	1.28092e-08	-1.35867	-0.998817
157221244	rs6715824	5.152e-08	-0.96568	-1.51943e-10
157221358	rs6436341	1.3404e-08	-1.35857	-0.953526
157221865	rs115314466	2.50449e-08	-1.68698	-1.51943e-10
157222033	rs298225	1.41617e-08	-1.29032	-0.966785
157223498	rs6436345	1.29971e-08	-1.39216	-0.950759
157228255	rs145438026	7.71302e-08	-0.562155	-1.51943e-10
157229369	rs139818735	1.62555e-07	0.183369	-1.51943e-10
157229943	rs6436353	1.3207e-08	-1.3843	-0.942602
157231134	rs140731843	4.82787e-08	-1.19451e-10	-1.03066
157233194	rs6436358	1.38684e-08	-1.35867	-0.91937
157233542	rs298247	1.26083e-08	-1.68678	-0.686518
157233721	rs720569	1.58156e-07	0.155933	-1.51943e-10
157233817	rs151164485	2.42012e-08	-1.72125	-1.51943e-10
157233832	rs1405735	1.37537e-08	-1.36697	-0.91937
157234613	rs6729707	1.3912e-08	-1.35857	-0.916323
157234638	rs298246	1.57444e-08	-1.26301	-0.888155
157235956	rs719043	1.3881e-08	-1.36697	-0.910159
157236739	rs6755439	1.39981e-08	-1.35857	-0.910159
157237441	rs116928957	4.74545e-08	-1.19451e-10	-1.04788
157237510	rs298244	1.57113e-08	-1.25369	-0.899576
157237696	rs298243	1.4757e-08	-1.33288	-0.883052
157237807	rs298242	1.4977e-08	-1.31489	-0.886245
157238786	rs117993009	9.94789e-08	-1.19451e-10	-0.307705
157240272	rs298326	1.46743e-08	-1.31631	-0.905248
157241251	rs6743735	5.5178e-07	-0.149143	1.55464
157241255	rs298327	1.50092e-08	-1.29988	-0.899107
157241613	rs71419089	2.70028e-08	-1.61171	-1.51943e-10
157243158	rs117535004	4.70678e-08	-1.19451e-10	-1.05606
157243738	rs6436366	1.36423e-08	-1.38671	-0.907757
157244729	rs298328	1.60382e-08	-1.29032	-0.842355
157244794	rs298329	1.59276e-08	-1.29724	-0.842355
157245484	rs148895400	5.23407e-08	-0.949875	-1.51943e-10
157245629	rs13015925	5.26421e-07	-0.318848	1.6773
157246236	rs138895032	1.23965e-07	-1.19451e-10	-0.0876502
157246404	rs2679207	1.61956e-08	-1.28714	-0.835767
157246441	rs7586094	1.30904e-06	2.43493	-0.165531
157246465	rs2615503	1.62971e-08	-1.28799	-0.82867
157246526	rs2615504	1.64704e-08	-1.281	-0.825088
157246935	rs11691923	5.41554e-07	-0.280814	1.66761
157246936	rs2695447	1.61017e-08	-1.29649	-0.832229
157247030	rs2615505	1.63556e-08	-1.28799	-0.825088
157247399	rs147149091	5.71184e-08	-1.19451e-10	-0.862523
157248074	rs2615506	1.67372e-08	-1.27252	-0.817495
157248489	rs169875	1.66745e-08	-1.27252	-0.821246
157249181	rs114032132	2.51444e-08	-1.68302	-1.51943e-10
157249568	rs117581361	1.37302e-07	-1.19451e-10	0.0145298
157250248	rs116419596	2.43244e-08	-1.71617	-1.51943e-10
157250327	rs298313	1.72891e-08	-1.25369	-0.803884
157250877	rs116291448	1.49924e-07	0.102475	-1.51943e-10
157252095	rs6436373	1.43129e-08	-1.35857	-0.887914
157252772	rs298315	1.63229e-08	-1.29649	-0.818586
157252923	rs6757605	1.44828e-08	-1.35007	-0.884614
157253051	rs578362	1.66935e-08	-1.27769	-0.814943
157253054	rs691835	1.70202e-08	-1.281	-0.792249
157253633	rs298317	1.73292e-08	-1.26301	-0.792249
157253751	rs298318	1.6996e-08	-1.27865	-0.796025
157253980	rs13004420	1.47006e-08	-1.34148	-0.878277
157253988	rs115100702	6.77819e-08	-0.691354	-1.51943e-10
157253996	rs116205081	3.1191e-07	1.43021	-0.595147
157255184	rs74534834	3.2247e-07	1.45624	-0.58788
157255804	rs298319	1.92051e-08	-1.1492	-0.803274
157257733	rs114992650	4.11245e-08	-1.19104	-1.51943e-10
157257917	rs298323	2.1739e-08	-1.07206	-0.756485
157259330	rs298325	1.87635e-08	-1.15746	-0.818278
157259930	rs507282	1.95721e-08	-1.1731	-0.760441
157260167	rs642175	1.95786e-08	-1.14115	-0.792066
157261078	rs9989757	1.83325e-08	-1.14157	-0.85741
157262154	rs150010414	5.31976e-08	-1.19451e-10	-0.933636
157262430	rs72899420	3.97604e-08	-0.258376	-0.966402
157262577	rs79191110	8.40231e-08	-1.19451e-10	-0.476558
157262758	rs139332946	1.3699e-07	-1.19451e-10	0.0122592
157262866	rs1026634	1.96355e-06	2.98501	-0.310153
157263510	rs62179014	2.89897e-08	-1.54071	-1.51943e-10
157263542	rs692138	2.00803e-08	-1.12763	-0.780281
157264049	rs582397	2.03492e-08	-1.09133	-0.803274
157264567	rs144667625	5.11953e-08	-1.19451e-10	-0.972003
157265078	rs298331	2.01501e-08	-1.11669	-0.787747
157265092	rs10933009	1.85718e-08	-1.15685	-0.829156
157266401	rs298332	2.05289e-08	-1.10566	-0.780157
157267528	rs114278508	2.42777e-08	-1.71809	-1.51943e-10
157268251	rs13015279	2.48979e-08	-1.69287	-1.51943e-10
157269438	rs298220	1.96262e-08	-1.10566	-0.825127
157269641	rs298221	1.92057e-08	-1.10261	-0.849832
157269993	rs10933012	3.56618e-08	-0.747762	-0.585809
157270550	rs298222	2.00285e-08	-1.13033	-0.780157
157271064	rs298223	1.93579e-08	-1.11942	-0.825127
157271295	rs9646877	1.78126e-08	-1.19907	-0.828675
157273923	rs74920024	5.64514e-08	-0.874269	-1.51943e-10
157274368	rs516547	2.02897e-08	-1.12506	-0.772482
157274679	rs1711314	2.07728e-08	-1.13388	-0.740123
157274749	rs1711315	2.01053e-08	-1.13033	-0.77633
157275222	rs177088	2.04345e-08	-1.1141	-0.77633
157275619	rs298299	2.02897e-08	-1.12506	-0.772482
157276745	rs151109936	2.66743e-08	-1.62395	-1.51943e-10
157276754	rs298298	2.38939e-08	-1.12235	-0.611676
157276771	rs185291713	4.55113e-08	-1.19451e-10	-1.08969
157276898	rs298297	2.34866e-08	-1.05895	-0.692271
157278513	rs4664815	2.2504e-08	-1.14118	-0.652774
157278707	rs298296	2.42643e-08	-1.0704	-0.648247
157279038	rs6747945	8.19663e-07	2.39513	-0.593887
157279098	rs180915986	5.34744e-08	-1.19451e-10	-0.928446
157279176	rs6718963	2.22272e-08	-1.16226	-0.644074
157279201	rs298294	2.44786e-08	-1.0704	-0.639451
157279268	rs74642538	2.66067e-08	-1.62649	-1.51943e-10
157279912	rs10176599	3.50497e-06	3.25429	-1.51943e-10
157280275	rs298292	2.65147e-08	-1.0704	-0.559551
157280645	rs298291	3.38439e-08	-1.09188	-0.294013
157282076	rs298289	2.75888e-08	-1.09322	-0.497023
157282310	rs298288	1.57924e-08	-1.37878	-0.769347
157282633	rs377535447	1.18537e-07	-1.19451e-10	-0.132429
157283544	rs4664816	4.13543e-08	-0.429478	-0.755995
157284883	rs116100370	3.10351e-07	0.830054	-1.51943e-10
157285041	rs148103651	2.57019e-08	-1.66109	-1.51943e-10
157285151	rs6721605	4.11763e-08	-0.449822	-0.739964
157285176	rs13382767	1.84662e-07	1.35846	-1.04758
157286187	rs77007019	2.42753e-08	-1.71819	-1.51943e-10
157286863	rs139774013	2.57022e-08	-1.66107	-1.51943e-10
157288008	rs298310	3.54539e-07	0.692203	0.270966
157288358	rs298309	9.08309e-08	0.0830413	-0.481692
157288615	rs298308	9.08309e-08	0.0830413	-0.481692
157288690	rs298307	9.46143e-08	0.11232	-0.470161
157288695	rs2679206	3.52132e-08	-0.541923	-0.804304
157289586	rs138148111	2.74045e-08	-1.59694	-1.51943e-10
157289612	rs298306	3.99138e-08	-1.22093	-1.51943e-10
157289715	rs114638027	2.57022e-08	-1.66107	-1.51943e-10
157290323	rs143284413	2.54631e-08	-1.67042	-1.51943e-10
157290376	rs116407151	2.53586e-08	-1.67453	-1.51943e-10
157290923	rs139743977	2.57399e-08	-1.65961	-1.51943e-10
157291485	rs111768862	2.42869e-08	-1.71771	-1.51943e-10
157292131	rs149099036	5.42526e-08	-1.19451e-10	-0.913998
157292795	rs143189331	5.42245e-08	-1.19451e-10	-0.914517
157292797	rs74424982	2.15021e-07	0.463087	-1.51943e-10
157292899	rs3739110	5.16076e-08	-1.19451e-10	-0.96398
157293072	rs72893369	2.82598e-08	-0.643713	-0.922496
157293991	rs298305	1.07789e-07	0.455437	-0.682916
157294039	rs298304	1.05708e-07	0.455437	-0.702409
157294477	rs116810955	7.88289e-08	-0.54037	-1.51943e-10
157294800	rs114966730	2.57994e-08	-1.6573	-1.51943e-10
157294944	rs2615502	3.95242e-08	-0.291882	-0.938856
157295648	rs2679202	4.28677e-08	-0.215528	-0.934003
157296444	rs144390093	2.5721e-08	-1.66034	-1.51943e-10
157296955	rs114164201	3.37503e-08	-1.38866	-1.51943e-10
157298181	rs57322146	4.27447e-08	-0.215525	-0.93688
157298587	rs1037961	3.88654e-08	-0.310666	-0.93688
157299054	rs177089	2.87392e-08	-1.54939	-1.51943e-10
157299191	rs298302	9.06673e-08	0.306089	-0.706542
157299268	rs298301	9.10589e-08	0.306266	-0.702409
157299762	rs115875558	2.5464e-08	-1.67039	-1.51943e-10
157300038	rs116496946	2.59154e-08	-1.65281	-1.51943e-10
157300601	rs72893377	2.91252e-08	-0.636562	-0.899486
157300622	rs4664818	3.84087e-08	-0.331187	-0.92818
157300726	rs148911768	2.67094e-08	-1.62263	-1.51943e-10
157301020	rs140573244	2.68387e-08	-1.61781	-1.51943e-10
157302191	rs298228	2.83803e-08	-1.56196	-1.51943e-10
157302391	rs298229	2.78273e-08	-1.58163	-1.51943e-10
157303460	rs11694661	5.24009e-08	-0.948726	-1.51943e-10
157304781	rs2126459	3.66204e-08	-0.386403	-0.920643
157304864	rs2126460	3.66204e-08	-0.386403	-0.920643
157305131	rs12104533	3.81032e-08	-0.349714	-0.917637
157305187	rs298232	8.60915e-08	0.216591	-0.66883
157305254	rs298233	8.45802e-08	0.199427	-0.669377
157305730	rs2169504	3.97407e-08	-0.310666	-0.914608
157305763	rs298234	8.07692e-08	0.149011	-0.665065
157306688	rs298235	2.96779e-08	-1.51725	-1.51943e-10
157307028	rs298236	2.8292e-08	-1.56507	-1.51943e-10
157308929	rs191449840	2.64175e-08	-1.63362	-1.51943e-10
157309306	rs144219563	2.64175e-08	-1.63362	-1.51943e-10
157309889	rs148350919	2.91369e-07	0.76694	-1.51943e-10
157310731	rs143394559	2.64175e-08	-1.63362	-1.51943e-10
157311822	rs77201712	3.04614e-08	-1.49119	-1.51943e-10
157311962	rs116332317	2.60998e-08	-1.64572	-1.51943e-10
157312147	rs12694629	2.7067e-08	-1.60933	-1.51943e-10
157312225	rs80195918	5.96641e-08	-1.19451e-10	-0.818919
157312948	rs12618695	2.7178e-08	-1.60524	-1.51943e-10
157315583	rs114176976	2.6014e-08	-1.64902	-1.51943e-10
157315748	rs4664206	3.02134e-08	-1.68475	0.185388
157315804	rs12694631	8.15093e-08	0.149011	-0.655943
157316194	rs141172194	4.50202e-08	-1.19451e-10	-1.10054
157316829	rs116419733	3.05743e-08	-1.48749	-1.51943e-10
157317076	rs683747	2.73532e-08	-1.59881	-1.51943e-10
157317086	rs690998	2.68564e-08	-1.61714	-1.51943e-10
157317109	rs142297082	2.59302e-08	-1.65224	-1.51943e-10
157317464	rs548516	8.04217e-08	0.149011	-0.669377
157317815	rs4635480	3.54247e-08	-0.422603	-0.917637
157318158	rs177087	2.67397e-08	-1.6215	-1.51943e-10
157318891	rs298251	7.45472e-08	-1.65613	1.05991
157319186	rs77975759	5.01433e-08	-1.19451e-10	-0.992765
157320194	rs4664207	6.1621e-08	-0.0377509	-0.748897
157320416	rs298252	2.7067e-08	-1.60933	-1.51943e-10
157321340	rs298253	7.79477e-08	0.126754	-0.678367
157322071	rs298255	2.67397e-08	-1.6215	-1.51943e-10
157322842	rs114694344	4.64439e-08	-1.0694	-1.51943e-10
157323365	rs150796601	2.58188e-08	-1.65655	-1.51943e-10
157323608	rs298257	2.66519e-08	-1.62479	-1.51943e-10
157324152	rs298258	8.82071e-08	0.237102	-0.665065
157324825	rs298259	3.92021e-08	-0.19991	-1.03901
157325990	rs116612335	8.13677e-07	1.79391	-1.51943e-10
157326332	rs72893397	2.41554e-08	-1.72314	-1.51943e-10
157326396	rs78721434	1.3186e-07	-1.19451e-10	-0.0259089
157327610	rs148871426	5.39366e-08	-1.19451e-10	-0.91984
157327949	rs298262	2.59058e-08	-1.65318	-1.51943e-10
157328174	rs143569919	2.62216e-08	-1.64107	-1.51943e-10
157328834	rs72893399	8.578e-08	-0.455864	-1.51943e-10
157328897	rs298263	2.59058e-08	-1.65318	-1.51943e-10
157328977	rs139811893	5.22999e-08	-1.19451e-10	-0.950656
157329129	rs298264	9.00659e-08	0.235649	-0.642757
157329934	rs56080647	8.4346e-08	-0.472723	-1.51943e-10
157331153	rs146149119	9.7713e-08	-1.19451e-10	-0.325615
157331359	rs138957500	4.74617e-08	-1.19451e-10	-1.04773
157331382	rs298266	8.39692e-08	0.169973	-0.647172
157331578	rs143818110	2.59311e-08	-1.65221	-1.51943e-10
157331820	rs10497166	5.2508e-08	-1.19451e-10	-0.946685
157331923	rs148317278	2.78442e-08	-0.66049	-0.920533
157332469	rs17847141	5.54918e-08	-1.19451e-10	-0.891414
157333247	rs77343296	6.10103e-08	-1.19451e-10	-0.796607
157333248	rs10933056	3.85744e-08	-0.332266	-0.922794
157334229	rs74706145	1.5171e-07	-1.19451e-10	0.114321
157334862	rs1462376	3.84607e-08	-0.332266	-0.925746
157335626	rs298227	2.54628e-08	-1.67043	-1.51943e-10
157335736	rs71419096	4.1321e-08	-1.18628	-1.51943e-10
```
