## Supplementary material for "Characterization of shared and ancestry-specific signals driving complex traits using multi-ancestry fine-mapping": susiex_nc3.cs80.summary

```
# chr2:156335793-157335793
CS_ID	CS_LENGTH	CS_PURITY	MAX_PIP_SNP	BP	REF_ALLELE	ALT_ALLELE	REF_FRQ	BETA	SE	-LOG10P	MAX_PIP	POST-HOC_PROB_POP1	POST-HOC_PROB_POP2
1	19	0.995396	rs2882617	156846648	G,G	A,A	0.664016,0.60119	-0.0231391,-0.00972705	0.00418592,0.00873	7.48918,0.576444	0.0498293	0.99975	0.385756
```
