## Supplementary material for "Characterization of shared and ancestry-specific signals driving complex traits using multi-ancestry fine-mapping": susiex_nc1.cs80.snp

```
BP	SNP	PIP(CS1)	LogBF(CS1,Pop1)	LogBF(CS1,Pop2)
158836552	chr2:158836552:C:A	2.62541e-10	-1.83315	0.0616486
158836899	chr2:158836899:C:T	5.31129e-10	-2.12258e-10	-1.06691
158836939	chr2:158836939:C:T	5.18439e-10	-2.12258e-10	-1.09109
158836940	chr2:158836940:A:G	5.20702e-10	-2.12258e-10	-1.08673
158837042	chr2:158837042:A:C	4.64516e-10	-2.12258e-10	-1.20091
158837103	chr2:158837103:T:C	4.21933e-10	-2.12258e-10	-1.29706
158837253	chr2:158837253:G:T	4.85357e-10	-2.12258e-10	-1.15703
158837311	chr2:158837311:A:G	2.8331e-09	-1.74552	2.35274
158837318	chr2:158837318:C:T	2.68095e-10	-1.81839	0.0678232
158837569	chr2:158837569:G:A	2.64864e-10	-1.82696	0.0642658
158837628	chr2:158837628:C:T	5.75395e-10	-2.12258e-10	-0.986853
158837672	chr2:158837672:T:C	5.3899e-10	-2.12258e-10	-1.05221
158837975	chr2:158837975:G:A	5.41715e-10	-2.12258e-10	-1.04717
158838053	chr2:158838053:C:T	5.67573e-10	-2.12258e-10	-1.00054
158838237	chr2:158838237:T:C	4.31778e-10	-1.78938	0.515383
158838428	chr2:158838428:G:C	7.61935e-10	-1.73108	1.02503
158838552	chr2:158838552:C:T	2.30617e-10	-1.87886	-0.022294
158838565	chr2:158838565:G:T	2.35715e-10	-1.87929	-3.10475e-10
158838730	chr2:158838730:A:T	9.17439e-10	-1.7221	1.20178
158838864	chr2:158838864:A:G	5.38527e-10	-2.12258e-10	-1.05307
158838872	chr2:158838872:A:T	2.25483e-10	-1.86546	-0.0582048
158839538	chr2:158839538:G:A	6.21955e-10	-2.12258e-10	-0.909043
158839665	chr2:158839665:G:A	5.91408e-10	-2.12258e-10	-0.959404
158839775	chr2:158839775:C:T	7.64478e-10	-1.75552	1.0528
158840092	chr2:158840092:T:A	6.75269e-10	-2.12258e-10	-0.826799
158840157	chr2:158840157:T:A	7.56027e-10	-2.12258e-10	-0.713833
158840160	chr2:158840160:T:C	6.77796e-10	-2.12258e-10	-0.823064
158840383	chr2:158840383:G:A	1.48358e-10	-1.86227	-0.480011
158840709	chr2:158840709:T:C	4.24187e-10	-2.12258e-10	-1.29173
158840955	chr2:158840955:A:G	1.39785e-10	-1.25497	-1.14684
158840976	chr2:158840976:C:T	4.2412e-10	-2.12258e-10	-1.29189
158841183	chr2:158841183:T:C	3.47749e-10	-1.83524	0.344808
158841209	chr2:158841209:G:C	3.5868e-10	-1.81599	0.35651
158841547	chr2:158841547:T:C	2.48613e-10	-1.83077	0.00475412
158841602	chr2:158841602:T:A	4.30014e-10	-2.12258e-10	-1.27809
158841603	chr2:158841603:C:A	4.30296e-10	-2.12258e-10	-1.27744
158842180	chr2:158842180:A:T	4.83645e-10	-2.12258e-10	-1.16056
158842423	chr2:158842423:G:A	4.29001e-10	-2.12258e-10	-1.28045
158842464	chr2:158842464:T:C	6.93428e-10	-2.12258e-10	-0.800263
158842474	chr2:158842474:C:A	4.23742e-10	-2.12258e-10	-1.29278
158842879	chr2:158842879:T:C	4.33646e-10	-2.12258e-10	-1.26968
158843016	chr2:158843016:C:A	2.48438e-10	-1.87558	0.0488612
158843563	chr2:158843563:C:T	2.4957e-10	-1.8748	0.0526319
158843688	chr2:158843688:A:C	4.20042e-10	-1.78714	0.48559
158843689	chr2:158843689:G:T	4.24146e-10	-1.78172	0.489886
158843707	chr2:158843707:G:A	4.2741e-10	-1.77405	0.489886
158843831	chr2:158843831:G:A	4.25191e-10	-2.12258e-10	-1.28937
158844068	chr2:158844068:T:A	3.69663e-10	-1.78909	0.359772
158844292	chr2:158844292:C:T	4.52302e-10	-1.22756	-3.10475e-10
158844312	chr2:158844312:A:G	2.61785e-10	-1.87578	0.101398
158844346	chr2:158844346:A:G	2.64649e-10	-1.87646	0.112953
158844767	chr2:158844767:A:G	4.27873e-10	-2.12258e-10	-1.28308
158844864	chr2:158844864:C:T	2.48354e-10	-1.87507	0.0480169
158845060	chr2:158845060:C:T	1.27163e-09	-1.83977	1.64592
158845256	chr2:158845256:A:G	3.54618e-10	-1.78821	0.317339
158845661	chr2:158845661:C:T	4.27865e-10	-2.12258e-10	-1.2831
158846616	chr2:158846616:C:A	4.27892e-10	-2.12258e-10	-1.28304
158846885	chr2:158846885:G:A	2.76128e-10	-1.87377	0.152722
158846900	chr2:158846900:G:A	4.25819e-10	-2.12258e-10	-1.2879
158846970	chr2:158846970:C:A	5.96074e-10	-2.12258e-10	-0.951545
158847212	chr2:158847212:G:A	4.25593e-10	-2.12258e-10	-1.28843
158847434	chr2:158847434:C:T	2.50533e-09	-2.12258e-10	0.484266
158847447	chr2:158847447:T:G	4.2622e-10	-2.12258e-10	-1.28696
158847714	chr2:158847714:C:G	4.34862e-10	-1.78658	0.519701
158847803	chr2:158847803:C:G	5.08892e-10	-2.12258e-10	-1.10968
158848169	chr2:158848169:A:G	4.39853e-10	-2.12258e-10	-1.25547
158848310	chr2:158848310:A:G	1.39769e-09	-2.12258e-10	-0.0993359
158848311	chr2:158848311:G:A	8.13826e-10	-2.12258e-10	-0.640164
158848733	chr2:158848733:G:A	5.45353e-10	-2.12258e-10	-1.04048
158848937	chr2:158848937:C:A	4.44728e-10	-2.12258e-10	-1.24445
158848995	chr2:158848995:T:G	4.24977e-10	-2.12258e-10	-1.28988
158849089	chr2:158849089:T:G	4.76463e-10	-2.12258e-10	-1.17552
158849184	chr2:158849184:G:A	1.22188e-10	-1.87625	-0.660099
158849261	chr2:158849261:A:G	4.257e-10	-2.12258e-10	-1.28818
158849476	chr2:158849476:C:T	2.40942e-10	-1.87495	0.0176003
158849523	chr2:158849523:G:A	5.12823e-10	-2.12258e-10	-1.10198
158849659	chr2:158849659:G:A	4.35646e-10	-2.12258e-10	-1.26508
158849713	chr2:158849713:C:T	1.9801e-10	-1.76316	-0.290432
158849771	chr2:158849771:T:C	4.38531e-10	-2.12258e-10	-1.25848
158849775	chr2:158849775:C:T	4.33576e-10	-2.12258e-10	-1.26984
158849957	chr2:158849957:T:A	3.45259e-10	-1.79169	0.294074
158850278	chr2:158850278:A:G	1.17399e-10	-1.79062	-0.785706
158850279	chr2:158850279:A:T	5.74365e-10	-1.86646	0.877814
158850299	chr2:158850299:G:A	1.11268e-09	-0.327381	-3.10475e-10
158850333	chr2:158850333:T:G	2.67352e-10	-1.83	0.0766555
158850421	chr2:158850421:T:C	9.14341e-11	-1.74401	-1.08228
158850473	chr2:158850473:G:A	9.90027e-10	-2.12258e-10	-0.444178
158850529	chr2:158850529:G:C	1.18489e-09	-2.12258e-10	-0.264509
158850661	chr2:158850661:G:A	7.91894e-11	-1.71089	-1.25918
158850704	chr2:158850704:TA:T	7.60119e-10	-0.708436	-3.10475e-10
158850710	chr2:158850710:T:C	1.25913e-10	-1.84229	-0.664025
158850724	chr2:158850724:G:A	5.83529e-10	-1.76074	0.787921
158850730	chr2:158850730:G:T	6.5002e-10	-1.77229	0.90738
158850950	chr2:158850950:C:T	2.90445e-10	-1.87226	0.201769
158851115	chr2:158851115:C:T	3.81214e-09	-2.12258e-10	0.904037
158851330	chr2:158851330:A:G	1.15004e-10	-1.80845	-0.788498
158851536	chr2:158851536:A:G	4.26913e-10	-2.12258e-10	-1.28533
158851581	chr2:158851581:T:C	4.76411e-10	-2.12258e-10	-1.17563
158851648	chr2:158851648:C:T	1.02776e-10	-1.81593	-0.893428
158851814	chr2:158851814:A:G	4.99748e-10	-2.12258e-10	-1.12781
158852020	chr2:158852020:G:A	4.77505e-10	-2.12258e-10	-1.17334
158852460	chr2:158852460:T:C	3.03923e-09	-2.12258e-10	0.67745
158852537	chr2:158852537:G:A	9.46278e-11	-1.87897	-0.912994
158852639	chr2:158852639:C:T	1.28536e-10	-1.78792	-0.697789
158852723	chr2:158852723:T:C	5.2044e-10	-2.12258e-10	-1.08724
158852736	chr2:158852736:A:C	1.18451e-09	-2.12258e-10	-0.264824
158852870	chr2:158852870:T:A	1.15733e-10	-1.78347	-0.807156
158853170	chr2:158853170:G:A	1.18761e-10	-1.8118	-0.752993
158853421	chr2:158853421:G:T	3.55809e-10	-1.46751	-3.10475e-10
158853677	chr2:158853677:T:A	1.22287e-10	-1.78656	-0.748976
158853856	chr2:158853856:T:C	4.48636e-10	-2.12258e-10	-1.2357
158854144	chr2:158854144:C:T	9.71507e-11	-1.87059	-0.89506
158854228	chr2:158854228:T:C	2.46008e-10	-1.83655	-3.10475e-10
158854601	chr2:158854601:T:C	7.42015e-11	-1.82215	-1.21297
158854604	chr2:158854604:G:A	8.16454e-11	-1.80486	-1.13466
158854618	chr2:158854618:C:T	1.39197e-09	-2.12258e-10	-0.103433
158855115	chr2:158855115:G:A	2.95632e-09	-2.12258e-10	0.649792
158855130	chr2:158855130:C:T	1.63643e-09	-2.12258e-10	0.0583644
158855402	chr2:158855402:A:G	2.38034e-09	-2.12258e-10	0.433088
158855462	chr2:158855462:C:T	5.23493e-10	-2.12258e-10	-1.08139
158856198	chr2:158856198:G:A	9.45292e-11	-1.85598	-0.937019
158856207	chr2:158856207:G:A	2.31643e-09	-2.12258e-10	0.405873
158856282	chr2:158856282:A:C	2.35883e-10	-1.87858	-3.10475e-10
158856453	chr2:158856453:T:A	5.40348e-10	-2.12258e-10	-1.0497
158856483	chr2:158856483:T:C	1.17959e-10	-1.80423	-0.76734
158856507	chr2:158856507:G:A	4.34593e-10	-1.2675	-3.10475e-10
158856808	chr2:158856808:C:T	5.28927e-10	-2.12258e-10	-1.07106
158857022	chr2:158857022:G:A	5.20861e-10	-2.12258e-10	-1.08643
158858015	chr2:158858015:C:T	4.25581e-10	-2.12258e-10	-1.28845
158858070	chr2:158858070:G:A	1.16059e-10	-1.79899	-0.788822
158858076	chr2:158858076:G:A	1.15637e-10	-1.80164	-0.789809
158858169	chr2:158858169:C:T	4.53391e-10	-2.12258e-10	-1.22515
158858177	chr2:158858177:C:T	3.03115e-09	-2.12258e-10	0.674789
158858206	chr2:158858206:G:C	6.65365e-10	-2.12258e-10	-0.841574
158858372	chr2:158858372:T:A	5.07337e-10	-2.12258e-10	-1.11273
158859169	chr2:158859169:G:C	4.58129e-10	-2.12258e-10	-1.21476
158859316	chr2:158859316:A:T	4.58079e-10	-2.12258e-10	-1.21487
158859375	chr2:158859375:CA:C	4.5884e-10	-2.12258e-10	-1.21321
158859466	chr2:158859466:G:A	4.58143e-10	-2.12258e-10	-1.21473
158859498	chr2:158859498:G:T	3.31843e-09	-2.12258e-10	0.765336
158859790	chr2:158859790:A:T	4.49484e-10	-2.12258e-10	-1.23381
158859794	chr2:158859794:TC:T	8.36633e-11	-1.85704	-1.05807
158859837	chr2:158859837:A:G	4.58166e-10	-2.12258e-10	-1.21468
158859913	chr2:158859913:G:T	1.1512e-10	-1.79946	-0.796468
158859974	chr2:158859974:C:T	4.58568e-10	-2.12258e-10	-1.2138
158860079	chr2:158860079:T:C	4.24894e-10	-2.12258e-10	-1.29007
158860200	chr2:158860200:T:G	4.58326e-10	-2.12258e-10	-1.21433
158860228	chr2:158860228:G:A	4.58134e-10	-2.12258e-10	-1.21475
158860252	chr2:158860252:A:G	1.14697e-10	-1.80601	-0.793608
158860352	chr2:158860352:A:G	5.29168e-10	-2.12258e-10	-1.0706
158860363	chr2:158860363:CT:C	1.02938e-09	-2.12258e-10	-0.4052
158860442	chr2:158860442:T:G	2.30388e-09	-2.12258e-10	0.400441
158860500	chr2:158860500:G:A	4.44414e-10	-2.12258e-10	-1.24515
158860505	chr2:158860505:G:A	4.2204e-10	-2.12258e-10	-1.29681
158860543	chr2:158860543:G:T	4.58105e-10	-2.12258e-10	-1.21481
158860617	chr2:158860617:G:GA	4.55795e-10	-2.12258e-10	-1.21987
158860631	chr2:158860631:G:A	4.76014e-10	-2.12258e-10	-1.17646
158860666	chr2:158860666:C:T	1.84233e-09	-2.12258e-10	0.176877
158860706	chr2:158860706:G:A	4.68889e-10	-2.12258e-10	-1.19154
158860833	chr2:158860833:G:A	4.58472e-10	-2.12258e-10	-1.21401
158860856	chr2:158860856:T:A	5.71546e-10	-2.12258e-10	-0.993566
158860882	chr2:158860882:T:C	4.6238e-10	-2.12258e-10	-1.20552
158860908	chr2:158860908:C:G	3.88284e-10	-1.76048	0.380303
158860946	chr2:158860946:C:G	4.55389e-10	-2.12258e-10	-1.22076
158861033	chr2:158861033:A:G	1.15194e-10	-1.79612	-0.79917
158861070	chr2:158861070:T:C	1.52289e-09	-2.12258e-10	-0.0135434
158861117	chr2:158861117:G:A	1.78451e-10	-1.69442	-0.463171
158861537	chr2:158861537:T:G	3.06565e-10	-1.32679	-0.289689
158861660	chr2:158861660:C:T	1.26431e-09	-2.12258e-10	-0.199626
158862081	chr2:158862081:A:G	2.3995e-10	-1.86148	-3.10475e-10
158862316	chr2:158862316:C:T	2.21215e-09	-2.12258e-10	0.359811
158862382	chr2:158862382:A:T	8.55557e-11	-1.83859	-1.05415
158862484	chr2:158862484:C:T	2.36336e-10	-1.87665	-3.10475e-10
158862615	chr2:158862615:T:C	1.19401e-10	-1.82055	-0.738872
158862652	chr2:158862652:T:C	2.76822e-10	-1.71854	-3.10475e-10
158862844	chr2:158862844:G:A	1.97148e-08	-2.12258e-10	2.54722
158863284	chr2:158863284:A:G	4.50129e-10	-2.12258e-10	-1.23238
158863314	chr2:158863314:T:C	5.38593e-10	-2.12258e-10	-1.05295
158863395	chr2:158863395:C:G	8.59349e-11	-1.83108	-1.05724
158863446	chr2:158863446:T:C	1.0944e-10	-1.80688	-0.839646
158863777	chr2:158863777:C:T	1.02893e-10	-1.77136	-0.936863
158863779	chr2:158863779:T:C	4.96763e-10	-1.83552	0.701721
158863886	chr2:158863886:G:A	4.75288e-10	-2.12258e-10	-1.17799
158864027	chr2:158864027:C:T	4.3472e-10	-2.12258e-10	-1.26721
158864094	chr2:158864094:T:C	2.44403e-09	-2.12258e-10	0.459495
158864380	chr2:158864380:A:G	4.1911e-10	-0.259545	-1.04423
158864438	chr2:158864438:A:G	8.99796e-10	-1.86476	1.32502
158864805	chr2:158864805:A:C	4.59716e-10	-2.12258e-10	-1.2113
158864958	chr2:158864958:C:T	4.24452e-10	-2.12258e-10	-1.29111
158865022	chr2:158865022:G:A	1.21648e-10	-1.80747	-0.733315
158865090	chr2:158865090:A:G	4.51865e-10	-2.12258e-10	-1.22853
158865210	chr2:158865210:C:T	1.32058e-10	-1.79235	-0.666327
158865274	chr2:158865274:C:T	8.43147e-11	-1.82562	-1.08173
158865442	chr2:158865442:T:C	5.93041e-10	-1.75914	0.802494
158865712	chr2:158865712:G:A	6.97104e-10	-2.12258e-10	-0.794975
158865744	chr2:158865744:T:C	6.88851e-11	-1.86762	-1.24185
158866004	chr2:158866004:G:C	5.37542e-10	-2.12258e-10	-1.0549
158866041	chr2:158866041:T:C	5.71383e-10	-1.77742	0.783572
158866233	chr2:158866233:C:T	2.50677e-09	-2.12258e-10	0.48484
158866320	chr2:158866320:C:G	3.18161e-10	-1.83758	0.258224
158866335	chr2:158866335:A:G	3.44776e-09	-2.12258e-10	0.80357
158866386	chr2:158866386:T:G	8.44224e-10	-2.12258e-10	-0.603492
158866598	chr2:158866598:G:C	1.3482e-09	-2.12258e-10	-0.135385
158866613	chr2:158866613:C:T	1.11192e-09	-2.12258e-10	-0.328065
158867089	chr2:158867089:T:C	7.01994e-10	-2.12258e-10	-0.787985
158867442	chr2:158867442:G:A	1.17111e-10	-1.31206	-1.26673
158867449	chr2:158867449:T:C	8.3543e-11	-1.7531	-1.16345
158867452	chr2:158867452:C:A	8.32044e-11	-1.75746	-1.16315
158867538	chr2:158867538:C:G	4.3204e-10	-2.12258e-10	-1.27339
158867715	chr2:158867715:T:A	3.21422e-10	-1.74387	0.174717
158867778	chr2:158867778:C:T	4.4403e-10	-2.12258e-10	-1.24602
158867976	chr2:158867976:G:C	1.51508e-09	-2.12258e-10	-0.0186897
158868020	chr2:158868020:G:A	9.42136e-11	-1.83219	-0.964153
158868133	chr2:158868133:C:T	1.12226e-10	-1.6394	-0.981997
158868484	chr2:158868484:G:A	1.0786e-10	-1.8646	-0.796474
158868833	chr2:158868833:C:T	1.03357e-10	-1.75363	-0.950098
158869070	chr2:158869070:C:G	7.77665e-11	-1.84263	-1.14557
158869135	chr2:158869135:G:A	9.39172e-11	-1.79551	-1.00398
158869300	chr2:158869300:T:A	2.35755e-10	-1.87912	-3.10475e-10
158869401	chr2:158869401:G:A	1.38941e-09	-2.12258e-10	-0.105272
158869404	chr2:158869404:GA:G	7.85395e-11	-1.78021	-1.1981
158869478	chr2:158869478:G:A	9.47216e-11	-1.80326	-0.98771
158869821	chr2:158869821:G:A	8.73438e-11	-1.80623	-1.06583
158869824	chr2:158869824:C:G	6.24845e-10	-2.12258e-10	-0.904407
158869861	chr2:158869861:A:G	7.18106e-10	-2.12258e-10	-0.765293
158870016	chr2:158870016:G:A	4.4424e-10	-2.12258e-10	-1.24555
158870050	chr2:158870050:G:A	1.06693e-09	-0.369371	-3.10475e-10
158870111	chr2:158870111:T:C	9.6311e-11	-1.80364	-0.970685
158870408	chr2:158870408:T:C	8.04638e-11	-1.8	-1.1541
158870555	chr2:158870555:C:T	1.23644e-09	-2.12258e-10	-0.22192
158870602	chr2:158870602:A:C	7.59217e-11	-1.82367	-1.18853
158871014	chr2:158871014:C:A	8.76807e-10	-0.565623	-3.10475e-10
158871058	chr2:158871058:A:G	4.87317e-08	-2.12258e-10	3.45217
158871113	chr2:158871113:A:C	1.64905e-09	-2.12258e-10	0.066045
158871139	chr2:158871139:C:T	4.3004e-10	-2.12258e-10	-1.27803
158871309	chr2:158871309:A:C	7.6684e-11	-1.8243	-1.17792
158871342	chr2:158871342:T:A	4.43292e-10	-2.12258e-10	-1.24768
158871430	chr2:158871430:T:A	3.49036e-10	-1.48673	-3.10475e-10
158871749	chr2:158871749:G:A	1.12944e-09	-2.12258e-10	-0.312432
158871751	chr2:158871751:G:C	4.69728e-10	-2.12258e-10	-1.18976
158871758	chr2:158871758:C:T	9.13943e-11	-1.79384	-1.03289
158871825	chr2:158871825:G:A	4.8347e-10	-2.12258e-10	-1.16092
158871920	chr2:158871920:A:G	1.13088e-08	-2.12258e-10	1.99143
158872178	chr2:158872178:C:A	4.25682e-10	-2.12258e-10	-1.28822
158872342	chr2:158872342:T:C	7.64065e-10	-2.12258e-10	-0.703258
158872381	chr2:158872381:C:A	1.32108e-10	-1.85269	-0.605597
158872465	chr2:158872465:G:A	4.84666e-10	-2.12258e-10	-1.15845
158872526	chr2:158872526:T:A	8.18976e-11	-1.8286	-1.10784
158872773	chr2:158872773:G:A	9.01863e-11	-1.86332	-0.976713
158872778	chr2:158872778:G:C	1.41189e-10	-1.81481	-0.576999
158873738	chr2:158873738:A:G	4.22703e-10	-2.12258e-10	-1.29524
158873841	chr2:158873841:G:A	4.42004e-10	-2.12258e-10	-1.25059
158873982	chr2:158873982:G:A	1.21637e-09	-2.12258e-10	-0.238283
158873987	chr2:158873987:C:T	4.41892e-10	-2.12258e-10	-1.25084
158874020	chr2:158874020:G:T	6.76308e-10	-2.12258e-10	-0.825261
158874301	chr2:158874301:T:G	5.98603e-10	-2.12258e-10	-0.947312
158874896	chr2:158874896:C:T	4.42004e-10	-2.12258e-10	-1.25059
158875017	chr2:158875017:T:G	4.42114e-10	-2.12258e-10	-1.25034
158875117	chr2:158875117:A:G	6.04534e-10	-2.12258e-10	-0.937451
158875216	chr2:158875216:A:G	6.52759e-10	-1.68571	0.825009
158875446	chr2:158875446:G:T	8.71374e-11	-1.87678	-0.997648
158875494	chr2:158875494:G:C	8.49725e-11	-1.68471	-1.21487
158875595	chr2:158875595:T:A	8.45498e-11	-1.87847	-1.0261
158875642	chr2:158875642:A:T	3.41555e-10	-1.83032	0.32192
158875945	chr2:158875945:A:G	4.4568e-10	-2.12258e-10	-1.24231
158876091	chr2:158876091:A:C	1.33908e-10	-1.87777	-0.566984
158876383	chr2:158876383:A:G	4.37985e-10	-2.12258e-10	-1.25973
158876409	chr2:158876409:T:C	4.51825e-10	-2.12258e-10	-1.22861
158876758	chr2:158876758:TC:T	2.40084e-10	-1.86092	-3.10475e-10
158876972	chr2:158876972:G:A	4.21815e-10	-2.12258e-10	-1.29734
158877111	chr2:158877111:A:C	4.42004e-10	-2.12258e-10	-1.25059
158877136	chr2:158877136:T:A	4.23354e-10	-2.12258e-10	-1.2937
158877204	chr2:158877204:G:A	6.01055e-10	-2.12258e-10	-0.943224
158877434	chr2:158877434:C:T	4.67475e-10	-2.12258e-10	-1.19456
158877629	chr2:158877629:C:T	4.90207e-10	-2.12258e-10	-1.14708
158877981	chr2:158877981:A:C	4.29852e-10	-2.12258e-10	-1.27847
158878059	chr2:158878059:T:C	6.23532e-08	-2.12258e-10	3.69866
158878079	chr2:158878079:A:G	4.22207e-10	-2.12258e-10	-1.29641
158878206	chr2:158878206:G:A	1.83136e-08	-2.12258e-10	2.47349
158878560	chr2:158878560:A:G	5.29621e-10	-1.06975	-3.10475e-10
158878639	chr2:158878639:A:C	4.31344e-10	-2.12258e-10	-1.275
158878642	chr2:158878642:G:C	1.54396e-10	-1.4013	-0.901092
158878741	chr2:158878741:A:G	2.12895e-10	-1.50091	-0.480203
158879034	chr2:158879034:C:A	2.49766e-10	-1.82139	-3.10475e-10
158879156	chr2:158879156:G:A	8.97778e-10	-1.14533	0.603347
158879701	chr2:158879701:C:T	4.47575e-10	-2.12258e-10	-1.23807
158879714	chr2:158879714:A:C	1.86907e-10	-1.68079	-0.430515
158879907	chr2:158879907:G:A	4.06592e-10	-1.06739	-0.266707
158879961	chr2:158879961:G:A	4.36704e-10	-2.12258e-10	-1.26266
158880094	chr2:158880094:G:A	6.88842e-10	-1.50677	0.699873
158880285	chr2:158880285:C:T	7.42522e-11	-1.79964	-1.2348
158880333	chr2:158880333:C:T	1.42089e-09	-2.12258e-10	-0.0828694
158880390	chr2:158880390:G:A	8.67191e-10	-1.41744	0.840789
158880467	chr2:158880467:G:A	2.51531e-10	-1.81435	-3.10475e-10
158880864	chr2:158880864:C:T	3.4434e-09	-0.177934	0.980239
158881052	chr2:158881052:C:A	9.05046e-10	-2.12258e-10	-0.533924
158881343	chr2:158881343:A:G	4.29849e-10	-2.12258e-10	-1.27848
158881592	chr2:158881592:A:T	6.45972e-10	-2.12258e-10	-0.871153
158881615	chr2:158881615:A:G	8.73729e-10	-0.835984	0.266844
158881686	chr2:158881686:T:A	2.99779e-09	-0.0455405	0.709262
158881694	chr2:158881694:C:T	8.30435e-10	-1.09291	0.472952
158881764	chr2:158881764:C:A	7.71421e-10	-1.32594	0.632263
158882365	chr2:158882365:G:A	1.02659e-09	-1.67696	1.26904
158882412	chr2:158882412:C:T	4.67549e-10	-2.12258e-10	-1.19441
158882493	chr2:158882493:G:A	4.25862e-10	-2.12258e-10	-1.2878
158882574	chr2:158882574:C:T	4.95006e-10	-2.12258e-10	-1.13734
158882673	chr2:158882673:T:C	4.83955e-10	-2.12258e-10	-1.15992
158882756	chr2:158882756:A:G	8.66347e-11	-1.58686	-1.29335
158882808	chr2:158882808:A:C	8.19111e-11	-1.63987	-1.29641
158882844	chr2:158882844:A:G	8.18031e-10	-0.815266	0.180257
158882902	chr2:158882902:A:C	4.35482e-10	-2.12258e-10	-1.26546
158883384	chr2:158883384:A:G	9.63059e-11	-1.47836	-1.29602
158883385	chr2:158883385:G:A	9.35491e-10	-1.2543	0.753463
158883426	chr2:158883426:T:A	8.50395e-10	-1.17629	0.580082
158883628	chr2:158883628:G:C	2.45007e-10	-1.84062	-3.10475e-10
158883812	chr2:158883812:G:A	2.77505e-10	-1.71607	-3.10475e-10
158883975	chr2:158883975:C:T	9.31788e-11	-1.51467	-1.29272
158884029	chr2:158884029:C:T	4.27744e-10	-2.12258e-10	-1.28339
158884184	chr2:158884184:G:A	8.89344e-10	-1.26917	0.717746
158884186	chr2:158884186:G:A	9.35091e-10	-1.25239	0.751121
158884609	chr2:158884609:T:C	8.5108e-10	-1.20182	0.606415
158884613	chr2:158884613:A:C	7.18951e-09	-0.618875	2.15734
158884615	chr2:158884615:G:T	7.21768e-09	-0.601577	2.14396
158884988	chr2:158884988:T:A	1.8453e-10	-1.5818	-0.542297
158885058	chr2:158885058:T:C	2.43838e-10	-1.84541	-3.10475e-10
158885083	chr2:158885083:A:G	4.31932e-10	-2.12258e-10	-1.27364
158885209	chr2:158885209:C:A	4.32578e-10	-2.12258e-10	-1.27215
158885437	chr2:158885437:C:T	2.34196e-10	-1.82248	-0.0632685
158885535	chr2:158885535:G:T	4.58675e-10	-2.12258e-10	-1.21357
158885795	chr2:158885795:A:G	2.13275e-09	-0.239433	0.56269
158886350	chr2:158886350:C:T	1.06667e-10	-1.81954	-0.852653
158886390	chr2:158886390:T:C	5.83597e-10	-0.895265	-0.077434
158886393	chr2:158886393:C:T	2.36467e-10	-1.8761	-3.10475e-10
158886399	chr2:158886399:T:C	2.32159e-09	0.0604967	0.347602
158886413	chr2:158886413:A:C	1.23531e-10	-1.828	-0.697418
158886558	chr2:158886558:G:C	6.92615e-11	-1.80869	-1.29533
158886565	chr2:158886565:C:A	7.03381e-11	-1.80223	-1.28637
158886998	chr2:158886998:A:C	4.34511e-10	-2.12258e-10	-1.26769
158887025	chr2:158887025:T:C	1.61702e-09	-2.12258e-10	0.0464321
158887103	chr2:158887103:G:T	6.27143e-10	-2.12258e-10	-0.900736
158887120	chr2:158887120:T:A	9.03004e-10	-1.19577	0.659587
158887156	chr2:158887156:T:G	8.00443e-10	-0.549021	-0.107724
158887375	chr2:158887375:G:A	3.69125e-09	-2.12258e-10	0.87181
158887616	chr2:158887616:A:G	8.05653e-11	-1.87163	-1.08121
158887645	chr2:158887645:A:G	4.46702e-10	-2.12258e-10	-1.24002
158887663	chr2:158887663:A:G	4.64079e-10	-2.12258e-10	-1.20186
158887717	chr2:158887717:A:G	9.71552e-11	-1.51607	-1.24953
158887864	chr2:158887864:G:A	7.38619e-10	-2.12258e-10	-0.737128
158888024	chr2:158888024:G:A	4.63581e-09	-0.121587	1.22124
158888307	chr2:158888307:T:G	1.02102e-10	-1.75576	-0.960182
158888656	chr2:158888656:T:G	1.16966e-10	-1.47906	-1.10097
158888677	chr2:158888677:G:A	7.59762e-10	-2.12258e-10	-0.708905
158888985	chr2:158888985:A:C	4.69015e-10	-2.12258e-10	-1.19128
158889059	chr2:158889059:C:T	7.5228e-11	-1.86053	-1.16085
158889197	chr2:158889197:A:G	2.48011e-10	-1.82844	-3.10475e-10
158889198	chr2:158889198:T:C	9.64535e-11	-1.58347	-1.18937
158889264	chr2:158889264:T:C	2.359e-10	-1.8785	-3.10475e-10
158889328	chr2:158889328:C:T	4.56728e-10	-2.12258e-10	-1.21782
158889529	chr2:158889529:C:A	9.14771e-10	-1.14772	0.624488
158889734	chr2:158889734:T:C	9.14021e-11	-1.59452	-1.23212
158889866	chr2:158889866:C:T	2.43368e-10	-1.84734	-3.10475e-10
158890395	chr2:158890395:T:A	4.71798e-10	-2.12258e-10	-1.18536
158890851	chr2:158890851:G:C	6.89353e-10	-2.12258e-10	-0.806156
158890869	chr2:158890869:G:T	4.53392e-10	-2.12258e-10	-1.22515
158890955	chr2:158890955:G:A	5.22624e-10	-2.12258e-10	-1.08305
158890977	chr2:158890977:C:T	4.55031e-10	-2.12258e-10	-1.22155
158891029	chr2:158891029:C:T	4.54817e-10	-2.12258e-10	-1.22202
158891561	chr2:158891561:T:C	4.91394e-10	-0.894452	-0.250212
158891907	chr2:158891907:C:T	2.38348e-10	-1.86818	-3.10475e-10
158892096	chr2:158892096:A:G	9.33531e-11	-1.52824	-1.27728
158892282	chr2:158892282:G:A	8.44753e-10	-1.18006	0.577198
158892385	chr2:158892385:A:G	5.12464e-10	-2.12258e-10	-1.10268
158892541	chr2:158892541:T:C	7.26716e-10	-1.30474	0.551367
158892582	chr2:158892582:A:G	5.94656e-10	-2.12258e-10	-0.953927
158892888	chr2:158892888:A:G	7.02099e-10	-1.34301	0.555173
158893526	chr2:158893526:A:C	6.87809e-10	-1.36302	0.554623
158893786	chr2:158893786:T:C	3.50761e-10	-1.39185	-0.0899547
158893876	chr2:158893876:G:C	1.05482e-10	-1.75046	-0.932916
158893965	chr2:158893965:G:C	4.44458e-10	-2.12258e-10	-1.24505
158894111	chr2:158894111:A:G	1.46343e-09	-1.26571	1.21234
158894482	chr2:158894482:A:G	8.37573e-11	-1.65291	-1.26107
158894744	chr2:158894744:AC:A	1.38395e-10	-1.51185	-0.899946
158894892	chr2:158894892:AC:A	4.57278e-10	-2.12258e-10	-1.21662
158895669	chr2:158895669:C:T	8.78851e-11	-1.59233	-1.27355
158896587	chr2:158896587:G:C	2.60308e-10	-1.33531	-0.444731
158896804	chr2:158896804:C:T	4.36825e-10	-2.12258e-10	-1.26238
158897213	chr2:158897213:G:A	2.55972e-10	-1.35093	-0.445914
158897245	chr2:158897245:G:A	5.62156e-10	-2.12258e-10	-1.01013
158897867	chr2:158897867:G:C	8.06806e-11	-1.68836	-1.26305
158898175	chr2:158898175:A:G	4.90071e-10	-2.12258e-10	-1.14736
158898406	chr2:158898406:T:A	1.72016e-10	-1.75058	-0.44374
158898410	chr2:158898410:T:G	4.36856e-10	-2.12258e-10	-1.26231
158898471	chr2:158898471:C:T	4.8909e-10	-2.12258e-10	-1.14936
158898546	chr2:158898546:T:C	4.66362e-10	-2.12258e-10	-1.19695
158898725	chr2:158898725:A:C	4.7057e-10	-2.12258e-10	-1.18797
158898810	chr2:158898810:C:T	2.84325e-10	-1.32617	-0.365625
158898978	chr2:158898978:G:T	2.37009e-10	-1.87381	-3.10475e-10
158899233	chr2:158899233:C:T	2.35997e-10	-1.87809	-3.10475e-10
158899330	chr2:158899330:T:C	8.84563e-11	-1.72279	-1.13661
158899342	chr2:158899342:AAAT:A	3.90444e-10	-1.47177	0.0971441
158899343	chr2:158899343:A:G	4.52161e-10	-2.12258e-10	-1.22787
158899355	chr2:158899355:ATTACT:A	3.39632e-10	-1.51405	-3.10475e-10
158899558	chr2:158899558:A:T	1.66028e-09	-2.12258e-10	0.0728326
158899726	chr2:158899726:A:G	4.33399e-10	-2.12258e-10	-1.27025
158899874	chr2:158899874:A:G	5.54517e-10	-2.12258e-10	-1.02381
158900194	chr2:158900194:C:T	4.25618e-10	-2.12258e-10	-1.28837
158900453	chr2:158900453:C:T	4.5671e-10	-2.12258e-10	-1.21786
158901131	chr2:158901131:CAT:C	4.53279e-10	-2.12258e-10	-1.2254
158901265	chr2:158901265:T:C	5.12569e-10	-2.12258e-10	-1.10248
158901675	chr2:158901675:T:G	3.85955e-10	-1.38619	-3.10475e-10
158902095	chr2:158902095:T:A	4.507e-10	-2.12258e-10	-1.23111
158902480	chr2:158902480:G:A	8.22486e-11	-1.64335	-1.28881
158902582	chr2:158902582:A:G	3.75691e-10	-1.41057	-0.00256816
158903268	chr2:158903268:A:G	4.19164e-10	-1.41531	0.111667
158903315	chr2:158903315:C:T	6.92718e-10	-2.12258e-10	-0.801287
158903420	chr2:158903420:G:A	4.61063e-10	-2.12258e-10	-1.20838
158903930	chr2:158903930:C:T	1.18585e-10	-1.29999	-1.26629
158904111	chr2:158904111:G:A	8.61814e-11	-1.83498	-1.05047
158904127	chr2:158904127:C:T	3.13735e-09	-2.12258e-10	0.709223
158904307	chr2:158904307:T:A	8.69249e-11	-1.60412	-1.27275
158904327	chr2:158904327:C:T	4.9703e-10	-2.12258e-10	-1.13326
158904342	chr2:158904342:T:C	1.18155e-10	-1.29935	-1.27056
158904996	chr2:158904996:A:T	2.40186e-10	-1.8605	-3.10475e-10
158905170	chr2:158905170:T:C	1.18784e-10	-1.28164	-1.28296
158905490	chr2:158905490:C:T	2.5501e-10	-1.80061	-3.10475e-10
158905566	chr2:158905566:G:A	3.06932e-10	-0.402998	-1.21229
158905590	chr2:158905590:C:T	4.35073e-10	-2.12258e-10	-1.2664
158905617	chr2:158905617:TAGATC:T	4.28099e-10	-2.12258e-10	-1.28256
158905620	chr2:158905620:A:G	8.7078e-11	-1.58223	-1.29287
158905732	chr2:158905732:T:G	1.15172e-10	-1.31998	-1.27551
158906085	chr2:158906085:A:G	3.14037e-10	-0.911881	-0.680519
158906225	chr2:158906225:A:G	4.24179e-10	-2.12258e-10	-1.29175
158906288	chr2:158906288:T:C	3.83029e-10	-0.73534	-0.65846
158906413	chr2:158906413:GTTTAACATCCA:G	9.32754e-10	-2.12258e-10	-0.503768
158906700	chr2:158906700:A:G	8.47292e-11	-1.60536	-1.29709
158906737	chr2:158906737:A:G	4.70717e-10	-2.12258e-10	-1.18765
158907138	chr2:158907138:A:G	2.89267e-10	-0.951499	-0.723059
158907662	chr2:158907662:A:G	2.53035e-10	-1.80838	-3.10475e-10
158907910	chr2:158907910:TC:T	4.2716e-10	-2.12258e-10	-1.28475
158908180	chr2:158908180:C:T	1.27274e-10	-1.44266	-1.0529
158908486	chr2:158908486:A:C	2.85744e-10	-1.68681	-3.10475e-10
158909114	chr2:158909114:G:A	2.12135e-10	-0.744728	-1.23996
158909849	chr2:158909849:C:G	8.72137e-11	-1.58373	-1.28982
158909923	chr2:158909923:T:C	2.72169e-10	-1.73549	-3.10475e-10
158909962	chr2:158909962:G:T	7.14956e-10	-1.43639	0.6667
158910114	chr2:158910114:G:A	8.48922e-11	-1.63007	-1.27046
158910152	chr2:158910152:C:T	8.72374e-11	-1.58378	-1.2895
158910249	chr2:158910249:C:T	3.28637e-09	-2.12258e-10	0.755629
158910596	chr2:158910596:A:C	7.11342e-10	-1.43699	0.662233
158911258	chr2:158911258:C:T	8.42567e-11	-1.6107	-1.29734
158911642	chr2:158911642:G:T	2.13777e-10	-0.717473	-1.25951
158911823	chr2:158911823:A:G	4.89848e-10	-2.12258e-10	-1.14782
158912334	chr2:158912334:G:A	2.63321e-10	-0.557729	-1.21081
158912500	chr2:158912500:C:A	9.72528e-11	-1.48527	-1.27933
158912813	chr2:158912813:T:A	2.54438e-10	-0.568368	-1.23449
158913052	chr2:158913052:A:G	2.30964e-10	-0.810649	-1.089
158913309	chr2:158913309:T:C	1.55153e-10	-1.18348	-1.11402
158913325	chr2:158913325:T:C	4.25031e-10	-2.12258e-10	-1.28975
158913853	chr2:158913853:T:C	3.68814e-10	-1.43162	-3.10475e-10
158913864	chr2:158913864:A:C	3.70173e-10	-1.42794	-3.10475e-10
158913910	chr2:158913910:G:C	9.86909e-11	-1.50624	-1.24367
158913993	chr2:158913993:G:A	1.88986e-09	-2.12258e-10	0.202349
158914458	chr2:158914458:C:T	1.18541e-08	2.88139	-0.84287
158914658	chr2:158914658:C:T	4.28503e-10	-2.12258e-10	-1.28161
158914833	chr2:158914833:A:G	7.50422e-10	-1.43564	0.714362
158914840	chr2:158914840:A:G	9.11256e-11	-1.55016	-1.27951
158914861	chr2:158914861:C:T	4.24226e-10	-2.12258e-10	-1.29164
158915017	chr2:158915017:C:G	1.26708e-10	-1.42773	-1.0723
158915306	chr2:158915306:C:T	7.7123e-10	-1.41945	0.725529
158915419	chr2:158915419:G:A	4.55505e-10	-2.12258e-10	-1.2205
158915927	chr2:158915927:T:C	8.71941e-11	-1.65797	-1.21581
158915935	chr2:158915935:T:C	2.36221e-10	-0.638635	-1.23851
158916035	chr2:158916035:T:G	1.68502e-09	-2.12258e-10	0.0876251
158916134	chr2:158916134:A:T	1.67771e-09	-2.12258e-10	0.0832757
158916297	chr2:158916297:C:A	4.78786e-10	-2.12258e-10	-1.17066
158916764	chr2:158916764:A:G	5.27293e-10	-2.12258e-10	-1.07415
158916800	chr2:158916800:G:A	1.2627e-10	-1.44243	-1.06105
158917132	chr2:158917132:A:T	9.25675e-11	-1.58796	-1.22601
158917532	chr2:158917532:T:C	4.64006e-10	-2.12258e-10	-1.20201
158917575	chr2:158917575:C:T	7.64994e-10	-1.43091	0.728864
158917798	chr2:158917798:G:C	8.38191e-11	-1.65867	-1.25458
158917838	chr2:158917838:T:C	1.68052e-09	-2.12258e-10	0.0849492
158917845	chr2:158917845:G:A	4.23208e-10	-2.12258e-10	-1.29405
158917865	chr2:158917865:G:T	1.29047e-10	-1.4238	-1.05793
158917997	chr2:158917997:G:A	4.252e-10	-2.12258e-10	-1.28935
158918106	chr2:158918106:C:T	4.536e-10	-2.12258e-10	-1.2247
158919015	chr2:158919015:T:C	4.40742e-10	-2.12258e-10	-1.25345
158919057	chr2:158919057:C:T	5.16162e-10	-2.12258e-10	-1.09549
158919488	chr2:158919488:T:C	1.28723e-10	-1.41023	-1.07402
158919660	chr2:158919660:C:T	4.83438e-10	-2.12258e-10	-1.16099
158920497	chr2:158920497:C:T	1.05767e-10	-1.43246	-1.24821
158920614	chr2:158920614:T:C	4.21933e-10	-2.12258e-10	-1.29706
158920755	chr2:158920755:G:A	8.85052e-09	2.74096	-0.994639
158920893	chr2:158920893:T:C	9.17592e-10	-2.12258e-10	-0.520157
158921008	chr2:158921008:C:A	1.07158e-10	-1.41718	-1.25042
158921077	chr2:158921077:G:A	2.5145e-10	-0.941798	-0.872867
158921200	chr2:158921200:G:A	1.02651e-10	-1.56754	-1.14304
158921345	chr2:158921345:T:G	1.03523e-10	-1.52397	-1.17814
158921362	chr2:158921362:G:A	1.42417e-08	2.22202	-3.10475e-10
158921423	chr2:158921423:A:G	2.39802e-10	-1.35291	-0.509182
158921496	chr2:158921496:G:A	2.34746e-10	-1.81246	-0.0709437
158921918	chr2:158921918:C:T	2.09928e-10	-0.844149	-1.15099
158922105	chr2:158922105:C:T	4.51872e-10	-2.12258e-10	-1.22851
158922137	chr2:158922137:G:A	2.02722e-10	-0.861686	-1.16839
158922270	chr2:158922270:G:T	7.70348e-11	-1.86515	-1.1325
158922271	chr2:158922271:G:A	1.10553e-09	-0.610119	0.27629
158922351	chr2:158922351:G:A	5.91891e-10	-2.12258e-10	-0.958587
158922471	chr2:158922471:G:A	4.47505e-10	-2.12258e-10	-1.23822
158923197	chr2:158923197:C:T	4.52652e-10	-2.12258e-10	-1.22679
158923774	chr2:158923774:G:T	3.0674e-10	-1.36911	-0.246801
158923980	chr2:158923980:AT:A	2.93744e-10	-1.6592	-3.10475e-10
158924120	chr2:158924120:T:TC	4.26299e-10	-2.12258e-10	-1.28677
158924322	chr2:158924322:G:C	5.23915e-10	-2.12258e-10	-1.08058
158924797	chr2:158924797:C:G	1.21682e-09	-0.577177	0.339265
158925020	chr2:158925020:G:A	5.1292e-10	-2.12258e-10	-1.10179
158925852	chr2:158925852:C:A	6.08219e-10	-2.12258e-10	-0.931376
158925895	chr2:158925895:G:A	6.82528e-11	-1.87451	-1.24418
158925953	chr2:158925953:TGTGAAG:T	7.89072e-11	-1.7195	-1.25414
158926251	chr2:158926251:G:A	4.28644e-10	-2.12258e-10	-1.28128
158926468	chr2:158926468:A:G	2.35177e-10	-0.732441	-1.14913
158926725	chr2:158926725:G:A	4.25466e-10	-2.12258e-10	-1.28872
158926754	chr2:158926754:T:G	2.85254e-10	-1.4106	-0.277932
158927047	chr2:158927047:C:T	4.27299e-10	-2.12258e-10	-1.28443
158927062	chr2:158927062:G:A	4.23511e-10	-2.12258e-10	-1.29333
158927839	chr2:158927839:T:C	2.53449e-10	-0.665423	-1.14132
158927873	chr2:158927873:G:A	2.88504e-10	-1.34453	-0.332672
158928198	chr2:158928198:T:C	8.47329e-11	-1.86555	-1.03686
158928695	chr2:158928695:G:A	5.22677e-10	-2.12258e-10	-1.08295
158928817	chr2:158928817:A:G	2.92623e-10	-1.66302	-3.10475e-10
158929092	chr2:158929092:G:A	3.26007e-10	-1.73699	0.181995
158929151	chr2:158929151:T:C	4.54906e-10	-2.12258e-10	-1.22182
158929255	chr2:158929255:T:C	2.4818e-10	-1.82776	-3.10475e-10
158929289	chr2:158929289:A:G	1.00899e-10	-1.55141	-1.17638
158929428	chr2:158929428:T:C	2.15656e-10	-0.802571	-1.16566
158929546	chr2:158929546:C:T	4.5624e-10	-2.12258e-10	-1.21889
158929692	chr2:158929692:A:G	9.50619e-11	-1.75587	-1.03151
158930172	chr2:158930172:C:T	3.16952e-10	-1.37956	-0.203601
158930319	chr2:158930319:G:A	2.56052e-09	-2.12258e-10	0.506055
158930405	chr2:158930405:G:A	2.36315e-10	-1.3864	-0.490348
158930623	chr2:158930623:C:T	4.64888e-10	-2.12258e-10	-1.20011
158930779	chr2:158930779:T:C	9.23536e-11	-1.73122	-1.08507
158930941	chr2:158930941:C:T	5.06279e-10	-2.12258e-10	-1.11482
158931281	chr2:158931281:G:A	3.08206e-10	-1.34938	-0.261759
158931970	chr2:158931970:G:C	1.06655e-10	-1.49137	-1.18094
158932073	chr2:158932073:T:C	2.0894e-10	-0.759391	-1.24047
158932096	chr2:158932096:A:G	2.99538e-10	-1.71514	0.0754682
158932406	chr2:158932406:G:C	2.36498e-10	-0.724458	-1.15151
158932439	chr2:158932439:C:T	1.4222e-10	-1.73331	-0.651226
158932748	chr2:158932748:T:C	1.46397e-10	-1.6855	-0.670089
158933081	chr2:158933081:C:T	6.44483e-10	-2.12258e-10	-0.873461
158933629	chr2:158933629:C:T	3.7837e-10	-1.67748	0.271443
158933686	chr2:158933686:T:A	1.14151e-09	-0.578768	0.276963
158933852	chr2:158933852:C:T	9.8641e-11	-1.50938	-1.24105
158934215	chr2:158934215:C:T	6.5561e-09	1.44624	-3.10475e-10
158934721	chr2:158934721:A:G	2.65066e-10	-0.789391	-0.972539
158934865	chr2:158934865:C:G	4.36429e-10	-2.12258e-10	-1.26328
158934877	chr2:158934877:TA:T	4.4657e-10	-1.24031	-3.10475e-10
158934899	chr2:158934899:C:G	4.62595e-10	-2.12258e-10	-1.20506
158934926	chr2:158934926:A:G	4.34651e-10	-2.12258e-10	-1.26737
158935028	chr2:158935028:C:T	7.15799e-10	-2.12258e-10	-0.76851
158935148	chr2:158935148:G:C	3.01681e-10	-1.73375	0.101207
158935223	chr2:158935223:T:G	5.45621e-10	-0.873671	-0.166315
158935313	chr2:158935313:A:G	1.40095e-10	-1.36661	-1.03298
158935782	chr2:158935782:T:G	1.82769e-10	-1.47393	-0.65976
158935800	chr2:158935800:G:A	4.98387e-10	-2.12258e-10	-1.13053
158935983	chr2:158935983:C:T	5.00083e-10	-1.23863	0.111498
158935991	chr2:158935991:T:TA	4.98496e-10	-2.12258e-10	-1.13032
158936005	chr2:158936005:C:T	1.88054e-10	-1.47661	-0.628568
158936459	chr2:158936459:G:A	1.35046e-10	-1.36193	-1.07436
158937005	chr2:158937005:C:T	4.22691e-10	-2.12258e-10	-1.29527
158937583	chr2:158937583:T:G	1.63448e-10	-1.39376	-0.851657
158937734	chr2:158937734:G:C	3.49575e-10	-1.48519	-3.10475e-10
158937825	chr2:158937825:C:A	1.20248e-10	-1.73297	-0.819385
158938485	chr2:158938485:C:T	1.80708e-10	-1.77333	-0.371702
158938699	chr2:158938699:T:G	4.47946e-10	-2.12258e-10	-1.23724
158938843	chr2:158938843:A:G	2.48024e-10	-1.87785	0.0494641
158938847	chr2:158938847:C:T	4.4121e-10	-2.12258e-10	-1.25239
158938946	chr2:158938946:T:A	1.54731e-08	0.651639	1.65331
158939505	chr2:158939505:T:A	4.44119e-10	-2.12258e-10	-1.24582
158939633	chr2:158939633:A:T	4.42684e-10	-2.12258e-10	-1.24905
158940332	chr2:158940332:G:T	7.32747e-11	-1.75062	-1.29707
158940832	chr2:158940832:G:A	4.22447e-10	-2.12258e-10	-1.29584
158940879	chr2:158940879:A:G	4.54637e-10	-2.12258e-10	-1.22241
158941062	chr2:158941062:C:T	4.28712e-10	-2.12258e-10	-1.28112
158941705	chr2:158941705:T:C	5.79785e-10	-2.12258e-10	-0.979252
158941782	chr2:158941782:A:G	5.60459e-10	0.265902	-1.27906
158941832	chr2:158941832:T:C	7.25733e-11	-1.77842	-1.27889
158942609	chr2:158942609:G:A	1.56762e-10	-1.42415	-0.863039
158942762	chr2:158942762:G:A	4.21936e-10	-2.12258e-10	-1.29706
158942833	chr2:158942833:A:G	4.2889e-10	-2.12258e-10	-1.28071
158943012	chr2:158943012:C:T	4.66813e-10	-2.12258e-10	-1.19598
158943063	chr2:158943063:A:G	6.34508e-10	-2.12258e-10	-0.889061
158943070	chr2:158943070:A:G	2.81325e-10	-1.7024	-3.10475e-10
158943107	chr2:158943107:A:C	7.2317e-11	-1.79233	-1.26852
158943496	chr2:158943496:C:T	4.49548e-10	-2.12258e-10	-1.23367
158943660	chr2:158943660:A:G	4.23399e-10	-2.12258e-10	-1.29359
158943857	chr2:158943857:C:T	4.3216e-10	-2.12258e-10	-1.27311
158944384	chr2:158944384:C:G	7.38565e-10	-2.12258e-10	-0.737201
158944741	chr2:158944741:G:A	3.91193e-10	-1.67534	0.302631
158944790	chr2:158944790:A:G	1.06757e-10	-1.64599	-1.02537
158944934	chr2:158944934:G:A	1.78634e-10	-1.14348	-1.0131
158944939	chr2:158944939:C:T	6.00608e-09	0.684565	0.674052
158945059	chr2:158945059:G:T	4.41835e-10	-2.12258e-10	-1.25097
158945079	chr2:158945079:G:T	4.47787e-10	-2.12258e-10	-1.23759
158945136	chr2:158945136:A:G	1.83237e-10	-1.12117	-1.00996
158945835	chr2:158945835:C:T	2.56805e-10	-1.79359	-3.10475e-10
158945945	chr2:158945945:T:C	4.61715e-10	-2.12258e-10	-1.20696
158945983	chr2:158945983:C:T	4.4826e-10	-2.12258e-10	-1.23654
158946192	chr2:158946192:G:A	1.88897e-10	-1.14746	-0.953252
158946251	chr2:158946251:G:A	2.51442e-10	-1.8147	-3.10475e-10
158946516	chr2:158946516:G:A	2.93697e-10	-1.35808	-0.301286
158946718	chr2:158946718:G:A	4.29381e-10	-2.12258e-10	-1.27956
158946722	chr2:158946722:TA:T	2.02172e-10	-1.27852	-0.754269
158946781	chr2:158946781:C:T	4.29455e-10	-2.12258e-10	-1.27939
158947937	chr2:158947937:G:A	4.42758e-10	-2.12258e-10	-1.24889
158948246	chr2:158948246:C:G	5.55457e-10	-1.02212	-3.10475e-10
158948247	chr2:158948247:C:A	5.55324e-10	-1.02236	-3.10475e-10
158948462	chr2:158948462:A:C	4.99119e-10	-2.12258e-10	-1.12907
158948979	chr2:158948979:G:A	5.50769e-10	-2.12258e-10	-1.03059
158949241	chr2:158949241:C:T	7.20065e-10	-2.12258e-10	-0.762568
158950243	chr2:158950243:G:A	1.55156e-10	-1.80354	-0.493937
158950637	chr2:158950637:G:A	7.21585e-10	-2.12258e-10	-0.76046
158950672	chr2:158950672:C:T	4.73987e-10	-2.12258e-10	-1.18073
158950762	chr2:158950762:G:C	7.85671e-10	-1.61848	0.943106
158951273	chr2:158951273:A:T	5.23719e-10	-2.12258e-10	-1.08096
158951390	chr2:158951390:T:A	9.60638e-09	1.82827	-3.10475e-10
158951410	chr2:158951410:G:A	4.37224e-10	-2.12258e-10	-1.26147
158951437	chr2:158951437:G:T	1.00652e-09	0.760277	-1.18793
158951937	chr2:158951937:C:T	4.29553e-10	-2.12258e-10	-1.27916
158952132	chr2:158952132:G:A	5.44114e-10	-2.12258e-10	-1.04275
158952184	chr2:158952184:A:G	2.61097e-10	-1.54561	-0.231407
158952244	chr2:158952244:G:A	3.61092e-09	-2.12258e-10	0.849808
158952283	chr2:158952283:A:G	3.93188e-09	-2.12258e-10	0.934962
158952349	chr2:158952349:T:G	5.22711e-10	-2.12258e-10	-1.08288
158952714	chr2:158952714:A:G	5.18816e-10	-2.12258e-10	-1.09036
158952873	chr2:158952873:A:C	5.96074e-10	-2.12258e-10	-0.951546
158952986	chr2:158952986:T:C	1.44665e-09	0.971453	-1.03636
158953017	chr2:158953017:A:C	1.61657e-08	2.49631	-0.147573
158953180	chr2:158953180:G:A	2.77125e-10	-1.53847	-0.178969
158953439	chr2:158953439:A:G	4.46934e-10	-2.12258e-10	-1.2395
158953491	chr2:158953491:A:T	5.54951e-10	-2.12258e-10	-1.02303
158953547	chr2:158953547:G:A	4.47281e-10	-1.23872	-3.10475e-10
158953805	chr2:158953805:A:G	4.07439e-09	-2.12258e-10	0.970567
158953815	chr2:158953815:G:A	4.48117e-10	-2.12258e-10	-1.23686
158954179	chr2:158954179:A:G	9.92449e-08	2.54705	1.61638
158954232	chr2:158954232:G:A	5.43598e-10	-2.12258e-10	-1.0437
158954451	chr2:158954451:A:G	4.21922e-10	-2.12258e-10	-1.29709
158954911	chr2:158954911:A:G	1.37563e-09	-2.12258e-10	-0.115241
158955366	chr2:158955366:A:G	1.52871e-10	-1.85443	-0.457887
158955678	chr2:158955678:C:T	7.52921e-10	-2.12258e-10	-0.71795
158956129	chr2:158956129:T:C	1.24466e-09	-2.12258e-10	-0.215289
158956429	chr2:158956429:T:C	4.97994e-10	-2.12258e-10	-1.13132
158956441	chr2:158956441:A:G	4.26578e-10	-2.12258e-10	-1.28611
158956749	chr2:158956749:A:G	5.57367e-10	-2.12258e-10	-1.01869
158957417	chr2:158957417:G:A	5.52128e-10	-2.12258e-10	-1.02813
158957771	chr2:158957771:T:C	1.36054e-10	-1.85416	-0.574692
158957826	chr2:158957826:C:G	1.3845e-09	-2.12258e-10	-0.108819
158958825	chr2:158958825:G:A	2.64864e-10	-1.86938	0.106684
158959283	chr2:158959283:G:A	1.39494e-10	-1.79339	-0.610496
158959426	chr2:158959426:C:G	1.95279e-09	-2.12258e-10	0.235105
158959595	chr2:158959595:A:ATCTGTG	4.23649e-10	-2.12258e-10	-1.293
158959596	chr2:158959596:A:AAT	4.23863e-10	-2.12258e-10	-1.2925
158959612	chr2:158959612:T:C	5.38023e-10	-2.12258e-10	-1.05401
158959900	chr2:158959900:C:T	2.46192e-10	-1.8358	-3.10475e-10
158960033	chr2:158960033:C:T	4.23709e-10	-2.12258e-10	-1.29286
158960180	chr2:158960180:C:T	1.50999e-09	1.21206	-1.23411
158960298	chr2:158960298:C:T	7.73765e-10	-2.12258e-10	-0.690642
158960600	chr2:158960600:C:T	5.36711e-10	-2.12258e-10	-1.05645
158961119	chr2:158961119:G:A	4.40647e-10	-2.12258e-10	-1.25367
158961479	chr2:158961479:T:C	4.22146e-10	-2.12258e-10	-1.29656
158961666	chr2:158961666:C:T	4.17154e-09	1.2383	-0.244169
158962365	chr2:158962365:G:A	6.64525e-11	-1.87604	-1.26938
158962896	chr2:158962896:T:G	3.84678e-09	2.06746	-1.15438
158963182	chr2:158963182:T:C	5.78284e-10	-2.12258e-10	-0.981845
158963204	chr2:158963204:G:A	1.37136e-10	-1.55155	-0.869391
158964037	chr2:158964037:G:A	4.80118e-10	-2.12258e-10	-1.16788
158964107	chr2:158964107:T:C	5.67738e-10	-2.12258e-10	-1.00025
158964857	chr2:158964857:G:T	5.88009e-10	-2.12258e-10	-0.965167
158964939	chr2:158964939:A:G	1.92912e-09	-0.385096	0.608005
158965176	chr2:158965176:A:G	4.35411e-10	-2.12258e-10	-1.26562
158965360	chr2:158965360:C:T	4.35617e-10	-2.12258e-10	-1.26515
158965569	chr2:158965569:G:A	9.56338e-11	-1.67458	-1.10681
158965661	chr2:158965661:G:A	1.2937e-09	-2.12258e-10	-0.176647
158965997	chr2:158965997:G:A	5.97995e-10	-2.12258e-10	-0.948328
158966195	chr2:158966195:G:A	5.60181e-10	-2.12258e-10	-1.01365
158966459	chr2:158966459:T:C	5.92221e-10	-2.12258e-10	-0.95803
158966829	chr2:158966829:C:A	5.48366e-10	-2.12258e-10	-1.03497
158967415	chr2:158967415:A:G	4.35383e-10	-0.622108	-0.643576
158967584	chr2:158967584:A:AT	6.64907e-11	-1.86767	-1.27718
158967633	chr2:158967633:C:G	2.6092e-10	-0.665865	-1.11183
158967994	chr2:158967994:A:G	4.52916e-10	-2.12258e-10	-1.2262
158968052	chr2:158968052:C:T	1.29716e-09	-2.12258e-10	-0.173977
158968061	chr2:158968061:T:C	3.28e-08	2.50446	0.551818
158968191	chr2:158968191:C:G	2.97396e-10	-1.56822	-0.0786286
158968332	chr2:158968332:AG:A	1.31017e-09	-0.163998	-3.10475e-10
158968808	chr2:158968808:C:T	3.39321e-10	-1.55439	0.0394306
158968845	chr2:158968845:A:G	6.80638e-11	-1.85662	-1.26484
158969268	chr2:158969268:C:T	2.57965e-10	-1.78909	-3.10475e-10
158969465	chr2:158969465:G:T	6.66145e-11	-1.87672	-1.26627
158969466	chr2:158969466:C:T	6.66539e-11	-1.87603	-1.26637
158969796	chr2:158969796:G:T	2.11327e-09	-2.12258e-10	0.31408
158969909	chr2:158969909:ACTTGGGAGGTGAGGAGGGAACTTTCAT:A	1.04539e-09	-2.12258e-10	-0.389762
158970035	chr2:158970035:G:A	7.60988e-10	-2.12258e-10	-0.707292
158970467	chr2:158970467:A:G	4.96637e-10	-2.12258e-10	-1.13405
158970502	chr2:158970502:G:A	3.50913e-10	-1.48137	-3.10475e-10
158970835	chr2:158970835:C:T	2.42607e-10	-1.85047	-3.10475e-10
158971416	chr2:158971416:T:C	2.05693e-10	-0.839326	-1.1762
158971460	chr2:158971460:TAAA:T	5.87411e-10	-2.12258e-10	-0.966185
158972977	chr2:158972977:G:C	1.8617e-10	-0.926608	-1.18864
158972991	chr2:158972991:T:A	2.96087e-10	-1.65126	-3.10475e-10
158973323	chr2:158973323:A:G	2.3965e-10	-1.86273	-3.10475e-10
158973651	chr2:158973651:C:T	2.41825e-09	0.448888	-3.10475e-10
158973726	chr2:158973726:A:G	7.31015e-11	-1.87058	-1.17948
158974074	chr2:158974074:C:A	9.28733e-09	-2.12258e-10	1.7945
158974092	chr2:158974092:C:A	9.60798e-10	-2.12258e-10	-0.474146
158974229	chr2:158974229:C:G	6.50248e-11	-1.87904	-1.2881
158974503	chr2:158974503:A:G	1.97095e-10	-0.859176	-1.19905
158976423	chr2:158976423:A:G	7.86693e-10	-2.12258e-10	-0.674072
158976540	chr2:158976540:G:A	8.1252e-10	-2.12258e-10	-0.64177
158976687	chr2:158976687:C:A	2.53964e-10	-1.80472	-3.10475e-10
158976993	chr2:158976993:T:A	9.99374e-11	-1.87178	-0.865591
158977310	chr2:158977310:A:T	3.56539e-10	-1.01231	-0.453156
158977866	chr2:158977866:G:A	7.12341e-10	-2.12258e-10	-0.773353
158978391	chr2:158978391:G:T	2.7883e-10	-1.46917	-0.242143
158978845	chr2:158978845:G:A	4.5862e-10	-2.12258e-10	-1.21369
158979257	chr2:158979257:G:A	3.70351e-10	-1.53464	0.107184
158979715	chr2:158979715:T:G	2.05447e-10	-0.837137	-1.17958
158980068	chr2:158980068:G:A	2.28998e-10	-1.52731	-0.380888
158980230	chr2:158980230:C:T	1.37292e-10	-1.87004	-0.549766
158980334	chr2:158980334:T:C	4.71174e-10	-2.12258e-10	-1.18668
158980346	chr2:158980346:T:C	5.94432e-10	-2.12258e-10	-0.954304
158980730	chr2:158980730:A:G	1.76967e-10	-0.869059	-1.29689
158980807	chr2:158980807:C:T	7.36244e-11	-1.86753	-1.1754
158980893	chr2:158980893:T:G	4.25926e-10	-2.12258e-10	-1.28764
158981812	chr2:158981812:T:C	8.04898e-10	-2.12258e-10	-0.651195
158981896	chr2:158981896:A:C	9.97082e-11	-1.8333	-0.906363
158982538	chr2:158982538:C:G	1.57973e-10	-1.07414	-1.20535
158982614	chr2:158982614:T:G	5.97868e-10	-2.12258e-10	-0.94854
158983237	chr2:158983237:T:C	2.376e-10	-1.87132	-3.10475e-10
158983240	chr2:158983240:GT:G	2.37693e-10	-1.87093	-3.10475e-10
158983242	chr2:158983242:T:C	2.39765e-10	-1.86225	-3.10475e-10
158983677	chr2:158983677:G:A	5.05498e-10	-2.12258e-10	-1.11637
158984115	chr2:158984115:A:G	9.24471e-10	-2.12258e-10	-0.512689
158984573	chr2:158984573:A:G	1.01618e-09	0.607365	-1.02547
158984860	chr2:158984860:G:A	1.40811e-08	2.05613	0.154548
158986022	chr2:158986022:C:T	6.551e-10	0.170153	-1.02727
158986242	chr2:158986242:A:G	7.46529e-10	-2.12258e-10	-0.726476
158986247	chr2:158986247:G:T	7.70114e-10	-2.12258e-10	-0.695372
158986257	chr2:158986257:C:CA	4.44311e-10	-2.12258e-10	-1.24538
158986393	chr2:158986393:C:T	7.42504e-10	-2.12258e-10	-0.731882
158986584	chr2:158986584:G:A	2.52459e-10	-1.81066	-3.10475e-10
158986596	chr2:158986596:C:T	8.62546e-11	-1.86085	-1.02376
158987170	chr2:158987170:C:T	4.6049e-10	-2.12258e-10	-1.20962
158987748	chr2:158987748:C:T	3.19162e-10	-1.85223	0.27602
158987792	chr2:158987792:G:A	6.36921e-10	0.160181	-1.04544
158988096	chr2:158988096:G:T	1.19552e-09	-0.301572	0.0460017
158988153	chr2:158988153:G:A	1.94126e-09	-2.12258e-10	0.229184
158988672	chr2:158988672:G:A	1.17063e-09	-0.276611	-3.10475e-10
158989498	chr2:158989498:C:G	5.94941e-10	0.0810036	-1.03445
158989871	chr2:158989871:T:C	4.59523e-10	-2.12258e-10	-1.21172
158990019	chr2:158990019:G:A	2.62279e-10	-1.7725	-3.10475e-10
158990072	chr2:158990072:C:T	5.62884e-10	0.201767	-1.2106
158991390	chr2:158991390:G:A	8.81587e-10	-0.256476	-0.303711
158991487	chr2:158991487:C:T	8.10548e-10	-2.12258e-10	-0.6442
158991945	chr2:158991945:A:G	1.31834e-10	-1.56273	-0.897643
158991990	chr2:158991990:C:G	2.96552e-10	-1.64969	-3.10475e-10
158992955	chr2:158992955:C:T	2.21008e-08	2.66146	-3.10475e-10
158992959	chr2:158992959:G:GCCTTTTA	2.18727e-08	2.65108	-3.10475e-10
158993255	chr2:158993255:G:GT	6.8828e-10	-2.12258e-10	-0.807714
158993828	chr2:158993828:G:A	2.56167e-10	-1.39509	-0.400994
158993850	chr2:158993850:T:G	7.82044e-11	-1.81663	-1.16595
158993959	chr2:158993959:A:C	6.64976e-10	-2.12258e-10	-0.842159
158994415	chr2:158994415:A:G	1.07928e-10	-1.3634	-1.29705
158994485	chr2:158994485:G:T	8.01053e-10	-0.655983	-3.10475e-10
158994866	chr2:158994866:A:G	4.67589e-10	-0.306907	-0.887413
158994911	chr2:158994911:A:C	8.05644e-10	0.0406378	-0.690906
158995680	chr2:158995680:C:T	5.11462e-10	-2.12258e-10	-1.10464
158996149	chr2:158996149:G:A	6.814e-10	0.217871	-1.03563
158997036	chr2:158997036:G:A	1.01405e-09	-0.115227	-0.304974
158997072	chr2:158997072:G:A	2.29988e-10	-1.51586	-0.388026
158997480	chr2:158997480:A:G	1.56491e-10	-1.4054	-0.883505
158997500	chr2:158997500:T:G	4.85548e-10	-2.12258e-10	-1.15663
158997642	chr2:158997642:C:T	9.04703e-10	-2.12258e-10	-0.534303
158997668	chr2:158997668:A:C	6.1295e-10	-2.12258e-10	-0.923626
158998128	chr2:158998128:G:A	4.58722e-10	-2.12258e-10	-1.21347
158998585	chr2:158998585:A:G	5.55059e-10	-2.12258e-10	-1.02284
158998636	chr2:158998636:C:T	7.14525e-10	-2.12258e-10	-0.770292
158998772	chr2:158998772:C:G	6.645e-10	-2.12258e-10	-0.842875
159000507	chr2:159000507:C:T	8.7614e-10	-0.142383	-0.424001
159001036	chr2:159001036:G:A	5.67434e-10	-2.12258e-10	-1.00079
159001130	chr2:159001130:A:G	7.7511e-10	-0.23182	-0.457085
159001295	chr2:159001295:C:T	7.481e-10	-2.12258e-10	-0.724373
159001336	chr2:159001336:C:T	7.11817e-10	-2.12258e-10	-0.774089
159001613	chr2:159001613:T:A	6.81608e-10	-2.12258e-10	-0.817455
159001658	chr2:159001658:T:C	3.58862e-09	-2.12258e-10	0.843612
159001710	chr2:159001710:C:T	1.00541e-09	-2.12258e-10	-0.428755
159001733	chr2:159001733:C:G	4.45902e-08	3.36336	-3.10475e-10
159002056	chr2:159002056:C:T	3.90381e-10	-1.37479	-3.10475e-10
159002217	chr2:159002217:T:A	1.21503e-09	-0.305105	0.0657204
159002460	chr2:159002460:C:T	6.6591e-11	-1.84668	-1.29666
159002619	chr2:159002619:A:G	8.42901e-10	-2.12258e-10	-0.60506
159002626	chr2:159002626:G:A	1.17953e-10	-1.79919	-0.772441
159003097	chr2:159003097:T:C	9.58796e-10	-0.263825	-0.212407
159003308	chr2:159003308:G:A	1.5772e-10	-1.58975	-0.691342
159003474	chr2:159003474:C:T	8.29192e-10	-2.12258e-10	-0.621458
159003883	chr2:159003883:C:T	6.60387e-11	-1.86872	-1.28294
159004499	chr2:159004499:TCCTC:T	6.22201e-10	-2.12258e-10	-0.908647
159004754	chr2:159004754:C:T	7.31179e-10	-2.12258e-10	-0.747252
159005061	chr2:159005061:A:G	1.0658e-09	-0.323858	-0.0465672
159005212	chr2:159005212:T:C	4.77746e-10	-2.12258e-10	-1.17283
159005263	chr2:159005263:C:T	5.06541e-10	-2.12258e-10	-1.1143
159005306	chr2:159005306:A:G	1.20078e-10	-1.71828	-0.835494
159005411	chr2:159005411:C:T	6.93605e-11	-1.86919	-1.2334
159005598	chr2:159005598:A:G	7.73244e-10	-2.12258e-10	-0.691316
159006261	chr2:159006261:A:T	6.83899e-10	0.139945	-0.954045
159006560	chr2:159006560:A:G	5.18985e-10	-2.12258e-10	-1.09004
159006843	chr2:159006843:C:T	2.35703e-10	-1.87934	-3.10475e-10
159006973	chr2:159006973:C:T	1.69259e-09	0.247989	-0.155883
159007082	chr2:159007082:A:G	8.04547e-10	-2.12258e-10	-0.65163
159007454	chr2:159007454:T:A	5.92654e-10	-2.12258e-10	-0.957299
159007945	chr2:159007945:G:A	5.93791e-10	-2.12258e-10	-0.955383
159008150	chr2:159008150:A:G	4.76999e-10	-2.12258e-10	-1.17439
159008275	chr2:159008275:A:T	5.83401e-10	-2.12258e-10	-0.973036
159008633	chr2:159008633:A:G	8.39432e-10	-2.12258e-10	-0.609185
159008880	chr2:159008880:A:G	8.10168e-10	-2.12258e-10	-0.644668
159009105	chr2:159009105:T:C	6.44969e-10	-2.12258e-10	-0.872708
159009625	chr2:159009625:T:C	5.95147e-10	-2.12258e-10	-0.953101
159010105	chr2:159010105:G:A	9.75808e-10	-0.458644	-3.10475e-10
159010157	chr2:159010157:A:G	8.2181e-10	-2.12258e-10	-0.630401
159010668	chr2:159010668:TGGAC:T	1.13051e-10	-1.69738	-0.916689
159011323	chr2:159011323:C:A	9.91636e-10	0.0743287	-0.516883
159011517	chr2:159011517:T:A	6.57773e-11	-1.85848	-1.29716
159012974	chr2:159012974:A:G	5.28254e-10	-1.07233	-3.10475e-10
159013038	chr2:159013038:G:A	6.75696e-11	-1.83256	-1.29619
159013526	chr2:159013526:C:T	4.42309e-10	-0.366722	-0.88318
159013599	chr2:159013599:C:T	1.29254e-09	0.135269	-0.312815
159013933	chr2:159013933:A:G	6.79897e-11	-1.84213	-1.28043
159014272	chr2:159014272:T:C	1.1641e-09	-0.282211	-3.10475e-10
159014410	chr2:159014410:G:A	7.97869e-10	-2.12258e-10	-0.659965
159015053	chr2:159015053:G:C	5.20478e-10	-0.4067	-0.680463
159015267	chr2:159015267:C:T	6.00401e-10	-2.12258e-10	-0.944312
159015589	chr2:159015589:T:C	1.39114e-10	-1.52173	-0.884884
159015937	chr2:159015937:C:T	1.19626e-10	-1.56798	-0.989554
159016315	chr2:159016315:A:G	2.92301e-10	-1.29415	-0.369977
159016405	chr2:159016405:G:A	4.77124e-10	-2.12258e-10	-1.17413
159016982	chr2:159016982:C:A	2.62369e-09	0.530428	-3.10475e-10
159017043	chr2:159017043:TATA:T	5.29622e-10	0.0519605	-1.12171
159018476	chr2:159018476:AC:A	7.07453e-10	-0.26739	-0.512848
159018753	chr2:159018753:G:GTC	5.69259e-10	-2.12258e-10	-0.997574
159019009	chr2:159019009:TG:T	2.53082e-10	-1.8082	-3.10475e-10
159019279	chr2:159019279:C:T	6.00401e-10	-2.12258e-10	-0.944312
159019328	chr2:159019328:C:T	7.28577e-11	-1.81896	-1.23444
159019347	chr2:159019347:A:C	5.21898e-10	0.139136	-1.22357
159019824	chr2:159019824:G:C	6.02529e-10	-2.12258e-10	-0.940774
159020075	chr2:159020075:C:T	2.98929e-10	-1.6417	-3.10475e-10
159020523	chr2:159020523:C:T	7.93321e-10	-2.12258e-10	-0.665682
159020599	chr2:159020599:A:G	6.36095e-10	-2.12258e-10	-0.886562
159020774	chr2:159020774:G:A	4.88241e-10	-2.12258e-10	-1.1511
159020892	chr2:159020892:C:T	7.07266e-10	-2.12258e-10	-0.780503
159021475	chr2:159021475:T:C	5.26513e-10	-0.0339592	-1.04168
159022183	chr2:159022183:A:T	6.91468e-11	-1.84099	-1.26469
159022206	chr2:159022206:C:A	1.64501e-09	-2.12258e-10	0.0635916
159022414	chr2:159022414:G:A	1.31299e-10	-1.62573	-0.838704
159022837	chr2:159022837:C:T	5.13012e-10	0.0207721	-1.12238
159023593	chr2:159023593:T:C	1.43819e-09	0.176954	-0.247723
159023827	chr2:159023827:G:T	7.87934e-11	-1.68607	-1.28901
159024487	chr2:159024487:A:G	3.81091e-10	-1.39887	-3.10475e-10
159025140	chr2:159025140:TTTTC:T	9.81964e-10	-2.12258e-10	-0.452356
159025145	chr2:159025145:T:C	1.18496e-10	-1.7232	-0.843832
159025357	chr2:159025357:G:A	1.3228e-10	-1.55662	-0.900377
159025573	chr2:159025573:T:C	1.19291e-08	1.61681	0.428013
159025754	chr2:159025754:T:A	5.55701e-10	-0.0171138	-1.00457
159026098	chr2:159026098:A:C	6.72035e-11	-1.83709	-1.29709
159026313	chr2:159026313:C:T	3.47558e-10	-1.49098	-3.10475e-10
159026342	chr2:159026342:T:C	1.81873e-09	1.25693	-1.09294
159026420	chr2:159026420:G:A	1.02079e-09	0.26719	-0.680766
159027050	chr2:159027050:C:A	9.09145e-10	-2.12258e-10	-0.529406
159027085	chr2:159027085:C:G	1.12468e-10	-1.6402	-0.979034
159027477	chr2:159027477:G:A	6.00401e-10	-2.12258e-10	-0.944312
159027498	chr2:159027498:A:G	4.96101e-10	-0.315443	-0.819688
159027812	chr2:159027812:C:T	2.64199e-10	-1.31428	-0.450929
159027918	chr2:159027918:C:T	2.38684e-10	-1.86677	-3.10475e-10
159028146	chr2:159028146:G:A	6.67068e-11	-1.84783	-1.29377
159028340	chr2:159028340:C:T	6.39812e-10	-2.12258e-10	-0.880736
159028341	chr2:159028341:G:A	1.24477e-08	-2.12258e-10	2.08738
159029110	chr2:159029110:T:C	1.93597e-10	-1.5712	-0.504934
159029194	chr2:159029194:C:T	3.22296e-10	-0.434586	-1.13185
159029195	chr2:159029195:G:A	2.33953e-10	-1.54007	-0.346719
159029567	chr2:159029567:C:T	4.93062e-10	-2.12258e-10	-1.14127
159029915	chr2:159029915:C:T	5.549e-10	-2.12258e-10	-1.02312
159030501	chr2:159030501:A:G	5.65018e-10	-2.12258e-10	-1.00505
159030511	chr2:159030511:A:G	1.11747e-09	-2.12258e-10	-0.323084
159031047	chr2:159031047:G:A	3.3384e-10	-0.389049	-1.1422
159031273	chr2:159031273:G:C	8.61968e-11	-1.58879	-1.29648
159031308	chr2:159031308:T:C	5.9986e-10	-2.12258e-10	-0.945214
159031534	chr2:159031534:A:C	6.13826e-10	0.0241687	-0.946368
159032199	chr2:159032199:G:A	1.04197e-10	-1.54946	-1.14617
159032239	chr2:159032239:C:T	6.67667e-11	-1.84385	-1.29685
159032789	chr2:159032789:A:AG	1.02932e-10	-1.55681	-1.15103
159033129	chr2:159033129:C:G	4.22765e-10	-2.12258e-10	-1.29509
159033343	chr2:159033343:A:C	6.75822e-10	-2.12258e-10	-0.82598
159033513	chr2:159033513:T:C	5.72442e-10	-2.12258e-10	-0.991998
159033786	chr2:159033786:T:A	2.43206e-10	-1.848	-3.10475e-10
159033875	chr2:159033875:C:T	5.25787e-10	-2.12258e-10	-1.07701
159034420	chr2:159034420:A:G	6.39735e-10	0.104386	-0.985242
159034631	chr2:159034631:G:T	1.1448e-10	-1.33023	-1.27128
159034862	chr2:159034862:A:G	2.61389e-10	-1.27047	-0.505432
159035606	chr2:159035606:G:A	4.82656e-10	-2.12258e-10	-1.16261
159036388	chr2:159036388:C:A	1.16017e-09	-2.12258e-10	-0.285592
159036494	chr2:159036494:T:C	4.61196e-10	-0.304793	-0.903295
159036497	chr2:159036497:C:T	1.11343e-09	0.146011	-0.47272
159036995	chr2:159036995:G:A	4.46854e-10	-2.12258e-10	-1.23968
159037372	chr2:159037372:C:T	6.14651e-10	-2.12258e-10	-0.920855
159038138	chr2:159038138:A:G	3.11498e-10	-1.60052	-3.10475e-10
159038236	chr2:159038236:G:A	2.86292e-10	-1.26033	-0.424565
159038390	chr2:159038390:T:C	6.92906e-11	-1.81575	-1.28785
159038437	chr2:159038437:A:C	7.28689e-10	-2.12258e-10	-0.750663
159038948	chr2:159038948:T:C	7.8492e-10	-2.12258e-10	-0.676328
159038996	chr2:159038996:G:A	4.322e-10	-2.12258e-10	-1.27302
159039005	chr2:159039005:T:C	3.55272e-10	-1.46903	-3.10475e-10
159039740	chr2:159039740:T:C	4.70483e-10	-2.12258e-10	-1.18815
159040113	chr2:159040113:C:T	6.74785e-11	-1.84296	-1.28714
159040578	chr2:159040578:T:C	5.29375e-10	-2.12258e-10	-1.07021
159040755	chr2:159040755:A:G	7.15977e-10	-2.12258e-10	-0.768262
159040847	chr2:159040847:G:A	6.58843e-10	-0.851425	-3.10475e-10
159040989	chr2:159040989:T:C	5.82654e-10	0.0161019	-0.990418
159041074	chr2:159041074:C:T	5.31518e-10	-2.12258e-10	-1.06617
159041092	chr2:159041092:G:T	1.13254e-09	-2.12258e-10	-0.309694
159041965	chr2:159041965:G:A	6.67535e-11	-1.851	-1.2899
159041974	chr2:159041974:A:G	4.35461e-10	-2.12258e-10	-1.2655
159042313	chr2:159042313:C:T	6.21119e-10	-2.12258e-10	-0.910387
159042643	chr2:159042643:G:C	4.86175e-10	-0.226879	-0.928463
159042858	chr2:159042858:G:A	4.5085e-10	-2.12258e-10	-1.23077
159042948	chr2:159042948:G:A	4.24595e-10	-2.12258e-10	-1.29077
159042977	chr2:159042977:G:T	8.57677e-10	0.708105	-1.29579
159043401	chr2:159043401:C:T	6.61182e-10	0.446104	-1.29398
159043766	chr2:159043766:G:A	1.90106e-09	0.168981	0.0392779
159044241	chr2:159044241:C:T	8.3148e-11	-1.87566	-1.04563
159044294	chr2:159044294:G:T	6.92687e-10	-2.12258e-10	-0.801332
159044959	chr2:159044959:C:T	1.33406e-10	-1.6963	-0.752213
159045146	chr2:159045146:T:C	2.35788e-10	-1.87898	-3.10475e-10
159045356	chr2:159045356:C:T	5.88495e-10	0.307404	-1.27175
159045430	chr2:159045430:A:G	6.29476e-10	-2.12258e-10	-0.897022
159045637	chr2:159045637:A:C	9.07233e-10	0.165161	-0.696672
159046246	chr2:159046246:T:C	4.67175e-10	-2.12258e-10	-1.19521
159046424	chr2:159046424:T:C	7.54273e-11	-1.73949	-1.27925
159046500	chr2:159046500:A:G	6.26818e-10	-2.12258e-10	-0.901254
159046537	chr2:159046537:C:T	7.54069e-11	-1.79983	-1.21918
159046555	chr2:159046555:TG:T	2.72377e-10	-1.27342	-0.461301
159046881	chr2:159046881:A:G	5.89412e-10	-2.12258e-10	-0.962784
159047244	chr2:159047244:G:A	2.39633e-10	-1.8628	-3.10475e-10
159047545	chr2:159047545:A:G	1.34417e-09	-2.12258e-10	-0.138378
159047599	chr2:159047599:G:C	4.98848e-10	-0.106073	-1.02354
159047713	chr2:159047713:A:G	5.61659e-10	-2.12258e-10	-1.01102
159048419	chr2:159048419:A:G	8.0848e-11	-1.652	-1.29734
159049590	chr2:159049590:C:T	6.70371e-10	-2.12258e-10	-0.834078
159049707	chr2:159049707:T:C	1.07432e-09	-0.0059184	-0.356548
159050444	chr2:159050444:G:T	5.95676e-10	-2.12258e-10	-0.952213
159051520	chr2:159051520:G:A	8.56761e-10	-2.12258e-10	-0.588751
159051522	chr2:159051522:G:A	5.81626e-10	-2.12258e-10	-0.976083
159051661	chr2:159051661:G:A	2.0199e-09	-2.12258e-10	0.268893
159051772	chr2:159051772:A:G	7.10436e-11	-1.82757	-1.25105
159052040	chr2:159052040:T:TG	4.75416e-10	-2.12258e-10	-1.17772
159052234	chr2:159052234:TTGTC:T	3.61609e-10	-0.91521	-0.536135
159052748	chr2:159052748:A:G	1.02808e-10	-1.65243	-1.05662
159052886	chr2:159052886:C:T	1.02019e-09	0.148727	-0.56289
159053254	chr2:159053254:C:T	6.91816e-10	-2.12258e-10	-0.80259
159053279	chr2:159053279:A:G	2.79988e-10	-1.22186	-0.485301
159053694	chr2:159053694:T:C	1.90926e-09	-2.12258e-10	0.21256
159053697	chr2:159053697:G:GT	2.36086e-10	-1.87771	-3.10475e-10
159053753	chr2:159053753:G:A	5.19797e-10	-2.12258e-10	-1.08847
159054525	chr2:159054525:G:A	5.55642e-10	-2.12258e-10	-1.02178
159054933	chr2:159054933:G:C	4.66077e-10	-2.12258e-10	-1.19756
159055222	chr2:159055222:C:T	5.92491e-10	-2.12258e-10	-0.957575
159055934	chr2:159055934:A:T	7.17442e-10	0.048366	-0.814585
159056191	chr2:159056191:A:G	2.69163e-10	-1.24685	-0.499747
159056350	chr2:159056350:C:T	2.65248e-10	-1.24266	-0.518581
159056492	chr2:159056492:C:T	1.21122e-09	0.00752666	-0.250052
159056846	chr2:159056846:T:C	8.10072e-11	-1.79242	-1.15495
159056990	chr2:159056990:A:T	8.03984e-11	-1.79119	-1.16373
159057042	chr2:159057042:T:C	5.45267e-10	-0.594908	-0.445727
159057374	chr2:159057374:G:A	1.06745e-10	-1.37635	-1.29512
159057430	chr2:159057430:G:A	2.21678e-08	2.68849	-0.0240001
159057437	chr2:159057437:G:A	5.84085e-10	-0.573091	-0.398772
159057716	chr2:159057716:G:C	7.09487e-11	-1.8099	-1.27006
159058292	chr2:159058292:G:A	6.61248e-11	-1.86109	-1.28927
159058949	chr2:159058949:G:A	7.16369e-11	-1.86658	-1.20372
159059104	chr2:159059104:A:AG	9.53672e-10	-0.0857067	-0.395884
159059950	chr2:159059950:T:G	3.65995e-10	-1.77057	0.331277
159060189	chr2:159060189:A:G	4.96905e-10	-2.12258e-10	-1.13351
159060351	chr2:159060351:G:A	7.75243e-11	-1.8231	-1.16822
159061481	chr2:159061481:G:T	6.48422e-10	-2.12258e-10	-0.867368
159061568	chr2:159061568:T:C	8.3518e-11	-1.84372	-1.07313
159061577	chr2:159061577:G:A	8.62839e-11	-1.83299	-1.05127
159061775	chr2:159061775:G:A	7.85175e-11	-1.82728	-1.15131
159061866	chr2:159061866:T:C	7.1379e-11	-1.8701	-1.20381
159061969	chr2:159061969:A:G	4.29982e-10	-2.12258e-10	-1.27817
159062041	chr2:159062041:C:T	6.54159e-11	-1.87806	-1.28308
159062509	chr2:159062509:AGT:A	4.94835e-10	-2.12258e-10	-1.13769
159063455	chr2:159063455:G:A	9.02727e-10	-2.12258e-10	-0.53649
159063896	chr2:159063896:G:A	9.60265e-10	0.111489	-0.58619
159063908	chr2:159063908:G:A	2.44413e-10	-1.84305	-3.10475e-10
159063931	chr2:159063931:G:C	4.47992e-10	-2.12258e-10	-1.23713
159064028	chr2:159064028:G:A	6.51088e-10	-2.12258e-10	-0.863265
159064147	chr2:159064147:C:T	5.63492e-10	-2.12258e-10	-1.00776
159064389	chr2:159064389:C:T	6.55399e-11	-1.86693	-1.29232
159064610	chr2:159064610:G:A	5.03604e-10	0.15211	-1.27223
159065107	chr2:159065107:G:A	5.73837e-10	-2.12258e-10	-0.989565
159066039	chr2:159066039:G:A	9.35342e-10	-2.12258e-10	-0.500998
159066175	chr2:159066175:A:G	4.26576e-10	-2.12258e-10	-1.28612
159066261	chr2:159066261:A:T	1.27375e-09	-2.12258e-10	-0.192186
159067060	chr2:159067060:T:C	7.76791e-11	-1.87244	-1.11688
159067731	chr2:159067731:C:T	4.26942e-10	-2.12258e-10	-1.28526
159068673	chr2:159068673:A:G	4.88059e-10	-2.12258e-10	-1.15147
159069227	chr2:159069227:C:T	2.73647e-10	-1.19591	-0.53416
159070173	chr2:159070173:C:T	1.28005e-09	0.3271	-0.514352
159070215	chr2:159070215:G:A	5.62504e-10	-2.12258e-10	-1.00951
159071400	chr2:159071400:T:A	6.18527e-10	-2.12258e-10	-0.91457
159071501	chr2:159071501:G:A	6.06257e-10	-2.12258e-10	-0.934606
159071746	chr2:159071746:C:T	2.35735e-10	-1.8792	-3.10475e-10
159071808	chr2:159071808:A:G	2.89395e-10	-1.67412	-3.10475e-10
159071955	chr2:159071955:A:G	8.38032e-11	-1.8093	-1.10414
159072084	chr2:159072084:C:T	3.01229e-10	-1.13857	-0.495466
159072086	chr2:159072086:A:AT	7.42977e-11	-1.81758	-1.21625
159072578	chr2:159072578:A:G	5.57132e-10	-2.12258e-10	-1.01911
159072646	chr2:159072646:T:C	5.40426e-10	-2.12258e-10	-1.04955
159072919	chr2:159072919:A:G	7.17754e-10	-0.183192	-0.582591
159073074	chr2:159073074:G:T	8.45353e-10	-0.0441742	-0.557982
159073396	chr2:159073396:A:C	2.43651e-10	-1.26359	-0.582581
159075025	chr2:159075025:G:A	4.41795e-10	-2.12258e-10	-1.25106
159075296	chr2:159075296:A:G	1.34365e-09	0.435967	-0.57473
159075736	chr2:159075736:G:A	7.18417e-09	-2.12258e-10	1.53772
159075805	chr2:159075805:T:C	1.18531e-09	-2.12258e-10	-0.264152
159075984	chr2:159075984:G:A	4.85025e-10	-2.12258e-10	-1.15771
159076714	chr2:159076714:GAGTTCAATTTCTTGC:G	5.63714e-10	-2.12258e-10	-1.00736
159076791	chr2:159076791:G:A	1.66552e-09	-2.12258e-10	0.0759833
159077213	chr2:159077213:C:T	4.2254e-10	-2.12258e-10	-1.29563
159077386	chr2:159077386:C:A	1.2805e-10	-1.52099	-0.968503
159077638	chr2:159077638:A:G	1.60473e-09	0.51292	-0.474117
159077640	chr2:159077640:A:G	5.84255e-10	-2.12258e-10	-0.971572
159077910	chr2:159077910:C:T	3.53354e-10	-1.47444	-3.10475e-10
159079879	chr2:159079879:C:A	1.5312e-09	1.27706	-1.28517
159080315	chr2:159080315:CAG:C	2.72712e-10	-1.17504	-0.558457
159080352	chr2:159080352:T:G	1.22923e-10	-1.69804	-0.832319
159080436	chr2:159080436:G:A	5.9244e-10	-2.12258e-10	-0.957661
159081259	chr2:159081259:G:A	5.63073e-10	-2.12258e-10	-1.0085
159081402	chr2:159081402:A:G	4.28125e-10	-2.12258e-10	-1.2825
159081953	chr2:159081953:T:A	5.15453e-10	-2.12258e-10	-1.09686
159082608	chr2:159082608:A:G	2.3568e-10	-1.87943	-3.10475e-10
159082627	chr2:159082627:C:T	6.44635e-10	-2.12258e-10	-0.873226
159082999	chr2:159082999:A:G	4.30186e-10	-2.12258e-10	-1.27769
159083380	chr2:159083380:A:G	2.39764e-10	-1.86226	-3.10475e-10
159083497	chr2:159083497:CAAAG:C	4.30279e-10	-2.12258e-10	-1.27748
159083964	chr2:159083964:GTC:G	9.76663e-11	-1.79688	-0.963472
159083967	chr2:159083967:A:AT	9.84963e-11	-1.79236	-0.959529
159084061	chr2:159084061:C:G	2.41307e-10	-1.85584	-3.10475e-10
159084589	chr2:159084589:C:T	1.21375e-09	-2.12258e-10	-0.240438
159084880	chr2:159084880:C:T	1.05249e-09	0.362672	-0.74567
159084897	chr2:159084897:G:T	4.4055e-10	-2.12258e-10	-1.25389
159085768	chr2:159085768:T:C	4.70194e-10	-2.12258e-10	-1.18876
159086055	chr2:159086055:G:A	6.92677e-11	-1.80685	-1.29708
159087003	chr2:159087003:G:A	8.30005e-11	-1.79086	-1.1322
159087114	chr2:159087114:C:T	2.35848e-10	-1.87872	-3.10475e-10
159087471	chr2:159087471:T:G	3.29169e-09	0.757245	-3.10475e-10
159087505	chr2:159087505:T:C	4.22333e-10	-2.12258e-10	-1.29611
159088564	chr2:159088564:A:AAG	2.4595e-10	-1.83678	-3.10475e-10
159088711	chr2:159088711:G:A	1.18659e-09	-2.12258e-10	-0.263069
159089165	chr2:159089165:AGT:A	7.5413e-11	-1.7523	-1.26663
159089210	chr2:159089210:C:T	2.66193e-10	-1.1442	-0.613486
159089230	chr2:159089230:T:C	6.92855e-11	-1.81656	-1.28712
159090134	chr2:159090134:C:T	4.89201e-10	-2.12258e-10	-1.14914
159090537	chr2:159090537:A:G	2.75514e-09	1.51178	-0.932465
159090547	chr2:159090547:A:G	7.07821e-11	-1.82936	-1.25295
159090730	chr2:159090730:T:C	7.04044e-10	-2.12258e-10	-0.78507
159091045	chr2:159091045:C:T	3.27597e-09	1.60577	-0.853308
159091143	chr2:159091143:T:C	6.55662e-11	-1.87867	-1.28018
159091195	chr2:159091195:C:T	5.63241e-10	-2.12258e-10	-1.0082
159091227	chr2:159091227:T:C	2.59867e-10	-1.19724	-0.5845
159091690	chr2:159091690:A:G	4.28208e-09	1.89542	-0.875137
159092483	chr2:159092483:A:G	1.31715e-09	-2.12258e-10	-0.158685
159092498	chr2:159092498:A:C	1.31558e-09	-2.12258e-10	-0.159879
159094230	chr2:159094230:T:C	5.63288e-10	-2.12258e-10	-1.00812
159094353	chr2:159094353:C:G	2.84811e-09	1.55588	-0.943383
159094357	chr2:159094357:G:A	4.36503e-10	-2.12258e-10	-1.26312
159094386	chr2:159094386:C:T	3.04251e-10	-1.07105	-0.553004
159094440	chr2:159094440:C:T	6.35662e-10	-0.557148	-0.330096
159094933	chr2:159094933:T:C	1.00993e-09	-2.12258e-10	-0.424275
159094954	chr2:159094954:T:G	5.2789e-10	-2.12258e-10	-1.07302
159095133	chr2:159095133:A:G	6.19034e-10	-2.12258e-10	-0.91375
159095197	chr2:159095197:C:T	2.85819e-09	1.09445	-0.478418
159095198	chr2:159095198:G:A	2.55039e-10	-1.33384	-0.46665
159095450	chr2:159095450:A:G	2.91235e-10	-1.44953	-0.218246
159095586	chr2:159095586:A:G	1.22193e-09	-0.310383	0.0766572
159095690	chr2:159095690:C:T	1.36312e-09	-0.200666	0.0762913
159096212	chr2:159096212:T:C	8.18444e-11	-1.73469	-1.2024
159096522	chr2:159096522:T:C	8.38314e-10	-2.12258e-10	-0.610517
159096834	chr2:159096834:AC:A	1.03351e-09	-2.12258e-10	-0.401199
159096954	chr2:159096954:A:G	2.27094e-08	1.24096	1.44767
159097663	chr2:159097663:C:T	1.30943e-10	-1.71663	-0.750521
159097783	chr2:159097783:C:A	7.57298e-10	-2.12258e-10	-0.712153
159097908	chr2:159097908:C:T	1.03021e-08	2.80867	-0.910475
159097929	chr2:159097929:A:G	7.09144e-10	-2.12258e-10	-0.777851
159098031	chr2:159098031:A:G	1.1191e-09	-2.12258e-10	-0.321627
159098184	chr2:159098184:A:G	2.15141e-09	-0.476324	0.808293
159098247	chr2:159098247:T:C	1.10923e-09	-2.12258e-10	-0.330492
159098313	chr2:159098313:T:A	2.84445e-09	-0.160859	0.772074
159098404	chr2:159098404:G:A	1.01805e-09	-2.12258e-10	-0.416263
159098610	chr2:159098610:A:G	1.83234e-09	-2.12258e-10	0.171439
159098967	chr2:159098967:G:A	3.1232e-10	-1.87454	0.27666
159099063	chr2:159099063:C:T	7.46555e-09	2.09376	-0.517613
159099083	chr2:159099083:C:T	9.18334e-11	-1.75715	-1.06478
159099898	chr2:159099898:T:C	4.31486e-10	-1.27467	-3.10475e-10
159100008	chr2:159100008:C:T	1.72644e-09	1.0388	-0.926889
159100546	chr2:159100546:T:C	1.75062e-10	-1.05321	-1.12357
159100628	chr2:159100628:C:T	6.13161e-10	-0.923282	-3.10475e-10
159100952	chr2:159100952:G:A	6.92592e-10	-2.12258e-10	-0.801468
159100965	chr2:159100965:A:G	1.53577e-10	-1.86358	-0.444131
159101033	chr2:159101033:T:C	6.62961e-11	-1.86186	-1.28592
159101100	chr2:159101100:A:G	5.36125e-10	0.237363	-1.2949
159101136	chr2:159101136:C:T	8.39671e-10	-2.12258e-10	-0.608899
159101252	chr2:159101252:A:G	1.58528e-10	-1.87847	-0.397508
159101433	chr2:159101433:G:A	4.57609e-09	1.12415	-0.0374596
159101666	chr2:159101666:A:T	4.25752e-10	-2.12258e-10	-1.28805
159101914	chr2:159101914:A:C	7.91238e-09	1.22998	0.404289
159101931	chr2:159101931:G:A	5.64739e-10	-2.12258e-10	-1.00555
159102170	chr2:159102170:A:G	3.70427e-10	-1.81437	0.387121
159105245	chr2:159105245:C:T	3.53591e-10	-0.200146	-1.27362
159105289	chr2:159105289:C:T	7.94614e-11	-1.87305	-1.09359
159105290	chr2:159105290:G:A	3.21595e-10	-0.274562	-1.29405
159105309	chr2:159105309:A:T	4.77054e-10	-2.12258e-10	-1.17428
159105866	chr2:159105866:T:C	3.5121e-10	-0.184394	-1.29613
159105899	chr2:159105899:A:G	7.32285e-11	-1.86848	-1.17985
159106140	chr2:159106140:A:G	4.33372e-10	-2.12258e-10	-1.27031
159106194	chr2:159106194:A:G	5.60451e-10	-2.12258e-10	-1.01317
159106304	chr2:159106304:C:T	7.24583e-09	-2.12258e-10	1.54627
159106473	chr2:159106473:A:T	3.93369e-10	-1.83293	0.465767
159106665	chr2:159106665:T:A	4.23887e-10	-2.12258e-10	-1.29244
159106775	chr2:159106775:A:G	7.96241e-10	-2.12258e-10	-0.662008
159106808	chr2:159106808:C:T	7.58199e-10	-0.613403	-0.0975612
159107473	chr2:159107473:T:C	6.7591e-09	-2.12258e-10	1.47673
159107756	chr2:159107756:C:CT	4.37453e-10	-2.12258e-10	-1.26094
159108004	chr2:159108004:T:C	1.79588e-09	1.41094	-1.2596
159108040	chr2:159108040:T:C	1.00494e-08	1.54614	0.327223
159108506	chr2:159108506:A:AG	4.54283e-10	-2.12258e-10	-1.22319
159108686	chr2:159108686:G:A	8.02829e-09	-2.12258e-10	1.64882
159108877	chr2:159108877:G:C	6.91605e-10	0.479366	-1.28226
159108988	chr2:159108988:T:C	4.25559e-10	-2.12258e-10	-1.28851
159109365	chr2:159109365:C:G	4.26402e-10	-1.28653	-3.10475e-10
159109536	chr2:159109536:A:G	8.10803e-10	-0.647296	0.0034116
159109584	chr2:159109584:T:C	7.37777e-09	-2.12258e-10	1.56432
159109802	chr2:159109802:A:G	8.44985e-10	-0.644604	0.0420122
159109851	chr2:159109851:G:A	1.72774e-09	1.37939	-1.26673
159110247	chr2:159110247:C:T	4.60076e-10	-2.12258e-10	-1.21052
159110255	chr2:159110255:A:G	8.09162e-10	-0.674632	0.0287219
159110585	chr2:159110585:G:C	2.96949e-10	-0.353808	-1.29454
159110879	chr2:159110879:G:A	2.77174e-10	-0.421377	-1.29589
159111001	chr2:159111001:T:C	7.02492e-10	-0.707126	-0.080149
159111392	chr2:159111392:T:G	4.37719e-10	-2.12258e-10	-1.26033
159111491	chr2:159111491:T:C	8.04648e-10	-0.683823	0.0323189
159111620	chr2:159111620:C:T	1.78078e-09	-2.12258e-10	0.142897
159112133	chr2:159112133:TGTGCACTCAGA:T	2.63344e-10	-0.476904	-1.29154
159112324	chr2:159112324:C:T	4.62128e-09	-2.12258e-10	1.09652
159112415	chr2:159112415:G:T	2.65922e-10	-0.464386	-1.29432
159112502	chr2:159112502:C:T	2.82323e-09	-2.12258e-10	0.603726
159112939	chr2:159112939:T:C	4.36477e-10	-2.12258e-10	-1.26317
159112950	chr2:159112950:A:T	7.42824e-10	-0.663396	-0.0680551
159113013	chr2:159113013:C:T	6.86945e-10	-2.12258e-10	-0.809655
159113093	chr2:159113093:C:T	6.05076e-10	-2.12258e-10	-0.936556
159113361	chr2:159113361:G:T	2.23671e-09	1.18137	-0.810519
159113942	chr2:159113942:G:T	8.81247e-10	-2.12258e-10	-0.560572
159114101	chr2:159114101:A:G	4.40614e-10	-2.12258e-10	-1.25374
159114250	chr2:159114250:C:T	3.24229e-10	-1.56046	-3.10475e-10
159114356	chr2:159114356:G:C	4.39268e-10	-2.12258e-10	-1.2568
159114412	chr2:159114412:G:C	1.18363e-09	-0.610762	0.345194
159114427	chr2:159114427:T:C	1.43989e-10	-1.86776	-0.504419
159114540	chr2:159114540:T:C	9.15126e-10	-0.695872	0.173024
159114851	chr2:159114851:A:G	9.34932e-10	-0.656461	0.155025
159115286	chr2:159115286:G:A	7.12913e-09	-2.12258e-10	1.53003
159115374	chr2:159115374:C:A	4.41205e-10	-2.12258e-10	-1.2524
159115630	chr2:159115630:C:T	6.6024e-09	-2.12258e-10	1.45328
159115694	chr2:159115694:G:T	4.22314e-10	-2.12258e-10	-1.29616
159115712	chr2:159115712:T:C	5.10746e-10	-0.477986	-0.628052
159115992	chr2:159115992:G:A	3.65827e-10	-0.174848	-1.2649
159116035	chr2:159116035:C:G	5.59437e-09	-2.12258e-10	1.28761
159116314	chr2:159116314:C:T	5.25986e-10	0.176779	-1.25341
159116453	chr2:159116453:AC:A	3.54229e-10	-1.47197	-3.10475e-10
159116459	chr2:159116459:A:C	5.02176e-10	-2.12258e-10	-1.12296
159116582	chr2:159116582:G:A	1.61552e-09	-2.12258e-10	0.0455049
159116592	chr2:159116592:C:T	1.25543e-10	-1.84898	-0.66028
159116640	chr2:159116640:G:A	1.59918e-10	-1.16972	-1.09752
159116934	chr2:159116934:T:C	5.54943e-10	-2.12258e-10	-1.02304
159117030	chr2:159117030:G:A	4.31239e-10	-2.12258e-10	-1.27525
159117098	chr2:159117098:T:G	4.27513e-10	-2.12258e-10	-1.28393
159117284	chr2:159117284:T:A	7.78554e-09	-2.12258e-10	1.61811
159117383	chr2:159117383:C:T	6.06342e-09	-2.12258e-10	1.36812
159117456	chr2:159117456:T:C	5.14514e-10	-2.12258e-10	-1.09869
159117497	chr2:159117497:G:A	5.4737e-10	-2.12258e-10	-1.03679
159117556	chr2:159117556:C:T	5.37695e-10	0.197939	-1.25256
159117638	chr2:159117638:C:T	5.88997e-09	-2.12258e-10	1.3391
159117676	chr2:159117676:G:A	1.75571e-10	-0.964469	-1.2094
159118199	chr2:159118199:G:A	1.60725e-09	-2.12258e-10	0.0403729
159118641	chr2:159118641:G:A	4.25126e-10	-2.12258e-10	-1.28952
159118845	chr2:159118845:T:C	4.37721e-10	-2.12258e-10	-1.26033
159119004	chr2:159119004:T:C	1.78539e-10	-0.988724	-1.16838
159119052	chr2:159119052:A:G	4.96006e-10	-2.12258e-10	-1.13532
159119501	chr2:159119501:G:T	2.61794e-09	-2.12258e-10	0.528233
159119751	chr2:159119751:T:G	4.83376e-10	-2.12258e-10	-1.16111
159120025	chr2:159120025:G:A	6.92365e-11	-1.8249	-1.27948
159120127	chr2:159120127:CAGATGCCAG:C	4.83292e-10	-2.12258e-10	-1.16129
159120489	chr2:159120489:T:A	2.27464e-10	-0.630404	-1.28452
159120907	chr2:159120907:T:C	1.48568e-10	-1.84689	-0.493977
159121171	chr2:159121171:G:A	7.29817e-09	-2.12258e-10	1.55347
159121979	chr2:159121979:C:T	5.99793e-09	-2.12258e-10	1.35726
159122006	chr2:159122006:C:T	4.73757e-10	-2.12258e-10	-1.18122
159122009	chr2:159122009:C:T	4.30481e-10	-1.48277	0.205764
159122339	chr2:159122339:A:G	7.4142e-10	-2.12258e-10	-0.733343
159122599	chr2:159122599:C:T	4.55702e-10	-2.12258e-10	-1.22007
159122700	chr2:159122700:T:A	1.47276e-10	-1.85953	-0.490074
159122741	chr2:159122741:G:A	3.1078e-09	1.78261	-1.08285
159123585	chr2:159123585:T:A	3.07114e-10	-1.73966	0.12497
159123762	chr2:159123762:T:C	7.83044e-09	-2.12258e-10	1.62386
159123765	chr2:159123765:A:G	1.25699e-09	0.989447	-1.19488
159124553	chr2:159124553:T:C	7.49761e-10	-2.12258e-10	-0.722156
159125068	chr2:159125068:G:A	1.74858e-10	-0.890429	-1.28751
159125076	chr2:159125076:T:C	7.02139e-10	-2.12258e-10	-0.787779
159125176	chr2:159125176:G:T	1.15803e-08	1.34951	0.665635
159125185	chr2:159125185:G:C	1.83227e-10	-0.926169	-1.20502
159125745	chr2:159125745:C:T	7.326e-09	-2.12258e-10	1.55728
159126280	chr2:159126280:T:G	1.52239e-10	-1.85911	-0.457347
159126358	chr2:159126358:C:A	4.31633e-10	-2.12258e-10	-1.27433
159126538	chr2:159126538:A:G	1.79917e-10	-0.864914	-1.2845
159126695	chr2:159126695:A:T	1.53883e-10	-1.84035	-0.465365
159127273	chr2:159127273:A:G	1.73544e-10	-0.975861	-1.20962
159127282	chr2:159127282:G:A	4.21896e-10	-2.12258e-10	-1.29715
159127726	chr2:159127726:G:C	2.22037e-09	1.48231	-1.11879
159128001	chr2:159128001:C:T	4.43359e-10	-2.12258e-10	-1.24753
159128190	chr2:159128190:G:A	1.40228e-10	-1.18741	-1.21123
159128645	chr2:159128645:A:G	3.97319e-09	-2.12258e-10	0.945414
159128900	chr2:159128900:T:G	4.22556e-10	-2.12258e-10	-1.29559
159128975	chr2:159128975:A:G	1.10164e-10	-1.34561	-1.29434
159129128	chr2:159129128:T:C	4.45873e-10	-1.1521	-0.0897743
159129155	chr2:159129155:G:A	7.5914e-09	-2.12258e-10	1.59286
159129696	chr2:159129696:G:T	1.03845e-10	-1.83725	-0.86176
159129811	chr2:159129811:A:G	2.95646e-10	-1.65275	-3.10475e-10
159130039	chr2:159130039:C:T	3.04294e-10	-1.62392	-3.10475e-10
159130153	chr2:159130153:T:G	9.93999e-11	-1.69034	-1.05242
159130295	chr2:159130295:T:C	1.86985e-10	-1.27778	-0.833105
159130357	chr2:159130357:G:A	1.61439e-10	-1.77247	-0.485313
159130506	chr2:159130506:G:A	1.7594e-09	-2.12258e-10	0.13082
159130649	chr2:159130649:G:C	7.28835e-10	-2.12258e-10	-0.750463
159130972	chr2:159130972:A:G	4.23611e-10	-2.12258e-10	-1.29309
159130986	chr2:159130986:T:A	1.25176e-10	-1.76472	-0.747475
159131055	chr2:159131055:TTCTTC:T	1.87666e-10	-0.86544	-1.24181
159131084	chr2:159131084:G:A	6.16221e-10	-2.12258e-10	-0.918304
159131399	chr2:159131399:C:G	1.7646e-09	-2.12258e-10	0.133768
159131784	chr2:159131784:T:C	7.4381e-11	-1.85329	-1.17942
159132079	chr2:159132079:C:T	1.31387e-10	-1.69354	-0.770224
159132348	chr2:159132348:C:T	4.24419e-10	-2.12258e-10	-1.29119
159132643	chr2:159132643:C:T	1.88896e-10	-0.885099	-1.21562
159132725	chr2:159132725:A:T	4.21812e-10	-2.12258e-10	-1.29735
159132841	chr2:159132841:G:A	6.43801e-10	-2.12258e-10	-0.874521
159133314	chr2:159133314:G:A	1.71758e-10	-0.960878	-1.23494
159133988	chr2:159133988:A:G	9.21097e-10	-1.77715	1.26081
159134153	chr2:159134153:G:A	1.44026e-09	0.657724	-0.727056
159134638	chr2:159134638:G:A	1.33345e-10	-1.68894	-0.760033
159134752	chr2:159134752:G:C	4.24964e-10	-2.12258e-10	-1.28991
159134852	chr2:159134852:G:A	3.3855e-09	-1.63183	2.41718
159134917	chr2:159134917:C:T	4.34787e-10	-2.12258e-10	-1.26705
159135184	chr2:159135184:TGAATG:T	4.23957e-10	-2.12258e-10	-1.29228
159135244	chr2:159135244:G:C	1.32793e-10	-1.69434	-0.758779
159135309	chr2:159135309:T:C	3.76851e-08	3.19511	-3.10475e-10
159135470	chr2:159135470:T:C	2.89589e-10	-1.67345	-3.10475e-10
159135545	chr2:159135545:T:G	1.26525e-10	-1.70131	-0.800165
159135813	chr2:159135813:C:A	4.34685e-10	-2.12258e-10	-1.26729
159136188	chr2:159136188:C:T	1.68191e-10	-0.965898	-1.25091
159136839	chr2:159136839:TTATATG:T	1.24231e-10	-1.68283	-0.83694
159136895	chr2:159136895:A:G	1.63824e-09	0.104126	-0.0446556
159137135	chr2:159137135:A:G	4.29007e-10	-2.12258e-10	-1.28044
159137396	chr2:159137396:G:A	1.23217e-10	-1.71794	-0.810026
159138028	chr2:159138028:C:T	3.55544e-10	-1.46826	-3.10475e-10
159138470	chr2:159138470:GTTAA:G	1.56589e-10	-1.8664	-0.421891
159138709	chr2:159138709:C:T	1.13285e-09	-2.12258e-10	-0.309415
159138895	chr2:159138895:T:C	4.2526e-10	-2.12258e-10	-1.28921
159138959	chr2:159138959:T:C	1.3052e-10	-1.22151	-1.24888
159139207	chr2:159139207:AAAAG:A	4.22119e-10	-2.12258e-10	-1.29662
159139435	chr2:159139435:A:G	2.59844e-10	-1.78183	-3.10475e-10
159139528	chr2:159139528:T:C	4.24274e-10	-2.12258e-10	-1.29153
159139533	chr2:159139533:G:A	9.29107e-11	-1.76406	-1.04621
159139790	chr2:159139790:A:G	2.14144e-10	-1.82547	-0.149795
159140085	chr2:159140085:T:C	1.81114e-10	-1.84514	-0.297643
159140302	chr2:159140302:A:G	6.13019e-10	-2.12258e-10	-0.923515
159140614	chr2:159140614:G:A	9.27716e-11	-1.74918	-1.06259
159140840	chr2:159140840:A:G	1.05355e-10	-1.785	-0.899574
159141056	chr2:159141056:C:G	4.85594e-10	-2.12258e-10	-1.15654
159141192	chr2:159141192:A:G	6.1816e-10	-2.12258e-10	-0.915162
159141398	chr2:159141398:G:A	1.89806e-10	-1.83927	-0.256632
159141553	chr2:159141553:G:A	2.34616e-09	1.08149	-0.66286
159141584	chr2:159141584:G:T	1.86147e-10	-1.84751	-0.267866
159141655	chr2:159141655:A:T	4.25943e-10	-2.12258e-10	-1.28761
159141742	chr2:159141742:G:A	4.42221e-10	-2.12258e-10	-1.2501
159141824	chr2:159141824:A:G	2.65866e-10	-1.75892	-3.10475e-10
159142496	chr2:159142496:G:A	1.22007e-10	-1.84555	-0.692279
159142556	chr2:159142556:A:T	1.81277e-10	-1.83622	-0.305663
159142666	chr2:159142666:G:GT	4.23612e-10	-2.12258e-10	-1.29309
159142835	chr2:159142835:G:A	4.22696e-10	-2.12258e-10	-1.29526
159142891	chr2:159142891:T:C	7.6868e-10	-2.12258e-10	-0.697235
159143113	chr2:159143113:C:T	1.06225e-10	-1.86504	-0.811308
159143880	chr2:159143880:T:A	1.19209e-10	-1.83774	-0.723291
159143904	chr2:159143904:ATTG:A	4.2699e-10	-2.12258e-10	-1.28515
159144429	chr2:159144429:A:G	1.20352e-10	-1.85518	-0.696315
159145508	chr2:159145508:T:C	1.23673e-10	-1.83835	-0.685922
159146267	chr2:159146267:T:C	4.21821e-10	-2.12258e-10	-1.29733
159146408	chr2:159146408:T:C	1.64253e-10	-0.948652	-1.29185
159146697	chr2:159146697:C:T	5.08777e-10	-2.12258e-10	-1.1099
159146731	chr2:159146731:G:C	3.15169e-08	3.01637	-3.10475e-10
159146929	chr2:159146929:T:G	6.02974e-10	-2.12258e-10	-0.940036
159147161	chr2:159147161:G:A	1.0767e-10	-1.73332	-0.929518
159147212	chr2:159147212:G:A	2.36005e-10	-1.87806	-3.10475e-10
159147345	chr2:159147345:A:G	4.21812e-10	-2.12258e-10	-1.29735
159147981	chr2:159147981:A:C	9.1983e-11	-1.75541	-1.0649
159148372	chr2:159148372:C:T	4.34161e-10	-2.12258e-10	-1.26849
159148522	chr2:159148522:C:T	1.38376e-10	-1.48736	-0.924572
159148748	chr2:159148748:C:T	3.3278e-10	-0.305128	-1.2293
159148873	chr2:159148873:A:G	6.6937e-11	-1.85709	-1.28107
159149523	chr2:159149523:C:G	4.3233e-10	-2.12258e-10	-1.27272
159149557	chr2:159149557:A:T	9.58766e-11	-1.55933	-1.21952
159149632	chr2:159149632:C:T	9.66985e-11	-1.72791	-1.04241
159149818	chr2:159149818:G:A	4.21939e-10	-2.12258e-10	-1.29705
159150199	chr2:159150199:TATAG:T	1.08799e-09	-0.349827	-3.10475e-10
159150224	chr2:159150224:A:G	5.51155e-10	-2.12258e-10	-1.02989
159150572	chr2:159150572:C:T	4.8215e-10	-2.12258e-10	-1.16365
159151216	chr2:159151216:G:A	2.96149e-10	-1.65105	-3.10475e-10
159151231	chr2:159151231:A:G	6.91093e-10	-2.12258e-10	-0.803636
159151277	chr2:159151277:A:G	4.23396e-10	-2.12258e-10	-1.2936
159151801	chr2:159151801:T:A	2.86163e-10	-1.39621	-0.289141
159151868	chr2:159151868:A:G	6.86386e-10	-2.12258e-10	-0.81047
159151901	chr2:159151901:T:C	1.39228e-10	-1.10911	-1.29669
159151994	chr2:159151994:A:G	2.82686e-10	-1.69757	-3.10475e-10
159152434	chr2:159152434:T:A	4.37232e-10	-2.12258e-10	-1.26145
159152653	chr2:159152653:C:A	3.79092e-10	-1.40413	-3.10475e-10
159152994	chr2:159152994:C:CT	2.21915e-10	-0.642294	-1.29732
159153297	chr2:159153297:C:T	2.67286e-10	-1.75359	-3.10475e-10
159153329	chr2:159153329:A:G	3.70316e-08	3.17762	-3.10475e-10
159153671	chr2:159153671:G:T	4.06749e-10	-0.0661609	-1.26755
159153864	chr2:159153864:T:G	6.07334e-10	-2.12258e-10	-0.932831
159154018	chr2:159154018:G:A	3.69359e-10	-1.43014	-3.10475e-10
159154118	chr2:159154118:G:A	5.48232e-10	-2.12258e-10	-1.03521
159154147	chr2:159154147:C:T	4.2297e-10	-2.12258e-10	-1.29461
159154466	chr2:159154466:T:C	4.36651e-10	-2.12258e-10	-1.26278
159154529	chr2:159154529:T:C	4.24499e-10	-2.12258e-10	-1.291
159154636	chr2:159154636:TCTG:T	4.24636e-10	-2.12258e-10	-1.29068
159154660	chr2:159154660:A:G	2.84212e-10	-1.69219	-3.10475e-10
159155359	chr2:159155359:A:G	4.42774e-10	-2.12258e-10	-1.24885
159155429	chr2:159155429:A:G	4.40163e-10	-2.12258e-10	-1.25476
159155523	chr2:159155523:C:G	4.53955e-10	-1.22391	-3.10475e-10
159155676	chr2:159155676:A:G	4.22172e-10	-2.12258e-10	-1.2965
159156238	chr2:159156238:C:T	5.44112e-10	-2.12258e-10	-1.04276
159156465	chr2:159156465:G:A	1.66342e-10	-1.82567	-0.40219
159157176	chr2:159157176:A:G	8.52585e-11	-1.63011	-1.26611
159157478	chr2:159157478:T:A	8.31374e-11	-1.64903	-1.27238
159158629	chr2:159158629:A:G	2.66168e-10	-0.652967	-1.10481
159159193	chr2:159159193:C:G	9.4095e-11	-1.58229	-1.21531
159159486	chr2:159159486:C:T	4.46738e-10	-2.12258e-10	-1.23994
159159498	chr2:159159498:C:G	1.17623e-10	-1.62673	-0.947689
159159789	chr2:159159789:A:G	1.63324e-10	-1.08338	-1.16279
159160270	chr2:159160270:T:A	4.38127e-10	-2.12258e-10	-1.2594
159160403	chr2:159160403:T:C	8.28535e-11	-1.64201	-1.28282
159160623	chr2:159160623:A:G	4.38551e-10	-2.12258e-10	-1.25843
159162028	chr2:159162028:G:A	2.72904e-10	-1.73279	-3.10475e-10
159162128	chr2:159162128:A:G	2.87674e-10	-1.68008	-3.10475e-10
159163352	chr2:159163352:A:G	6.01917e-10	-2.12258e-10	-0.94179
159163390	chr2:159163390:C:T	4.39706e-10	-2.12258e-10	-1.2558
159163830	chr2:159163830:T:TTTG	8.70711e-11	-1.83003	-1.04515
159163914	chr2:159163914:C:T	5.97407e-10	-2.12258e-10	-0.949312
159163919	chr2:159163919:A:T	2.27708e-09	-2.12258e-10	0.388741
159163999	chr2:159163999:T:C	1.91127e-10	-1.31697	-0.772003
159164141	chr2:159164141:A:T	4.22036e-10	-2.12258e-10	-1.29682
159164164	chr2:159164164:A:G	2.83798e-10	-1.69365	-3.10475e-10
159164225	chr2:159164225:A:G	4.85021e-10	-2.12258e-10	-1.15772
159164629	chr2:159164629:A:G	3.35875e-08	3.08	-3.10475e-10
159164999	chr2:159164999:G:A	2.93991e-10	-1.65836	-3.10475e-10
159165070	chr2:159165070:A:G	2.87503e-10	-1.68068	-3.10475e-10
159165638	chr2:159165638:A:G	5.10903e-10	-2.12258e-10	-1.10573
159165722	chr2:159165722:C:G	1.19296e-10	-1.26578	-1.29452
159165902	chr2:159165902:T:C	2.83552e-10	-1.69451	-3.10475e-10
159166323	chr2:159166323:A:G	9.66711e-11	-1.55493	-1.21567
159166548	chr2:159166548:A:G	2.89169e-10	-1.6749	-3.10475e-10
159166655	chr2:159166655:A:G	4.52459e-09	1.07537	-3.10475e-10
159167044	chr2:159167044:T:G	4.22278e-10	-2.12258e-10	-1.29625
159167231	chr2:159167231:C:T	4.22425e-10	-2.12258e-10	-1.2959
159167245	chr2:159167245:G:C	2.35888e-10	-1.87855	-3.10475e-10
159168166	chr2:159168166:A:G	4.22844e-10	-2.12258e-10	-1.29491
159168173	chr2:159168173:G:A	4.22102e-10	-2.12258e-10	-1.29666
159168202	chr2:159168202:A:G	3.32903e-10	-1.53406	-3.10475e-10
159168751	chr2:159168751:G:A	2.39121e-10	-1.86494	-3.10475e-10
159168778	chr2:159168778:G:A	2.3461e-10	-0.644926	-1.23906
159169925	chr2:159169925:G:A	1.16977e-10	-1.28271	-1.29723
159170110	chr2:159170110:G:A	4.30459e-10	-2.12258e-10	-1.27706
159170439	chr2:159170439:G:A	2.87276e-10	-1.68147	-3.10475e-10
159170457	chr2:159170457:A:G	2.89804e-10	-1.67271	-3.10475e-10
159171364	chr2:159171364:A:G	6.16867e-10	-2.12258e-10	-0.917257
159171478	chr2:159171478:A:G	2.85243e-10	-1.68857	-3.10475e-10
159171617	chr2:159171617:T:G	2.90668e-10	-1.66973	-3.10475e-10
159172021	chr2:159172021:T:A	2.88033e-10	-1.67884	-3.10475e-10
159172027	chr2:159172027:T:C	1.44245e-09	-2.12258e-10	-0.0678112
159172182	chr2:159172182:T:G	3.46545e-10	-1.4939	-3.10475e-10
159172385	chr2:159172385:A:G	2.84965e-10	-1.68954	-3.10475e-10
159172445	chr2:159172445:G:A	5.39288e-10	-2.12258e-10	-1.05166
159172575	chr2:159172575:A:G	4.22669e-10	-2.12258e-10	-1.29532
159172818	chr2:159172818:G:A	4.32474e-10	-2.12258e-10	-1.27239
159173135	chr2:159173135:T:C	4.3166e-10	-2.12258e-10	-1.27427
159173261	chr2:159173261:A:G	2.88245e-10	-1.6781	-3.10475e-10
159173292	chr2:159173292:A:T	1.64518e-10	-1.84105	-0.397842
159173632	chr2:159173632:A:G	2.84135e-10	-1.69246	-3.10475e-10
159173690	chr2:159173690:T:C	4.28789e-10	-2.12258e-10	-1.28095
159173894	chr2:159173894:A:G	9.8492e-11	-1.52876	-1.22317
159174226	chr2:159174226:C:T	4.24746e-10	-2.12258e-10	-1.29042
159174388	chr2:159174388:T:C	6.44419e-10	-2.12258e-10	-0.873561
159174467	chr2:159174467:CAGG:C	2.89261e-10	-1.67458	-3.10475e-10
159174663	chr2:159174663:A:G	1.78036e-09	-2.12258e-10	0.142658
159175496	chr2:159175496:G:A	7.09316e-11	-1.79098	-1.28921
159175560	chr2:159175560:A:G	1.75176e-10	-1.44973	-0.726384
159175658	chr2:159175658:A:G	1.52342e-10	-1.84308	-0.472705
159176018	chr2:159176018:G:A	4.22008e-10	-2.12258e-10	-1.29689
159176105	chr2:159176105:G:A	4.83089e-10	-2.12258e-10	-1.16171
159176332	chr2:159176332:A:T	8.13902e-10	-1.29532	0.655245
159176541	chr2:159176541:T:C	2.83886e-10	-1.69334	-3.10475e-10
159176663	chr2:159176663:A:G	5.52901e-10	-2.12258e-10	-1.02673
159176786	chr2:159176786:G:A	1.85432e-09	-2.12258e-10	0.183364
159176949	chr2:159176949:A:G	5.51584e-10	-2.12258e-10	-1.02912
159177180	chr2:159177180:G:A	9.94455e-11	-1.73447	-1.00783
159177597	chr2:159177597:A:G	1.5809e-10	-1.82669	-0.452056
159178375	chr2:159178375:T:C	4.26157e-10	-2.12258e-10	-1.2871
159178408	chr2:159178408:A:G	5.29019e-10	-2.12258e-10	-1.07089
159178684	chr2:159178684:C:T	1.0261e-10	-1.70104	-1.00993
159179041	chr2:159179041:C:T	9.74247e-11	-1.52944	-1.23339
159179230	chr2:159179230:A:G	9.14128e-11	-1.57822	-1.2483
159179263	chr2:159179263:C:T	6.88262e-10	-2.12258e-10	-0.807741
159179428	chr2:159179428:G:C	9.75143e-11	-1.53887	-1.22304
159179749	chr2:159179749:G:A	9.60742e-11	-1.55759	-1.2192
159179947	chr2:159179947:C:T	2.93729e-10	-1.65925	-3.10475e-10
159180082	chr2:159180082:G:A	2.92994e-10	-0.432635	-1.22912
159180418	chr2:159180418:G:A	2.39038e-10	-1.86529	-3.10475e-10
159180660	chr2:159180660:C:T	5.43823e-10	-2.12258e-10	-1.04329
159181000	chr2:159181000:G:A	9.34166e-11	-1.59114	-1.2137
159181046	chr2:159181046:A:G	2.98647e-10	-0.432365	-1.21028
159181143	chr2:159181143:C:T	6.84074e-11	-1.83811	-1.27832
159181480	chr2:159181480:G:A	1.31959e-09	-2.12258e-10	-0.156833
159181543	chr2:159181543:C:T	7.02832e-11	-1.80933	-1.28004
159181588	chr2:159181588:C:T	5.82564e-10	-2.12258e-10	-0.974471
159181812	chr2:159181812:G:A	6.55303e-10	-2.12258e-10	-0.856812
159181954	chr2:159181954:A:C	7.13888e-11	-1.85292	-1.22085
159181998	chr2:159181998:C:T	6.94653e-10	-2.12258e-10	-0.798497
159182246	chr2:159182246:T:G	8.12233e-09	-2.12258e-10	1.66046
159182826	chr2:159182826:G:GT	2.5747e-10	-0.496415	-1.29459
159182957	chr2:159182957:C:T	2.9725e-10	-0.41813	-1.22921
159182987	chr2:159182987:G:A	1.89365e-09	0.20435	-3.10475e-10
159183292	chr2:159183292:G:A	9.29798e-11	-1.55247	-1.25706
159183639	chr2:159183639:A:C	4.22899e-10	-2.12258e-10	-1.29478
159183642	chr2:159183642:G:A	7.8712e-09	-2.12258e-10	1.62906
159184104	chr2:159184104:T:C	5.32811e-10	-2.12258e-10	-1.06374
159184141	chr2:159184141:A:G	5.32176e-10	-2.12258e-10	-1.06494
159184238	chr2:159184238:A:G	2.40434e-10	-1.85947	-3.10475e-10
159184460	chr2:159184460:T:TG	4.2675e-10	-2.12258e-10	-1.28571
159184509	chr2:159184509:G:A	7.52139e-11	-1.83697	-1.18461
159185292	chr2:159185292:T:C	5.14653e-10	-2.12258e-10	-1.09842
159185482	chr2:159185482:C:T	1.01804e-10	-1.42235	-1.29651
159185572	chr2:159185572:T:C	2.26978e-10	-0.889074	-1.02798
159185687	chr2:159185687:G:A	1.59422e-10	-1.83981	-0.430543
159185869	chr2:159185869:C:T	6.52652e-11	-1.87772	-1.28573
159185919	chr2:159185919:G:A	3.20701e-10	-0.297036	-1.27437
159186388	chr2:159186388:C:T	9.6764e-09	-2.12258e-10	1.83553
159186829	chr2:159186829:C:T	6.36685e-10	-2.12258e-10	-0.885634
159187061	chr2:159187061:C:T	4.2242e-10	-2.12258e-10	-1.29591
159187130	chr2:159187130:G:A	5.94713e-10	-2.12258e-10	-0.953831
159187234	chr2:159187234:G:A	8.6796e-11	-1.62307	-1.25528
159187559	chr2:159187559:C:T	2.99391e-10	-1.64016	-3.10475e-10
159187569	chr2:159187569:T:TAAA	4.38878e-10	-2.12258e-10	-1.25769
159188083	chr2:159188083:C:T	7.64116e-10	-2.12258e-10	-0.70319
159188151	chr2:159188151:CTTCTGT:C	1.60072e-10	-1.81746	-0.448827
159188902	chr2:159188902:T:C	5.61765e-10	-2.12258e-10	-1.01083
159188959	chr2:159188959:C:T	5.4736e-10	-1.0368	-3.10475e-10
159189035	chr2:159189035:G:T	3.42982e-09	-0.895336	1.69369
159189636	chr2:159189636:A:G	4.02643e-10	-0.199728	-1.14413
159189792	chr2:159189792:A:ACAGCCC	4.34495e-10	-2.12258e-10	-1.26773
159189937	chr2:159189937:C:T	4.14759e-10	-0.0443266	-1.26988
159190058	chr2:159190058:G:A	1.65974e-10	-1.8303	-0.399782
159190713	chr2:159190713:A:G	1.70758e-10	-1.81862	-0.383044
159190793	chr2:159190793:C:T	5.42468e-10	-2.12258e-10	-1.04578
159191309	chr2:159191309:G:A	2.56942e-10	-1.79306	-3.10475e-10
159191525	chr2:159191525:C:T	9.88354e-11	-1.76344	-0.985011
159191627	chr2:159191627:A:G	5.01296e-10	-2.12258e-10	-1.12471
159191674	chr2:159191674:A:G	1.75238e-10	-1.78506	-0.390707
159191709	chr2:159191709:T:C	8.74675e-11	-1.6864	-1.18424
159192055	chr2:159192055:C:T	2.64992e-10	-0.483294	-1.27892
159192142	chr2:159192142:T:C	6.96108e-10	-2.12258e-10	-0.796405
159192239	chr2:159192239:G:T	1.21491e-09	1.05737	-1.29685
159192322	chr2:159192322:C:A	9.82587e-11	-1.65031	-1.10399
159192989	chr2:159192989:C:T	1.21196e-10	-1.55756	-0.986941
159193175	chr2:159193175:TG:T	3.66097e-10	-1.60943	0.170415
159193214	chr2:159193214:T:A	1.22771e-10	-1.54504	-0.986553
159193257	chr2:159193257:C:T	4.14725e-10	-1.31429	-3.10475e-10
159193459	chr2:159193459:A:G	2.37363e-10	-0.592371	-1.27995
159193511	chr2:159193511:A:G	5.20503e-10	-2.12258e-10	-1.08711
159193810	chr2:159193810:C:T	1.30756e-10	-1.53843	-0.930146
159193814	chr2:159193814:C:G	4.36829e-10	-2.12258e-10	-1.26237
159193845	chr2:159193845:T:A	4.9994e-10	-2.12258e-10	-1.12742
159194057	chr2:159194057:T:G	1.24943e-10	-1.52571	-0.988339
159194145	chr2:159194145:GTTTGAGAACCAC:G	5.31343e-10	-2.12258e-10	-1.0665
159194171	chr2:159194171:T:C	6.64903e-11	-1.87936	-1.2655
159194556	chr2:159194556:T:G	1.48242e-09	1.2568	-1.29728
159194663	chr2:159194663:T:G	1.18895e-10	-1.81145	-0.752219
159194791	chr2:159194791:A:G	1.23365e-10	-1.54235	-0.984409
159194975	chr2:159194975:A:G	1.73052e-10	-1.81506	-0.373255
159194998	chr2:159194998:A:G	5.14487e-10	-2.12258e-10	-1.09874
159195202	chr2:159195202:C:T	2.41412e-10	-1.8554	-3.10475e-10
159195206	chr2:159195206:C:T	1.30406e-10	-1.5407	-0.930561
159195356	chr2:159195356:A:G	1.28155e-10	-1.543	-0.945665
159195412	chr2:159195412:G:A	3.13654e-10	-1.59362	-3.10475e-10
159195535	chr2:159195535:ACTG:A	4.34334e-10	-2.12258e-10	-1.2681
159195769	chr2:159195769:G:A	6.44943e-11	-1.87944	-1.29589
159195984	chr2:159195984:T:G	1.2256e-09	-1.12619	0.895459
159196051	chr2:159196051:T:C	7.57316e-10	-0.712129	-3.10475e-10
159196063	chr2:159196063:C:CT	2.38994e-10	-1.86547	-3.10475e-10
159196172	chr2:159196172:C:T	1.20874e-10	-1.55915	-0.988009
159196289	chr2:159196289:C:T	4.31256e-10	-2.12258e-10	-1.27521
159196553	chr2:159196553:A:G	4.22037e-10	-2.12258e-10	-1.29682
159196934	chr2:159196934:G:T	9.90697e-11	-1.55164	-1.19444
159197509	chr2:159197509:G:C	1.18149e-10	-1.57464	-0.995326
159197547	chr2:159197547:A:G	1.26252e-10	-1.37454	-1.12909
159197550	chr2:159197550:G:A	1.45341e-10	-1.82316	-0.539664
159197555	chr2:159197555:C:T	1.83141e-10	-1.82205	-0.309603
159198421	chr2:159198421:G:A	9.17663e-11	-1.79065	-1.03202
159198937	chr2:159198937:T:A	6.81622e-11	-1.82515	-1.29487
159198955	chr2:159198955:C:T	2.37521e-10	-1.87165	-3.10475e-10
159199111	chr2:159199111:T:C	7.32324e-10	-2.12258e-10	-0.745687
159199211	chr2:159199211:T:G	8.32567e-10	-2.12258e-10	-0.617396
159199294	chr2:159199294:C:T	7.61858e-11	-1.86146	-1.14727
159199404	chr2:159199404:G:A	5.01764e-10	-2.12258e-10	-1.12378
159200403	chr2:159200403:G:A	9.80946e-11	-1.80669	-0.949283
159200630	chr2:159200630:A:C	4.42802e-10	-2.12258e-10	-1.24879
159200652	chr2:159200652:C:T	8.30732e-11	-1.75892	-1.16326
159200679	chr2:159200679:A:C	4.44919e-10	-2.12258e-10	-1.24402
159200709	chr2:159200709:A:C	9.16477e-10	-2.12258e-10	-0.521373
159200996	chr2:159200996:G:A	6.30041e-10	-2.12258e-10	-0.896126
159201526	chr2:159201526:G:A	8.11468e-11	-1.86559	-1.08006
159202047	chr2:159202047:G:T	4.24386e-10	-2.12258e-10	-1.29127
159202075	chr2:159202075:T:C	4.41293e-10	-2.12258e-10	-1.2522
159202906	chr2:159202906:CA:C	2.46946e-10	-1.83274	-3.10475e-10
159202908	chr2:159202908:G:C	2.45618e-10	-1.83813	-3.10475e-10
159203204	chr2:159203204:C:T	4.87111e-10	-2.12258e-10	-1.15342
159203294	chr2:159203294:A:G	4.29233e-10	-2.12258e-10	-1.27991
159203363	chr2:159203363:C:T	8.59448e-10	-2.12258e-10	-0.58562
159203430	chr2:159203430:C:T	3.20102e-09	-2.12258e-10	0.729313
159203484	chr2:159203484:T:C	9.48241e-11	-1.59156	-1.19833
159203716	chr2:159203716:G:GC	9.56405e-11	-1.76229	-1.01903
159203912	chr2:159203912:C:G	2.48847e-10	-1.82507	-3.10475e-10
159203914	chr2:159203914:C:A	2.49558e-10	-1.82222	-3.10475e-10
159204818	chr2:159204818:T:C	9.56058e-11	-1.72926	-1.05242
159205412	chr2:159205412:C:A	4.43776e-10	-1.24659	-3.10475e-10
159205504	chr2:159205504:T:A	5.75962e-09	-2.12258e-10	1.31672
159205509	chr2:159205509:A:G	7.4713e-11	-1.76781	-1.26044
159205686	chr2:159205686:A:G	4.4045e-10	-2.12258e-10	-1.25411
159205890	chr2:159205890:C:T	2.46617e-10	-1.83407	-3.10475e-10
159206962	chr2:159206962:C:G	2.25948e-09	1.35218	-0.971197
159207000	chr2:159207000:T:C	1.58001e-09	-2.12258e-10	0.0232745
159207246	chr2:159207246:C:A	2.03813e-09	1.48068	-1.2028
159207483	chr2:159207483:C:T	1.10896e-10	-1.8762	-0.757113
159207691	chr2:159207691:G:T	2.64152e-10	-1.76538	-3.10475e-10
159207884	chr2:159207884:A:G	4.78964e-10	-2.12258e-10	-1.17029
159208092	chr2:159208092:A:G	4.59267e-10	-2.12258e-10	-1.21228
159208498	chr2:159208498:C:T	5.07967e-10	-2.12258e-10	-1.11149
159208516	chr2:159208516:G:A	1.46478e-10	-1.28987	-1.06517
159208587	chr2:159208587:G:A	3.39031e-10	-0.562412	-0.953405
159208762	chr2:159208762:C:A	6.18412e-10	-0.261898	-0.652856
159208785	chr2:159208785:G:A	1.25902e-09	-2.12258e-10	-0.203823
159209305	chr2:159209305:T:C	9.19435e-11	-1.65358	-1.16716
159209368	chr2:159209368:C:T	4.23402e-10	-2.12258e-10	-1.29359
159209387	chr2:159209387:G:A	4.23999e-10	-2.12258e-10	-1.29218
159210136	chr2:159210136:C:G	4.87433e-10	-2.12258e-10	-1.15276
159210378	chr2:159210378:G:C	5.42537e-10	-2.12258e-10	-1.04565
159210487	chr2:159210487:C:A	5.50091e-10	-1.03183	-3.10475e-10
159210531	chr2:159210531:A:G	2.42106e-10	-1.85254	-3.10475e-10
159210626	chr2:159210626:G:A	4.79601e-10	-2.12258e-10	-1.16895
159210866	chr2:159210866:T:C	3.2996e-10	-0.738698	-0.80424
159210911	chr2:159210911:G:A	4.28641e-10	-2.12258e-10	-1.28129
159212292	chr2:159212292:C:T	3.14147e-10	-0.579983	-1.01206
159212510	chr2:159212510:G:A	6.80086e-11	-1.85709	-1.26519
159212590	chr2:159212590:G:A	9.4108e-10	-0.494882	-3.10475e-10
159213134	chr2:159213134:T:C	9.27022e-10	-2.12258e-10	-0.509932
159213200	chr2:159213200:G:A	4.21821e-10	-2.12258e-10	-1.29733
159213245	chr2:159213245:A:G	1.60324e-08	3.13067	-0.790215
159213300	chr2:159213300:G:A	5.0194e-10	-2.12258e-10	-1.12343
159213810	chr2:159213810:G:A	4.48551e-10	-2.12258e-10	-1.23589
159213843	chr2:159213843:C:T	7.83451e-10	0.367498	-1.0457
159213916	chr2:159213916:A:G	5.26268e-10	-2.12258e-10	-1.0761
159214000	chr2:159214000:C:T	5.10255e-10	-2.12258e-10	-1.107
159214052	chr2:159214052:G:A	4.02523e-10	-0.485624	-0.858533
159214440	chr2:159214440:GTC:G	4.34679e-10	-2.12258e-10	-1.2673
159214763	chr2:159214763:C:T	2.55123e-10	-1.80016	-3.10475e-10
159214941	chr2:159214941:G:A	2.70948e-08	4.14714	-1.28196
159215182	chr2:159215182:C:A	3.45901e-10	-0.225757	-1.27
159215193	chr2:159215193:C:T	1.00365e-10	-1.80934	-0.92376
159215202	chr2:159215202:C:T	4.65301e-10	-2.12258e-10	-1.19923
159215216	chr2:159215216:G:A	4.63354e-10	-2.12258e-10	-1.20342
159215238	chr2:159215238:C:T	4.24417e-10	-2.12258e-10	-1.29119
159215445	chr2:159215445:G:A	2.69399e-10	-0.45239	-1.29333
159215670	chr2:159215670:G:A	2.59404e-10	-0.487909	-1.29562
159215823	chr2:159215823:C:G	4.9629e-10	-2.12258e-10	-1.13475
159215840	chr2:159215840:A:G	3.34894e-10	-0.274592	-1.2535
159215852	chr2:159215852:C:T	3.33331e-10	-0.279011	-1.25376
159216038	chr2:159216038:T:TA	4.5913e-10	-2.12258e-10	-1.21258
159216044	chr2:159216044:T:C	9.34272e-10	0.560023	-1.06217
159216152	chr2:159216152:A:G	7.48008e-11	-1.74707	-1.28002
159216284	chr2:159216284:G:A	9.17745e-11	-1.81975	-1.00282
159216359	chr2:159216359:G:A	4.24937e-10	-2.12258e-10	-1.28997
159216524	chr2:159216524:A:G	2.84128e-10	-1.87812	0.18563
159216619	chr2:159216619:C:T	4.25863e-10	-2.12258e-10	-1.28779
159216698	chr2:159216698:C:T	7.33787e-11	-1.79169	-1.25459
159217015	chr2:159217015:T:C	7.5569e-11	-1.76218	-1.25468
159217021	chr2:159217021:A:G	8.07019e-11	-1.72276	-1.22839
159217148	chr2:159217148:G:C	4.26968e-10	-2.12258e-10	-1.2852
159217251	chr2:159217251:A:G	8.97763e-10	0.510594	-1.0526
159217326	chr2:159217326:T:C	4.22282e-10	-2.12258e-10	-1.29624
159217670	chr2:159217670:G:C	2.02903e-08	3.87153	-1.29554
159217738	chr2:159217738:C:T	1.89979e-10	-0.968109	-1.12689
159217760	chr2:159217760:C:A	9.8292e-10	0.579735	-1.03112
159217786	chr2:159217786:G:A	4.52902e-10	-2.12258e-10	-1.22624
159217813	chr2:159217813:G:A	3.00779e-10	-0.742713	-0.892821
159218070	chr2:159218070:T:G	2.42988e-10	-1.8489	-3.10475e-10
159218214	chr2:159218214:T:C	2.91323e-10	-0.721671	-0.945805
159218388	chr2:159218388:C:G	3.12948e-10	-0.697192	-0.898681
159218498	chr2:159218498:G:A	2.87506e-10	-0.779675	-0.90099
159218675	chr2:159218675:G:T	9.79568e-10	0.551742	-1.00654
159219105	chr2:159219105:A:G	2.11383e-10	-1.21981	-0.768425
159219173	chr2:159219173:C:T	3.29006e-10	-0.670112	-0.875721
159219200	chr2:159219200:T:G	3.12697e-10	-0.711285	-0.88539
159219375	chr2:159219375:G:GC	6.64174e-10	0.119978	-0.963343
159219552	chr2:159219552:G:A	4.98051e-10	-2.12258e-10	-1.13121
159219616	chr2:159219616:G:A	4.21815e-10	-2.12258e-10	-1.29734
159219798	chr2:159219798:A:G	3.26731e-10	-0.67961	-0.873164
159220065	chr2:159220065:G:A	3.0887e-10	-0.682911	-0.926078
159220254	chr2:159220254:T:G	5.13346e-10	-2.12258e-10	-1.10096
159220370	chr2:159220370:C:T	1.38e-09	-0.112069	-3.10475e-10
159220620	chr2:159220620:C:T	3.06795e-10	-1.61496	-0.000773162
159220783	chr2:159220783:T:C	5.9556e-10	0.0844926	-1.0369
159220824	chr2:159220824:A:G	3.07332e-10	-0.740582	-0.8734
159221057	chr2:159221057:G:C	1.97952e-10	-1.33156	-0.722325
159221101	chr2:159221101:G:A	2.92313e-10	-0.785949	-0.878135
159221122	chr2:159221122:G:A	1.88498e-08	3.79797	-1.29562
159221188	chr2:159221188:T:C	3.3609e-10	-0.638129	-0.886403
159221237	chr2:159221237:T:C	2.91265e-10	-0.738705	-0.928973
159221318	chr2:159221318:C:T	9.29452e-10	0.0698871	-0.577202
159221402	chr2:159221402:TATTA:T	3.2574e-10	-0.684454	-0.871356
159221529	chr2:159221529:G:A	7.98995e-11	-1.73214	-1.229
159221785	chr2:159221785:C:T	3.27083e-10	-0.70002	-0.851676
159221847	chr2:159221847:A:G	4.54679e-10	-2.12258e-10	-1.22232
159221918	chr2:159221918:G:A	3.13269e-10	-0.710993	-0.883855
159222026	chr2:159222026:T:TA	4.28931e-10	-2.12258e-10	-1.28061
159222246	chr2:159222246:C:T	3.29129e-10	-0.696592	-0.848869
159222437	chr2:159222437:G:GT	2.56227e-10	-1.79585	-3.10475e-10
159222438	chr2:159222438:T:G	3.04374e-10	-0.750812	-0.872842
159222448	chr2:159222448:C:T	1.13283e-10	-1.79626	-0.815762
159222525	chr2:159222525:T:C	3.3366e-10	-0.731872	-0.799915
159222547	chr2:159222547:A:G	4.85018e-10	-2.12258e-10	-1.15772
159222674	chr2:159222674:G:A	3.67464e-10	-0.65186	-0.783424
159222746	chr2:159222746:T:C	2.42213e-10	-1.85209	-3.10475e-10
159222774	chr2:159222774:C:T	4.23274e-10	-2.12258e-10	-1.29389
159222830	chr2:159222830:T:C	6.91093e-11	-1.82657	-1.27965
159223251	chr2:159223251:G:T	9.49071e-10	0.0917756	-0.578202
159223317	chr2:159223317:T:C	3.52367e-10	-0.692071	-0.785166
159223463	chr2:159223463:G:A	1.01899e-09	0.796212	-1.21156
159223500	chr2:159223500:A:G	3.59483e-10	-0.708072	-0.74917
159223731	chr2:159223731:C:T	3.03163e-07	6.47986	-1.19974
159224737	chr2:159224737:C:T	5.29835e-10	-2.12258e-10	-1.06934
159224749	chr2:159224749:G:A	5.74306e-10	-2.12258e-10	-0.988747
159224994	chr2:159224994:A:G	4.23363e-10	-2.12258e-10	-1.29368
159225028	chr2:159225028:A:C	2.42423e-10	-1.85122	-3.10475e-10
159225438	chr2:159225438:T:G	3.77605e-10	-0.79096	-0.617103
159225820	chr2:159225820:G:C	4.34842e-10	-0.740393	-0.526535
159225843	chr2:159225843:C:T	5.17404e-09	2.47987	-1.27038
159225873	chr2:159225873:T:A	1.12651e-09	0.902545	-1.21757
159225991	chr2:159225991:G:A	6.276e-10	0.0864073	-0.986414
159226070	chr2:159226070:T:C	4.41402e-10	-2.12258e-10	-1.25195
159226089	chr2:159226089:C:G	4.30068e-10	-0.707836	-0.570131
159226119	chr2:159226119:G:A	4.23049e-10	-2.12258e-10	-1.29442
159226171	chr2:159226171:G:A	4.33268e-10	-0.680496	-0.590058
159226213	chr2:159226213:C:T	4.23365e-10	-1.52676	0.233084
159226347	chr2:159226347:G:A	4.87148e-10	-2.12258e-10	-1.15334
159226365	chr2:159226365:T:C	4.46984e-10	-0.666749	-0.572639
159226379	chr2:159226379:A:G	4.37563e-10	-0.683087	-0.577603
159226593	chr2:159226593:T:G	4.24822e-10	-2.12258e-10	-1.29024
159226693	chr2:159226693:G:A	3.31594e-08	3.06717	-3.10475e-10
159226794	chr2:159226794:A:G	4.98549e-10	-2.12258e-10	-1.13021
159227200	chr2:159227200:T:C	3.25968e-10	-1.55511	-3.10475e-10
159227573	chr2:159227573:T:G	4.2515e-10	-2.12258e-10	-1.28947
159227603	chr2:159227603:T:TA	4.25801e-10	-2.12258e-10	-1.28794
159227713	chr2:159227713:G:A	4.67305e-09	2.40052	-1.29287
159227752	chr2:159227752:A:G	4.51221e-09	2.32374	-1.2511
159227962	chr2:159227962:A:C	6.96729e-11	-1.87927	-1.21883
159228157	chr2:159228157:G:A	9.44634e-10	-2.12258e-10	-0.491112
159228202	chr2:159228202:A:G	4.22024e-10	-2.12258e-10	-1.29685
159228298	chr2:159228298:C:T	4.21927e-10	-2.12258e-10	-1.29708
159228476	chr2:159228476:T:A	4.95605e-10	-2.12258e-10	-1.13613
159228734	chr2:159228734:C:T	4.22021e-10	-2.12258e-10	-1.29686
159228776	chr2:159228776:G:A	4.24482e-10	-2.12258e-10	-1.29104
159228778	chr2:159228778:A:G	2.53991e-10	-1.80461	-3.10475e-10
159228995	chr2:159228995:A:G	2.26405e-10	-1.62027	-0.299315
159229055	chr2:159229055:G:A	4.25028e-10	-2.12258e-10	-1.28975
159229259	chr2:159229259:A:G	6.99873e-11	-1.87941	-1.21418
159229341	chr2:159229341:T:C	6.74009e-11	-1.87932	-1.25193
159229472	chr2:159229472:C:T	4.82255e-10	-2.12258e-10	-1.16344
159229957	chr2:159229957:G:A	2.52101e-10	-0.944013	-0.868068
159230142	chr2:159230142:C:T	8.32191e-11	-1.87879	-1.04165
159230143	chr2:159230143:A:G	7.0982e-11	-1.87788	-1.2016
159230899	chr2:159230899:C:T	4.22672e-10	-2.12258e-10	-1.29531
159231024	chr2:159231024:T:G	5.84823e-09	2.58059	-1.2486
159231371	chr2:159231371:G:A	1.00786e-10	-1.68867	-1.04024
159232282	chr2:159232282:A:G	3.03006e-10	-1.86613	0.237972
159233417	chr2:159233417:G:A	8.35799e-10	-0.188093	-0.425429
159233492	chr2:159233492:T:C	4.40237e-10	-2.12258e-10	-1.2546
159233543	chr2:159233543:A:G	1.06131e-09	0.239859	-0.614514
159233732	chr2:159233732:G:A	8.77975e-10	-0.038624	-0.525668
159233782	chr2:159233782:G:A	5.3824e-10	-0.323892	-0.729714
159233799	chr2:159233799:A:G	5.49874e-10	-1.03222	-3.10475e-10
159233859	chr2:159233859:G:A	4.27673e-10	-2.12258e-10	-1.28355
159233869	chr2:159233869:A:G	9.74754e-10	-2.12258e-10	-0.459725
159234083	chr2:159234083:T:C	5.07825e-10	-2.12258e-10	-1.11177
159234101	chr2:159234101:C:T	9.63994e-11	-1.87209	-0.901325
159234109	chr2:159234109:A:G	3.22798e-10	-1.56488	-3.10475e-10
159234138	chr2:159234138:AAC:A	3.19041e-10	-1.57659	-3.10475e-10
159234229	chr2:159234229:G:A	4.25082e-10	-2.12258e-10	-1.28963
159234589	chr2:159234589:A:G	6.29301e-08	4.98098	-1.27311
159234715	chr2:159234715:G:A	4.23113e-10	-2.12258e-10	-1.29427
159234788	chr2:159234788:A:AAAAG	5.43126e-10	-0.462193	-0.582375
159235079	chr2:159235079:C:A	3.01358e-10	-1.53202	-0.101594
159235180	chr2:159235180:G:C	4.22733e-10	-2.12258e-10	-1.29517
159235834	chr2:159235834:T:G	1.10216e-09	-2.12258e-10	-0.336887
159235876	chr2:159235876:GT:G	1.0011e-10	-1.4438	-1.29184
159235894	chr2:159235894:A:G	6.54332e-10	-0.145881	-0.712414
159236246	chr2:159236246:C:A	4.51043e-10	-2.12258e-10	-1.23035
159236380	chr2:159236380:C:T	5.13546e-10	-0.352587	-0.747982
159236618	chr2:159236618:C:G	8.61346e-10	-2.12258e-10	-0.583414
159236638	chr2:159236638:C:T	4.60668e-10	-2.12258e-10	-1.20923
159236709	chr2:159236709:A:G	1.03501e-10	-1.40724	-1.29508
159236745	chr2:159236745:C:A	4.47847e-10	-2.12258e-10	-1.23746
159237157	chr2:159237157:T:C	4.878e-10	-0.0519386	-1.10007
159237245	chr2:159237245:C:T	2.38688e-10	-1.86675	-3.10475e-10
159237496	chr2:159237496:GGGTGACAGAGCAAGACTCCA:G	6.69917e-10	-2.12258e-10	-0.834757
159237518	chr2:159237518:C:T	6.48135e-10	-2.12258e-10	-0.867811
159237519	chr2:159237519:TCAAAAAAAAAAA:T	6.84494e-10	-2.12258e-10	-0.81323
159237937	chr2:159237937:G:A	4.28286e-10	-2.12258e-10	-1.28212
159238082	chr2:159238082:G:A	1.81436e-10	-1.12362	-1.01739
159238634	chr2:159238634:T:C	1.09901e-09	0.322499	-0.66224
159238959	chr2:159238959:T:A	4.98026e-08	4.76754	-1.29362
159239206	chr2:159239206:C:T	4.23666e-10	-0.262306	-1.03066
159239361	chr2:159239361:A:T	1.01602e-09	0.0672701	-0.485536
159239580	chr2:159239580:T:C	1.64621e-10	-1.00206	-1.23621
159239840	chr2:159239840:G:A	3.34644e-10	-1.52884	-3.10475e-10
159240070	chr2:159240070:A:G	4.39089e-10	-2.12258e-10	-1.25721
159240073	chr2:159240073:G:A	4.47552e-10	-2.12258e-10	-1.23812
159240217	chr2:159240217:TG:T	4.37782e-10	-2.12258e-10	-1.26019
159240685	chr2:159240685:T:C	1.05285e-10	-1.39065	-1.29459
159241604	chr2:159241604:A:G	4.5315e-10	-2.12258e-10	-1.22569
159242657	chr2:159242657:AAAAT:A	2.35681e-10	-1.87943	-3.10475e-10
159242671	chr2:159242671:A:C	4.49353e-10	-1.2341	-3.10475e-10
159243822	chr2:159243822:A:G	9.48338e-10	0.792403	-1.2796
159244037	chr2:159244037:A:G	4.59601e-08	4.69002	-1.2964
159244038	chr2:159244038:A:G	5.01979e-10	-2.12258e-10	-1.12335
159244268	chr2:159244268:G:T	6.38116e-10	-0.356814	-0.526576
159245194	chr2:159245194:G:T	4.71282e-10	-0.416594	-0.769859
159245482	chr2:159245482:G:A	4.05628e-10	-0.309896	-1.02658
159245500	chr2:159245500:T:C	4.38755e-10	-2.12258e-10	-1.25797
159245506	chr2:159245506:G:A	8.23464e-11	-1.75253	-1.17844
159245540	chr2:159245540:A:AG	4.38898e-10	-2.12258e-10	-1.25764
159245702	chr2:159245702:A:G	4.36543e-10	-2.12258e-10	-1.26302
159245733	chr2:159245733:A:T	9.70187e-10	0.814056	-1.27848
159245940	chr2:159245940:CA:C	9.62594e-10	0.806738	-1.27902
159245958	chr2:159245958:T:C	4.27351e-10	-2.12258e-10	-1.2843
159246170	chr2:159246170:C:T	4.21683e-10	-0.308785	-0.988872
159246214	chr2:159246214:C:T	4.42435e-10	-0.296255	-0.953362
159246375	chr2:159246375:T:A	4.81238e-10	-0.435546	-0.730002
159246866	chr2:159246866:G:A	8.50661e-10	-2.12258e-10	-0.595897
159247078	chr2:159247078:C:G	5.21397e-10	-2.12258e-10	-1.0854
159247815	chr2:159247815:CCAGA:C	1.30476e-10	-1.4737	-0.997018
159248111	chr2:159248111:A:ATTTT	6.24486e-10	-2.12258e-10	-0.904982
159248477	chr2:159248477:T:C	4.35015e-10	-2.12258e-10	-1.26653
159248496	chr2:159248496:A:G	4.81923e-10	-0.451134	-0.712991
159248573	chr2:159248573:AC:A	4.37866e-10	-2.12258e-10	-1.26
159248689	chr2:159248689:T:G	5.77515e-10	-2.12258e-10	-0.983176
159249187	chr2:159249187:T:C	1.0109e-09	-2.12258e-10	-0.423315
159249273	chr2:159249273:CAAAT:C	1.31055e-09	-2.12258e-10	-0.163709
159249654	chr2:159249654:A:G	1.04526e-09	0.0671344	-0.457024
159249694	chr2:159249694:T:C	4.32527e-10	-2.12258e-10	-1.27227
159249737	chr2:159249737:A:G	4.92697e-10	-0.0997449	-1.04227
159249745	chr2:159249745:A:AAACC	1.01394e-09	-2.12258e-10	-0.420315
159249794	chr2:159249794:A:G	6.73664e-10	-2.12258e-10	-0.829178
159250178	chr2:159250178:G:A	6.41928e-10	-2.12258e-10	-0.877434
159250561	chr2:159250561:T:C	4.40945e-10	-0.253426	-0.999563
159250676	chr2:159250676:G:A	3.50953e-08	4.42125	-1.29733
159251062	chr2:159251062:A:C	4.3326e-10	-2.12258e-10	-1.27057
159251143	chr2:159251143:G:A	4.3237e-10	-2.12258e-10	-1.27263
159251153	chr2:159251153:C:G	4.61145e-10	-2.12258e-10	-1.2082
159251217	chr2:159251217:G:A	4.64785e-10	-0.101731	-1.0986
159251586	chr2:159251586:A:C	6.53551e-08	4.96669	-1.22101
159252146	chr2:159252146:A:T	8.67407e-10	0.704432	-1.28083
159252353	chr2:159252353:A:G	9.73029e-10	0.819133	-1.28063
159252363	chr2:159252363:A:C	2.0763e-09	-2.12258e-10	0.296435
159252706	chr2:159252706:A:G	4.42146e-10	-2.12258e-10	-1.25027
159252708	chr2:159252708:A:T	9.46601e-10	-0.0189037	-0.470128
159252823	chr2:159252823:T:C	7.00038e-10	-2.12258e-10	-0.790776
159252852	chr2:159252852:G:A	5.17862e-10	-0.330048	-0.762153
159253023	chr2:159253023:C:T	4.23588e-10	-2.12258e-10	-1.29315
159253062	chr2:159253062:T:C	5.62051e-10	-0.595645	-0.414672
159253200	chr2:159253200:G:A	7.00038e-10	-2.12258e-10	-0.790776
159253287	chr2:159253287:A:G	9.79919e-10	0.829026	-1.28347
159253494	chr2:159253494:A:G	9.755e-10	0.0144008	-0.473361
159253571	chr2:159253571:T:C	7.47686e-10	-2.12258e-10	-0.724927
159253575	chr2:159253575:TTACTG:T	6.89874e-10	-0.199827	-0.605574
159253678	chr2:159253678:C:T	2.01527e-10	-1.10998	-0.926008
159254068	chr2:159254068:T:C	4.97027e-10	-0.371444	-0.761822
159254444	chr2:159254444:C:T	3.02016e-10	-1.63143	-3.10475e-10
159254492	chr2:159254492:T:C	4.41811e-10	-0.246508	-1.00452
159254554	chr2:159254554:C:G	1.2935e-09	-1.05685	0.880039
159254832	chr2:159254832:G:A	1.06231e-10	-1.37985	-1.29645
159255062	chr2:159255062:C:T	4.83018e-10	-0.265675	-0.896181
159255259	chr2:159255259:A:T	9.21235e-10	0.0735108	-0.589705
159255392	chr2:159255392:G:A	4.37032e-10	-2.12258e-10	-1.2619
159255499	chr2:159255499:TTAAA:T	5.95743e-10	-0.32163	-0.63047
159255795	chr2:159255795:A:T	4.23199e-10	-0.249578	-1.04449
159255863	chr2:159255863:T:C	2.42852e-10	-1.84946	-3.10475e-10
159255923	chr2:159255923:T:C	1.65852e-10	-1.02422	-1.20659
159255960	chr2:159255960:AAAG:A	6.2475e-10	-2.12258e-10	-0.904558
159256071	chr2:159256071:CAAG:C	5.4359e-10	-0.329352	-0.714362
159256994	chr2:159256994:G:C	1.01703e-09	0.856375	-1.27364
159257425	chr2:159257425:C:T	7.68682e-10	-2.12258e-10	-0.697233
159257473	chr2:159257473:G:A	9.59799e-10	0.055582	-0.530768
159257489	chr2:159257489:C:T	1.65204e-10	-1.83232	-0.402406
159257675	chr2:159257675:G:A	5.41827e-10	-0.304114	-0.74285
159257804	chr2:159257804:G:A	5.28902e-10	-0.333451	-0.737656
159257898	chr2:159257898:G:A	4.35397e-10	-2.12258e-10	-1.26565
159257926	chr2:159257926:G:A	9.76742e-10	0.816667	-1.27435
159258467	chr2:159258467:T:C	6.80698e-10	-2.12258e-10	-0.818792
159258628	chr2:159258628:C:T	4.55195e-10	-2.12258e-10	-1.22118
159258752	chr2:159258752:C:T	4.37389e-10	-2.12258e-10	-1.26109
159258781	chr2:159258781:T:C	4.37288e-10	-0.206474	-1.05484
159258831	chr2:159258831:C:T	4.18699e-10	-0.254722	-1.05004
159258890	chr2:159258890:C:G	2.94509e-10	-1.37131	-0.285291
159259047	chr2:159259047:A:G	1.08124e-10	-1.65267	-1.00597
159259055	chr2:159259055:A:G	1.06557e-10	-1.63274	-1.04049
159259115	chr2:159259115:C:T	4.32143e-10	-2.12258e-10	-1.27315
159259171	chr2:159259171:G:A	1.06086e-10	-1.69363	-0.984037
159259232	chr2:159259232:C:T	4.31546e-10	-0.213225	-1.06131
159259282	chr2:159259282:T:C	5.75886e-10	-0.243212	-0.742789
159259347	chr2:159259347:A:G	7.54062e-10	-2.12258e-10	-0.716435
159259770	chr2:159259770:A:G	7.16486e-10	0.0187366	-0.786288
159260035	chr2:159260035:G:A	4.37277e-10	-2.12258e-10	-1.26134
159260068	chr2:159260068:T:C	5.34291e-10	-0.319254	-0.741715
159260111	chr2:159260111:G:A	2.22441e-10	-1.04231	-0.894938
159260149	chr2:159260149:A:G	4.44741e-10	-2.12258e-10	-1.24442
159260264	chr2:159260264:C:T	4.38007e-10	-2.12258e-10	-1.25967
159260331	chr2:159260331:A:C	1.08944e-09	-2.12258e-10	-0.348493
159260534	chr2:159260534:C:T	5.43084e-10	-0.320672	-0.723974
159260666	chr2:159260666:A:G	1.33778e-10	-1.28935	-1.15638
159260753	chr2:159260753:C:G	4.40276e-10	-2.12258e-10	-1.25451
159260967	chr2:159260967:A:G	5.25369e-10	-0.343106	-0.734704
159261202	chr2:159261202:A:C	7.1927e-10	-2.12258e-10	-0.763673
159261462	chr2:159261462:T:C	4.37014e-10	-2.12258e-10	-1.26195
159261524	chr2:159261524:A:G	1.00585e-09	0.836351	-1.26468
159261586	chr2:159261586:T:G	5.82585e-08	4.92319	-1.29245
159261615	chr2:159261615:C:G	6.18368e-10	-0.198848	-0.715978
159262070	chr2:159262070:T:C	1.27526e-10	-1.55899	-0.934593
159262314	chr2:159262314:G:A	7.49658e-10	-2.12258e-10	-0.722293
159263420	chr2:159263420:G:A	4.40201e-10	-2.12258e-10	-1.25468
159263466	chr2:159263466:G:A	4.40632e-10	-2.12258e-10	-1.2537
159263806	chr2:159263806:T:C	4.84243e-10	-0.0218664	-1.13746
159264107	chr2:159264107:A:G	8.68061e-08	5.25917	-1.22965
159264263	chr2:159264263:C:T	4.3995e-10	-2.12258e-10	-1.25525
159264726	chr2:159264726:G:A	5.01839e-10	-0.355786	-0.767845
159264957	chr2:159264957:A:G	1.02114e-10	-1.43943	-1.27639
159264972	chr2:159264972:T:C	5.08144e-10	-0.393077	-0.718069
159265040	chr2:159265040:C:T	2.73389e-10	-1.73102	-3.10475e-10
159265242	chr2:159265242:C:CT	7.55886e-10	-0.0682522	-0.645767
159265326	chr2:159265326:C:G	9.70174e-11	-1.72523	-1.04179
159265330	chr2:159265330:CTT:C	5.12711e-09	-2.12258e-10	1.20039
159265450	chr2:159265450:G:A	5.68463e-10	-2.12258e-10	-0.998974
159265558	chr2:159265558:C:A	1.08591e-10	-1.38041	-1.27391
159265609	chr2:159265609:G:A	6.71289e-10	-2.12258e-10	-0.832711
159265701	chr2:159265701:T:C	4.39607e-10	-2.12258e-10	-1.25603
159265730	chr2:159265730:T:C	2.13865e-10	-1.00899	-0.967577
159265802	chr2:159265802:A:G	8.18579e-10	-0.0294227	-0.604917
159266027	chr2:159266027:A:G	5.52853e-10	-0.324234	-0.702584
159266128	chr2:159266128:T:C	7.74215e-10	-0.0342749	-0.655785
159266164	chr2:159266164:G:A	7.9425e-10	-0.0631442	-0.601367
159266281	chr2:159266281:C:T	2.39161e-10	-1.86477	-3.10475e-10
159266350	chr2:159266350:G:A	4.50447e-10	-2.12258e-10	-1.23167
159266379	chr2:159266379:G:A	5.5214e-10	-0.318316	-0.709792
159266418	chr2:159266418:G:A	8.4616e-11	-1.74793	-1.15585
159266431	chr2:159266431:G:A	6.72683e-10	-2.12258e-10	-0.830636
159266434	chr2:159266434:C:T	4.32019e-10	-2.12258e-10	-1.27344
159266536	chr2:159266536:A:G	4.41497e-10	-2.12258e-10	-1.25174
159266569	chr2:159266569:C:A	2.19809e-10	-1.83712	-0.112025
159266596	chr2:159266596:C:T	6.24852e-10	-0.163482	-0.740913
159267177	chr2:159267177:C:A	4.39253e-10	-2.12258e-10	-1.25684
159267547	chr2:159267547:C:T	1.51427e-10	-1.11713	-1.20468
159268038	chr2:159268038:T:C	4.39166e-10	-2.12258e-10	-1.25703
159268102	chr2:159268102:C:A	4.25021e-10	-0.318127	-0.971645
159268222	chr2:159268222:T:C	1.02281e-10	-1.43786	-1.27632
159268321	chr2:159268321:A:T	5.6988e-10	-2.12258e-10	-0.996485
159268339	chr2:159268339:GCAGA:G	7.97976e-10	-0.0531589	-0.606673
159268546	chr2:159268546:T:C	4.53079e-10	-2.12258e-10	-1.22584
159268700	chr2:159268700:A:G	4.47547e-10	-2.12258e-10	-1.23813
159268742	chr2:159268742:A:C	1.06291e-10	-1.39623	-1.2795
159268936	chr2:159268936:AGAAAG:A	4.38024e-10	-2.12258e-10	-1.25964
159269154	chr2:159269154:T:C	7.62461e-10	-0.108651	-0.596708
159269252	chr2:159269252:C:T	5.20007e-08	4.72841	-1.21131
159269333	chr2:159269333:G:A	4.30751e-10	-2.12258e-10	-1.27638
159269357	chr2:159269357:G:C	3.9296e-10	-0.412219	-0.955984
159270141	chr2:159270141:C:T	4.22121e-10	-2.12258e-10	-1.29662
159270368	chr2:159270368:G:A	8.44903e-10	-2.12258e-10	-0.602688
159270397	chr2:159270397:T:C	5.44615e-10	-0.240021	-0.801809
159270441	chr2:159270441:C:CA	7.80174e-10	-0.0715821	-0.610811
159270571	chr2:159270571:C:T	4.37964e-10	-2.12258e-10	-1.25977
159270872	chr2:159270872:C:A	4.24975e-10	-2.12258e-10	-1.28988
159271102	chr2:159271102:A:G	4.20447e-10	-0.346068	-0.954524
159271172	chr2:159271172:T:A	3.89601e-10	-0.40102	-0.975766
159271239	chr2:159271239:G:A	4.44091e-10	-2.12258e-10	-1.24588
159271691	chr2:159271691:A:C	4.03676e-10	-0.398999	-0.942299
159272009	chr2:159272009:A:G	1.03987e-10	-1.41888	-1.27876
159272099	chr2:159272099:A:G	1.03372e-10	-1.42161	-1.28197
159272238	chr2:159272238:T:C	4.30859e-10	-2.12258e-10	-1.27613
159272270	chr2:159272270:C:T	2.46396e-10	-1.83497	-3.10475e-10
159272773	chr2:159272773:C:T	4.4382e-10	-2.12258e-10	-1.24649
159272954	chr2:159272954:G:A	6.47626e-10	-0.868596	-3.10475e-10
159273305	chr2:159273305:TACA:T	5.06036e-10	-2.12258e-10	-1.1153
159273530	chr2:159273530:C:T	3.2695e-10	-1.5521	-3.10475e-10
159273568	chr2:159273568:G:A	4.39984e-10	-2.12258e-10	-1.25517
159273730	chr2:159273730:T:G	1.04616e-10	-1.41089	-1.28072
159273743	chr2:159273743:G:A	4.30742e-10	-2.12258e-10	-1.2764
159273940	chr2:159273940:G:C	1.67556e-09	-2.12258e-10	0.0819899
159274072	chr2:159274072:G:A	6.81842e-10	-2.12258e-10	-0.817112
159274135	chr2:159274135:G:A	4.41877e-10	-2.12258e-10	-1.25088
159274159	chr2:159274159:G:C	8.25331e-10	-0.0152664	-0.610859
159274246	chr2:159274246:G:A	6.82383e-10	-2.12258e-10	-0.816318
159274528	chr2:159274528:T:C	1.15171e-10	-1.35879	-1.23671
159274675	chr2:159274675:AACTACCC:A	4.12914e-10	-0.327642	-0.991028
159274786	chr2:159274786:A:T	4.30207e-10	-2.12258e-10	-1.27764
159274840	chr2:159274840:ACTC:A	4.452e-10	-2.12258e-10	-1.24339
159274966	chr2:159274966:A:G	4.19559e-10	-0.319899	-0.982808
159275266	chr2:159275266:A:G	4.47222e-10	-2.12258e-10	-1.23885
159275381	chr2:159275381:G:A	4.44524e-10	-2.12258e-10	-1.24491
159275934	chr2:159275934:C:T	4.45611e-10	-2.12258e-10	-1.24246
159276073	chr2:159276073:T:G	4.41421e-10	-2.12258e-10	-1.25191
159276225	chr2:159276225:C:G	8.68645e-08	5.26137	-1.23117
159276487	chr2:159276487:T:C	4.34527e-10	-0.121186	-1.14646
159276637	chr2:159276637:C:T	3.44695e-10	-1.49925	-3.10475e-10
159276906	chr2:159276906:G:A	8.10375e-10	-0.00189262	-0.642521
159276920	chr2:159276920:C:T	7.4403e-10	-2.12258e-10	-0.729828
159277096	chr2:159277096:T:C	4.37314e-10	-2.12258e-10	-1.26126
159277120	chr2:159277120:C:T	7.38798e-10	-2.12258e-10	-0.736885
159277284	chr2:159277284:G:C	6.20442e-08	4.92113	-1.22743
159277387	chr2:159277387:C:T	4.53409e-10	-2.12258e-10	-1.22512
159277553	chr2:159277553:A:G	4.4175e-10	-2.12258e-10	-1.25116
159277686	chr2:159277686:T:A	6.45137e-10	-0.271016	-0.601432
159278034	chr2:159278034:T:C	4.07283e-10	-0.391432	-0.94097
159278044	chr2:159278044:C:A	4.28418e-10	-2.12258e-10	-1.28181
159278500	chr2:159278500:ATACT:A	4.378e-10	-2.12258e-10	-1.26015
159278713	chr2:159278713:T:C	7.13312e-10	-2.12258e-10	-0.771991
159278730	chr2:159278730:A:G	4.11418e-10	-0.255252	-1.06705
159278967	chr2:159278967:T:C	6.84181e-10	-2.12258e-10	-0.813688
159279434	chr2:159279434:A:G	2.44467e-10	-1.84283	-3.10475e-10
159279503	chr2:159279503:C:G	2.15236e-07	6.21571	-1.27813
159279703	chr2:159279703:T:C	3.82669e-10	-0.411303	-0.983436
159279742	chr2:159279742:A:C	4.48471e-10	-2.12258e-10	-1.23607
159280127	chr2:159280127:G:A	8.74694e-10	0.0179693	-0.586005
159280364	chr2:159280364:G:T	4.21971e-10	-2.12258e-10	-1.29697
159280532	chr2:159280532:A:G	3.8528e-10	-0.295453	-1.09249
159280548	chr2:159280548:G:A	9.46291e-10	0.0569319	-0.546292
159280749	chr2:159280749:T:C	4.35829e-10	-2.12258e-10	-1.26466
159281110	chr2:159281110:A:G	3.38438e-10	-0.352069	-1.1655
159281227	chr2:159281227:G:T	1.30944e-10	-1.82686	-0.640284
159281401	chr2:159281401:G:A	6.82383e-10	-2.12258e-10	-0.816318
159281484	chr2:159281484:A:G	6.85053e-11	-1.83407	-1.28093
159281672	chr2:159281672:AAAG:A	4.04503e-10	-0.250985	-1.08827
159281677	chr2:159281677:TTTACATACTA:T	3.91097e-10	-0.274506	-1.09845
159281693	chr2:159281693:C:T	4.23051e-10	-2.12258e-10	-1.29442
159282119	chr2:159282119:G:C	5.3804e-10	-2.12258e-10	-1.05398
159282143	chr2:159282143:A:C	3.88776e-10	-0.278749	-1.10016
159282224	chr2:159282224:G:A	4.41298e-10	-2.12258e-10	-1.25219
159282370	chr2:159282370:T:C	6.58135e-11	-1.86403	-1.29106
159282383	chr2:159282383:G:A	4.45392e-10	-2.12258e-10	-1.24296
159282537	chr2:159282537:C:T	5.51047e-08	4.87199	-1.29691
159282773	chr2:159282773:A:C	4.41793e-10	-2.12258e-10	-1.25107
159282839	chr2:159282839:G:A	1.48951e-09	-2.12258e-10	-0.0357105
159283374	chr2:159283374:C:T	4.49332e-10	-2.12258e-10	-1.23415
159283521	chr2:159283521:A:G	4.28388e-10	-2.12258e-10	-1.28188
159283786	chr2:159283786:G:A	3.88736e-10	-0.281589	-1.09742
159283914	chr2:159283914:A:C	4.21813e-10	-2.12258e-10	-1.29735
159283921	chr2:159283921:T:G	3.76028e-10	-0.328637	-1.08361
159284005	chr2:159284005:C:T	8.18175e-10	-0.278634	-0.3562
159284054	chr2:159284054:C:T	2.25547e-09	-2.12258e-10	0.379202
159284288	chr2:159284288:G:A	6.76226e-10	-0.206644	-0.618738
159284557	chr2:159284557:T:C	1.85063e-10	-1.84041	-0.280808
159284862	chr2:159284862:G:A	4.45076e-10	-2.12258e-10	-1.24366
159284939	chr2:159284939:G:A	4.4323e-10	-2.12258e-10	-1.24782
159285069	chr2:159285069:G:A	3.74095e-10	-0.248804	-1.1686
159285174	chr2:159285174:A:T	3.36289e-10	-0.430937	-1.093
159285274	chr2:159285274:C:T	7.83764e-08	5.16865	-1.24128
159285353	chr2:159285353:T:C	7.17514e-10	-2.12258e-10	-0.766118
159285366	chr2:159285366:T:C	4.50748e-10	-2.12258e-10	-1.231
159285395	chr2:159285395:C:T	1.05349e-10	-1.44243	-1.2422
159285486	chr2:159285486:A:T	4.05147e-10	-0.458451	-0.879208
159285497	chr2:159285497:A:G	1.0184e-10	-1.46796	-1.25055
159285535	chr2:159285535:ATC:A	4.20009e-10	-0.419059	-0.882574
159285721	chr2:159285721:T:C	4.26221e-10	-2.12258e-10	-1.28695
159285761	chr2:159285761:T:C	4.38382e-10	-2.12258e-10	-1.25882
159285982	chr2:159285982:T:A	4.46854e-10	-2.12258e-10	-1.23968
159286016	chr2:159286016:T:C	1.06586e-10	-1.83003	-0.84293
159286074	chr2:159286074:G:C	2.32098e-10	-0.865558	-1.02919
159286190	chr2:159286190:A:C	4.23269e-10	-2.12258e-10	-1.2939
159286499	chr2:159286499:ACGCCCCGCGCGAGCAGGCCCAGC:A	3.01047e-10	-1.87441	0.239765
159286849	chr2:159286849:C:T	4.22177e-10	-2.12258e-10	-1.29649
159286855	chr2:159286855:A:G	4.77309e-10	-0.302386	-0.871359
159286891	chr2:159286891:C:T	8.73248e-10	0.04734	-0.61703
159287223	chr2:159287223:C:T	6.99064e-08	5.06054	-1.24754
159287305	chr2:159287305:T:G	4.52703e-10	-2.12258e-10	-1.22667
159287561	chr2:159287561:G:A	1.14977e-10	-1.48855	-1.10862
159287629	chr2:159287629:CTA:C	2.35954e-09	0.44878	-0.0244699
159288108	chr2:159288108:A:G	2.4942e-10	-1.82277	-3.10475e-10
159288473	chr2:159288473:T:A	1.18506e-09	0.384453	-0.648819
159288792	chr2:159288792:T:C	4.15636e-09	0.527049	0.463436
159288800	chr2:159288800:A:G	1.16852e-09	0.304075	-0.58249
159288828	chr2:159288828:T:G	4.55963e-10	-2.12258e-10	-1.2195
159289213	chr2:159289213:A:C	9.08305e-10	-2.12258e-10	-0.530329
159289381	chr2:159289381:G:A	4.50429e-10	-2.12258e-10	-1.23171
159289486	chr2:159289486:C:G	1.72993e-08	2.41651	-3.10475e-10
159289609	chr2:159289609:A:G	4.65358e-10	-1.87464	0.675532
159289644	chr2:159289644:CTG:C	4.21817e-10	-2.12258e-10	-1.29734
159289854	chr2:159289854:C:T	2.34799e-10	-0.660971	-1.22221
159290025	chr2:159290025:T:C	4.33825e-10	-0.0587582	-1.21051
159290073	chr2:159290073:G:A	7.60757e-10	0.114657	-0.822253
159290095	chr2:159290095:TTTTC:T	7.17188e-10	-2.12258e-10	-0.766572
159290532	chr2:159290532:T:C	4.65694e-10	-2.12258e-10	-1.19838
159290556	chr2:159290556:A:G	4.23038e-10	-2.12258e-10	-1.29445
159290634	chr2:159290634:T:C	6.80531e-11	-1.8652	-1.25642
159290893	chr2:159290893:A:G	4.40915e-10	-2.12258e-10	-1.25306
159291047	chr2:159291047:C:T	4.96723e-10	-2.12258e-10	-1.13388
159291195	chr2:159291195:T:A	1.06692e-10	-1.5627	-1.10926
159291315	chr2:159291315:C:A	4.97547e-10	-2.12258e-10	-1.13222
159291317	chr2:159291317:C:T	4.94677e-10	-2.12258e-10	-1.138
159292021	chr2:159292021:G:A	2.9506e-09	0.498295	0.149558
159292099	chr2:159292099:A:G	8.2531e-10	-1.36454	0.738392
159292276	chr2:159292276:C:CT	3.1159e-10	-1.60022	-3.10475e-10
159292451	chr2:159292451:A:T	7.94903e-09	1.68952	-0.05063
159292487	chr2:159292487:C:T	6.48276e-10	-0.688549	-0.179044
159292584	chr2:159292584:T:TA	2.44138e-09	-2.12258e-10	0.458407
159295276	chr2:159295276:A:G	3.40505e-08	4.39034	-1.29665
159295405	chr2:159295405:C:A	2.18009e-09	-2.12258e-10	0.345212
159295597	chr2:159295597:G:A	9.50305e-10	-2.12258e-10	-0.485127
159295980	chr2:159295980:A:T	1.27291e-09	0.383839	-0.576688
159296101	chr2:159296101:T:C	9.74003e-10	-2.12258e-10	-0.460496
159296327	chr2:159296327:G:A	7.38073e-10	-2.12258e-10	-0.737867
159296433	chr2:159296433:C:T	1.6631e-09	-2.12258e-10	0.0745293
159297003	chr2:159297003:G:T	3.78492e-08	4.4959	-1.29645
159297116	chr2:159297116:G:A	2.51273e-10	-1.81537	-3.10475e-10
159297132	chr2:159297132:A:G	5.64646e-09	2.3677	-1.07083
159297187	chr2:159297187:G:A	8.19635e-10	-0.591209	-0.0418416
159297192	chr2:159297192:G:C	9.65708e-09	1.48415	0.349385
159297319	chr2:159297319:G:T	5.64297e-10	-0.461159	-0.545171
159297831	chr2:159297831:G:A	7.4556e-10	-0.616871	-0.110904
159298018	chr2:159298018:C:T	9.59722e-11	-1.5969	-1.18095
159298905	chr2:159298905:G:A	4.29237e-10	-2.12258e-10	-1.2799
159298918	chr2:159298918:T:C	2.83668e-10	-1.6941	-3.10475e-10
159299179	chr2:159299179:T:C	9.89263e-10	-2.12258e-10	-0.44495
159299222	chr2:159299222:T:C	2.53373e-09	1.14539	-0.649852
159299343	chr2:159299343:C:T	4.36868e-10	-2.12258e-10	-1.26228
159299383	chr2:159299383:G:A	4.23632e-09	2.25059	-1.24105
159299538	chr2:159299538:T:C	1.80764e-09	-2.12258e-10	0.157869
159299766	chr2:159299766:C:A	1.65211e-09	-2.12258e-10	0.0678972
159300231	chr2:159300231:A:G	7.7975e-10	-0.548765	-0.134171
159300546	chr2:159300546:T:A	3.90571e-09	2.20932	-1.28103
159300895	chr2:159300895:C:G	4.21941e-10	-2.12258e-10	-1.29705
159300906	chr2:159300906:G:A	5.33099e-10	-0.347583	-0.71562
159301323	chr2:159301323:T:C	8.12343e-09	1.28123	0.379364
159302227	chr2:159302227:G:T	3.40038e-10	-1.43265	-0.0801984
159302230	chr2:159302230:T:C	6.54484e-10	-2.12258e-10	-0.858064
159302235	chr2:159302235:G:A	3.04239e-08	4.26659	-1.28552
159302881	chr2:159302881:A:G	5.20931e-10	-2.12258e-10	-1.08629
159302908	chr2:159302908:G:T	8.92317e-11	-1.59629	-1.25439
159303119	chr2:159303119:C:T	8.0006e-10	-2.12258e-10	-0.657224
159303462	chr2:159303462:C:T	2.34218e-10	-1.85957	-0.0260872
159303463	chr2:159303463:T:C	6.67588e-09	2.40158	-0.937238
159303667	chr2:159303667:A:G	4.32138e-09	2.32644	-1.29702
159303755	chr2:159303755:G:C	4.54086e-10	-2.12258e-10	-1.22362
159303894	chr2:159303894:T:G	9.17622e-10	-2.12258e-10	-0.520125
159304247	chr2:159304247:G:A	1.06111e-09	0.0928537	-0.467689
159304383	chr2:159304383:T:C	4.97888e-10	-2.12258e-10	-1.13154
159304843	chr2:159304843:G:C	1.81894e-10	-1.51128	-0.627211
159304899	chr2:159304899:A:G	1.60277e-10	-1.57826	-0.68675
159305559	chr2:159305559:A:G	6.68707e-10	-2.12258e-10	-0.836563
159305822	chr2:159305822:T:C	1.08775e-09	-2.12258e-10	-0.350043
159305905	chr2:159305905:C:T	5.64587e-10	-2.12258e-10	-1.00582
159306009	chr2:159306009:C:T	2.98177e-10	-1.64422	-3.10475e-10
159306018	chr2:159306018:G:C	4.82504e-08	4.66514	-1.22289
159306055	chr2:159306055:G:A	4.80501e-10	-2.12258e-10	-1.16708
159306231	chr2:159306231:G:A	1.52385e-10	-1.53466	-0.780833
159306402	chr2:159306402:A:G	2.63475e-09	-2.12258e-10	0.534633
159306864	chr2:159306864:T:C	3.55241e-09	2.12559	-1.29211
159307146	chr2:159307146:T:C	2.22088e-10	-1.16995	-0.768889
159307508	chr2:159307508:G:GA	1.46428e-09	-2.12258e-10	-0.0527906
159307819	chr2:159307819:T:C	2.14102e-10	-1.1883	-0.787156
159307840	chr2:159307840:A:G	2.08926e-10	-1.14256	-0.857365
159307856	chr2:159307856:CTATT:C	2.29608e-08	2.02004	0.679592
159308027	chr2:159308027:C:T	8.8008e-11	-1.6555	-1.20898
159308205	chr2:159308205:C:T	8.66786e-11	-1.68792	-1.19179
159308264	chr2:159308264:T:C	9.47282e-09	3.09087	-1.2766
159308579	chr2:159308579:C:T	2.09255e-10	-1.87938	-0.11897
159308739	chr2:159308739:G:T	4.21813e-10	-2.12258e-10	-1.29735
159309060	chr2:159309060:T:G	3.78084e-10	-0.530029	-0.876764
159309373	chr2:159309373:C:G	6.17791e-10	-2.12258e-10	-0.91576
159309412	chr2:159309412:T:C	3.28382e-10	-1.29726	-0.25047
159309449	chr2:159309449:C:T	2.1131e-09	-2.12258e-10	0.314003
159310418	chr2:159310418:T:C	7.96941e-10	-2.12258e-10	-0.661129
159311083	chr2:159311083:C:T	4.38602e-10	-2.12258e-10	-1.25832
159311101	chr2:159311101:T:C	6.40514e-09	1.10951	0.313433
159311215	chr2:159311215:T:C	4.21953e-10	-2.12258e-10	-1.29702
159311340	chr2:159311340:G:A	5.39581e-10	-2.12258e-10	-1.05112
159311415	chr2:159311415:A:G	5.97439e-09	1.25069	0.102639
159311517	chr2:159311517:G:A	2.36495e-10	-0.625415	-1.25057
159311641	chr2:159311641:G:A	4.58266e-10	-2.12258e-10	-1.21446
159311643	chr2:159311643:AATGTT:A	2.02798e-10	-0.888744	-1.14095
159312070	chr2:159312070:C:T	2.12189e-10	-0.835924	-1.14851
159312084	chr2:159312084:A:G	2.151e-10	-0.814567	-1.15624
159312128	chr2:159312128:AGATTAGAAAAAT:A	2.91188e-10	-1.66794	-3.10475e-10
159312236	chr2:159312236:T:C	2.41094e-10	-0.596957	-1.25977
159312625	chr2:159312625:A:G	2.10773e-10	-0.833622	-1.15751
159312837	chr2:159312837:A:G	1.7666e-10	-0.999492	-1.16819
159312986	chr2:159312986:C:T	2.95339e-10	-0.772706	-0.881081
159313512	chr2:159313512:T:C	2.04623e-10	-0.855491	-1.16525
159313923	chr2:159313923:A:G	5.57708e-10	-2.12258e-10	-1.01807
159313940	chr2:159313940:A:T	4.92025e-10	-2.12258e-10	-1.14338
159314381	chr2:159314381:C:A	2.02527e-10	-0.858272	-1.17276
159314382	chr2:159314382:T:C	2.07834e-10	-0.832999	-1.17217
159314388	chr2:159314388:G:C	1.35404e-09	-0.131063	-3.10475e-10
159314796	chr2:159314796:G:A	2.96034e-10	-0.923901	-0.727534
159314912	chr2:159314912:G:A	4.44586e-10	-2.12258e-10	-1.24477
159315156	chr2:159315156:C:G	3.10099e-10	-0.751679	-0.853339
159315307	chr2:159315307:C:T	3.39285e-10	-1.51507	-3.10475e-10
159315363	chr2:159315363:G:C	1.01958e-09	-2.12258e-10	-0.414764
159315427	chr2:159315427:T:A	5.00451e-10	-2.12258e-10	-1.1264
159315536	chr2:159315536:A:C	1.01987e-09	-2.12258e-10	-0.414482
159315537	chr2:159315537:T:C	1.92036e-09	0.744992	-0.526633
159315571	chr2:159315571:A:G	4.37976e-10	-2.12258e-10	-1.25975
159315801	chr2:159315801:A:G	4.80867e-10	-0.323227	-0.843094
159315873	chr2:159315873:G:A	2.64023e-10	-0.526147	-1.23973
159316257	chr2:159316257:A:C	4.05354e-10	-0.454001	-0.883149
159316367	chr2:159316367:G:T	3.68734e-10	-0.636286	-0.79555
159316386	chr2:159316386:C:T	1.25589e-09	-2.12258e-10	-0.206312
159316451	chr2:159316451:G:A	5.09147e-09	1.96916	-0.775749
159317296	chr2:159317296:G:A	9.77084e-10	-0.457337	-3.10475e-10
159317320	chr2:159317320:A:G	4.97275e-10	-2.12258e-10	-1.13277
159317669	chr2:159317669:A:G	5.37791e-10	-2.12258e-10	-1.05444
159317862	chr2:159317862:C:T	2.34879e-10	-0.780481	-1.10236
159318000	chr2:159318000:T:C	6.55198e-10	0.437215	-1.29419
159318255	chr2:159318255:T:C	7.35588e-10	-2.12258e-10	-0.74124
159318280	chr2:159318280:C:T	4.25275e-10	-2.12258e-10	-1.28917
159318483	chr2:159318483:G:C	5.24891e-09	2.03298	-0.809112
159318549	chr2:159318549:G:A	3.1044e-10	-0.75559	-0.848328
159318608	chr2:159318608:T:A	7.97056e-10	-2.12258e-10	-0.660985
159318768	chr2:159318768:A:G	4.68025e-10	-2.12258e-10	-1.19339
159318799	chr2:159318799:T:C	1.95437e-10	-1.29742	-0.769256
159318807	chr2:159318807:C:CT	4.61743e-10	-2.12258e-10	-1.2069
159318843	chr2:159318843:C:T	2.32151e-09	-2.12258e-10	0.408063
159320128	chr2:159320128:C:T	2.40733e-10	-1.85822	-3.10475e-10
159320432	chr2:159320432:A:C	4.67226e-10	-2.12258e-10	-1.1951
159320713	chr2:159320713:A:G	7.318e-10	-2.12258e-10	-0.746403
159321151	chr2:159321151:T:C	1.74072e-08	1.62252	0.800211
159321435	chr2:159321435:TGAAA:T	3.191e-10	-1.5764	-3.10475e-10
159322188	chr2:159322188:C:T	1.55947e-09	1.03906	-1.02887
159322264	chr2:159322264:C:T	1.70501e-09	1.13951	-1.0401
159322332	chr2:159322332:A:G	1.65543e-09	1.09801	-1.0281
159322350	chr2:159322350:T:C	4.80651e-10	-2.12258e-10	-1.16677
159322363	chr2:159322363:T:C	4.70294e-09	1.12053	-0.00649468
159322461	chr2:159322461:A:G	2.32117e-09	-2.12258e-10	0.407917
159322906	chr2:159322906:C:T	4.45654e-10	-2.12258e-10	-1.24237
159323403	chr2:159323403:A:G	2.40442e-10	-1.85943	-3.10475e-10
159323536	chr2:159323536:T:C	7.68888e-10	0.37802	-1.07498
159323600	chr2:159323600:C:T	4.45806e-10	-2.12258e-10	-1.24203
159323717	chr2:159323717:T:C	4.43159e-10	-2.12258e-10	-1.24798
159323736	chr2:159323736:A:G	8.25219e-10	0.436	-1.06226
159324011	chr2:159324011:G:A	3.7738e-09	1.53739	-0.643458
159324128	chr2:159324128:T:C	7.60388e-10	-0.708081	-3.10475e-10
159324139	chr2:159324139:A:G	3.61678e-10	-0.66345	-0.787705
159324140	chr2:159324140:A:G	3.6316e-10	-0.663225	-0.783841
159324172	chr2:159324172:A:AT	4.35142e-09	1.6946	-0.658254
159324282	chr2:159324282:G:A	5.36932e-10	-2.12258e-10	-1.05604
159324391	chr2:159324391:T:C	4.33855e-10	-2.12258e-10	-1.2692
159324429	chr2:159324429:G:T	4.50252e-09	1.1183	-0.0478207
159325286	chr2:159325286:A:G	1.47655e-09	-2.12258e-10	-0.0444491
159325389	chr2:159325389:T:C	5.00701e-10	-2.12258e-10	-1.1259
159325563	chr2:159325563:T:A	1.20508e-09	0.926355	-1.17397
159325619	chr2:159325619:AT:A	4.74443e-10	-2.12258e-10	-1.17977
159325631	chr2:159325631:T:C	4.40707e-10	-2.12258e-10	-1.25353
159325791	chr2:159325791:C:T	1.31316e-10	-1.79258	-0.671725
159326063	chr2:159326063:G:T	2.36624e-10	-1.87544	-3.10475e-10
159326265	chr2:159326265:C:A	4.59596e-10	-2.12258e-10	-1.21156
159326383	chr2:159326383:A:G	5.64027e-10	-2.12258e-10	-1.00681
159326691	chr2:159326691:C:G	1.40504e-10	-1.7812	-0.615472
159326751	chr2:159326751:T:G	4.49567e-10	-2.12258e-10	-1.23362
159327439	chr2:159327439:G:C	8.21275e-11	-1.75318	-1.18045
159327637	chr2:159327637:A:G	3.6591e-10	-0.164788	-1.27473
159327652	chr2:159327652:A:G	5.07117e-10	-2.12258e-10	-1.11317
159327792	chr2:159327792:G:A	4.98829e-10	-2.12258e-10	-1.12965
159328228	chr2:159328228:T:G	3.51817e-10	-0.208235	-1.27057
159328262	chr2:159328262:T:C	7.70082e-11	-1.87694	-1.12106
159328362	chr2:159328362:A:G	4.25533e-10	-2.12258e-10	-1.28857
159328590	chr2:159328590:G:A	4.20902e-09	1.42033	-0.417258
159328697	chr2:159328697:G:A	2.55522e-09	-2.12258e-10	0.503984
159328715	chr2:159328715:G:A	6.67804e-11	-1.87944	-1.26106
159328782	chr2:159328782:C:A	7.84074e-11	-1.87938	-1.10062
159329025	chr2:159329025:G:C	4.22283e-10	-2.12258e-10	-1.29623
159329043	chr2:159329043:G:A	2.69568e-09	-2.12258e-10	0.557494
159329159	chr2:159329159:T:C	2.69312e-10	-1.74604	-3.10475e-10
159329613	chr2:159329613:A:G	6.6576e-09	1.12572	0.335886
159329889	chr2:159329889:C:T	7.41453e-11	-1.8648	-1.17109
159330271	chr2:159330271:A:G	7.65405e-09	1.16008	0.440996
159330390	chr2:159330390:T:C	6.85644e-11	-1.87842	-1.23572
159330675	chr2:159330675:T:C	6.29138e-09	2.16357	-0.758549
159330859	chr2:159330859:A:T	8.75399e-09	1.33083	0.404521
159331078	chr2:159331078:T:C	4.21944e-10	-0.0210643	-1.27597
159331294	chr2:159331294:G:A	4.25429e-10	-2.12258e-10	-1.28881
159331404	chr2:159331404:G:A	7.53654e-11	-1.8667	-1.15286
159331471	chr2:159331471:G:A	9.65815e-10	-2.12258e-10	-0.468938
159331665	chr2:159331665:A:G	6.03293e-09	1.05466	0.308418
159331741	chr2:159331741:C:G	7.34207e-09	1.19537	0.3641
159331783	chr2:159331783:A:G	4.21442e-10	-0.0193389	-1.27889
159332098	chr2:159332098:G:A	5.42497e-10	-2.12258e-10	-1.04573
159332260	chr2:159332260:A:G	6.0561e-10	-2.12258e-10	-0.935674
159332286	chr2:159332286:A:T	5.62147e-10	-2.12258e-10	-1.01015
159332364	chr2:159332364:G:C	3.03296e-10	-1.6272	-3.10475e-10
159332433	chr2:159332433:G:T	6.80642e-10	-2.12258e-10	-0.818873
159333698	chr2:159333698:A:C	1.87866e-10	-0.915304	-1.19088
159333908	chr2:159333908:G:T	3.15905e-10	-1.58647	-3.10475e-10
159334406	chr2:159334406:A:G	5.40528e-10	-2.12258e-10	-1.04936
159334724	chr2:159334724:T:C	4.39907e-10	-2.12258e-10	-1.25535
159334871	chr2:159334871:C:T	8.16291e-10	-2.12258e-10	-0.63714
159334897	chr2:159334897:A:T	7.73493e-09	1.27154	0.340056
159335378	chr2:159335378:C:T	2.56033e-10	-1.7966	-3.10475e-10
159335384	chr2:159335384:T:C	4.23066e-10	-2.12258e-10	-1.29438
159335988	chr2:159335988:C:T	1.83784e-09	-0.207373	0.381809
159336640	chr2:159336640:A:G	4.22406e-10	-2.12258e-10	-1.29594
159336667	chr2:159336667:T:A	4.98024e-10	-2.12258e-10	-1.13126
159336676	chr2:159336676:T:C	4.22368e-10	-2.12258e-10	-1.29603
159337481	chr2:159337481:C:T	4.13016e-10	-0.503993	-0.814431
159338101	chr2:159338101:G:A	5.21051e-10	-2.12258e-10	-1.08606
159338255	chr2:159338255:C:T	2.35884e-10	-1.87857	-3.10475e-10
159338812	chr2:159338812:C:T	4.22413e-10	-2.12258e-10	-1.29593
159338859	chr2:159338859:T:G	3.41295e-09	-2.12258e-10	0.793424
159339062	chr2:159339062:T:A	4.8263e-10	-2.12258e-10	-1.16266
159339068	chr2:159339068:T:C	4.73201e-10	-2.12258e-10	-1.18239
159339127	chr2:159339127:A:C	3.11434e-10	-1.60838	0.00766001
159339208	chr2:159339208:CT:C	4.75194e-10	-2.12258e-10	-1.17819
159339315	chr2:159339315:T:C	4.82018e-10	-2.12258e-10	-1.16393
159339378	chr2:159339378:C:T	4.74622e-10	-2.12258e-10	-1.17939
159339503	chr2:159339503:G:A	4.31369e-10	-2.12258e-10	-1.27495
159339596	chr2:159339596:T:C	5.97914e-10	-2.12258e-10	-0.948464
159339656	chr2:159339656:T:C	4.94319e-10	-2.12258e-10	-1.13873
159339950	chr2:159339950:T:A	7.5555e-09	1.49717	0.0909555
159340104	chr2:159340104:A:C	3.98304e-10	-1.32052	-0.0341731
159340190	chr2:159340190:G:T	4.22638e-10	-2.12258e-10	-1.2954
159340254	chr2:159340254:G:GA	8.18196e-10	-2.12258e-10	-0.634808
159340594	chr2:159340594:T:C	4.92126e-10	-2.12258e-10	-1.14317
159340858	chr2:159340858:G:A	4.68697e-10	-2.12258e-10	-1.19195
159341248	chr2:159341248:CA:C	1.44286e-09	-2.12258e-10	-0.0675286
159341381	chr2:159341381:A:C	2.17773e-10	-0.770225	-1.18823
159341399	chr2:159341399:C:G	4.2231e-10	-2.12258e-10	-1.29617
159341559	chr2:159341559:C:G	4.24126e-10	-2.12258e-10	-1.29188
159341662	chr2:159341662:C:G	1.46866e-08	1.29338	0.959402
159341916	chr2:159341916:T:C	4.2493e-10	-2.12258e-10	-1.28999
159341960	chr2:159341960:C:T	4.48535e-10	-2.12258e-10	-1.23592
159342316	chr2:159342316:A:G	5.42115e-10	-2.12258e-10	-1.04643
159342680	chr2:159342680:T:A	4.21981e-10	-2.12258e-10	-1.29695
159343276	chr2:159343276:G:C	4.22342e-10	-2.12258e-10	-1.29609
159343382	chr2:159343382:C:G	4.55891e-10	-2.12258e-10	-1.21966
159343780	chr2:159343780:A:T	4.86432e-09	-2.12258e-10	1.14777
159343809	chr2:159343809:A:G	4.83089e-10	-2.12258e-10	-1.16171
159343819	chr2:159343819:G:A	6.58639e-10	-0.20613	-0.645604
159343868	chr2:159343868:T:C	1.91706e-09	-2.12258e-10	0.216639
159343919	chr2:159343919:G:A	3.89362e-10	-1.75441	0.377011
159344051	chr2:159344051:A:G	7.27611e-11	-1.77428	-1.28044
159344238	chr2:159344238:C:T	1.67296e-10	-1.79573	-0.42641
159344479	chr2:159344479:A:G	2.57401e-09	0.900352	-0.389043
159344491	chr2:159344491:G:A	4.72019e-10	-2.12258e-10	-1.18489
159344969	chr2:159344969:G:A	4.8169e-10	0.0609932	-1.2256
159345447	chr2:159345447:T:C	6.51568e-10	-2.12258e-10	-0.862528
159345757	chr2:159345757:C:T	9.04981e-11	-1.85082	-0.985764
159345792	chr2:159345792:G:A	4.35105e-10	-2.12258e-10	-1.26632
159346197	chr2:159346197:C:T	4.49313e-10	-2.12258e-10	-1.23419
159346198	chr2:159346198:G:A	4.23823e-10	-2.12258e-10	-1.29259
159346570	chr2:159346570:C:T	1.30561e-10	-1.84782	-0.622243
159346618	chr2:159346618:A:G	4.61968e-10	-2.12258e-10	-1.20641
159346651	chr2:159346651:C:T	4.25899e-10	-2.12258e-10	-1.28771
159346717	chr2:159346717:C:T	4.23947e-10	-2.12258e-10	-1.2923
159347037	chr2:159347037:T:C	5.30878e-10	-2.12258e-10	-1.06738
159347187	chr2:159347187:G:A	7.85182e-11	-1.7089	-1.26968
159347915	chr2:159347915:T:C	1.59196e-10	-1.45979	-0.811985
159348033	chr2:159348033:T:G	4.24661e-10	-2.12258e-10	-1.29062
159348116	chr2:159348116:C:T	4.47877e-10	-2.12258e-10	-1.23739
159348421	chr2:159348421:G:A	4.50936e-10	-2.12258e-10	-1.23059
159348634	chr2:159348634:T:C	4.01557e-10	-0.0493273	-1.29723
159348842	chr2:159348842:A:G	4.47899e-10	-2.12258e-10	-1.23734
159349301	chr2:159349301:T:C	4.39823e-10	-2.12258e-10	-1.25554
159349703	chr2:159349703:C:T	2.43978e-10	-0.551881	-1.29295
159351603	chr2:159351603:C:T	2.28581e-10	-0.614029	-1.29599
159351790	chr2:159351790:C:A	4.33736e-10	-2.12258e-10	-1.26948
159351953	chr2:159351953:C:T	4.54648e-10	-2.12258e-10	-1.22239
159352007	chr2:159352007:C:T	4.40596e-10	-2.12258e-10	-1.25378
159352068	chr2:159352068:A:G	2.36207e-10	-1.8772	-3.10475e-10
159352286	chr2:159352286:C:T	4.21917e-10	-2.12258e-10	-1.2971
159352610	chr2:159352610:A:C	3.70163e-10	-0.16299	-1.26498
159353436	chr2:159353436:A:G	4.35126e-10	0.0305353	-1.29681
159354351	chr2:159354351:A:AT	4.66032e-10	-2.12258e-10	-1.19766
159354354	chr2:159354354:T:A	7.91217e-11	-1.68077	-1.29015
159354722	chr2:159354722:T:A	3.66005e-10	-0.14251	-1.29675
159355060	chr2:159355060:C:G	7.22055e-11	-1.79698	-1.26541
159355574	chr2:159355574:C:T	4.20745e-10	-0.0031721	-1.29671
159355843	chr2:159355843:C:T	3.24576e-10	-0.26207	-1.29732
159356007	chr2:159356007:G:A	4.75496e-10	-2.12258e-10	-1.17755
159356252	chr2:159356252:C:T	2.92605e-10	-0.385699	-1.27739
159356506	chr2:159356506:C:G	3.30801e-09	0.762191	-3.10475e-10
159356766	chr2:159356766:G:T	3.43791e-09	-2.12258e-10	0.80071
159356906	chr2:159356906:T:C	1.01103e-10	-1.43001	-1.29576
159357015	chr2:159357015:A:G	2.91949e-09	-2.12258e-10	0.637255
159357245	chr2:159357245:T:C	3.75777e-09	-2.12258e-10	0.889671
159357403	chr2:159357403:G:A	3.25485e-09	-2.12258e-10	0.74599
159357488	chr2:159357488:A:G	2.85792e-09	-2.12258e-10	0.615939
159357722	chr2:159357722:C:T	4.25054e-10	-2.12258e-10	-1.28969
159357747	chr2:159357747:T:A	2.98189e-09	-2.12258e-10	0.658403
159357849	chr2:159357849:T:C	1.08335e-10	-1.69338	-0.963299
159357894	chr2:159357894:C:T	8.14195e-10	-2.12258e-10	-0.63971
159357939	chr2:159357939:C:T	2.58458e-10	-1.78718	-3.10475e-10
159358009	chr2:159358009:A:C	4.49858e-10	-2.12258e-10	-1.23298
159358368	chr2:159358368:G:C	3.0784e-10	-1.61233	-3.10475e-10
159358375	chr2:159358375:C:T	4.21819e-10	-2.12258e-10	-1.29733
159358694	chr2:159358694:T:C	3.69185e-10	-0.1409	-1.28971
159358943	chr2:159358943:C:T	3.65192e-10	-0.160534	-1.28095
159359131	chr2:159359131:A:T	2.6743e-09	-2.12258e-10	0.549532
159359162	chr2:159359162:C:G	3.75182e-10	-0.135556	-1.27894
159359368	chr2:159359368:A:C	4.24635e-10	-2.12258e-10	-1.29068
159359491	chr2:159359491:G:C	2.4546e-10	-1.83878	-3.10475e-10
159359506	chr2:159359506:C:T	3.6714e-10	-0.155968	-1.2802
159359510	chr2:159359510:C:T	2.91564e-09	-2.12258e-10	0.635933
159359553	chr2:159359553:T:C	3.52745e-10	-0.189155	-1.28701
159359902	chr2:159359902:A:G	3.73605e-10	-0.141346	-1.27736
159359905	chr2:159359905:GC:G	4.21877e-10	-2.12258e-10	-1.2972
159359918	chr2:159359918:A:G	3.72342e-10	-0.14733	-1.27477
159360021	chr2:159360021:A:C	4.22328e-10	-2.12258e-10	-1.29613
159360479	chr2:159360479:C:T	3.52398e-10	-0.193888	-1.28326
159361000	chr2:159361000:A:G	3.65654e-10	-0.168978	-1.27125
159361045	chr2:159361045:G:A	2.71197e-09	-2.12258e-10	0.563519
159361065	chr2:159361065:T:C	2.98625e-09	-2.12258e-10	0.659865
159361079	chr2:159361079:A:G	2.74878e-09	-2.12258e-10	0.577001
159361237	chr2:159361237:A:G	3.67656e-10	-0.366497	-1.06827
159361255	chr2:159361255:G:A	8.09219e-11	-1.68475	-1.26367
159361428	chr2:159361428:A:G	1.28636e-10	-1.65387	-0.831055
159361716	chr2:159361716:A:C	1.29878e-10	-1.6467	-0.828617
159361896	chr2:159361896:G:A	4.45255e-10	0.0535634	-1.29683
159362240	chr2:159362240:C:A	1.3237e-09	-2.12258e-10	-0.153725
159362263	chr2:159362263:G:A	2.36712e-10	-1.87506	-3.10475e-10
159362479	chr2:159362479:G:A	4.12e-10	-1.32089	-3.10475e-10
159362665	chr2:159362665:G:A	4.36906e-10	-2.12258e-10	-1.26219
159362962	chr2:159362962:C:T	9.55579e-11	-1.59162	-1.19056
159363041	chr2:159363041:C:G	2.0878e-09	-2.12258e-10	0.301954
159363311	chr2:159363311:A:G	8.0887e-10	-2.12258e-10	-0.646272
159363483	chr2:159363483:G:A	8.39303e-10	-2.12258e-10	-0.609338
159363620	chr2:159363620:G:A	4.25713e-10	-2.12258e-10	-1.28814
159363625	chr2:159363625:G:A	4.25713e-10	-2.12258e-10	-1.28814
159363653	chr2:159363653:A:G	1.07833e-09	-2.12258e-10	-0.358742
159363749	chr2:159363749:A:C	5.24997e-10	-2.12258e-10	-1.07852
159363826	chr2:159363826:T:C	6.60628e-11	-1.8565	-1.2948
159364086	chr2:159364086:G:T	7.20451e-11	-1.79007	-1.27455
159364174	chr2:159364174:C:T	4.54862e-10	-2.12258e-10	-1.22192
159364234	chr2:159364234:G:A	1.64939e-09	-2.12258e-10	0.0662479
159364287	chr2:159364287:A:G	9.61783e-10	-2.12258e-10	-0.473121
159365123	chr2:159365123:T:C	6.19119e-10	-2.12258e-10	-0.913612
159365291	chr2:159365291:T:C	9.64869e-10	-2.12258e-10	-0.469918
159365728	chr2:159365728:A:G	1.00674e-09	-2.12258e-10	-0.427441
159365944	chr2:159365944:C:A	7.13063e-11	-1.8258	-1.24912
159366199	chr2:159366199:C:T	1.26593e-09	-2.12258e-10	-0.198346
159366368	chr2:159366368:C:T	6.89878e-11	-1.8423	-1.26568
159366391	chr2:159366391:A:T	9.61386e-10	-2.12258e-10	-0.473534
159366536	chr2:159366536:T:C	7.45379e-11	-1.74967	-1.28093
159366671	chr2:159366671:T:C	7.43039e-11	-1.75215	-1.2816
159366873	chr2:159366873:G:C	1.09997e-09	-2.12258e-10	-0.33887
159367124	chr2:159367124:C:T	5.11076e-10	-2.12258e-10	-1.10539
159367354	chr2:159367354:T:C	6.67682e-11	-1.86003	-1.28065
159367389	chr2:159367389:T:C	7.46193e-11	-1.7504	-1.27911
159367657	chr2:159367657:A:G	5.0162e-10	-2.12258e-10	-1.12407
159367701	chr2:159367701:C:G	3.05301e-10	-1.62061	-3.10475e-10
159367760	chr2:159367760:C:T	6.4535e-10	-2.12258e-10	-0.872117
159367907	chr2:159367907:A:C	7.70293e-11	-1.73864	-1.25909
159368479	chr2:159368479:C:A	7.03052e-11	-1.79424	-1.29482
159368777	chr2:159368777:G:A	7.083e-11	-1.80274	-1.27889
159369074	chr2:159369074:C:T	5.64534e-10	-2.12258e-10	-1.00591
159369150	chr2:159369150:A:C	5.44929e-10	-2.12258e-10	-1.04126
159369559	chr2:159369559:CAA:C	5.53835e-10	-2.12258e-10	-1.02504
159369766	chr2:159369766:C:T	3.08796e-10	-1.60923	-3.10475e-10
159369889	chr2:159369889:T:A	5.51771e-10	-2.12258e-10	-1.02878
159370164	chr2:159370164:C:T	5.56141e-10	-2.12258e-10	-1.02089
159370259	chr2:159370259:T:G	7.7166e-11	-1.72051	-1.27544
159370347	chr2:159370347:C:T	4.23702e-10	-2.12258e-10	-1.29288
159370576	chr2:159370576:G:A	2.50893e-10	-1.81689	-3.10475e-10
159370796	chr2:159370796:T:G	9.63168e-11	-1.52813	-1.24614
159371464	chr2:159371464:A:T	5.09228e-10	-2.12258e-10	-1.10901
159371623	chr2:159371623:G:A	5.45674e-10	-2.12258e-10	-1.03989
159371672	chr2:159371672:T:C	5.33398e-10	-2.12258e-10	-1.06264
159372034	chr2:159372034:A:T	4.59623e-10	-2.12258e-10	-1.2115
159372769	chr2:159372769:A:T	5.13339e-10	-2.12258e-10	-1.10097
159372813	chr2:159372813:A:G	1.47128e-10	-1.87777	-0.47284
159373272	chr2:159373272:G:A	5.08757e-10	-2.12258e-10	-1.10994
159373627	chr2:159373627:T:C	8.23242e-10	-2.12258e-10	-0.62866
159373747	chr2:159373747:C:T	2.35955e-10	-1.87827	-3.10475e-10
159373999	chr2:159373999:C:T	5.06042e-10	-2.12258e-10	-1.11529
159374055	chr2:159374055:A:C	4.76146e-10	-2.12258e-10	-1.17619
159374137	chr2:159374137:T:C	7.57934e-11	-1.81619	-1.19771
159374242	chr2:159374242:C:T	5.09247e-10	-2.12258e-10	-1.10898
159374300	chr2:159374300:A:C	2.65468e-09	-2.12258e-10	0.542168
159374451	chr2:159374451:T:C	5.07884e-10	-2.12258e-10	-1.11166
159374597	chr2:159374597:A:G	5.91105e-10	-2.12258e-10	-0.959917
159374648	chr2:159374648:A:G	1.71669e-09	-2.12258e-10	0.106242
159374806	chr2:159374806:A:G	7.98192e-11	-1.71723	-1.24492
159374846	chr2:159374846:G:A	8.85371e-11	-1.84503	-1.01346
159375102	chr2:159375102:G:A	2.14782e-09	-2.12258e-10	0.330297
159375194	chr2:159375194:C:A	2.15086e-09	-2.12258e-10	0.331712
159375548	chr2:159375548:G:A	9.50204e-11	-1.49896	-1.28886
159375630	chr2:159375630:T:C	4.43309e-10	-2.12258e-10	-1.24764
159375783	chr2:159375783:G:T	5.4046e-10	-2.12258e-10	-1.04949
159375785	chr2:159375785:C:T	2.23729e-10	-1.20385	-0.72762
159376456	chr2:159376456:G:A	5.34923e-10	-2.12258e-10	-1.05979
159377423	chr2:159377423:T:C	5.69659e-10	-2.12258e-10	-0.996871
159377461	chr2:159377461:A:G	1.07308e-10	-1.38031	-1.2859
159377532	chr2:159377532:T:C	8.19685e-11	-1.67098	-1.2646
159377552	chr2:159377552:T:C	6.05991e-10	-2.12258e-10	-0.935046
159377994	chr2:159377994:A:G	4.8354e-10	-2.12258e-10	-1.16078
159378051	chr2:159378051:C:T	4.45454e-10	-2.12258e-10	-1.24282
159378169	chr2:159378169:C:T	4.69284e-10	-2.12258e-10	-1.1907
159378581	chr2:159378581:A:ATAAG	4.74628e-10	-2.12258e-10	-1.17938
159378682	chr2:159378682:C:CA	4.74721e-10	-2.12258e-10	-1.17918
159378871	chr2:159378871:T:G	7.85888e-11	-1.73362	-1.24406
159379002	chr2:159379002:T:C	7.46121e-11	-1.84461	-1.185
159379240	chr2:159379240:A:G	5.05126e-10	-2.12258e-10	-1.1171
159379487	chr2:159379487:C:T	1.18719e-09	-2.12258e-10	-0.262565
159379744	chr2:159379744:T:A	2.73437e-10	-1.73084	-3.10475e-10
159380107	chr2:159380107:T:C	2.82794e-10	-1.69719	-3.10475e-10
159380181	chr2:159380181:CTT:C	1.00983e-10	-1.45199	-1.27497
159380479	chr2:159380479:T:G	7.67986e-10	-2.12258e-10	-0.698138
159380561	chr2:159380561:A:G	5.18556e-10	-2.12258e-10	-1.09086
159380891	chr2:159380891:T:C	2.68933e-10	-1.74745	-3.10475e-10
159381598	chr2:159381598:A:T	1.99616e-10	-1.39408	-0.651436
159381644	chr2:159381644:C:T	5.19174e-10	-2.12258e-10	-1.08967
159381818	chr2:159381818:C:G	7.34899e-11	-1.80512	-1.23964
159382008	chr2:159382008:C:A	2.49641e-09	0.480698	-3.10475e-10
159382207	chr2:159382207:A:G	7.49141e-10	-0.722983	-3.10475e-10
159382422	chr2:159382422:T:C	4.61802e-10	-2.12258e-10	-1.20677
159382601	chr2:159382601:T:C	1.27372e-09	-0.192212	-3.10475e-10
159382867	chr2:159382867:A:G	2.49717e-10	-1.78225	-0.0393296
159383381	chr2:159383381:CTT:C	3.19967e-10	-1.84475	0.271054
159383386	chr2:159383386:TTCTAAGTATGAAGAA:T	2.8647e-10	-1.84903	0.164748
159383822	chr2:159383822:G:A	7.88539e-11	-1.76422	-1.21009
159383855	chr2:159383855:C:A	4.67609e-10	-2.12258e-10	-1.19428
159384141	chr2:159384141:T:C	5.17784e-10	-2.12258e-10	-1.09235
159384181	chr2:159384181:A:G	4.9077e-10	-2.12258e-10	-1.14593
159384353	chr2:159384353:T:C	4.21821e-10	-2.12258e-10	-1.29733
159384702	chr2:159384702:CTA:C	2.80622e-10	-1.84845	0.143551
159384739	chr2:159384739:C:T	2.44977e-10	-1.84075	-3.10475e-10
159384818	chr2:159384818:T:C	3.77061e-10	-1.33139	-0.0781167
159385425	chr2:159385425:A:G	3.403e-10	-1.2407	-0.271386
159385913	chr2:159385913:A:G	4.28398e-10	-2.12258e-10	-1.28186
159386077	chr2:159386077:G:T	7.19268e-11	-1.77263	-1.29363
159386105	chr2:159386105:A:T	1.03789e-09	-2.12258e-10	-0.396964
159386672	chr2:159386672:T:A	4.42265e-10	-2.12258e-10	-1.25
159387215	chr2:159387215:A:G	4.51236e-10	-2.12258e-10	-1.22992
159387305	chr2:159387305:T:C	7.63035e-10	-2.12258e-10	-0.704606
159387408	chr2:159387408:A:G	8.56652e-11	-1.86126	-1.03021
159387569	chr2:159387569:T:C	4.36964e-10	-2.12258e-10	-1.26206
159387578	chr2:159387578:G:T	1.35684e-10	-1.13936	-1.29222
159387694	chr2:159387694:G:A	4.42948e-10	-2.12258e-10	-1.24846
159388247	chr2:159388247:A:C	4.47459e-10	-2.12258e-10	-1.23833
159388577	chr2:159388577:T:A	4.41781e-10	-2.12258e-10	-1.2511
159388684	chr2:159388684:CATGTAGTAAACATGTTCA:C	8.82347e-11	-1.84647	-1.01544
159389128	chr2:159389128:A:ACC	1.41102e-10	-1.71225	-0.680182
159389133	chr2:159389133:A:C	6.08754e-10	-2.12258e-10	-0.930497
159389641	chr2:159389641:T:C	7.48574e-11	-1.73771	-1.28862
159389857	chr2:159389857:C:A	9.27194e-11	-1.59596	-1.21637
159389917	chr2:159389917:ATAT:A	7.43755e-11	-1.85315	-1.17964
159390013	chr2:159390013:T:C	9.69016e-11	-1.56134	-1.20688
159390185	chr2:159390185:C:T	9.55584e-11	-1.58388	-1.19829
159390409	chr2:159390409:A:G	4.80321e-10	-2.12258e-10	-1.16745
159390682	chr2:159390682:T:A	4.27883e-10	-2.12258e-10	-1.28306
159390882	chr2:159390882:A:G	4.27747e-10	-2.12258e-10	-1.28338
159390989	chr2:159390989:T:A	2.57178e-10	-1.79214	-3.10475e-10
159391043	chr2:159391043:T:C	3.03458e-10	-0.331877	-1.29479
159391102	chr2:159391102:G:A	1.45266e-10	-1.06769	-1.29565
159391228	chr2:159391228:T:C	4.33269e-10	-2.12258e-10	-1.27055
159391248	chr2:159391248:G:A	7.78675e-11	-1.79088	-1.19602
159391411	chr2:159391411:G:A	6.73633e-11	-1.85967	-1.27214
159391779	chr2:159391779:GAT:G	5.61441e-10	-2.12258e-10	-1.0114
159391956	chr2:159391956:G:A	2.53743e-10	-1.80559	-3.10475e-10
159392222	chr2:159392222:T:C	2.78004e-10	-1.71428	-3.10475e-10
159392606	chr2:159392606:C:G	2.93503e-10	-1.73706	0.0770369
159393158	chr2:159393158:T:C	5.95502e-10	-2.12258e-10	-0.952506
159393260	chr2:159393260:T:C	6.70507e-10	-2.12258e-10	-0.833876
159393291	chr2:159393291:T:A	5.55199e-10	-2.12258e-10	-1.02258
159393627	chr2:159393627:TC:T	6.51617e-10	-2.12258e-10	-0.862453
159393830	chr2:159393830:C:G	3.09722e-10	-0.311221	-1.29501
159393879	chr2:159393879:A:G	7.17693e-11	-1.87589	-1.19256
159394058	chr2:159394058:T:C	7.15929e-11	-1.87613	-1.19479
159394570	chr2:159394570:A:G	7.15114e-11	-1.87607	-1.19598
159394872	chr2:159394872:C:T	7.49043e-11	-1.87772	-1.14798
159394996	chr2:159394996:C:T	3.33722e-10	-1.5316	-3.10475e-10
159395061	chr2:159395061:A:G	4.27968e-10	-2.12258e-10	-1.28286
159395154	chr2:159395154:C:T	4.30014e-10	-2.12258e-10	-1.27809
159395881	chr2:159395881:A:G	7.2025e-11	-1.87707	-1.18783
159396057	chr2:159396057:A:G	2.74958e-10	-1.71007	-0.0152219
159396260	chr2:159396260:G:A	3.02141e-10	-1.63101	-3.10475e-10
159396415	chr2:159396415:A:G	5.05246e-10	-2.12258e-10	-1.11687
159396625	chr2:159396625:A:G	3.01323e-10	-1.63373	-3.10475e-10
159396716	chr2:159396716:C:G	5.60808e-10	-2.12258e-10	-1.01253
159398287	chr2:159398287:A:T	7.2175e-11	-1.87676	-1.18606
159398478	chr2:159398478:T:C	7.22591e-11	-1.87681	-1.18484
159398570	chr2:159398570:T:C	2.44972e-10	-1.84077	-3.10475e-10
159398765	chr2:159398765:T:C	2.42076e-10	-1.84977	-0.00288695
159399226	chr2:159399226:C:CTT	6.80861e-11	-1.8792	-1.24194
159399661	chr2:159399661:A:G	7.14926e-11	-1.8794	-1.19292
159400101	chr2:159400101:T:G	2.79483e-10	-1.70897	-3.10475e-10
159400807	chr2:159400807:A:G	4.53088e-10	-2.12258e-10	-1.22582
159401156	chr2:159401156:T:C	4.26321e-10	-2.12258e-10	-1.28672
159401333	chr2:159401333:C:G	4.88524e-10	-1.81426	0.663737
159401558	chr2:159401558:C:T	1.22425e-09	-2.12258e-10	-0.231827
159401859	chr2:159401859:C:T	4.29238e-10	-2.12258e-10	-1.2799
159402346	chr2:159402346:A:C	2.83773e-10	-1.69374	-3.10475e-10
159402426	chr2:159402426:G:A	7.83151e-11	-1.69258	-1.28859
159402595	chr2:159402595:G:A	4.22994e-10	-2.12258e-10	-1.29455
159402616	chr2:159402616:T:C	4.28397e-10	-2.12258e-10	-1.28186
159402872	chr2:159402872:C:T	5.52959e-10	-2.12258e-10	-1.02663
159403015	chr2:159403015:C:T	6.51218e-10	-2.12258e-10	-0.863066
159403157	chr2:159403157:AT:A	9.02499e-11	-1.85934	-0.979983
159403183	chr2:159403183:TTAAAATAGACCCTATA:T	4.43837e-10	-2.12258e-10	-1.24645
159403602	chr2:159403602:T:A	1.35386e-10	-1.79848	-0.635298
159404078	chr2:159404078:A:G	4.22293e-10	-2.12258e-10	-1.29621
159404751	chr2:159404751:AAT:A	5.3492e-10	-0.276759	-0.783034
159404876	chr2:159404876:T:C	2.36951e-10	-1.87406	-3.10475e-10
159405764	chr2:159405764:T:C	1.21085e-10	-1.85733	-0.688088
159405987	chr2:159405987:A:G	1.23112e-10	-1.85557	-0.673244
159406061	chr2:159406061:A:G	4.28607e-10	-2.12258e-10	-1.28137
159406182	chr2:159406182:C:T	4.2838e-10	-2.12258e-10	-1.2819
159406625	chr2:159406625:C:T	6.00156e-10	-2.12258e-10	-0.944721
159407122	chr2:159407122:C:T	4.28326e-10	-2.12258e-10	-1.28203
159407625	chr2:159407625:A:G	4.28655e-10	-2.12258e-10	-1.28126
159407982	chr2:159407982:T:C	4.92333e-10	-2.12258e-10	-1.14276
159408141	chr2:159408141:G:A	9.0722e-11	-1.59915	-1.23496
159408209	chr2:159408209:T:G	1.13045e-10	-1.70001	-0.914114
159408803	chr2:159408803:C:T	1.27432e-10	-1.64787	-0.846462
159409009	chr2:159409009:G:A	4.5158e-10	-2.12258e-10	-1.22916
159409184	chr2:159409184:G:A	4.29695e-10	-2.12258e-10	-1.27883
159409309	chr2:159409309:T:C	5.99631e-10	-0.244234	-0.701361
159409639	chr2:159409639:A:G	5.30624e-10	-2.12258e-10	-1.06786
159409747	chr2:159409747:A:C	4.25669e-10	-2.12258e-10	-1.28825
159410137	chr2:159410137:C:T	6.61526e-10	-0.847361	-3.10475e-10
159410847	chr2:159410847:A:G	4.27203e-10	-2.12258e-10	-1.28465
159410863	chr2:159410863:A:G	5.90031e-10	-2.12258e-10	-0.961736
159411581	chr2:159411581:T:C	2.64324e-10	-1.70213	-0.0626029
159411813	chr2:159411813:T:C	4.21936e-10	-2.12258e-10	-1.29706
159411882	chr2:159411882:A:G	4.81696e-10	-2.12258e-10	-1.1646
159412492	chr2:159412492:T:G	2.44991e-10	-1.84069	-3.10475e-10
159412798	chr2:159412798:G:A	1.59256e-10	-1.04929	-1.22211
159413275	chr2:159413275:A:G	1.31842e-10	-1.78612	-0.67419
159413336	chr2:159413336:C:A	5.00147e-10	-2.12258e-10	-1.12701
159413452	chr2:159413452:A:G	4.51601e-10	-2.12258e-10	-1.22911
159413536	chr2:159413536:C:T	2.38758e-10	-1.86646	-3.10475e-10
159413696	chr2:159413696:G:A	4.25139e-10	-2.12258e-10	-1.28949
159413858	chr2:159413858:T:A	4.25093e-10	-2.12258e-10	-1.2896
159413863	chr2:159413863:CA:C	4.2402e-10	-2.12258e-10	-1.29213
159414046	chr2:159414046:C:T	5.49157e-10	-0.372859	-0.660666
159414290	chr2:159414290:C:A	3.36064e-09	0.777976	-3.10475e-10
159414295	chr2:159414295:G:A	4.27782e-10	-2.12258e-10	-1.2833
159414347	chr2:159414347:C:A	7.71534e-10	-2.12258e-10	-0.69353
159414545	chr2:159414545:G:A	4.31937e-10	-2.12258e-10	-1.27363
159415169	chr2:159415169:G:A	5.97987e-10	-2.12258e-10	-0.948341
159415239	chr2:159415239:G:T	4.55326e-10	-2.12258e-10	-1.2209
159415788	chr2:159415788:T:G	7.64492e-11	-1.76767	-1.23761
159416167	chr2:159416167:T:G	6.43873e-10	-2.12258e-10	-0.874409
159416548	chr2:159416548:T:C	7.6648e-11	-1.87614	-1.12654
159416820	chr2:159416820:A:C	7.76062e-11	-1.872	-1.11826
159417333	chr2:159417333:G:A	2.11004e-10	-1.67868	-0.311353
159417592	chr2:159417592:G:T	1.84682e-10	-1.52223	-0.601046
159418643	chr2:159418643:A:C	4.40387e-10	-2.12258e-10	-1.25426
159418933	chr2:159418933:T:A	2.24308e-10	-1.70072	-0.22817
159418935	chr2:159418935:G:C	2.26487e-10	-1.69753	-0.221688
159418985	chr2:159418985:G:T	4.23946e-10	-2.12258e-10	-1.2923
159419190	chr2:159419190:G:A	5.50296e-10	-2.12258e-10	-1.03145
159419526	chr2:159419526:T:C	5.11295e-10	-2.12258e-10	-1.10496
159419532	chr2:159419532:C:A	1.25448e-09	-2.12258e-10	-0.20743
159419622	chr2:159419622:T:G	5.13544e-10	-2.12258e-10	-1.10057
159419656	chr2:159419656:T:C	8.01601e-10	-0.655299	-3.10475e-10
159419732	chr2:159419732:C:T	8.12177e-11	-1.87926	-1.06551
159420665	chr2:159420665:C:T	7.35069e-11	-1.87832	-1.16621
159421578	chr2:159421578:T:C	7.34682e-11	-1.87875	-1.16631
159421836	chr2:159421836:A:T	2.18358e-10	-1.69348	-0.262295
159421886	chr2:159421886:G:A	4.24833e-10	-2.12258e-10	-1.29021
159421898	chr2:159421898:A:G	7.17016e-11	-1.87869	-1.1907
159422144	chr2:159422144:A:G	3.47151e-09	-2.12258e-10	0.810434
159422223	chr2:159422223:T:G	9.7261e-11	-1.47568	-1.28883
159422231	chr2:159422231:A:T	7.33023e-11	-1.87773	-1.16959
159422519	chr2:159422519:T:G	7.83722e-11	-1.87692	-1.10352
159422601	chr2:159422601:T:G	7.34585e-11	-1.87839	-1.1668
159422741	chr2:159422741:G:A	2.8084e-10	-1.70413	-3.10475e-10
159422809	chr2:159422809:T:C	1.06515e-10	-1.40371	-1.26992
159422951	chr2:159422951:C:T	3.2993e-10	-1.54303	-3.10475e-10
159423043	chr2:159423043:T:C	7.53026e-11	-1.87944	-1.14095
159423248	chr2:159423248:G:A	4.31685e-10	-2.12258e-10	-1.27421
159423412	chr2:159423412:C:T	1.00303e-10	-1.44285	-1.29086
159423607	chr2:159423607:T:C	1.25391e-10	-1.70492	-0.805557
159423792	chr2:159423792:C:T	1.26509e-10	-1.68962	-0.811975
159423807	chr2:159423807:C:T	1.27778e-10	-1.69904	-0.792569
159423869	chr2:159423869:A:G	7.38358e-11	-1.87739	-1.16267
159424141	chr2:159424141:TC:T	6.81457e-10	-2.12258e-10	-0.817678
159424143	chr2:159424143:A:T	6.81457e-10	-2.12258e-10	-0.817678
159424523	chr2:159424523:C:T	4.29791e-10	-2.12258e-10	-1.27861
159424832	chr2:159424832:G:C	3.66622e-10	-0.16812	-1.26946
159424835	chr2:159424835:A:C	1.2636e-10	-1.71708	-0.785692
159424939	chr2:159424939:T:C	3.13576e-10	-1.59387	-3.10475e-10
159425500	chr2:159425500:A:C	4.46911e-10	-2.12258e-10	-1.23955
159425695	chr2:159425695:C:T	1.31606e-10	-1.69754	-0.764556
159425807	chr2:159425807:T:A	7.39984e-11	-1.87938	-1.15849
159425829	chr2:159425829:G:T	1.29157e-10	-1.67977	-0.801108
159426272	chr2:159426272:A:G	7.35612e-11	-1.87865	-1.16514
159426465	chr2:159426465:C:T	7.57151e-11	-1.87652	-1.13841
159426676	chr2:159426676:G:A	3.35432e-10	-0.250227	-1.27626
159427068	chr2:159427068:G:T	3.32639e-10	-0.269259	-1.26559
159427457	chr2:159427457:T:C	7.48303e-11	-1.87917	-1.14752
159428549	chr2:159428549:C:T	1.29218e-10	-1.69518	-0.785229
159428962	chr2:159428962:T:C	1.70667e-10	-1.28554	-0.916658
159429064	chr2:159429064:C:T	7.43635e-11	-1.87942	-1.15353
159429149	chr2:159429149:T:A	7.53573e-11	-1.87845	-1.14122
159429211	chr2:159429211:T:C	6.73681e-10	-2.12258e-10	-0.829154
159429836	chr2:159429836:T:C	7.58895e-10	-2.12258e-10	-0.710047
159430000	chr2:159430000:C:T	1.07107e-10	-1.63611	-1.03197
159430008	chr2:159430008:T:G	1.42381e-10	-1.67143	-0.711979
159430322	chr2:159430322:A:G	1.2101e-10	-1.56514	-0.980902
159430376	chr2:159430376:T:G	5.18523e-10	-1.09093	-3.10475e-10
159430565	chr2:159430565:A:T	1.55601e-10	-1.66882	-0.62579
159430993	chr2:159430993:A:C	6.11717e-10	-2.12258e-10	-0.925641
159431372	chr2:159431372:A:C	3.36701e-10	-0.470646	-1.05207
159431384	chr2:159431384:T:A	1.65357e-09	-2.12258e-10	0.0687823
159431544	chr2:159431544:A:C	4.30577e-10	-2.12258e-10	-1.27678
159431551	chr2:159431551:A:C	8.07049e-11	-1.71943	-1.23168
159431740	chr2:159431740:G:A	4.44045e-10	-2.12258e-10	-1.24598
159431833	chr2:159431833:CTG:C	2.0107e-10	-1.49693	-0.541327
159432306	chr2:159432306:T:A	4.5155e-10	-2.12258e-10	-1.22922
159432703	chr2:159432703:G:A	4.8528e-10	-1.15718	-3.10475e-10
159433068	chr2:159433068:G:A	2.95156e-10	-1.65441	-3.10475e-10
159433352	chr2:159433352:T:C	6.69954e-11	-1.83994	-1.29735
159433400	chr2:159433400:A:G	8.01827e-10	-0.441792	-0.213226
159434008	chr2:159434008:A:G	8.12546e-10	-0.410189	-0.231549
159434079	chr2:159434079:T:C	7.88822e-11	-1.77792	-1.19603
159434427	chr2:159434427:G:A	1.2546e-10	-1.78122	-0.728701
159434469	chr2:159434469:A:G	1.35599e-10	-1.62682	-0.805396
159434485	chr2:159434485:T:C	8.53341e-09	1.70983	-3.10475e-10
159434554	chr2:159434554:G:A	1.16495e-10	-1.67479	-0.909275
159434566	chr2:159434566:C:T	1.1766e-10	-1.66074	-0.913365
159434800	chr2:159434800:T:C	8.10276e-11	-1.79804	-1.14908
159435019	chr2:159435019:C:T	7.96053e-11	-1.80446	-1.16037
159435082	chr2:159435082:T:C	8.07863e-11	-1.79981	-1.1503
159435211	chr2:159435211:T:A	4.58473e-10	-2.12258e-10	-1.21401
159435249	chr2:159435249:C:T	1.28077e-10	-1.63779	-0.851489
159435409	chr2:159435409:G:A	1.28065e-10	-1.68362	-0.805748
159435453	chr2:159435453:T:C	1.31632e-10	-1.6852	-0.7767
159435770	chr2:159435770:G:A	5.76862e-10	-2.12258e-10	-0.984308
159435779	chr2:159435779:C:T	9.8759e-10	-0.511623	0.0649814
159436114	chr2:159436114:T:C	8.05908e-11	-1.74416	-1.20836
159436146	chr2:159436146:T:C	5.69466e-10	-2.12258e-10	-0.997212
159436422	chr2:159436422:C:T	1.35035e-10	-1.6621	-0.774277
159436431	chr2:159436431:C:T	7.73496e-11	-1.78523	-1.20834
159436479	chr2:159436479:T:G	1.7636e-10	-1.23318	-0.936202
159436657	chr2:159436657:G:A	5.08429e-10	-2.12258e-10	-1.11058
159436667	chr2:159436667:C:T	1.3333e-10	-1.64269	-0.806387
159436690	chr2:159436690:G:A	6.79296e-10	-2.12258e-10	-0.820853
159436691	chr2:159436691:C:A	6.79553e-10	-2.12258e-10	-0.820475
159436855	chr2:159436855:G:T	7.67382e-11	-1.73714	-1.26438
159437018	chr2:159437018:A:G	1.29187e-10	-1.63964	-0.841007
159437120	chr2:159437120:T:C	5.3941e-10	-2.12258e-10	-1.05143
159437325	chr2:159437325:G:A	7.44899e-10	-0.408986	-0.319675
159437762	chr2:159437762:C:A	1.08424e-10	-1.64788	-1.00798
159437821	chr2:159437821:A:G	7.98002e-11	-1.76441	-1.19797
159438063	chr2:159438063:C:G	7.90829e-11	-1.76284	-1.20857
159438268	chr2:159438268:T:C	5.94015e-10	-0.513284	-0.441721
159438331	chr2:159438331:A:G	7.25059e-10	-0.486484	-0.269174
159439221	chr2:159439221:C:T	2.92073e-10	-0.858544	-0.806362
159439800	chr2:159439800:G:A	1.637e-10	-1.82799	-0.415882
159440016	chr2:159440016:C:T	3.01452e-10	-0.820817	-0.812482
159440061	chr2:159440061:C:T	1.17759e-10	-1.68695	-0.886316
159440134	chr2:159440134:C:T	1.23642e-10	-1.67275	-0.851774
159440547	chr2:159440547:C:T	5.00757e-10	-2.12258e-10	-1.12579
159440580	chr2:159440580:G:A	2.18505e-09	0.347486	-3.10475e-10
159440636	chr2:159440636:T:C	6.9228e-11	-1.80719	-1.29732
159440965	chr2:159440965:A:G	7.27761e-10	-2.12258e-10	-0.751937
159440978	chr2:159440978:C:A	7.56559e-11	-1.74799	-1.26773
159441329	chr2:159441329:T:A	4.47422e-10	-2.12258e-10	-1.23841
159441525	chr2:159441525:GAA:G	7.99871e-11	-1.75433	-1.20571
159441612	chr2:159441612:T:C	8.01684e-11	-1.75295	-1.20483
159441681	chr2:159441681:A:G	7.45365e-10	-2.12258e-10	-0.728036
159441780	chr2:159441780:T:C	4.46672e-10	-2.12258e-10	-1.24008
159441813	chr2:159441813:G:A	3.83079e-10	-1.39367	-3.10475e-10
159441989	chr2:159441989:A:G	8.07619e-11	-1.76269	-1.18771
159442174	chr2:159442174:G:T	8.20167e-11	-1.67422	-1.26077
159442463	chr2:159442463:G:A	8.12653e-10	-0.641606	-3.10475e-10
159442486	chr2:159442486:T:C	1.47831e-09	-2.12258e-10	-0.0432568
159443151	chr2:159443151:T:G	4.39054e-10	-2.12258e-10	-1.25729
159443766	chr2:159443766:GA:G	2.60336e-10	-1.77994	-3.10475e-10
159444164	chr2:159444164:C:T	7.55264e-11	-1.74551	-1.27191
159444486	chr2:159444486:G:C	3.17002e-10	-1.583	-3.10475e-10
159444546	chr2:159444546:G:A	2.57702e-10	-1.79011	-3.10475e-10
159444744	chr2:159444744:T:A	2.78473e-09	-2.12258e-10	0.589995
159445233	chr2:159445233:G:A	2.91757e-10	-1.66599	-3.10475e-10
159445261	chr2:159445261:G:A	5.14647e-10	-2.12258e-10	-1.09843
159445368	chr2:159445368:C:T	2.91008e-10	-1.66856	-3.10475e-10
159445378	chr2:159445378:G:A	5.9548e-10	-2.12258e-10	-0.952542
159445637	chr2:159445637:T:C	7.66579e-11	-1.74419	-1.25837
159445841	chr2:159445841:G:C	1.03797e-10	-1.72521	-0.974265
159447192	chr2:159447192:A:AG	1.80799e-10	-1.18765	-0.956873
159447399	chr2:159447399:CTT:TTT	3.43661e-09	-2.12258e-10	0.80033
159447577	chr2:159447577:T:C	5.04122e-10	-2.12258e-10	-1.11909
159447700	chr2:159447700:T:C	1.72692e-10	-1.6217	-0.568703
159448230	chr2:159448230:A:T	6.7555e-11	-1.83552	-1.29345
159448874	chr2:159448874:T:C	4.79814e-10	-2.12258e-10	-1.16851
159449226	chr2:159449226:C:T	5.27154e-10	-2.12258e-10	-1.07442
159449301	chr2:159449301:A:G	1.63024e-10	-1.58804	-0.659977
159449346	chr2:159449346:C:T	7.21752e-11	-1.77157	-1.29125
159449380	chr2:159449380:A:G	7.14676e-11	-1.78025	-1.29242
159449752	chr2:159449752:C:T	4.79798e-10	-2.12258e-10	-1.16854
159449952	chr2:159449952:T:C	7.19558e-11	-1.78788	-1.27798
159450017	chr2:159450017:T:G	5.21006e-10	-2.12258e-10	-1.08615
159450488	chr2:159450488:T:C	6.93808e-10	-2.12258e-10	-0.799715
159450620	chr2:159450620:T:G	4.47531e-10	-2.12258e-10	-1.23816
159450698	chr2:159450698:A:G	2.23707e-10	-1.04611	-0.885462
159450716	chr2:159450716:A:T	4.26655e-10	-2.12258e-10	-1.28594
159450743	chr2:159450743:T:C	1.95587e-10	-1.51641	-0.549498
159450941	chr2:159450941:T:C	2.55047e-10	-1.65186	-0.148602
159450990	chr2:159450990:A:G	4.46622e-10	-2.12258e-10	-1.2402
159451020	chr2:159451020:C:A	1.629e-10	-1.55316	-0.695613
159451072	chr2:159451072:C:T	3.04475e-10	-1.49231	-0.131013
159451432	chr2:159451432:C:T	6.91163e-10	-2.12258e-10	-0.803535
159452090	chr2:159452090:A:G	4.22975e-10	-2.12258e-10	-1.2946
159452186	chr2:159452186:A:AAT	1.12592e-10	-1.48367	-1.13448
159452187	chr2:159452187:G:A	1.13377e-10	-1.47653	-1.13467
159452404	chr2:159452404:C:G	6.26083e-10	-2.12258e-10	-0.902427
159452686	chr2:159452686:C:T	1.7882e-10	-0.869152	-1.28638
159452859	chr2:159452859:T:C	4.24281e-10	-2.12258e-10	-1.29151
159452865	chr2:159452865:C:T	4.23885e-10	-2.12258e-10	-1.29245
159452875	chr2:159452875:G:A	4.25319e-10	-2.12258e-10	-1.28907
159452882	chr2:159452882:T:G	4.26509e-10	-2.12258e-10	-1.28628
159453013	chr2:159453013:C:T	4.23004e-10	-2.12258e-10	-1.29453
159453120	chr2:159453120:C:CA	4.25715e-10	-2.12258e-10	-1.28814
159453340	chr2:159453340:AC:A	8.96847e-10	-2.12258e-10	-0.543025
159453341	chr2:159453341:C:T	5.36016e-10	-2.12258e-10	-1.05775
159453356	chr2:159453356:C:T	4.42909e-10	-2.12258e-10	-1.24855
159453735	chr2:159453735:A:G	2.40483e-10	-1.04595	-0.813306
159453965	chr2:159453965:T:C	4.22936e-10	-2.12258e-10	-1.29469
159454478	chr2:159454478:G:A	1.58194e-10	-1.56205	-0.716038
159454591	chr2:159454591:G:A	9.92823e-11	-1.60778	-1.13617
159454659	chr2:159454659:C:T	4.22546e-10	-2.12258e-10	-1.29561
159454714	chr2:159454714:AACAATGC:A	4.34953e-10	-2.12258e-10	-1.26667
159454871	chr2:159454871:A:G	1.97145e-10	-0.773873	-1.2841
159455435	chr2:159455435:C:G	4.24672e-10	-2.12258e-10	-1.29059
159455840	chr2:159455840:A:G	4.21844e-10	-2.12258e-10	-1.29728
159456400	chr2:159456400:T:C	2.16525e-10	-1.6464	-0.317809
159456427	chr2:159456427:G:A	7.15871e-11	-1.83573	-1.23527
159456431	chr2:159456431:A:G	8.07785e-11	-1.87609	-1.07411
159456463	chr2:159456463:G:T	8.1211e-11	-1.8794	-1.06546
159456491	chr2:159456491:C:T	8.11532e-11	-1.87743	-1.06814
159456829	chr2:159456829:A:G	7.13774e-11	-1.85484	-1.21909
159456990	chr2:159456990:A:T	7.71468e-11	-1.8786	-1.1176
159457061	chr2:159457061:T:C	7.88567e-11	-1.87343	-1.10085
159457287	chr2:159457287:T:C	7.44326e-11	-1.87587	-1.15614
159457587	chr2:159457587:T:C	3.42677e-09	-2.12258e-10	0.797464
159457643	chr2:159457643:G:A	9.46077e-11	-1.87307	-0.9191
159457733	chr2:159457733:C:T	4.34079e-09	-2.12258e-10	1.0339
159457878	chr2:159457878:T:C	6.91135e-10	-2.12258e-10	-0.803575
159458100	chr2:159458100:C:T	6.70283e-10	-0.2729	-0.56131
159458148	chr2:159458148:C:CAGCTGAAATT	9.56833e-10	-2.12258e-10	-0.478281
159458577	chr2:159458577:A:G	9.3461e-11	-1.87427	-0.930097
159458595	chr2:159458595:G:A	6.89554e-10	-2.12258e-10	-0.805865
159458721	chr2:159458721:T:C	3.48491e-10	-1.4883	-3.10475e-10
159458875	chr2:159458875:A:T	8.95685e-10	-0.544321	-3.10475e-10
159459052	chr2:159459052:G:A	9.06413e-11	-1.87695	-0.958049
159459380	chr2:159459380:T:C	8.53176e-11	-1.87763	-1.0179
159459588	chr2:159459588:C:T	8.71144e-11	-1.87678	-0.997906
159459636	chr2:159459636:T:A	1.29796e-10	-1.65404	-0.821906
159459921	chr2:159459921:T:C	8.47964e-11	-1.87648	-1.02517
159459950	chr2:159459950:C:T	8.65811e-11	-1.87738	-1.00344
159460421	chr2:159460421:G:A	8.80644e-11	-1.87727	-0.986573
159460694	chr2:159460694:C:G	1.41806e-10	-1.70984	-0.677605
159460890	chr2:159460890:C:T	6.70882e-11	-1.87903	-1.25688
159461024	chr2:159461024:A:T	3.46417e-10	-0.230474	-1.26379
159461152	chr2:159461152:G:C	6.82145e-11	-1.87452	-1.24473
159461378	chr2:159461378:G:A	3.03399e-10	-1.62686	-3.10475e-10
159461563	chr2:159461563:T:C	6.80829e-11	-1.87456	-1.24663
159462030	chr2:159462030:G:A	4.276e-10	-2.12258e-10	-1.28372
159462297	chr2:159462297:C:T	4.16906e-10	-1.30905	-3.10475e-10
159462332	chr2:159462332:T:A	2.87968e-09	-2.12258e-10	0.623524
159462434	chr2:159462434:A:G	7.48362e-11	-1.86762	-1.15899
159462467	chr2:159462467:G:A	1.03496e-09	-0.399792	-3.10475e-10
159462534	chr2:159462534:T:C	4.45208e-10	-2.12258e-10	-1.24337
159462646	chr2:159462646:A:G	7.27456e-11	-1.87864	-1.1763
159462827	chr2:159462827:A:T	7.5487e-11	-1.87925	-1.1387
159462880	chr2:159462880:T:C	7.33241e-11	-1.87943	-1.16759
159462980	chr2:159462980:G:T	6.69347e-10	-2.12258e-10	-0.835607
159463148	chr2:159463148:G:A	6.58894e-11	-1.87786	-1.27607
159463243	chr2:159463243:T:C	2.62233e-09	-2.12258e-10	0.529908
159463361	chr2:159463361:T:C	7.75064e-11	-1.87915	-1.11241
159463458	chr2:159463458:A:G	2.16647e-10	-0.700851	-1.26279
159463775	chr2:159463775:G:A	2.04622e-10	-1.56905	-0.451692
159463971	chr2:159463971:TG:T	2.04891e-10	-1.57579	-0.443641
159463996	chr2:159463996:G:A	4.62347e-10	-2.12258e-10	-1.20559
159464045	chr2:159464045:C:G	7.13504e-11	-1.87849	-1.19581
159464086	chr2:159464086:G:A	4.21968e-10	-2.12258e-10	-1.29698
159464372	chr2:159464372:G:A	2.37432e-10	-1.87203	-3.10475e-10
159464664	chr2:159464664:G:A	4.24855e-10	-2.12258e-10	-1.29016
159465277	chr2:159465277:A:G	7.10436e-11	-1.78126	-1.29735
159465329	chr2:159465329:T:C	2.67158e-10	-0.540994	-1.21308
159465529	chr2:159465529:G:A	7.14345e-11	-1.87939	-1.19374
159465652	chr2:159465652:T:A	7.09513e-11	-1.87813	-1.20178
159465957	chr2:159465957:T:C	8.31183e-11	-1.87369	-1.04796
159466145	chr2:159466145:A:G	1.40052e-10	-1.16584	-1.23406
159466259	chr2:159466259:T:C	4.273e-09	-2.12258e-10	1.01816
159466272	chr2:159466272:A:G	7.18156e-11	-1.87814	-1.18967
159466568	chr2:159466568:A:G	7.88005e-10	-0.672405	-3.10475e-10
159466741	chr2:159466741:GT:G	4.21819e-10	-2.12258e-10	-1.29733
159466884	chr2:159466884:T:C	2.87466e-10	-1.68081	-3.10475e-10
159467059	chr2:159467059:A:C	6.8043e-10	-2.12258e-10	-0.819185
159467180	chr2:159467180:C:T	8.46551e-10	-0.416716	-0.184024
159467181	chr2:159467181:A:G	6.67605e-11	-1.85854	-1.28226
159467373	chr2:159467373:C:T	2.28994e-08	0.434535	2.26242
159467380	chr2:159467380:A:C	4.41298e-10	-2.12258e-10	-1.25219
159467413	chr2:159467413:G:A	4.34616e-10	-2.12258e-10	-1.26745
159467494	chr2:159467494:A:G	5.15154e-10	-2.12258e-10	-1.09744
159467547	chr2:159467547:T:C	1.83264e-10	-0.872115	-1.25887
159467677	chr2:159467677:G:A	3.72229e-10	-0.538616	-0.883786
159467768	chr2:159467768:A:AG	4.11735e-10	-0.432221	-0.889309
159468019	chr2:159468019:C:A	1.40072e-09	-2.12258e-10	-0.0971676
159468671	chr2:159468671:A:C	2.01291e-10	-0.739813	-1.29735
159468780	chr2:159468780:A:C	1.07876e-10	-1.36416	-1.29677
159468813	chr2:159468813:G:A	4.29114e-10	-1.28019	-3.10475e-10
159468816	chr2:159468816:G:A	1.07925e-09	-2.12258e-10	-0.357889
159468832	chr2:159468832:C:T	8.55041e-11	-1.61711	-1.27623
159468858	chr2:159468858:C:T	2.45334e-10	-1.83929	-3.10475e-10
159468919	chr2:159468919:T:C	1.10585e-10	-1.33944	-1.29669
159468928	chr2:159468928:G:A	9.32494e-10	-2.12258e-10	-0.504047
159469259	chr2:159469259:C:T	7.94657e-10	-0.396991	-0.267009
159469414	chr2:159469414:G:A	1.05429e-10	-1.38653	-1.29735
159469416	chr2:159469416:C:T	9.8485e-10	-2.12258e-10	-0.449421
159469466	chr2:159469466:C:T	2.81825e-10	-1.70062	-3.10475e-10
159469562	chr2:159469562:G:A	4.24396e-10	-2.12258e-10	-1.29124
159470258	chr2:159470258:G:A	5.49602e-10	-0.482054	-0.550661
159470454	chr2:159470454:G:A	5.61672e-10	-2.12258e-10	-1.01099
159470665	chr2:159470665:T:C	7.40892e-10	-2.12258e-10	-0.734055
159470959	chr2:159470959:A:G	6.87705e-10	-2.12258e-10	-0.80855
159471359	chr2:159471359:C:T	4.24138e-10	-2.12258e-10	-1.29185
159471530	chr2:159471530:C:T	5.8998e-10	-2.12258e-10	-0.961821
159471777	chr2:159471777:T:C	2.66213e-10	-1.75761	-3.10475e-10
159472125	chr2:159472125:T:C	6.06875e-10	-2.12258e-10	-0.933587
159472905	chr2:159472905:T:G	4.34766e-10	-2.12258e-10	-1.2671
159473413	chr2:159473413:T:C	3.02795e-10	-1.62886	-3.10475e-10
159473713	chr2:159473713:C:T	2.48942e-10	-1.82469	-3.10475e-10
159474527	chr2:159474527:C:T	1.33323e-09	-0.14655	-3.10475e-10
159474732	chr2:159474732:G:A	4.21826e-10	-2.12258e-10	-1.29732
159474879	chr2:159474879:T:C	1.63894e-10	-1.80721	-0.435487
159475114	chr2:159475114:G:A	6.44163e-09	2.04675	-0.618124
159475170	chr2:159475170:T:C	4.22318e-10	-2.12258e-10	-1.29615
159475304	chr2:159475304:G:A	8.64729e-10	-2.12258e-10	-0.579493
159475347	chr2:159475347:G:A	4.21937e-10	-2.12258e-10	-1.29705
159477081	chr2:159477081:G:A	8.36491e-10	-0.612694	-3.10475e-10
159477414	chr2:159477414:A:G	4.25586e-10	-2.12258e-10	-1.28844
159477665	chr2:159477665:A:G	4.59875e-10	-2.12258e-10	-1.21096
159477852	chr2:159477852:C:T	1.05818e-10	-1.8508	-0.829391
159478053	chr2:159478053:C:T	5.60333e-10	-2.12258e-10	-1.01338
159478804	chr2:159478804:T:C	1.48805e-09	-0.410061	0.373372
159478967	chr2:159478967:T:C	7.50252e-10	-2.12258e-10	-0.721502
159481289	chr2:159481289:A:C	2.60688e-09	-2.12258e-10	0.524001
159482605	chr2:159482605:A:C	4.21965e-10	-2.12258e-10	-1.29699
159483290	chr2:159483290:T:C	7.25293e-10	-2.12258e-10	-0.755335
159483503	chr2:159483503:G:A	6.61312e-10	0.431465	-1.27915
159483576	chr2:159483576:A:G	6.92721e-10	-2.12258e-10	-0.801283
159483671	chr2:159483671:C:T	2.94024e-10	-1.65825	-3.10475e-10
159484073	chr2:159484073:A:G	4.33527e-10	-2.12258e-10	-1.26996
159484266	chr2:159484266:T:C	6.14708e-10	0.360822	-1.28158
159484411	chr2:159484411:A:C	1.92314e-10	-0.787523	-1.29526
159485134	chr2:159485134:T:G	9.098e-09	-2.12258e-10	1.7739
159485294	chr2:159485294:T:C	1.13366e-08	1.99388	-3.10475e-10
159485398	chr2:159485398:T:C	9.06323e-10	-2.12258e-10	-0.532515
159486564	chr2:159486564:A:C	6.37719e-10	-2.12258e-10	-0.884012
159488513	chr2:159488513:A:G	7.17519e-09	1.53647	-3.10475e-10
159488904	chr2:159488904:A:G	7.00862e-10	-2.12258e-10	-0.7896
159489057	chr2:159489057:C:T	4.34032e-10	-2.12258e-10	-1.26879
159489079	chr2:159489079:T:C	1.11962e-09	-0.257661	-0.0635003
159489329	chr2:159489329:T:C	8.88098e-10	-2.12258e-10	-0.552828
159489388	chr2:159489388:C:T	8.82425e-10	-0.418301	-0.140936
159489977	chr2:159489977:C:T	1.10249e-09	-2.12258e-10	-0.336583
159490054	chr2:159490054:A:G	2.48081e-10	-1.82816	-3.10475e-10
159490507	chr2:159490507:A:G	2.87178e-10	-0.557954	-1.12386
159490580	chr2:159490580:GAT:G	1.07375e-09	-2.12258e-10	-0.363002
159490585	chr2:159490585:CAGCT:C	1.07375e-09	-2.12258e-10	-0.363002
159490614	chr2:159490614:C:G	7.2732e-10	-2.12258e-10	-0.752544
159491243	chr2:159491243:C:G	9.28294e-11	-1.84911	-0.962038
159491877	chr2:159491877:T:C	2.11676e-10	-0.691606	-1.29525
159491880	chr2:159491880:C:T	9.0348e-11	-1.83096	-1.00728
159491910	chr2:159491910:C:T	7.43329e-10	-2.12258e-10	-0.730771
159492908	chr2:159492908:C:A	4.42699e-10	-2.12258e-10	-1.24902
159494590	chr2:159494590:G:A	1.10618e-09	-2.12258e-10	-0.333246
159494756	chr2:159494756:A:G	2.16306e-10	-0.669137	-1.29608
159494828	chr2:159494828:G:A	4.61386e-10	-2.12258e-10	-1.20767
159494895	chr2:159494895:TAG:T	4.51817e-10	-2.12258e-10	-1.22863
159495604	chr2:159495604:T:C	4.81086e-10	-0.0196592	-1.1462
159495792	chr2:159495792:CAG:C	8.27465e-11	-1.87929	-1.04684
159496186	chr2:159496186:C:T	7.26493e-11	-1.78485	-1.27142
159496437	chr2:159496437:C:T	6.89157e-10	0.484687	-1.29113
159496731	chr2:159496731:C:T	3.06275e-10	-1.61743	-3.10475e-10
159497090	chr2:159497090:C:G	3.25297e-10	-1.55717	-3.10475e-10
159497195	chr2:159497195:G:T	4.93482e-10	-2.12258e-10	-1.14042
159497581	chr2:159497581:A:AT	6.88932e-10	-2.12258e-10	-0.806767
159498159	chr2:159498159:G:A	2.23726e-10	-1.2542	-0.67729
159498673	chr2:159498673:C:A	4.32266e-10	-2.12258e-10	-1.27287
159498751	chr2:159498751:T:C	1.08868e-09	-2.12258e-10	-0.349191
159498883	chr2:159498883:T:A	7.42829e-09	-2.12258e-10	1.57114
159499192	chr2:159499192:G:A	5.60712e-09	-2.12258e-10	1.28988
159499260	chr2:159499260:C:T	1.7494e-09	-2.12258e-10	0.12512
159499657	chr2:159499657:T:C	4.5574e-10	-2.12258e-10	-1.21999
159499662	chr2:159499662:C:T	2.87886e-09	-2.12258e-10	0.623241
159499701	chr2:159499701:A:C	4.61249e-10	-2.12258e-10	-1.20797
159499742	chr2:159499742:T:C	1.51796e-09	0.0669342	-0.0837218
159499779	chr2:159499779:T:C	8.80178e-10	-2.12258e-10	-0.561786
159499860	chr2:159499860:A:G	1.00058e-10	-1.47511	-1.26105
159500977	chr2:159500977:G:C	2.4651e-10	-1.83451	-3.10475e-10
159501375	chr2:159501375:C:T	7.90866e-10	-2.12258e-10	-0.668782
159501436	chr2:159501436:G:A	7.89983e-10	-2.12258e-10	-0.669899
159501629	chr2:159501629:A:T	1.28003e-09	-2.12258e-10	-0.18727
159502454	chr2:159502454:G:A	7.2522e-11	-1.82879	-1.22923
159502787	chr2:159502787:G:A	4.34759e-10	-2.12258e-10	-1.26712
159503324	chr2:159503324:ACT:A	1.17275e-09	-2.12258e-10	-0.274803
159504714	chr2:159504714:C:T	6.94263e-11	-1.87129	-1.23035
159505487	chr2:159505487:A:C	4.65532e-10	-2.12258e-10	-1.19873
159505508	chr2:159505508:T:A	6.16456e-10	0.320297	-1.23822
159507243	chr2:159507243:T:C	1.18658e-09	-2.12258e-10	-0.263077
159507348	chr2:159507348:A:T	8.96359e-10	-2.12258e-10	-0.543569
159507781	chr2:159507781:C:T	6.93822e-11	-1.81468	-1.2876
159509119	chr2:159509119:A:T	8.48544e-10	-2.12258e-10	-0.598388
159509175	chr2:159509175:T:C	1.91961e-09	-2.12258e-10	0.217966
159509512	chr2:159509512:A:G	9.09985e-10	-2.12258e-10	-0.528482
159509608	chr2:159509608:T:C	6.03724e-10	-2.12258e-10	-0.938793
159509770	chr2:159509770:T:C	1.08795e-09	-2.12258e-10	-0.349856
159509863	chr2:159509863:A:G	3.5703e-10	-0.464789	-0.999301
159510195	chr2:159510195:T:G	3.20645e-10	-0.439485	-1.13209
159510644	chr2:159510644:A:G	6.86494e-11	-1.81646	-1.29643
159510773	chr2:159510773:A:T	4.87207e-10	-2.12258e-10	-1.15322
159511053	chr2:159511053:T:C	1.08731e-09	-2.12258e-10	-0.350448
159511476	chr2:159511476:C:G	6.68244e-10	-2.12258e-10	-0.837257
159511665	chr2:159511665:A:C	7.53411e-10	-2.12258e-10	-0.7173
159511966	chr2:159511966:T:C	2.65577e-10	-1.76001	-3.10475e-10
159512299	chr2:159512299:C:T	5.80937e-10	-2.12258e-10	-0.977268
159512564	chr2:159512564:A:AT	4.23296e-10	-2.12258e-10	-1.29384
159513168	chr2:159513168:A:G	4.21866e-10	-2.12258e-10	-1.29722
159513562	chr2:159513562:G:A	6.06953e-06	8.76427	-0.487387
159514748	chr2:159514748:C:T	1.23647e-09	0.783214	-1.00511
159516463	chr2:159516463:A:C	1.90899e-09	-2.12258e-10	0.21242
159516516	chr2:159516516:T:C	6.34701e-10	-2.12258e-10	-0.888756
159516955	chr2:159516955:G:T	1.93469e-09	-2.12258e-10	0.225792
159517630	chr2:159517630:T:C	2.29309e-09	0.215885	0.179859
159517671	chr2:159517671:A:C	6.69118e-10	-2.12258e-10	-0.83595
159517946	chr2:159517946:G:A	1.30618e-10	-1.37588	-1.09375
159519846	chr2:159519846:T:A	1.34077e-09	-0.0128406	-0.128073
159520307	chr2:159520307:C:T	8.22554e-11	-1.66186	-1.27022
159520612	chr2:159520612:G:A	2.11447e-10	-1.21	-0.777938
159521398	chr2:159521398:G:A	1.06346e-08	1.92996	-3.10475e-10
159521561	chr2:159521561:T:C	6.74545e-11	-1.837	-1.29346
159522041	chr2:159522041:A:G	4.24899e-10	-2.12258e-10	-1.29006
159522073	chr2:159522073:T:C	4.23788e-10	-2.12258e-10	-1.29268
159522719	chr2:159522719:G:A	4.74058e-10	-2.12258e-10	-1.18058
159522817	chr2:159522817:G:A	1.42256e-09	-2.12258e-10	-0.081698
159523209	chr2:159523209:C:A	2.20544e-09	-2.12258e-10	0.356772
159523388	chr2:159523388:C:A	7.03977e-11	-1.86085	-1.2269
159523656	chr2:159523656:A:C	1.50108e-09	-2.12258e-10	-0.0279722
159524206	chr2:159524206:C:T	4.48984e-10	-2.12258e-10	-1.23492
159524380	chr2:159524380:G:A	7.70937e-11	-1.79694	-1.19995
159526146	chr2:159526146:G:T	1.5012e-09	-2.12258e-10	-0.0278886
159526154	chr2:159526154:T:C	2.15531e-09	-2.12258e-10	0.333781
159526270	chr2:159526270:C:A	4.26917e-10	-2.12258e-10	-1.28532
159526645	chr2:159526645:C:T	7.9116e-11	-1.68701	-1.28399
159526941	chr2:159526941:T:C	9.4735e-10	-2.12258e-10	-0.488241
159527265	chr2:159527265:G:A	4.96563e-10	-2.12258e-10	-1.1342
159527274	chr2:159527274:A:G	5.37651e-10	-2.12258e-10	-1.0547
159527442	chr2:159527442:G:GT	4.28798e-10	-2.12258e-10	-1.28092
159527552	chr2:159527552:A:G	2.59603e-09	-2.12258e-10	0.519828
159528307	chr2:159528307:C:T	1.22761e-09	-2.12258e-10	-0.229082
159528386	chr2:159528386:G:A	5.40613e-10	-2.12258e-10	-1.04921
159528665	chr2:159528665:A:G	8.50067e-10	-2.12258e-10	-0.596595
159528752	chr2:159528752:C:T	7.41668e-11	-1.7625	-1.2731
159529109	chr2:159529109:T:C	5.11553e-10	-2.12258e-10	-1.10446
159529709	chr2:159529709:T:C	1.35934e-09	0.15918	-0.286339
159529749	chr2:159529749:A:G	9.74821e-11	-1.71423	-1.04801
159529830	chr2:159529830:T:C	8.4153e-11	-1.87768	-1.03159
159530392	chr2:159530392:C:T	3.24916e-10	-0.486922	-1.07142
159530838	chr2:159530838:C:T	7.67056e-11	-1.72434	-1.2776
159530971	chr2:159530971:A:C	4.11126e-10	-0.0676891	-1.25532
159531113	chr2:159531113:T:C	6.67488e-10	-2.12258e-10	-0.838388
159531126	chr2:159531126:T:A	5.15193e-10	-2.12258e-10	-1.09737
159531163	chr2:159531163:T:A	5.2659e-10	-2.12258e-10	-1.07549
159531354	chr2:159531354:T:A	7.04812e-10	-2.12258e-10	-0.78398
159531625	chr2:159531625:A:C	9.05592e-09	2.31201	-0.54275
159531802	chr2:159531802:A:G	5.14291e-10	-2.12258e-10	-1.09912
159531878	chr2:159531878:A:G	7.16432e-10	-2.12258e-10	-0.767627
159532417	chr2:159532417:T:G	1.08304e-09	-2.12258e-10	-0.354385
159532599	chr2:159532599:G:C	5.35269e-10	-2.12258e-10	-1.05914
159532708	chr2:159532708:A:G	6.97495e-10	-2.12258e-10	-0.794414
159532801	chr2:159532801:T:C	5.29476e-10	-2.12258e-10	-1.07002
159532898	chr2:159532898:T:C	5.28047e-10	-2.12258e-10	-1.07273
159533259	chr2:159533259:A:T	1.17765e-09	-2.12258e-10	-0.270637
159533260	chr2:159533260:T:C	5.2668e-10	-2.12258e-10	-1.07532
159533317	chr2:159533317:T:C	1.06497e-09	-2.12258e-10	-0.37121
159533390	chr2:159533390:G:A	8.02753e-10	-2.12258e-10	-0.653864
159533539	chr2:159533539:C:T	4.4329e-10	-1.24769	-3.10475e-10
159533574	chr2:159533574:T:TGATTTAA	8.13327e-10	-2.12258e-10	-0.640777
159533631	chr2:159533631:A:G	1.08177e-09	-2.12258e-10	-0.355552
159533736	chr2:159533736:A:T	5.21318e-10	-2.12258e-10	-1.08555
159533751	chr2:159533751:C:T	1.77323e-10	-1.86569	-0.298251
159534131	chr2:159534131:G:A	8.14481e-10	-2.12258e-10	-0.639359
159534298	chr2:159534298:G:A	1.83261e-09	0.343636	-0.172049
159534337	chr2:159534337:T:C	6.72236e-11	-1.8659	-1.26799
159534671	chr2:159534671:A:C	5.37418e-10	-2.12258e-10	-1.05513
159534844	chr2:159534844:C:T	7.55759e-10	-2.12258e-10	-0.714187
159534978	chr2:159534978:A:G	5.47329e-10	-2.12258e-10	-1.03686
159535120	chr2:159535120:A:AAAGATATAATACAC	7.93738e-10	-2.12258e-10	-0.665157
159535124	chr2:159535124:T:TAAAGATATATAATTATAAATAATATAATA	8.14949e-10	-2.12258e-10	-0.638785
159535229	chr2:159535229:A:C	2.83219e-10	-1.69569	-3.10475e-10
159535262	chr2:159535262:C:CTGTGATTCCAGCACTGTGGGAGACTGAGGTGGGAGGATCACTTGAGGTCAGGAG	7.25216e-10	-2.12258e-10	-0.75544
159535379	chr2:159535379:G:A	1.04161e-10	-1.77331	-0.922661
159535845	chr2:159535845:T:C	8.10387e-10	-2.12258e-10	-0.644398
159535887	chr2:159535887:A:C	8.73872e-10	-2.12258e-10	-0.568976
159535956	chr2:159535956:T:C	1.16066e-10	-1.4808	-1.10695
159536096	chr2:159536096:T:C	8.6131e-10	-2.12258e-10	-0.583455
159536268	chr2:159536268:G:A	1.03569e-09	-2.12258e-10	-0.399083
159536550	chr2:159536550:C:T	9.26977e-10	-2.12258e-10	-0.509981
159537137	chr2:159537137:A:G	2.48665e-10	-1.63643	-0.189372
159537429	chr2:159537429:G:A	8.6642e-10	-2.12258e-10	-0.57754
159537608	chr2:159537608:C:G	1.23246e-10	-1.74584	-0.781882
159537718	chr2:159537718:A:T	6.52131e-11	-1.86776	-1.29649
159537752	chr2:159537752:C:A	1.27437e-10	-1.59269	-0.901603
159538280	chr2:159538280:C:T	7.92548e-10	-2.12258e-10	-0.666657
159538328	chr2:159538328:C:T	1.07785e-09	-2.12258e-10	-0.359183
159538336	chr2:159538336:A:G	8.25777e-10	-2.12258e-10	-0.625585
159538409	chr2:159538409:C:T	8.33504e-10	-2.12258e-10	-0.616272
159538433	chr2:159538433:A:C	8.20179e-10	-2.12258e-10	-0.632388
159538626	chr2:159538626:T:A	7.0767e-09	-2.12258e-10	1.52265
159538724	chr2:159538724:A:G	8.4327e-10	-2.12258e-10	-0.604622
159538926	chr2:159538926:C:T	8.41413e-10	-2.12258e-10	-0.606828
159539213	chr2:159539213:G:A	1.02497e-09	-2.12258e-10	-0.409494
159539982	chr2:159539982:A:T	5.36987e-10	-2.12258e-10	-1.05594
159540464	chr2:159540464:G:A	7.79155e-10	-2.12258e-10	-0.6837
159540628	chr2:159540628:T:C	3.98598e-10	-1.35396	-3.10475e-10
159540765	chr2:159540765:A:G	8.53474e-10	-2.12258e-10	-0.592595
159540842	chr2:159540842:C:G	8.41519e-10	-2.12258e-10	-0.606702
159541191	chr2:159541191:T:A	6.7807e-10	-2.12258e-10	-0.822659
159541314	chr2:159541314:C:T	1.06179e-10	-1.38745	-1.28933
159541521	chr2:159541521:T:C	8.64309e-10	-2.12258e-10	-0.579979
159541636	chr2:159541636:T:G	1.02267e-09	-2.12258e-10	-0.411741
159541721	chr2:159541721:C:T	9.09279e-10	-2.12258e-10	-0.529258
159541766	chr2:159541766:T:G	1.02753e-09	-2.12258e-10	-0.406994
159541845	chr2:159541845:A:G	8.76621e-10	-2.12258e-10	-0.565835
159541846	chr2:159541846:T:C	6.57241e-11	-1.87703	-1.27941
159542193	chr2:159542193:A:C	9.90461e-11	-1.81777	-0.928552
159542503	chr2:159542503:G:A	1.04883e-09	-2.12258e-10	-0.386479
159542612	chr2:159542612:A:G	8.56629e-10	-2.12258e-10	-0.588905
159542618	chr2:159542618:G:C	8.68918e-10	-2.12258e-10	-0.574661
159542820	chr2:159542820:CAG:C	5.63244e-10	0.266101	-1.2743
159543767	chr2:159543767:C:T	5.69526e-10	-1.34811	0.351006
159544331	chr2:159544331:A:G	1.46883e-09	-2.12258e-10	-0.0496884
159545044	chr2:159545044:A:G	5.21726e-10	-1.08477	-3.10475e-10
159545391	chr2:159545391:A:G	5.45436e-10	-2.12258e-10	-1.04032
159545519	chr2:159545519:C:T	1.17925e-09	-2.12258e-10	-0.269278
159545666	chr2:159545666:A:G	8.06715e-09	-2.12258e-10	1.65364
159546258	chr2:159546258:G:A	3.80707e-10	-1.38064	-0.0192432
159546403	chr2:159546403:G:A	5.22224e-10	-2.12258e-10	-1.08381
159546676	chr2:159546676:A:C	1.41075e-09	-2.12258e-10	-0.0900327
159546889	chr2:159546889:A:C	8.59486e-11	-1.81937	-1.06879
159546976	chr2:159546976:T:C	1.03587e-09	-2.12258e-10	-0.398915
159547119	chr2:159547119:C:T	8.77773e-10	-2.12258e-10	-0.564523
159547529	chr2:159547529:A:C	1.04768e-09	-2.12258e-10	-0.387575
159547545	chr2:159547545:G:A	1.03837e-09	-2.12258e-10	-0.396507
159547623	chr2:159547623:T:G	7.19673e-10	-2.12258e-10	-0.763113
159548106	chr2:159548106:G:C	3.26844e-09	-2.12258e-10	0.750158
159548180	chr2:159548180:T:C	3.17979e-10	-1.44715	-0.132776
159548626	chr2:159548626:TA:T	1.06298e-09	-2.12258e-10	-0.37308
159548628	chr2:159548628:TCAAA:T	1.06281e-09	-2.12258e-10	-0.373241
159548945	chr2:159548945:A:C	1.06049e-09	-2.12258e-10	-0.375427
159548987	chr2:159548987:C:T	3.72252e-10	-1.37629	-0.0460483
159549535	chr2:159549535:C:A	7.21397e-11	-1.79474	-1.26856
159549914	chr2:159549914:C:T	1.08225e-10	-1.61505	-1.04264
159550379	chr2:159550379:C:A	8.77365e-11	-1.59807	-1.2695
159550974	chr2:159550974:T:C	7.01848e-11	-1.80289	-1.28789
159551268	chr2:159551268:A:G	1.02058e-10	-1.42379	-1.29258
159551340	chr2:159551340:A:G	1.49006e-09	1.17975	-1.21509
159551598	chr2:159551598:T:G	4.8984e-10	-2.12258e-10	-1.14783
159551778	chr2:159551778:T:C	4.51093e-10	-2.12258e-10	-1.23024
159552252	chr2:159552252:C:T	3.338e-10	-1.4701	-0.0612626
159552306	chr2:159552306:C:A	5.38494e-10	-2.12258e-10	-1.05313
159552340	chr2:159552340:G:C	1.95261e-09	-2.12258e-10	0.235013
159552445	chr2:159552445:C:T	3.22338e-09	1.59162	-0.855344
159552945	chr2:159552945:C:T	3.24048e-10	-1.56102	-3.10475e-10
159553620	chr2:159553620:AG:A	4.68989e-10	-2.12258e-10	-1.19133
159553708	chr2:159553708:A:G	4.42057e-10	-2.12258e-10	-1.25047
159554064	chr2:159554064:T:G	3.15498e-09	-2.12258e-10	0.714829
159554284	chr2:159554284:T:A	4.32805e-09	1.90378	-0.872821
159554743	chr2:159554743:T:A	7.29993e-11	-1.8794	-1.17206
159555310	chr2:159555310:C:T	4.25708e-10	-2.12258e-10	-1.28816
159555327	chr2:159555327:C:G	3.38111e-09	1.79263	-1.00858
159555579	chr2:159555579:G:A	6.01304e-10	-2.12258e-10	-0.942809
159556188	chr2:159556188:T:C	5.6167e-10	-2.12258e-10	-1.011
159556488	chr2:159556488:A:G	2.06906e-09	1.38877	-1.09583
159556564	chr2:159556564:G:A	7.91407e-09	1.63449	-3.10475e-10
159556839	chr2:159556839:T:C	3.08331e-09	1.65588	-0.964034
159556898	chr2:159556898:A:T	2.62722e-09	1.63526	-1.10349
159557112	chr2:159557112:G:A	2.66857e-09	1.61064	-1.06325
159557829	chr2:159557829:CTCT:C	3.51331e-09	-2.12258e-10	0.822404
159558015	chr2:159558015:C:A	3.18838e-10	-1.42656	-0.150663
159558795	chr2:159558795:A:G	2.3584e-10	-1.87876	-3.10475e-10
159558863	chr2:159558863:A:G	3.11812e-09	1.64954	-0.946462
159558964	chr2:159558964:C:T	4.33953e-10	-2.12258e-10	-1.26897
159558966	chr2:159558966:C:T	5.0597e-10	-0.271503	-0.84393
159559172	chr2:159559172:G:A	1.9496e-09	1.44388	-1.21041
159559241	chr2:159559241:A:T	4.91854e-10	-2.12258e-10	-1.14373
159559265	chr2:159559265:G:A	4.41319e-10	-2.12258e-10	-1.25214
159559642	chr2:159559642:T:C	4.3992e-10	-2.12258e-10	-1.25532
159559657	chr2:159559657:A:C	1.07743e-10	-1.46317	-1.19899
159560384	chr2:159560384:TA:T	1.11693e-10	-1.39888	-1.22728
159560781	chr2:159560781:C:T	4.35198e-10	-2.12258e-10	-1.26611
159560979	chr2:159560979:G:A	4.21811e-10	-2.12258e-10	-1.29735
159561029	chr2:159561029:A:G	6.69831e-11	-1.8782	-1.25927
159561050	chr2:159561050:G:A	1.25559e-10	-1.29493	-1.2142
159561064	chr2:159561064:A:G	1.0513e-10	-1.80465	-0.882063
159561181	chr2:159561181:A:G	1.0808e-10	-1.78387	-0.875168
159561422	chr2:159561422:T:C	4.9779e-09	-2.12258e-10	1.17085
159561685	chr2:159561685:T:C	1.06457e-10	-1.42012	-1.25405
159561727	chr2:159561727:A:C	1.06189e-10	-1.41675	-1.25995
159562142	chr2:159562142:T:C	1.32798e-10	-1.77339	-0.679694
159562383	chr2:159562383:C:A	1.64575e-09	-2.12258e-10	0.0640433
159563993	chr2:159563993:T:C	3.81733e-10	-1.28517	-0.11202
159564643	chr2:159564643:G:T	4.05139e-09	2.15295	-1.18805
159564834	chr2:159564834:C:A	4.55645e-10	-2.12258e-10	-1.22019
159564996	chr2:159564996:A:G	4.59404e-10	-2.12258e-10	-1.21198
159565114	chr2:159565114:G:A	2.09731e-09	1.43244	-1.12594
159565144	chr2:159565144:T:A	4.67828e-08	3.41136	-3.10475e-10
159565701	chr2:159565701:C:T	1.21069e-10	-1.28089	-1.26466
159565792	chr2:159565792:A:G	4.85722e-10	-1.26514	0.108863
159566576	chr2:159566576:G:A	1.9005e-09	1.36081	-1.15285
159566932	chr2:159566932:G:A	1.74004e-09	0.588624	-0.468869
159566966	chr2:159566966:G:A	1.00973e-09	-2.12258e-10	-0.424475
159567080	chr2:159567080:T:A	5.83443e-10	-2.12258e-10	-0.972964
159567351	chr2:159567351:A:G	6.05819e-10	-2.12258e-10	-0.935329
159567379	chr2:159567379:A:G	4.3358e-10	-2.12258e-10	-1.26983
159567425	chr2:159567425:A:T	2.72997e-10	-0.450581	-1.28187
159568083	chr2:159568083:G:T	3.62073e-10	-1.66838	0.218315
159568667	chr2:159568667:C:T	1.90182e-09	1.36373	-1.15508
159569032	chr2:159569032:G:GC	3.72855e-10	-1.66117	0.240449
159569094	chr2:159569094:C:T	6.25493e-10	-2.12258e-10	-0.90337
159569253	chr2:159569253:C:A	6.38299e-10	-0.980896	0.0977927
159569454	chr2:159569454:G:A	3.83227e-10	-1.67568	0.282402
159569884	chr2:159569884:A:C	2.10728e-09	1.47024	-1.15899
159570181	chr2:159570181:TG:T	2.99342e-10	-1.64032	-3.10475e-10
159570187	chr2:159570187:T:G	3.07733e-09	-2.12258e-10	0.689907
159570234	chr2:159570234:G:C	2.37264e-10	-1.87274	-3.10475e-10
159570428	chr2:159570428:G:A	7.25707e-10	-0.94861	0.193846
159570880	chr2:159570880:G:T	2.39961e-10	-1.66725	-0.194183
159571230	chr2:159571230:T:A	1.93544e-09	1.38287	-1.15669
159571612	chr2:159571612:A:C	3.8913e-10	-1.66007	0.28207
159571912	chr2:159571912:G:A	3.76193e-10	-1.66853	0.25672
159572348	chr2:159572348:T:C	3.07481e-10	-1.69994	0.086448
159573013	chr2:159573013:G:A	4.22299e-10	-2.12258e-10	-1.2962
159573420	chr2:159573420:A:C	5.89447e-10	-2.12258e-10	-0.962725
159573455	chr2:159573455:T:G	2.89838e-10	-1.66885	-0.00373588
159573616	chr2:159573616:A:G	8.48655e-11	-1.80817	-1.09268
159573785	chr2:159573785:A:T	1.94643e-09	0.605846	-0.374003
159573917	chr2:159573917:T:C	9.39323e-10	-2.12258e-10	-0.496751
159573993	chr2:159573993:T:C	1.89595e-09	0.592676	-0.387109
159574013	chr2:159574013:T:C	3.84894e-09	1.97467	-1.06103
159574301	chr2:159574301:C:CAAT	1.88653e-09	0.574497	-0.373911
159574764	chr2:159574764:T:C	1.05409e-10	-1.8562	-0.827867
159574800	chr2:159574800:T:C	4.96077e-09	-2.12258e-10	1.16741
159575072	chr2:159575072:A:G	3.96987e-10	-1.43305	0.0750457
159575127	chr2:159575127:G:A	2.37236e-10	-1.87286	-3.10475e-10
159575269	chr2:159575269:C:T	1.60655e-08	-2.12258e-10	2.34252
159576176	chr2:159576176:T:A	1.98766e-09	0.613598	-0.360796
159576308	chr2:159576308:C:T	1.57019e-10	-1.19667	-1.08887
159576435	chr2:159576435:C:G	1.96877e-09	0.609677	-0.366424
159576441	chr2:159576441:A:G	1.95863e-09	0.623315	-0.385227
159576702	chr2:159576702:G:A	9.62298e-11	-1.68002	-1.09515
159577139	chr2:159577139:G:GATCAC	6.23237e-10	-2.12258e-10	-0.906983
159577170	chr2:159577170:G:C	5.409e-10	-0.884632	-0.164043
159577244	chr2:159577244:A:T	4.92831e-09	-2.12258e-10	1.16084
159577950	chr2:159577950:C:T	8.24528e-09	-2.12258e-10	1.67549
159577961	chr2:159577961:C:A	2.77195e-10	-0.427917	-1.28927
159578239	chr2:159578239:AT:A	2.3852e-09	1.55709	-1.12196
159578782	chr2:159578782:G:A	8.7785e-10	-2.12258e-10	-0.564434
159579528	chr2:159579528:C:T	1.40017e-09	-2.12258e-10	-0.0975632
159580216	chr2:159580216:T:C	9.53913e-11	-1.85791	-0.926008
159580547	chr2:159580547:C:G	1.83714e-09	0.540997	-0.36694
159580569	chr2:159580569:A:G	2.18682e-09	1.46098	-1.11268
159580798	chr2:159580798:G:C	1.92201e-09	0.606971	-0.387753
159581011	chr2:159581011:A:C	1.41722e-09	-2.12258e-10	-0.0854542
159581055	chr2:159581055:C:A	1.88187e-10	-1.26362	-0.840857
159581292	chr2:159581292:A:G	1.9801e-09	1.37816	-1.12917
159581335	chr2:159581335:T:C	5.19989e-10	-2.12258e-10	-1.0881
159581777	chr2:159581777:A:G	4.83236e-10	-0.970386	-0.191019
159582177	chr2:159582177:T:A	8.51719e-10	-0.594653	-3.10475e-10
159582357	chr2:159582357:G:A	4.38863e-10	-2.12258e-10	-1.25772
159582540	chr2:159582540:C:T	3.98596e-10	-1.62583	0.271864
159583296	chr2:159583296:G:A	5.29168e-10	-1.15174	0.0811402
159583451	chr2:159583451:T:C	1.11953e-10	-1.68001	-0.94382
159583873	chr2:159583873:T:C	1.97003e-09	0.604923	-0.361027
159584309	chr2:159584309:A:T	6.65852e-10	-2.12258e-10	-0.840843
159584313	chr2:159584313:G:A	4.31295e-10	-1.27512	-3.10475e-10
159584342	chr2:159584342:C:T	3.90339e-09	1.95341	-1.02572
159584566	chr2:159584566:T:C	2.45509e-09	1.58303	-1.11902
159584620	chr2:159584620:T:C	6.0224e-10	-2.12258e-10	-0.941253
159584634	chr2:159584634:G:C	2.70315e-10	-1.67644	-0.0658839
159585023	chr2:159585023:G:A	3.94392e-10	-1.65865	0.294086
159585145	chr2:159585145:G:C	1.39199e-09	-2.12258e-10	-0.103422
159585233	chr2:159585233:T:C	6.95875e-10	-0.904432	0.107692
159585497	chr2:159585497:A:G	1.91784e-09	0.570621	-0.353576
159585554	chr2:159585554:G:A	9.31433e-11	-1.87931	-0.928461
159585804	chr2:159585804:T:C	2.07422e-09	0.632284	-0.336856
159585916	chr2:159585916:T:C	8.02627e-11	-1.7664	-1.1902
159586520	chr2:159586520:GA:G	3.99491e-10	-1.28951	-0.0622086
159586569	chr2:159586569:C:T	2.1572e-09	0.620903	-0.286247
159587809	chr2:159587809:T:C	3.39714e-10	-1.65803	0.144229
159587932	chr2:159587932:GT:G	2.33262e-09	0.696148	-0.283311
159588021	chr2:159588021:G:A	8.101e-11	-1.81096	-1.13638
159588470	chr2:159588470:G:A	5.26387e-08	-2.12258e-10	3.5293
159588782	chr2:159588782:A:G	4.99022e-10	-2.12258e-10	-1.12926
159588955	chr2:159588955:G:A	4.44126e-10	-2.12258e-10	-1.2458
159589238	chr2:159589238:C:T	2.02747e-10	-1.69474	-0.335205
159589694	chr2:159589694:T:A	4.47058e-10	-1.62072	0.381501
159589740	chr2:159589740:A:G	4.15471e-09	2.03115	-1.04106
159589953	chr2:159589953:G:A	5.04151e-10	-0.952174	-0.16686
159590075	chr2:159590075:A:T	4.00318e-10	-1.6626	0.31295
159590452	chr2:159590452:G:A	3.56743e-10	-1.63005	0.165155
159590835	chr2:159590835:A:G	4.27633e-10	-1.63585	0.352205
159591113	chr2:159591113:A:T	2.93299e-10	-1.65223	-0.008489
159591659	chr2:159591659:C:A	2.1618e-09	0.636119	-0.299333
159592171	chr2:159592171:T:A	8.26823e-10	-0.86654	0.24222
159592209	chr2:159592209:T:C	3.4455e-10	-1.63205	0.132381
159592442	chr2:159592442:G:C	2.42447e-09	0.750362	-0.298903
159592785	chr2:159592785:C:T	4.8336e-10	-2.12258e-10	-1.16115
159592895	chr2:159592895:A:G	4.79975e-10	-1.58075	0.412571
159592942	chr2:159592942:A:C	4.80311e-10	-1.58866	0.421187
159593161	chr2:159593161:T:G	4.7707e-10	-2.12258e-10	-1.17425
159593397	chr2:159593397:T:C	5.98845e-10	-2.12258e-10	-0.946907
159593421	chr2:159593421:C:T	5.14221e-08	-2.12258e-10	3.50591
159593509	chr2:159593509:C:T	4.42502e-10	-1.24908	-0.000380206
159593718	chr2:159593718:T:C	7.89281e-11	-1.79689	-1.17649
159594316	chr2:159594316:A:G	6.75809e-11	-1.87561	-1.25297
159594600	chr2:159594600:C:T	4.96293e-10	-2.12258e-10	-1.13474
159594777	chr2:159594777:G:A	7.18903e-11	-1.87165	-1.19512
159595011	chr2:159595011:T:C	1.98495e-09	1.37367	-1.12223
159595711	chr2:159595711:C:T	4.85437e-10	-1.59346	0.436599
159596310	chr2:159596310:A:G	1.73477e-09	1.25607	-1.13936
159596387	chr2:159596387:C:G	6.08235e-08	-2.12258e-10	3.67382
159596785	chr2:159596785:G:A	2.33515e-10	-0.601043	-1.28762
159596794	chr2:159596794:C:T	7.1724e-11	-1.86997	-1.19912
159597159	chr2:159597159:AT:A	8.91038e-10	-2.12258e-10	-0.549523
159597217	chr2:159597217:C:T	7.92966e-10	-2.12258e-10	-0.666129
159597396	chr2:159597396:A:C	4.82449e-10	-1.5873	0.42426
159597619	chr2:159597619:T:C	5.21913e-10	-1.5412	0.456791
159598284	chr2:159598284:G:A	7.9784e-11	-1.81682	-1.14577
159598365	chr2:159598365:G:A	4.34961e-10	-1.25327	-0.0133834
159598982	chr2:159598982:C:T	8.10626e-10	-2.12258e-10	-0.644104
159599219	chr2:159599219:C:A	9.95168e-11	-1.87293	-0.868658
159599622	chr2:159599622:A:T	4.39131e-10	-1.59692	0.339802
159599792	chr2:159599792:C:T	5.75007e-10	-0.911761	-0.0757676
159600030	chr2:159600030:C:G	6.10537e-08	-2.12258e-10	3.6776
159600292	chr2:159600292:T:C	8.58114e-10	-2.12258e-10	-0.587173
159600564	chr2:159600564:T:C	6.57783e-11	-1.87905	-1.27657
159601341	chr2:159601341:T:C	4.39208e-10	-1.47321	0.216276
159601579	chr2:159601579:G:A	8.4151e-11	-1.81562	-1.09368
159601970	chr2:159601970:C:G	3.94077e-08	-2.12258e-10	3.23981
159602474	chr2:159602474:C:T	3.8641e-08	-2.12258e-10	3.22016
159603009	chr2:159603009:T:C	6.37598e-10	-2.12258e-10	-0.884201
159603650	chr2:159603650:A:G	1.01194e-10	-1.61995	-1.10492
159604083	chr2:159604083:A:AAAG	6.25368e-10	-2.12258e-10	-0.903569
159604200	chr2:159604200:T:C	9.94533e-11	-1.87709	-0.865131
159604494	chr2:159604494:G:A	4.49513e-10	-1.48091	0.247165
159604653	chr2:159604653:T:C	2.23968e-08	2.67476	-3.10475e-10
159604708	chr2:159604708:A:G	9.33278e-11	-1.87887	-0.926926
159604849	chr2:159604849:A:C	6.19629e-10	-0.9549	0.0421115
159604982	chr2:159604982:A:C	6.24799e-10	-2.12258e-10	-0.90448
159605169	chr2:159605169:G:A	2.88849e-10	-1.61765	-0.0583536
159605206	chr2:159605206:A:T	3.05318e-09	1.02787	-0.345839
159605406	chr2:159605406:G:A	7.72934e-10	-2.12258e-10	-0.691716
159605524	chr2:159605524:A:G	2.77614e-10	-1.64444	-0.0712327
159605578	chr2:159605578:C:T	2.3879e-09	0.810273	-0.374015
159606065	chr2:159606065:A:T	2.2535e-09	0.77677	-0.398442
159606071	chr2:159606071:C:T	3.38228e-10	-1.3623	-0.155891
159606238	chr2:159606238:T:G	8.61283e-11	-1.80822	-1.07785
159606314	chr2:159606314:ACT:A	4.67071e-10	-0.990633	-0.204796
159606515	chr2:159606515:T:C	9.7859e-11	-1.87319	-0.885188
159606592	chr2:159606592:T:C	2.41102e-09	0.810293	-0.364399
159606885	chr2:159606885:T:A	3.99685e-10	-1.63032	0.279083
159606943	chr2:159606943:G:A	1.70553e-09	-2.12258e-10	0.0997227
159607181	chr2:159607181:C:T	6.95264e-11	-1.87071	-1.22949
159607499	chr2:159607499:C:T	2.25713e-09	0.758961	-0.379023
159608204	chr2:159608204:G:A	1.19364e-10	-1.61962	-0.940119
159608240	chr2:159608240:A:G	2.12887e-09	0.695817	-0.374381
159608296	chr2:159608296:G:C	6.81455e-10	-0.741854	-0.075826
159609003	chr2:159609003:C:T	6.33425e-10	-0.983292	0.0925231
159609130	chr2:159609130:A:C	5.14358e-10	-0.853551	-0.245441
159609862	chr2:159609862:T:C	1.60688e-09	1.26826	-1.22812
159609870	chr2:159609870:A:G	2.34361e-09	0.829949	-0.412413
159610577	chr2:159610577:GCTC:G	6.99083e-09	-2.12258e-10	1.51044
159610606	chr2:159610606:T:C	4.57331e-10	-1.02744	-0.189067
159611246	chr2:159611246:G:A	4.19343e-10	-1.60899	0.30577
159611723	chr2:159611723:C:T	8.85791e-10	-1.59411	1.03868
159611835	chr2:159611835:A:G	9.44185e-11	-1.87545	-0.918728
159611840	chr2:159611840:T:C	4.75279e-10	-2.12258e-10	-1.17801
159611841	chr2:159611841:G:T	2.82871e-09	0.858147	-0.25248
159611903	chr2:159611903:A:G	3.31132e-09	-2.12258e-10	0.763193
159612116	chr2:159612116:T:C	3.46561e-10	-1.62706	0.133204
159614915	chr2:159614915:A:G	9.36551e-10	-2.12258e-10	-0.499706
159614923	chr2:159614923:A:G	7.35093e-10	-0.70276	-0.039153
159615212	chr2:159615212:C:A	1.04871e-10	-1.87168	-0.817501
159615974	chr2:159615974:A:G	4.92193e-10	-2.12258e-10	-1.14304
159616439	chr2:159616439:C:T	3.94457e-10	-1.61864	0.254236
159617343	chr2:159617343:C:G	2.9921e-08	2.9644	-3.10475e-10
159617372	chr2:159617372:T:C	4.75347e-10	-1.43534	0.257479
159618088	chr2:159618088:A:G	3.62738e-10	-1.3164	-0.131831
159618338	chr2:159618338:A:G	4.78016e-10	-2.12258e-10	-1.17227
159618426	chr2:159618426:C:T	7.49106e-11	-1.87928	-1.14633
159618505	chr2:159618505:G:C	1.58604e-09	-2.12258e-10	0.0270831
159619893	chr2:159619893:G:A	8.42989e-11	-1.80197	-1.10557
159620247	chr2:159620247:C:T	4.25786e-10	-2.12258e-10	-1.28797
159620429	chr2:159620429:C:G	1.24264e-09	0.105993	-0.322908
159620735	chr2:159620735:G:A	7.88167e-10	-2.12258e-10	-0.6722
159620769	chr2:159620769:T:C	1.06689e-10	-1.6208	-1.0512
159620897	chr2:159620897:G:A	3.74387e-10	-1.63527	0.218655
159621758	chr2:159621758:G:A	4.57446e-10	-2.12258e-10	-1.21625
159622351	chr2:159622351:C:T	8.34076e-10	-2.12258e-10	-0.615586
159623046	chr2:159623046:AAAG:A	4.46834e-10	-1.66005	0.42033
159623098	chr2:159623098:G:A	3.71103e-10	-1.42543	-3.10475e-10
159623242	chr2:159623242:T:C	2.61264e-09	0.833458	-0.30725
159624025	chr2:159624025:T:C	6.53042e-11	-1.8778	-1.28505
159624095	chr2:159624095:G:A	4.65597e-10	-0.993382	-0.205208
159624650	chr2:159624650:C:T	3.27257e-09	1.83119	-1.07977
159625139	chr2:159625139:G:A	9.32831e-10	-2.12258e-10	-0.503686
159625570	chr2:159625570:C:T	5.69594e-10	-1.82137	0.824381
159625625	chr2:159625625:G:A	2.91734e-09	1.71522	-1.0787
159626090	chr2:159626090:A:T	3.93804e-10	-1.64671	0.280657
159626422	chr2:159626422:C:T	1.91791e-09	1.37466	-1.15758
159626637	chr2:159626637:G:A	3.95835e-10	-1.66698	0.306068
159626729	chr2:159626729:T:C	7.30157e-10	-0.799865	0.0512141
159626962	chr2:159626962:G:A	3.52071e-10	-1.37903	-0.0990458
159627174	chr2:159627174:T:G	8.88033e-11	-1.8058	-1.04968
159627597	chr2:159627597:G:C	6.35948e-10	-2.12258e-10	-0.886793
159627632	chr2:159627632:A:G	4.72175e-10	-0.979904	-0.204657
159627693	chr2:159627693:T:C	2.29659e-09	0.793254	-0.395983
159627857	chr2:159627857:T:C	9.39945e-11	-1.87815	-0.920523
159627904	chr2:159627904:G:A	3.83595e-10	-1.64794	0.255613
159628290	chr2:159628290:G:A	8.66194e-11	-1.79858	-1.0818
159628462	chr2:159628462:C:T	1.85574e-09	1.39189	-1.20776
159628463	chr2:159628463:G:A	6.53637e-11	-1.87809	-1.28385
159628601	chr2:159628601:A:G	5.17687e-10	-0.789476	-0.303064
159628676	chr2:159628676:G:A	9.84028e-11	-1.86848	-0.884361
159628843	chr2:159628843:T:C	5.19187e-09	-2.12258e-10	1.21294
159629467	chr2:159629467:A:C	3.88929e-10	-1.65052	0.272002
159629582	chr2:159629582:G:C	1.59922e-09	-2.12258e-10	0.0353637
159629803	chr2:159629803:A:C	3.84867e-10	-1.64284	0.253831
159630040	chr2:159630040:G:C	4.60983e-10	-1.45667	0.248122
159630683	chr2:159630683:G:A	2.50012e-10	-1.77859	-0.0418146
159631132	chr2:159631132:A:G	4.969e-10	-0.997362	-0.13616
159631428	chr2:159631428:G:A	4.95704e-07	5.77182	-3.10475e-10
159631710	chr2:159631710:A:G	2.97623e-09	1.75243	-1.09593
159632572	chr2:159632572:G:C	3.74981e-10	-1.64774	0.232707
159632933	chr2:159632933:A:G	2.74001e-10	-1.65419	-0.0745898
159633416	chr2:159633416:T:A	2.86297e-10	-1.68488	-3.10475e-10
159633417	chr2:159633417:C:A	9.96316e-11	-1.86562	-0.874807
159633558	chr2:159633558:A:G	5.90846e-10	-2.12258e-10	-0.960355
159633793	chr2:159633793:C:T	2.25049e-09	0.801266	-0.424274
159633872	chr2:159633872:T:C	9.95177e-11	-1.87228	-0.869295
159634128	chr2:159634128:C:T	2.35635e-09	0.824578	-0.401621
159634602	chr2:159634602:C:T	3.30324e-10	-1.54183	-3.10475e-10
159634887	chr2:159634887:C:T	4.29009e-10	-2.12258e-10	-1.28043
159634967	chr2:159634967:T:C	3.64488e-09	-2.12258e-10	0.859169
159635164	chr2:159635164:T:C	7.46802e-10	-1.41525	0.689144
159635331	chr2:159635331:T:C	3.47631e-10	-1.64394	0.153174
159635572	chr2:159635572:G:A	1.6023e-09	1.19637	-1.15908
159635851	chr2:159635851:A:G	6.13959e-10	-1.02027	0.0982918
159635927	chr2:159635927:C:A	8.54896e-11	-1.85553	-1.03799
159636263	chr2:159636263:ATT:A	5.20863e-10	-2.12258e-10	-1.08642
159636671	chr2:159636671:C:T	3.05009e-10	-1.62157	-3.10475e-10
159636914	chr2:159636914:C:T	2.39992e-10	-1.86131	-3.10475e-10
159637719	chr2:159637719:G:A	9.18915e-10	-0.518716	-3.10475e-10
159637837	chr2:159637837:T:C	2.08289e-09	0.750955	-0.451356
159637902	chr2:159637902:G:A	2.21287e-10	-0.652462	-1.28999
159637922	chr2:159637922:C:T	2.34038e-09	1.39944	-0.983276
159637928	chr2:159637928:C:T	4.71767e-10	-2.12258e-10	-1.18543
159637951	chr2:159637951:A:AG	3.49039e-10	-1.48673	-3.10475e-10
159637962	chr2:159637962:T:C	3.64999e-10	-1.64168	0.199667
159638161	chr2:159638161:C:G	1.59534e-09	1.20655	-1.17362
159638272	chr2:159638272:G:A	8.97059e-11	-1.79253	-1.05284
159638347	chr2:159638347:A:C	5.29062e-10	-2.12258e-10	-1.0708
159638846	chr2:159638846:A:T	1.10344e-10	-1.69068	-0.947631
159639027	chr2:159639027:G:A	3.69876e-10	-1.61637	0.187631
159639760	chr2:159639760:A:C	2.13793e-10	-0.682853	-1.29405
159639978	chr2:159639978:T:C	6.21181e-10	-2.12258e-10	-0.910288
159640120	chr2:159640120:C:T	1.67771e-09	1.21783	-1.13456
159640307	chr2:159640307:A:C	7.20156e-10	-2.12258e-10	-0.762443
159640407	chr2:159640407:C:T	2.07314e-09	0.749634	-0.454725
159640916	chr2:159640916:A:G	7.66269e-10	-2.12258e-10	-0.700376
159641179	chr2:159641179:A:C	3.58466e-10	-1.62648	0.166408
159641723	chr2:159641723:T:C	4.36896e-10	-1.26222	-3.10475e-10
159642064	chr2:159642064:T:C	5.23776e-10	-2.12258e-10	-1.08085
159642523	chr2:159642523:G:A	2.02977e-09	0.705446	-0.431681
159642677	chr2:159642677:T:C	2.63052e-09	1.56203	-1.02901
159642763	chr2:159642763:C:T	2.86087e-09	1.64595	-1.02898
159642788	chr2:159642788:C:A	3.58277e-10	-1.63921	0.17861
159643222	chr2:159643222:T:C	1.892e-09	0.664216	-0.460738
159643541	chr2:159643541:C:T	2.52472e-09	1.57658	-1.0846
159643561	chr2:159643561:T:A	3.60178e-10	-1.63197	0.176656
159643853	chr2:159643853:G:A	1.86663e-09	-2.12258e-10	0.189978
159644344	chr2:159644344:C:G	6.51472e-07	6.04508	-3.10475e-10
159644486	chr2:159644486:T:G	1.96678e-09	0.723149	-0.480904
159644552	chr2:159644552:TTGG:T	2.63055e-10	-1.76955	-3.10475e-10
159644763	chr2:159644763:C:T	6.33977e-10	-1.56816	0.678266
159645041	chr2:159645041:A:G	9.36092e-11	-1.87313	-0.929649
159645138	chr2:159645138:G:A	4.65215e-10	-2.12258e-10	-1.19941
159645250	chr2:159645250:C:T	6.03149e-10	-0.970082	0.0303353
159645385	chr2:159645385:T:A	5.99769e-10	-2.12258e-10	-0.945365
159645693	chr2:159645693:A:G	9.36451e-11	-1.86909	-0.933312
159645748	chr2:159645748:G:T	6.34561e-10	-0.99599	0.107014
159646146	chr2:159646146:C:T	2.21521e-10	-0.646061	-1.29533
159646255	chr2:159646255:T:C	1.68623e-09	1.21389	-1.12555
159646287	chr2:159646287:G:A	2.57879e-09	1.5962	-1.08303
159646407	chr2:159646407:T:G	6.90789e-11	-1.87944	-1.22722
159646416	chr2:159646416:A:G	3.41811e-10	-1.35793	-0.149719
159646869	chr2:159646869:G:C	1.15367e-10	-1.62361	-0.970184
159647189	chr2:159647189:A:G	4.93229e-10	-2.12258e-10	-1.14094
159647538	chr2:159647538:A:G	3.57983e-10	-1.6246	0.16318
159648114	chr2:159648114:T:C	7.07904e-11	-1.87887	-1.20331
159648156	chr2:159648156:GAGAA:G	6.68317e-09	1.46544	-3.10475e-10
159648569	chr2:159648569:C:G	3.47667e-10	-1.34658	-0.144088
159648916	chr2:159648916:A:G	6.48174e-11	-1.87808	-1.29226
159648992	chr2:159648992:T:C	7.74293e-10	-2.12258e-10	-0.68996
159649000	chr2:159649000:A:T	4.35958e-10	-2.12258e-10	-1.26436
159649241	chr2:159649241:T:C	6.48063e-11	-1.87941	-1.2911
159649279	chr2:159649279:C:T	6.46187e-11	-1.87908	-1.29433
159649522	chr2:159649522:T:C	7.68767e-11	-1.86757	-1.13214
159649684	chr2:159649684:G:A	6.26954e-10	-0.963107	0.0620697
159649955	chr2:159649955:T:C	7.75354e-10	-2.12258e-10	-0.688591
159650218	chr2:159650218:T:C	5.80245e-10	-2.12258e-10	-0.97846
159650347	chr2:159650347:C:T	2.99721e-09	1.75391	-1.09039
159650401	chr2:159650401:C:G	1.00939e-10	-1.86459	-0.862795
159651008	chr2:159651008:G:A	3.54737e-10	-1.61976	0.149229
159651067	chr2:159651067:AC:A	1.51985e-09	1.15118	-1.16672
159651271	chr2:159651271:A:G	6.49289e-11	-1.87675	-1.29187
159651891	chr2:159651891:T:C	2.25457e-10	-0.628746	-1.29504
159652084	chr2:159652084:T:C	1.62769e-09	1.19984	-1.14683
159652093	chr2:159652093:T:G	5.76901e-10	-2.12258e-10	-0.98424
159652234	chr2:159652234:A:T	2.76933e-09	1.61679	-1.03234
159652521	chr2:159652521:T:C	4.55905e-10	-1.21963	-3.10475e-10
159652667	chr2:159652667:T:C	1.17501e-10	-1.65063	-0.924836
159652915	chr2:159652915:A:G	4.52049e-10	-1.58629	0.358171
159653123	chr2:159653123:T:A	4.5919e-10	-1.21245	-3.10475e-10
159653496	chr2:159653496:G:T	3.65993e-10	-1.62277	0.183469
159653779	chr2:159653779:T:C	3.19611e-10	-1.38275	-0.192052
159654336	chr2:159654336:T:C	2.1087e-09	0.719412	-0.407496
159655168	chr2:159655168:G:C	4.52795e-10	-1.22647	-3.10475e-10
159655173	chr2:159655173:G:A	4.53561e-10	-1.22478	-3.10475e-10
159655386	chr2:159655386:G:A	5.5542e-10	-1.07523	0.0530397
159655682	chr2:159655682:T:C	4.2216e-10	-2.12258e-10	-1.29653
159655714	chr2:159655714:G:A	6.3011e-10	-2.12258e-10	-0.896016
159655983	chr2:159655983:A:T	1.4701e-10	-1.86881	-0.482595
159656071	chr2:159656071:T:C	5.22069e-10	-2.12258e-10	-1.08411
159656189	chr2:159656189:T:C	5.99641e-10	-2.12258e-10	-0.945579
159656372	chr2:159656372:T:C	4.15804e-10	-1.65771	0.346018
159656743	chr2:159656743:A:C	7.56249e-10	-0.960161	0.246622
159657240	chr2:159657240:C:G	2.97334e-10	-1.64706	-3.10475e-10
159657262	chr2:159657262:T:C	1.36698e-10	-1.87363	-0.550502
159657403	chr2:159657403:A:G	4.38486e-10	-1.63877	0.380189
159657628	chr2:159657628:T:A	1.40904e-09	1.00479	-1.09604
159657713	chr2:159657713:G:C	3.0702e-10	-1.615	-3.10475e-10
159657970	chr2:159657970:G:A	1.70097e-10	-0.919891	-1.28565
159658228	chr2:159658228:C:T	1.34901e-10	-1.87846	-0.558913
159658755	chr2:159658755:G:A	3.86671e-10	-1.21536	-0.168977
159658856	chr2:159658856:G:T	3.10161e-09	-2.12258e-10	0.697766
159658883	chr2:159658883:G:A	6.46808e-11	-1.87517	-1.29728
159659140	chr2:159659140:G:A	5.77756e-10	-1.85539	0.87263
159659424	chr2:159659424:T:C	6.48649e-11	-1.87229	-1.29731
159659556	chr2:159659556:G:C	4.36885e-10	-1.62969	0.367454
159659714	chr2:159659714:A:T	4.395e-10	-1.61809	0.361815
159659824	chr2:159659824:A:G	2.59535e-09	0.781002	-0.261437
159659877	chr2:159659877:T:C	4.45887e-10	-1.63293	0.39109
159659994	chr2:159659994:G:A	4.25027e-10	-1.638	0.348244
159660023	chr2:159660023:T:C	5.41903e-10	-1.07631	0.029485
159660101	chr2:159660101:C:A	2.67602e-09	0.781347	-0.231172
159660687	chr2:159660687:C:T	2.64433e-09	0.794532	-0.256268
159660878	chr2:159660878:A:G	1.21925e-09	-1.50645	1.27053
159661081	chr2:159661081:C:G	6.42935e-09	-2.12258e-10	1.42672
159661477	chr2:159661477:C:T	6.43913e-10	-2.12258e-10	-0.874346
159662396	chr2:159662396:T:C	4.30679e-10	-1.62843	0.351882
159662685	chr2:159662685:C:T	6.48694e-11	-1.8723	-1.29723
159662977	chr2:159662977:A:G	9.19503e-10	-0.753167	0.23509
159663009	chr2:159663009:T:G	5.62253e-10	-1.01306	0.00309915
159663322	chr2:159663322:C:T	3.2548e-10	-1.55661	-3.10475e-10
159663329	chr2:159663329:G:A	4.88499e-10	-2.12258e-10	-1.15057
159663615	chr2:159663615:G:T	5.60396e-10	-1.01865	0.00538155
159663797	chr2:159663797:G:A	6.39227e-10	-1.67107	0.789415
159664998	chr2:159664998:C:T	2.37656e-10	-1.87109	-3.10475e-10
159666076	chr2:159666076:T:G	4.38087e-10	-1.62522	0.365722
159666242	chr2:159666242:TA:T	1.6772e-09	1.13349	-1.05052
159667061	chr2:159667061:G:A	6.45495e-11	-1.8776	-1.29688
159668000	chr2:159668000:A:G	1.37666e-10	-1.87007	-0.547011
159668085	chr2:159668085:A:G	6.49508e-11	-1.87117	-1.29711
159668282	chr2:159668282:G:C	2.49428e-09	0.751468	-0.271623
159668291	chr2:159668291:AC:A	2.65117e-09	0.783513	-0.242669
159668913	chr2:159668913:G:A	1.20213e-09	0.933545	-1.1836
159669222	chr2:159669222:TA:T	1.18992e-09	0.908418	-1.16869
159669263	chr2:159669263:C:G	5.21411e-10	-1.85666	0.771293
159669337	chr2:159669337:G:A	4.07917e-10	-1.17958	-0.151262
159669417	chr2:159669417:T:C	2.43365e-10	-1.84735	-3.10475e-10
159669583	chr2:159669583:T:A	1.16652e-09	-1.46944	1.18932
159669601	chr2:159669601:A:G	1.15774e-09	-1.49117	1.20348
159669739	chr2:159669739:T:C	5.25733e-10	-2.12258e-10	-1.07712
159669762	chr2:159669762:T:C	5.52161e-10	-1.04077	0.0127017
159669982	chr2:159669982:T:C	5.36113e-10	-2.12258e-10	-1.05756
159670484	chr2:159670484:T:A	6.28684e-10	-0.926839	0.0285574
159671209	chr2:159671209:A:G	6.89779e-10	-0.805539	-3.10475e-10
159672015	chr2:159672015:T:C	5.36948e-10	-1.03765	-0.0183565
159672119	chr2:159672119:A:G	4.43566e-10	-1.62595	0.378884
159672988	chr2:159672988:C:A	1.57034e-10	-0.992104	-1.29335
159673011	chr2:159673011:T:A	6.32333e-10	-1.83421	0.941717
159673369	chr2:159673369:G:A	4.5912e-10	-2.12258e-10	-1.2126
159673540	chr2:159673540:A:G	5.76453e-10	-2.12258e-10	-0.985015
159673719	chr2:159673719:C:G	1.4038e-10	-1.8735	-0.524059
159673778	chr2:159673778:T:C	5.52582e-10	-1.02418	-0.00312486
159673816	chr2:159673816:A:G	7.60888e-10	-2.12258e-10	-0.707424
159674144	chr2:159674144:G:A	3.59866e-10	-1.2448	-0.211378
159674153	chr2:159674153:A:G	8.21466e-10	-1.48494	0.854119
159674466	chr2:159674466:G:A	2.49498e-09	0.75334	-0.273215
159674672	chr2:159674672:C:T	5.93541e-10	-2.12258e-10	-0.955803
159675012	chr2:159675012:C:T	6.48344e-11	-1.87374	-1.29634
159675070	chr2:159675070:G:A	7.09883e-10	-0.77681	-3.10475e-10
159675107	chr2:159675107:T:A	3.37136e-10	-1.6325	0.111076
159675341	chr2:159675341:A:T	6.08343e-10	-0.913377	-0.017794
159675347	chr2:159675347:T:C	3.32049e-10	-1.62316	0.0865311
159675721	chr2:159675721:T:C	3.9142e-09	1.9153	-0.984846
159675801	chr2:159675801:G:A	6.23325e-10	-1.83787	0.93103
159675847	chr2:159675847:C:T	6.48154e-11	-1.87338	-1.29698
159676157	chr2:159676157:C:T	3.57432e-10	-1.65662	0.193653
159676185	chr2:159676185:G:A	2.42756e-10	-1.68003	-0.169821
159676355	chr2:159676355:A:G	1.2496e-09	0.975897	-1.18722
159676533	chr2:159676533:A:G	6.49326e-11	-1.87247	-1.29609
159677264	chr2:159677264:A:G	2.77134e-10	-1.71741	-3.10475e-10
159678279	chr2:159678279:AT:A	5.42218e-10	-2.12258e-10	-1.04624
159678347	chr2:159678347:T:C	2.43002e-09	1.51081	-1.05706
159678388	chr2:159678388:C:T	4.26438e-10	-2.12258e-10	-1.28644
159678994	chr2:159678994:C:T	4.94492e-09	-2.12258e-10	1.16421
159679071	chr2:159679071:G:C	2.10597e-09	1.31277	-1.00215
159679228	chr2:159679228:C:T	2.38805e-10	-1.86626	-3.10475e-10
159679702	chr2:159679702:T:A	5.57736e-10	-1.04503	0.027009
159679872	chr2:159679872:A:T	1.3674e-10	-1.87333	-0.550502
159680173	chr2:159680173:T:C	9.3272e-10	-2.12258e-10	-0.503805
159680245	chr2:159680245:C:T	5.31381e-10	-2.12258e-10	-1.06643
159680377	chr2:159680377:C:T	1.54e-08	2.30021	-3.10475e-10
159680565	chr2:159680565:C:T	2.41673e-09	1.44818	-0.999918
159680717	chr2:159680717:T:C	1.7641e-10	-0.89681	-1.27229
159681058	chr2:159681058:G:A	6.53967e-11	-1.86431	-1.29712
159681081	chr2:159681081:C:G	4.30968e-10	-2.12258e-10	-1.27588
159681144	chr2:159681144:CAT:C	8.57142e-10	-2.12258e-10	-0.588306
159681203	chr2:159681203:G:A	3.56525e-10	-1.61797	0.152463
159681408	chr2:159681408:T:C	1.23406e-09	0.940598	-1.16444
159681821	chr2:159681821:A:G	2.7912e-09	0.902788	-0.31047
159681981	chr2:159681981:G:A	8.81053e-11	-1.77116	-1.09222
159682277	chr2:159682277:G:A	4.19408e-10	-1.30307	-3.10475e-10
159682380	chr2:159682380:T:C	2.34574e-09	1.48924	-1.07079
159683633	chr2:159683633:G:A	7.03669e-10	-2.12258e-10	-0.785602
159684294	chr2:159684294:A:G	3.32095e-10	-1.68408	0.147591
159684758	chr2:159684758:A:G	4.24875e-10	-2.12258e-10	-1.29012
159685465	chr2:159685465:T:C	5.61184e-10	-1.0743	0.0624387
159685700	chr2:159685700:T:C	4.64323e-10	-2.12258e-10	-1.20133
159686401	chr2:159686401:C:T	8.05506e-10	-2.12258e-10	-0.65044
159686456	chr2:159686456:G:A	5.326e-10	-1.06414	-3.10475e-10
159686879	chr2:159686879:A:G	7.8131e-10	-2.12258e-10	-0.680938
159686958	chr2:159686958:C:T	4.42657e-10	-2.12258e-10	-1.24912
159687297	chr2:159687297:A:G	3.11655e-10	-1.70059	0.100577
159688005	chr2:159688005:T:C	4.26549e-10	-2.12258e-10	-1.28618
159688429	chr2:159688429:T:G	8.02775e-09	-2.12258e-10	1.64875
159688671	chr2:159688671:C:T	5.504e-10	-2.12258e-10	-1.03127
159688770	chr2:159688770:C:A	4.86814e-09	-2.12258e-10	1.14856
159688858	chr2:159688858:A:G	3.2051e-10	-1.70902	0.137027
159689026	chr2:159689026:T:C	6.5641e-11	-1.87926	-1.27845
159689667	chr2:159689667:T:C	1.41602e-10	-1.86727	-0.521616
159689795	chr2:159689795:T:C	5.19495e-10	-2.12258e-10	-1.08905
159689957	chr2:159689957:G:A	1.53018e-09	1.16305	-1.17181
159690250	chr2:159690250:T:C	3.8727e-09	-2.12258e-10	0.919797
159690585	chr2:159690585:T:G	6.58292e-11	-1.87786	-1.27698
159690704	chr2:159690704:C:T	4.90718e-10	-1.15457	0.00853114
159690730	chr2:159690730:CAG:C	6.99038e-10	-2.12258e-10	-0.792205
159691061	chr2:159691061:T:C	1.97583e-10	-0.788894	-1.26686
159691280	chr2:159691280:G:A	8.0603e-11	-1.79334	-1.15903
159691515	chr2:159691515:T:C	4.6491e-10	-2.12258e-10	-1.20007
159691627	chr2:159691627:G:A	2.65346e-07	6.08913	-0.942244
159691708	chr2:159691708:T:C	6.68428e-11	-1.8788	-1.26076
159691755	chr2:159691755:A:G	2.73477e-09	1.58601	-1.01412
159692164	chr2:159692164:T:C	7.29697e-10	-2.12258e-10	-0.749281
159692279	chr2:159692279:C:T	2.82517e-09	0.893752	-0.289337
159692283	chr2:159692283:T:C	5.25958e-10	-2.12258e-10	-1.07669
159692334	chr2:159692334:T:G	6.77653e-09	-2.12258e-10	1.47931
159693120	chr2:159693120:ATTTG:A	2.95497e-09	0.934917	-0.285582
159693191	chr2:159693191:CT:C	4.47221e-10	-1.52689	0.288031
159693252	chr2:159693252:C:T	7.65073e-09	-2.12258e-10	1.60065
159694632	chr2:159694632:G:A	5.10111e-10	-1.14214	0.0348607
159694847	chr2:159694847:T:C	4.22049e-10	-2.12258e-10	-1.29679
159695351	chr2:159695351:T:C	8.79615e-11	-1.74442	-1.12059
159695577	chr2:159695577:C:A	1.52083e-10	-1.43382	-0.883667
159695578	chr2:159695578:C:A	1.4883e-10	-1.45356	-0.885541
159695657	chr2:159695657:C:T	6.14523e-10	-1.52399	0.602926
159695943	chr2:159695943:TAG:T	4.71393e-10	-2.12258e-10	-1.18622
159696007	chr2:159696007:A:G	1.45725e-10	-1.86224	-0.497951
159696082	chr2:159696082:T:C	3.20328e-10	-1.6929	0.120333
159696431	chr2:159696431:C:T	7.6396e-10	-2.12258e-10	-0.703395
159696505	chr2:159696505:T:A	1.84379e-09	-2.12258e-10	0.177667
159696551	chr2:159696551:G:A	6.02477e-10	-2.12258e-10	-0.940861
159696717	chr2:159696717:G:A	3.07117e-10	-1.80872	0.194043
159696828	chr2:159696828:C:A	8.81211e-11	-1.74198	-1.12122
159696872	chr2:159696872:A:G	3.18975e-10	-1.6969	0.120104
159696931	chr2:159696931:T:C	4.57637e-10	-1.51412	0.298284
159696932	chr2:159696932:G:A	1.39445e-09	1.07175	-1.1734
159696948	chr2:159696948:G:A	1.59195e-09	1.16942	-1.13862
159697979	chr2:159697979:T:G	7.10673e-10	-2.12258e-10	-0.775697
159698072	chr2:159698072:T:G	3.4059e-10	-1.67937	0.16814
159698111	chr2:159698111:G:A	3.25071e-10	-1.69205	0.134189
159698394	chr2:159698394:A:T	4.08623e-10	-0.842282	-0.486836
159698418	chr2:159698418:G:A	1.81676e-08	2.46548	-3.10475e-10
159698914	chr2:159698914:A:G	7.16781e-10	-2.12258e-10	-0.767139
159698986	chr2:159698986:A:C	1.46047e-10	-1.85902	-0.498957
159699087	chr2:159699087:G:A	3.20697e-10	-1.69118	0.119768
159699112	chr2:159699112:A:C	6.34833e-10	-1.83934	0.950789
159699985	chr2:159699985:C:G	4.88098e-10	-1.16305	0.0116539
159700514	chr2:159700514:C:T	5.28724e-10	-2.12258e-10	-1.07144
159700918	chr2:159700918:G:A	1.51388e-09	1.15191	-1.17139
159701823	chr2:159701823:G:A	4.21811e-10	-2.12258e-10	-1.29735
159701879	chr2:159701879:T:C	1.49423e-09	1.14353	-1.17608
159702084	chr2:159702084:T:A	2.73914e-10	-1.7291	-3.10475e-10
159702116	chr2:159702116:A:T	1.49944e-10	-1.8652	-0.466449
159702507	chr2:159702507:T:C	2.67486e-10	-1.75284	-3.10475e-10
159702600	chr2:159702600:C:G	3.0691e-10	-1.72302	0.107667
159702806	chr2:159702806:C:T	4.83729e-10	-2.12258e-10	-1.16039
159702822	chr2:159702822:T:C	4.21955e-10	-2.12258e-10	-1.29701
159702927	chr2:159702927:C:T	6.70553e-11	-1.87903	-1.25736
159703058	chr2:159703058:AAAAC:A	7.1906e-11	-1.83702	-1.22953
159703571	chr2:159703571:C:T	1.48603e-09	1.14154	-1.17958
159703649	chr2:159703649:T:C	6.55388e-11	-1.87869	-1.28058
159703660	chr2:159703660:G:C	4.71287e-10	-2.12258e-10	-1.18644
159703698	chr2:159703698:A:G	1.52439e-09	1.17078	-1.18334
159704524	chr2:159704524:C:T	4.60657e-10	-1.20926	-3.10475e-10
159704631	chr2:159704631:C:A	4.22174e-10	-2.12258e-10	-1.29649
159704863	chr2:159704863:C:T	1.11269e-09	0.85986	-1.18724
159705001	chr2:159705001:T:C	4.73643e-10	-0.833478	-0.347978
159705797	chr2:159705797:G:A	4.51958e-10	-1.51476	0.286441
159705962	chr2:159705962:A:C	7.03558e-10	-2.12258e-10	-0.78576
159705975	chr2:159705975:T:C	2.69787e-07	6.16375	-1.00027
159706491	chr2:159706491:C:T	3.08187e-10	-1.6112	-3.10475e-10
159706559	chr2:159706559:T:C	3.22397e-10	-1.68851	0.12238
159706561	chr2:159706561:C:T	1.98173e-10	-0.932865	-1.11991
159706834	chr2:159706834:G:T	4.2183e-10	-2.12258e-10	-1.29731
159707286	chr2:159707286:G:A	3.18954e-10	-1.71156	0.134692
159707444	chr2:159707444:A:G	6.98073e-10	-2.12258e-10	-0.793586
159707460	chr2:159707460:G:A	5.31147e-10	-2.12258e-10	-1.06687
159707684	chr2:159707684:A:G	1.79834e-10	-1.85893	-0.290948
159707766	chr2:159707766:G:A	3.40509e-09	-2.12258e-10	0.791116
159707771	chr2:159707771:T:C	2.37158e-10	-1.87318	-3.10475e-10
159707786	chr2:159707786:T:C	1.50202e-10	-1.86348	-0.466449
159707793	chr2:159707793:C:T	9.57829e-11	-1.8653	-0.914524
159707842	chr2:159707842:T:C	6.95325e-10	-2.12258e-10	-0.797531
159708009	chr2:159708009:A:T	4.78399e-10	-1.05847	-0.112994
159708138	chr2:159708138:A:T	2.30285e-08	2.70258	-3.10475e-10
159708342	chr2:159708342:A:G	4.71053e-10	-2.12258e-10	-1.18694
159708761	chr2:159708761:T:G	4.5793e-10	-1.5322	0.317002
159708880	chr2:159708880:C:T	7.80525e-11	-1.82158	-1.16295
159709466	chr2:159709466:C:T	7.19736e-10	-2.12258e-10	-0.763025
159710588	chr2:159710588:G:A	1.13551e-09	-2.12258e-10	-0.307073
159710719	chr2:159710719:T:C	3.46579e-10	-1.68207	0.188274
159710999	chr2:159710999:T:C	1.59051e-10	-1.87122	-0.401466
159711026	chr2:159711026:A:G	1.10888e-10	-1.8588	-0.77459
159712039	chr2:159712039:C:T	2.10762e-09	-2.12258e-10	0.311406
159712477	chr2:159712477:G:A	8.07223e-11	-1.78861	-1.16229
159712509	chr2:159712509:T:G	1.93925e-10	-0.941447	-1.13299
159712765	chr2:159712765:C:T	6.74842e-11	-1.87616	-1.25386
159712834	chr2:159712834:G:T	8.17843e-10	-2.12258e-10	-0.63524
159713180	chr2:159713180:A:G	2.87713e-10	-1.67995	-3.10475e-10
159713311	chr2:159713311:C:G	8.30614e-10	-2.12258e-10	-0.619745
159713522	chr2:159713522:T:C	2.57001e-09	0.822664	-0.31291
159714056	chr2:159714056:G:A	7.10543e-10	0.353361	-1.12924
159714113	chr2:159714113:A:G	5.7147e-10	-2.12258e-10	-0.993698
159714220	chr2:159714220:T:A	4.41841e-10	-2.12258e-10	-1.25096
159714408	chr2:159714408:T:C	2.13906e-09	0.480141	-0.15393
159714599	chr2:159714599:G:A	4.36663e-10	-0.0584499	-1.2043
159714758	chr2:159714758:C:T	7.51872e-11	-1.79186	-1.23007
159715034	chr2:159715034:C:T	7.43413e-10	-2.12258e-10	-0.730658
159715198	chr2:159715198:A:G	2.02484e-10	-1.16681	-0.864444
159715272	chr2:159715272:ATCT:A	4.66861e-10	-0.115089	-1.08079
159715343	chr2:159715343:A:G	3.22623e-10	-1.56543	-3.10475e-10
159715365	chr2:159715365:G:A	6.73778e-10	-2.12258e-10	-0.829009
159716008	chr2:159716008:G:A	1.17584e-10	-1.46907	-1.10569
159716089	chr2:159716089:ATATTTT:A	7.46842e-10	-2.12258e-10	-0.726057
159716207	chr2:159716207:A:G	1.11399e-10	-1.45769	-1.1711
159716326	chr2:159716326:T:C	1.14321e-10	-1.44288	-1.16002
159716631	chr2:159716631:A:G	7.19841e-10	0.289684	-1.05256
159717089	chr2:159717089:G:A	2.37231e-09	0.547817	-0.118109
159717246	chr2:159717246:A:C	1.64149e-09	-2.12258e-10	0.0614494
159717613	chr2:159717613:A:T	2.11708e-10	-1.17399	-0.812711
159717614	chr2:159717614:G:A	1.14627e-10	-1.43226	-1.16796
159717857	chr2:159717857:G:T	4.81219e-10	-2.12258e-10	-1.16559
159718715	chr2:159718715:A:G	4.10516e-10	-1.68222	0.357727
159718845	chr2:159718845:T:C	2.20608e-10	-1.65743	-0.288097
159719413	chr2:159719413:CCTGAAAGAAAAA:C	2.60918e-10	-1.77771	-3.10475e-10
159720072	chr2:159720072:C:G	2.48113e-09	1.22076	-0.746198
159720129	chr2:159720129:G:A	6.35368e-10	-0.887705	-3.10475e-10
159720171	chr2:159720171:A:G	4.06183e-09	2.26101	-1.29354
159720393	chr2:159720393:C:T	3.96608e-10	-1.37647	0.0175064
159720499	chr2:159720499:A:G	1.07676e-10	-1.4905	-1.17228
159720764	chr2:159720764:A:G	6.3445e-10	-2.12258e-10	-0.889152
159720939	chr2:159720939:C:T	4.25974e-10	-2.12258e-10	-1.28753
159721056	chr2:159721056:G:A	1.05939e-10	-1.48609	-1.19296
159721783	chr2:159721783:C:T	1.7683e-09	-2.12258e-10	0.135862
159722399	chr2:159722399:G:T	7.6452e-10	0.417589	-1.12025
159722573	chr2:159722573:A:G	1.09734e-10	-1.48881	-1.15505
159722706	chr2:159722706:T:A	9.53942e-11	-1.5583	-1.22559
159722878	chr2:159722878:C:T	5.81867e-10	-2.12258e-10	-0.975667
159723179	chr2:159723179:T:C	1.064e-10	-1.51619	-1.15851
159723451	chr2:159723451:G:C	6.32068e-10	-2.12258e-10	-0.892913
159723653	chr2:159723653:C:T	5.40217e-09	-2.12258e-10	1.25265
159723861	chr2:159723861:A:G	7.61769e-10	-2.12258e-10	-0.706267
159723876	chr2:159723876:C:CATGT	5.42624e-09	1.66148	-0.404385
159723900	chr2:159723900:C:G	2.00296e-10	-1.75511	-0.286998
159724152	chr2:159724152:G:A	5.01672e-10	-2.12258e-10	-1.12396
159724721	chr2:159724721:C:T	1.05384e-10	-1.52804	-1.15627
159724790	chr2:159724790:G:A	7.15143e-10	-2.12258e-10	-0.769428
159725509	chr2:159725509:C:T	3.39586e-10	-1.54051	0.0263282
159725673	chr2:159725673:A:C	1.08187e-10	-1.48457	-1.17348
159725918	chr2:159725918:C:A	1.08685e-10	-1.47329	-1.18016
159726312	chr2:159726312:G:C	3.48979e-09	1.20697	-0.391286
159726363	chr2:159726363:C:T	3.46091e-10	-0.326023	-1.16919
159726397	chr2:159726397:G:A	7.20284e-10	-2.12258e-10	-0.762264
159726497	chr2:159726497:T:C	1.28194e-10	-1.45697	-1.03139
159726551	chr2:159726551:C:T	8.16283e-10	-0.562242	-0.0749069
159727095	chr2:159727095:A:G	0.000176121	12.4148	-0.770062
159727114	chr2:159727114:A:G	1.17047e-09	-2.12258e-10	-0.276752
159727173	chr2:159727173:C:T	1.92288e-09	1.50954	-1.28987
159727353	chr2:159727353:C:T	4.26855e-10	-2.12258e-10	-1.28547
159727537	chr2:159727537:G:A	7.32935e-10	-2.12258e-10	-0.744853
159727621	chr2:159727621:C:T	1.91285e-10	-1.20626	-0.881889
159727762	chr2:159727762:A:C	5.60174e-10	-1.463	0.449335
159728250	chr2:159728250:T:C	1.89623e-10	-1.20574	-0.891131
159728284	chr2:159728284:A:T	1.08183e-10	-1.49314	-1.16495
159728408	chr2:159728408:A:G	4.30301e-10	-2.12258e-10	-1.27742
159728480	chr2:159728480:A:G	1.11267e-10	-1.46398	-1.16599
159728998	chr2:159728998:T:G	6.45325e-09	-2.12258e-10	1.43043
159729491	chr2:159729491:C:T	7.99754e-10	-2.12258e-10	-0.657605
159729716	chr2:159729716:G:A	1.07355e-10	-1.49865	-1.16712
159729748	chr2:159729748:GTCAA:G	5.62412e-10	-1.00967	-3.10475e-10
159729752	chr2:159729752:A:G	3.35049e-10	-0.773777	-0.753855
159729799	chr2:159729799:C:T	1.09006e-10	-1.48066	-1.16984
159730618	chr2:159730618:T:G	1.10294e-10	-1.47611	-1.16265
159731014	chr2:159731014:C:T	1.08631e-10	-1.48578	-1.16818
159731686	chr2:159731686:G:A	1.36319e-07	4.48084	-3.10475e-10
159731740	chr2:159731740:G:A	2.00748e-09	0.508414	-0.24569
159731808	chr2:159731808:A:C	3.40324e-09	1.16069	-0.37012
159732298	chr2:159732298:A:T	2.33371e-09	0.590519	-0.177213
159732420	chr2:159732420:A:T	1.10274e-10	-1.5007	-1.13824
159732642	chr2:159732642:A:G	4.76657e-10	-2.12258e-10	-1.17511
159732674	chr2:159732674:C:A	1.11527e-10	-1.47207	-1.15558
159732798	chr2:159732798:A:G	6.66417e-10	-2.12258e-10	-0.839994
159732832	chr2:159732832:T:C	1.92308e-10	-1.20869	-0.87412
159732869	chr2:159732869:T:C	2.27371e-09	1.68104	-1.29378
159732981	chr2:159732981:C:A	6.09773e-10	-1.48718	0.558352
159733058	chr2:159733058:TTTAG:T	1.14129e-10	-1.4935	-1.11108
159733099	chr2:159733099:CATT:C	1.11128e-10	-1.49009	-1.14114
159733266	chr2:159733266:T:G	1.09936e-10	-1.48254	-1.15948
159733279	chr2:159733279:C:T	5.61771e-10	-2.12258e-10	-1.01082
159733307	chr2:159733307:A:G	7.68105e-11	-1.75318	-1.24739
159734402	chr2:159734402:ATTAATTT:A	8.26788e-10	-1.07889	0.45453
159734662	chr2:159734662:A:G	4.78041e-10	-2.12258e-10	-1.17221
159735058	chr2:159735058:A:G	4.82776e-10	-2.12258e-10	-1.16236
159735137	chr2:159735137:T:G	9.45693e-11	-1.56048	-1.2321
159735336	chr2:159735336:A:G	4.73297e-10	-2.12258e-10	-1.18219
159735614	chr2:159735614:T:TC	8.95819e-10	-2.12258e-10	-0.544172
159735699	chr2:159735699:A:G	1.07875e-10	-1.5035	-1.15744
159736378	chr2:159736378:C:T	0.000219817	12.7427	-0.87631
159736428	chr2:159736428:C:T	8.96474e-11	-1.6053	-1.24073
159736603	chr2:159736603:G:A	1.10393e-10	-1.48202	-1.15584
159736929	chr2:159736929:C:T	7.94287e-10	-0.664465	-3.10475e-10
159736959	chr2:159736959:A:G	1.08986e-10	-1.50081	-1.14988
159737015	chr2:159737015:A:G	0.00216419	14.1534	-3.10475e-10
159737264	chr2:159737264:T:C	1.08915e-10	-1.49463	-1.15671
159737649	chr2:159737649:A:G	1.08951e-10	-1.48778	-1.16323
159737697	chr2:159737697:A:T	1.07916e-10	-1.49255	-1.16801
159737718	chr2:159737718:G:A	7.77324e-10	0.331372	-1.01742
159738016	chr2:159738016:A:G	2.11579e-10	-0.805299	-1.18201
159738264	chr2:159738264:C:T	0.00140511	14.8812	-1.15978
159738372	chr2:159738372:A:G	3.94641e-10	-0.140567	-1.22337
159738380	chr2:159738380:A:G	1.09215e-10	-1.49977	-1.14883
159738418	chr2:159738418:C:A	8.77075e-11	-1.71634	-1.15156
159738451	chr2:159738451:G:A	1.03266e-10	-1.55697	-1.14763
159738616	chr2:159738616:G:A	8.0893e-11	-1.87303	-1.07575
159738714	chr2:159738714:A:G	6.92153e-10	-2.12258e-10	-0.802103
159738811	chr2:159738811:C:T	5.20319e-10	-2.12258e-10	-1.08747
159739373	chr2:159739373:C:T	4.95897e-09	-2.12258e-10	1.16704
159739392	chr2:159739392:A:G	1.11245e-10	-1.43729	-1.19289
159739654	chr2:159739654:C:T	3.12119e-10	-1.45036	-0.148171
159739669	chr2:159739669:A:G	4.6596e-10	-2.12258e-10	-1.19781
159740204	chr2:159740204:A:G	5.35346e-09	1.66224	-0.418651
159740907	chr2:159740907:G:A	1.16505e-10	-1.45342	-1.13055
159740916	chr2:159740916:G:A	1.19057e-10	-1.42625	-1.13605
159741029	chr2:159741029:A:G	4.36613e-10	-2.12258e-10	-1.26286
159741412	chr2:159741412:T:C	3.93351e-09	-2.12258e-10	0.935377
159741467	chr2:159741467:C:T	2.16618e-09	1.63152	-1.29271
159742433	chr2:159742433:A:G	1.00763e-09	0.783245	-1.2098
159742454	chr2:159742454:TACA:T	6.00535e-10	-2.12258e-10	-0.944089
159742569	chr2:159742569:G:A	1.17497e-10	-1.4384	-1.1371
159742982	chr2:159742982:A:G	1.99102e-09	1.5438	-1.28931
159743084	chr2:159743084:G:A	3.2644e-10	-1.55366	-3.10475e-10
159743206	chr2:159743206:C:G	7.48599e-11	-1.78083	-1.24546
159743927	chr2:159743927:A:G	4.92034e-10	-2.12258e-10	-1.14336
159744235	chr2:159744235:A:G	1.22317e-10	-1.4339	-1.1014
159744278	chr2:159744278:G:A	4.04637e-10	-0.154757	-1.18416
159744301	chr2:159744301:A:G	4.13448e-09	1.41741	-0.432201
159744392	chr2:159744392:A:G	1.17576e-10	-1.4401	-1.13472
159744469	chr2:159744469:A:G	5.40679e-09	-2.12258e-10	1.2535
159744563	chr2:159744563:A:G	3.12766e-10	-1.59557	-0.000885027
159744925	chr2:159744925:A:G	7.87073e-11	-1.76401	-1.21217
159745015	chr2:159745015:A:G	5.22804e-09	1.60583	-0.385947
159745028	chr2:159745028:T:C	6.4153e-10	-2.12258e-10	-0.878055
159745060	chr2:159745060:C:T	4.29061e-10	-2.12258e-10	-1.28031
159745278	chr2:159745278:A:C	1.16913e-10	-1.44372	-1.13676
159745377	chr2:159745377:C:T	7.75033e-11	-1.79709	-1.1945
159745397	chr2:159745397:G:A	1.19995e-10	-1.43102	-1.12344
159745484	chr2:159745484:A:G	1.15379e-10	-1.45567	-1.13802
159745747	chr2:159745747:A:G	3.23589e-10	-1.57698	0.0145491
159746186	chr2:159746186:C:T	1.14666e-10	-1.44677	-1.15312
159746300	chr2:159746300:A:G	1.15465e-10	-1.44218	-1.15076
159746452	chr2:159746452:G:A	1.14085e-10	-1.45379	-1.15118
159746548	chr2:159746548:T:A	1.16645e-10	-1.42905	-1.15373
159747270	chr2:159747270:C:A	0.00294853	14.4627	-3.10475e-10
159747534	chr2:159747534:A:AT	2.99681e-10	-1.63919	-3.10475e-10
159747868	chr2:159747868:C:T	1.34452e-09	-0.13812	-3.10475e-10
159747941	chr2:159747941:C:T	2.78564e-10	-1.63912	-0.0731421
159748003	chr2:159748003:C:T	0.000267149	12.9505	-0.88911
159748030	chr2:159748030:G:A	0.00152575	13.8038	-3.10475e-10
159748257	chr2:159748257:G:A	5.31465e-10	-1.06627	-3.10475e-10
159748425	chr2:159748425:G:A	7.72555e-10	0.378895	-1.0711
159748757	chr2:159748757:T:C	2.06929e-10	-1.71544	-0.294092
159748949	chr2:159748949:A:C	2.37058e-10	-1.87361	-3.10475e-10
159748980	chr2:159748980:T:C	5.48424e-10	-2.12258e-10	-1.03486
159749002	chr2:159749002:G:A	1.65011e-09	0.0666876	-3.10475e-10
159749272	chr2:159749272:C:T	7.08841e-10	-2.12258e-10	-0.778279
159749789	chr2:159749789:T:C	6.28806e-10	-2.12258e-10	-0.898087
159750261	chr2:159750261:T:C	2.06441e-10	-1.71753	-0.294361
159750266	chr2:159750266:G:A	7.50992e-11	-1.78061	-1.24249
159750608	chr2:159750608:G:A	2.23472e-09	0.565656	-0.195696
159750649	chr2:159750649:A:C	1.14458e-10	-1.45182	-1.14989
159750773	chr2:159750773:TTA:T	1.31603e-09	-0.159532	-3.10475e-10
159752008	chr2:159752008:C:T	2.44298e-10	-1.84352	-3.10475e-10
159752111	chr2:159752111:A:G	2.21162e-09	0.566641	-0.207068
159752651	chr2:159752651:T:C	1.8081e-10	-1.48204	-0.662422
159752947	chr2:159752947:C:T	6.41337e-10	-2.12258e-10	-0.878355
159753493	chr2:159753493:G:A	0.00350354	14.6351	-3.10475e-10
159753869	chr2:159753869:G:A	2.34715e-10	-1.6992	-0.184333
159754047	chr2:159754047:A:C	4.71638e-10	-2.12258e-10	-1.1857
159754793	chr2:159754793:A:G	0.00176104	15.0482	-1.10089
159754889	chr2:159754889:C:T	7.13843e-10	-2.12258e-10	-0.771247
159754940	chr2:159754940:A:G	8.48926e-10	-2.12258e-10	-0.597938
159754972	chr2:159754972:A:T	2.88924e-09	0.819461	-0.192622
159755232	chr2:159755232:C:T	4.98181e-10	-2.12258e-10	-1.13095
159755297	chr2:159755297:TG:T	1.14636e-10	-1.43503	-1.16512
159755781	chr2:159755781:T:C	1.81378e-10	-1.46236	-0.678968
159756494	chr2:159756494:C:G	2.40201e-09	0.577779	-0.135626
159756820	chr2:159756820:CAA:C	7.08737e-10	-2.12258e-10	-0.778425
159757743	chr2:159757743:C:T	2.69814e-09	1.84736	-1.28895
159758549	chr2:159758549:G:C	2.30509e-10	-1.80232	-0.0993045
159759721	chr2:159759721:A:G	3.66239e-10	-1.5384	0.0997728
159759931	chr2:159759931:TACA:T	8.42798e-10	0.391136	-0.996319
159760362	chr2:159760362:C:G	1.15965e-10	-1.43275	-1.15587
159760724	chr2:159760724:T:C	1.73306e-09	-0.68266	0.798395
159761326	chr2:159761326:G:A	1.43073e-10	-1.105	-1.27356
159761537	chr2:159761537:C:CCCAAGTAG	8.55861e-11	-1.76961	-1.12278
159761574	chr2:159761574:C:A	2.33283e-09	0.60326	-0.190333
159761611	chr2:159761611:C:T	7.01639e-10	-2.12258e-10	-0.788491
159761865	chr2:159761865:A:G	1.01369e-09	-2.12258e-10	-0.420557
159761875	chr2:159761875:A:G	2.42502e-10	-1.66864	-0.18226
159762064	chr2:159762064:A:G	1.20284e-10	-1.39642	-1.15563
159762444	chr2:159762444:T:C	3.83747e-09	-2.12258e-10	0.910658
159762595	chr2:159762595:T:A	2.38711e-09	0.617457	-0.181529
159762722	chr2:159762722:T:G	2.75639e-10	-1.81502	0.0922057
159762802	chr2:159762802:C:G	5.07875e-10	-1.11168	-3.10475e-10
159764337	chr2:159764337:G:A	9.6657e-11	-1.79329	-0.977455
159765228	chr2:159765228:G:T	3.7968e-10	-1.44552	0.0429342
159765413	chr2:159765413:T:G	1.6689e-10	-1.54478	-0.679797
159765414	chr2:159765414:G:A	1.7683e-09	-2.12258e-10	0.135862
159765854	chr2:159765854:C:T	1.19179e-10	-1.40345	-1.15783
159766057	chr2:159766057:CAT:C	2.30908e-09	0.604927	-0.202231
159766450	chr2:159766450:C:T	4.02452e-10	-1.42547	0.0811308
159766855	chr2:159766855:C:T	1.20451e-10	-1.38984	-1.16083
159767079	chr2:159767079:G:A	1.20888e-10	-1.40547	-1.14157
159767089	chr2:159767089:G:A	4.23733e-10	-2.12258e-10	-1.29281
159767169	chr2:159767169:A:G	2.96364e-08	2.95485	-3.10475e-10
159767723	chr2:159767723:TG:T	1.17513e-09	-2.12258e-10	-0.272776
159767736	chr2:159767736:ACTT:A	4.52569e-09	1.07561	-3.10475e-10
159767872	chr2:159767872:A:T	7.42986e-10	-2.12258e-10	-0.731233
159768178	chr2:159768178:T:G	4.71606e-10	-2.12258e-10	-1.18577
159768239	chr2:159768239:C:CT	8.97874e-11	-1.74539	-1.09907
159769330	chr2:159769330:T:C	6.64205e-10	-2.12258e-10	-0.84332
159769641	chr2:159769641:A:G	2.97184e-10	-1.57038	-0.0771829
159770111	chr2:159770111:C:T	6.41392e-10	-0.87827	-3.10475e-10
159770231	chr2:159770231:T:TATCA	6.46859e-10	-2.12258e-10	-0.869782
159770360	chr2:159770360:GT:G	1.74108e-09	0.451039	-0.330688
159770387	chr2:159770387:T:C	4.3262e-10	-1.37442	0.102371
159770667	chr2:159770667:C:CT	6.42172e-10	-2.12258e-10	-0.877053
159770849	chr2:159770849:A:ATAAG	3.64913e-10	-1.44225	-3.10475e-10
159770903	chr2:159770903:T:G	1.26855e-09	0.861517	-1.0578
159771628	chr2:159771628:G:A	2.62294e-10	-1.77245	-3.10475e-10
159771644	chr2:159771644:C:G	1.19237e-10	-1.35033	-1.21046
159771698	chr2:159771698:CTT:C	2.62237e-10	-1.61981	-0.152849
159772096	chr2:159772096:C:T	8.86503e-11	-1.74636	-1.11085
159772479	chr2:159772479:A:G	1.41197e-10	-1.87256	-0.519192
159772622	chr2:159772622:C:T	9.04299e-11	-1.72421	-1.11312
159772664	chr2:159772664:A:G	2.33667e-10	-1.72416	-0.163853
159772882	chr2:159772882:A:G	1.24483e-10	-1.34876	-1.16899
159773032	chr2:159773032:G:GA	7.55767e-10	-2.12258e-10	-0.714177
159773625	chr2:159773625:C:T	5.09748e-10	0.18923	-1.29722
159774026	chr2:159774026:A:T	7.61118e-10	-2.12258e-10	-0.707122
159774411	chr2:159774411:C:T	1.24599e-09	-0.87247	0.658246
159774453	chr2:159774453:A:G	1.36577e-10	-1.34588	-1.07915
159774657	chr2:159774657:A:G	3.40098e-10	-1.51268	-3.10475e-10
159774903	chr2:159774903:C:G	2.18248e-09	0.546465	-0.200157
159774972	chr2:159774972:A:G	5.88663e-10	0.301306	-1.26536
159775574	chr2:159775574:A:G	2.8865e-10	-0.791815	-0.88488
159775582	chr2:159775582:G:A	1.0303e-10	-1.87876	-0.828132
159775608	chr2:159775608:C:T	1.0298e-10	-1.87833	-0.829042
159775612	chr2:159775612:G:A	2.60228e-10	-1.81223	0.0318773
159775708	chr2:159775708:A:G	5.13564e-10	-2.12258e-10	-1.10054
159776284	chr2:159776284:TTCA:T	7.2387e-10	-2.12258e-10	-0.757298
159776490	chr2:159776490:A:G	6.3945e-09	1.79748	-0.376192
159776860	chr2:159776860:C:T	6.21854e-09	-2.12258e-10	1.39338
159776995	chr2:159776995:G:A	4.2656e-10	-2.12258e-10	-1.28616
159777493	chr2:159777493:A:G	2.2775e-09	0.534207	-0.145285
159777600	chr2:159777600:C:T	7.12084e-10	-2.12258e-10	-0.773715
159778378	chr2:159778378:T:C	2.43431e-10	-1.84708	-3.10475e-10
159778841	chr2:159778841:AAC:A	2.30325e-09	1.54053	-1.14037
159779691	chr2:159779691:C:T	4.94936e-10	-1.13748	-3.10475e-10
159779883	chr2:159779883:G:A	6.15544e-09	-2.12258e-10	1.38318
159779981	chr2:159779981:A:G	4.17613e-10	-1.30735	-3.10475e-10
159780397	chr2:159780397:A:G	1.24255e-10	-1.35533	-1.16425
159780440	chr2:159780440:AAT:A	3.43768e-10	-1.50194	-3.10475e-10
159780756	chr2:159780756:C:A	2.85138e-10	-1.62709	-0.0618454
159780813	chr2:159780813:A:G	2.41963e-10	-1.68858	-0.164544
159781110	chr2:159781110:G:A	1.14224e-10	-1.44523	-1.15852
159781843	chr2:159781843:T:A	1.22183e-08	2.06878	-3.10475e-10
159781890	chr2:159781890:GTA:G	1.61956e-10	-0.958972	-1.29561
159782065	chr2:159782065:G:A	1.36158e-10	-1.13079	-1.2973
159782227	chr2:159782227:A:T	4.62526e-10	-2.12258e-10	-1.20521
159782293	chr2:159782293:A:G	5.09055e-09	2.48123	-1.288
159782306	chr2:159782306:G:A	1.50743e-10	-1.02999	-1.29634
159782369	chr2:159782369:C:T	1.11476e-10	-1.4929	-1.1352
159782778	chr2:159782778:A:G	2.35853e-10	-1.8787	-3.10475e-10
159783000	chr2:159783000:A:AT	6.10359e-10	-2.12258e-10	-0.927862
159783459	chr2:159783459:T:C	1.26586e-10	-1.34508	-1.1559
159783640	chr2:159783640:C:T	1.36061e-10	-1.13168	-1.29713
159783684	chr2:159783684:T:C	2.69523e-09	0.689731	-0.132402
159784495	chr2:159784495:G:A	2.31339e-10	-1.79619	-0.101832
159784888	chr2:159784888:A:G	4.29661e-10	-1.40842	0.129504
159785405	chr2:159785405:A:G	5.6744e-09	1.09507	0.206736
159785677	chr2:159785677:G:GA	1.24039e-10	-1.36445	-1.15687
159785905	chr2:159785905:T:C	6.10726e-10	-1.35337	0.426113
159786595	chr2:159786595:A:G	6.40983e-10	0.376732	-1.25564
159786977	chr2:159786977:G:A	4.86585e-10	-1.42042	0.265923
159787264	chr2:159787264:T:A	2.99424e-10	-1.64005	-3.10475e-10
159787313	chr2:159787313:T:C	1.07334e-09	-2.12258e-10	-0.363376
159787321	chr2:159787321:G:A	4.66547e-10	-1.38327	0.186713
159787400	chr2:159787400:T:C	4.02281e-10	-1.45351	0.108747
159788133	chr2:159788133:G:A	5.87481e-10	-2.12258e-10	-0.966066
159788214	chr2:159788214:GTACA:G	1.29618e-10	-1.18005	-1.29727
159788690	chr2:159788690:C:T	2.336e-10	-1.79106	-0.0972377
159789043	chr2:159789043:G:T	4.37617e-09	1.39423	-0.352215
159789457	chr2:159789457:G:A	2.30279e-10	-1.80347	-0.0991472
159789568	chr2:159789568:T:G	5.41063e-10	-2.12258e-10	-1.04837
159789781	chr2:159789781:G:A	1.40319e-10	-1.10639	-1.2916
159789899	chr2:159789899:T:C	4.07795e-10	-1.47609	0.144943
159789980	chr2:159789980:AGTT:A	1.342e-10	-1.14596	-1.29662
159790018	chr2:159790018:A:G	1.21655e-10	-1.37855	-1.16217
159790095	chr2:159790095:A:G	9.26733e-11	-1.73815	-1.07468
159790184	chr2:159790184:C:G	1.89794e-10	-0.814027	-1.28194
159790370	chr2:159790370:G:A	1.33609e-10	-1.1536	-1.29339
159790504	chr2:159790504:T:C	2.39657e-09	0.621221	-0.181336
159790579	chr2:159790579:C:T	4.81805e-10	-1.38057	0.216201
159790677	chr2:159790677:T:C	3.40386e-10	-1.51183	-3.10475e-10
159791495	chr2:159791495:A:T	1.85002e-10	-1.20809	-0.913455
159791565	chr2:159791565:C:T	4.28196e-10	-2.12258e-10	-1.28233
159792275	chr2:159792275:C:T	2.41256e-10	-1.79871	-0.0573425
159792709	chr2:159792709:G:A	4.5147e-10	-1.47181	0.242406
159792823	chr2:159792823:CCTT:C	1.8289e-09	0.442562	-0.273004
159793017	chr2:159793017:G:A	6.04917e-10	-2.12258e-10	-0.93682
159793362	chr2:159793362:C:T	5.70505e-10	-2.12258e-10	-0.995388
159793373	chr2:159793373:C:T	4.93976e-10	-2.12258e-10	-1.13942
159793945	chr2:159793945:T:C	7.23772e-10	-0.757434	-3.10475e-10
159794224	chr2:159794224:C:T	2.49531e-10	-1.79212	-0.0302029
159794491	chr2:159794491:AAAAT:A	1.24368e-10	-1.3533	-1.16536
159794533	chr2:159794533:T:A	9.91599e-11	-1.86237	-0.882803
159794537	chr2:159794537:T:A	3.33947e-07	5.92004	-0.543213
159794580	chr2:159794580:G:A	4.78503e-10	-2.12258e-10	-1.17125
159794875	chr2:159794875:T:C	5.59192e-10	-1.01542	-3.10475e-10
159794991	chr2:159794991:G:A	4.54641e-09	1.43447	-0.354288
159795139	chr2:159795139:C:G	7.57021e-10	-2.12258e-10	-0.712519
159795171	chr2:159795171:C:T	1.74087e-09	1.16517	-1.04494
159795176	chr2:159795176:T:C	5.15605e-10	-2.12258e-10	-1.09657
159795524	chr2:159795524:A:G	9.1708e-10	-2.12258e-10	-0.520716
159795853	chr2:159795853:G:A	2.22109e-09	-0.0306804	0.394521
159796448	chr2:159796448:G:T	4.27172e-10	-2.12258e-10	-1.28472
159796609	chr2:159796609:G:C	8.4551e-10	-2.12258e-10	-0.60197
159796845	chr2:159796845:C:T	1.79601e-10	-1.30839	-0.842781
159797209	chr2:159797209:C:T	1.63889e-10	-1.0013	-1.24142
159797651	chr2:159797651:A:G	6.08269e-10	-2.12258e-10	-0.931293
159797687	chr2:159797687:C:A	4.24481e-10	-2.12258e-10	-1.29104
159798013	chr2:159798013:G:T	1.71892e-09	-1.28271	1.39025
159798257	chr2:159798257:G:A	1.97755e-09	0.348286	-0.100583
159798279	chr2:159798279:G:T	4.06674e-10	-1.19214	-0.141756
159798427	chr2:159798427:T:C	1.7849e-08	2.44779	-3.10475e-10
159798611	chr2:159798611:C:T	3.32209e-10	-1.30419	-0.231952
159799079	chr2:159799079:A:G	1.57943e-10	-1.33623	-0.943442
159799192	chr2:159799192:C:G	1.84943e-08	3.34029	-0.856987
159799606	chr2:159799606:T:G	1.78187e-10	-0.913001	-1.24608
159800499	chr2:159800499:A:C	2.41079e-10	-1.85679	-3.10475e-10
159800989	chr2:159800989:C:A	4.68271e-10	-1.42591	0.233049
159801273	chr2:159801273:G:A	3.68838e-10	-1.43155	-3.10475e-10
159801634	chr2:159801634:A:C	8.45802e-10	-2.12258e-10	-0.601625
159801754	chr2:159801754:G:A	1.02395e-10	-1.43359	-1.27948
159801785	chr2:159801785:G:A	1.63767e-10	-1.69422	-0.549242
159801940	chr2:159801940:A:C	5.89024e-10	-1.46095	0.497509
159802352	chr2:159802352:G:A	1.30269e-10	-1.26315	-1.20916
159802390	chr2:159802390:C:T	5.69037e-10	-2.12258e-10	-0.997965
159802938	chr2:159802938:G:T	1.03779e-10	-1.408	-1.29164
159803485	chr2:159803485:G:A	3.83129e-10	-1.72586	0.332325
159803678	chr2:159803678:C:T	2.89767e-10	-0.566796	-1.10604
159804092	chr2:159804092:T:G	4.32512e-10	-2.12258e-10	-1.2723
159804596	chr2:159804596:C:A	5.92348e-10	-0.684746	-0.27307
159805547	chr2:159805547:T:C	1.60938e-10	-0.970114	-1.29078
159805818	chr2:159805818:T:C	2.72242e-10	-1.74674	0.0115251
159806008	chr2:159806008:C:T	5.37822e-10	-0.831719	-0.222663
159806144	chr2:159806144:G:C	6.7534e-10	-2.12258e-10	-0.826694
159806210	chr2:159806210:C:CA	4.25025e-10	-2.12258e-10	-1.28976
159806569	chr2:159806569:G:A	8.97634e-10	-2.12258e-10	-0.542147
159806924	chr2:159806924:T:C	4.75741e-10	-1.66144	0.484403
159807167	chr2:159807167:T:C	1.63451e-10	-0.95202	-1.29338
159807530	chr2:159807530:A:G	5.00268e-10	-1.51924	0.39247
159807948	chr2:159807948:A:G	5.71262e-10	-1.50765	0.513586
159808007	chr2:159808007:G:A	5.86111e-10	-1.4355	0.467094
159808186	chr2:159808186:A:G	1.70982e-10	-0.908117	-1.29223
159808369	chr2:159808369:A:G	4.54172e-09	-2.12258e-10	1.07915
159808767	chr2:159808767:C:T	1.6112e-10	-0.966817	-1.29295
159808892	chr2:159808892:C:T	1.08043e-10	-1.3975	-1.26189
159809153	chr2:159809153:C:T	7.86454e-06	9.53807	-1.00211
159809264	chr2:159809264:C:T	5.44799e-10	-1.48875	0.447257
159809402	chr2:159809402:T:C	5.10521e-10	-2.12258e-10	-1.10648
159809957	chr2:159809957:C:T	1.21062e-10	-1.33008	-1.21553
159810061	chr2:159810061:T:C	6.98988e-10	-2.12258e-10	-0.792277
159810493	chr2:159810493:G:A	6.35297e-05	11.2945	-0.669401
159811164	chr2:159811164:C:T	4.50769e-10	-2.12258e-10	-1.23095
159811168	chr2:159811168:G:A	4.40849e-10	-1.25321	-3.10475e-10
159811233	chr2:159811233:G:A	1.54317e-07	3.82335	0.781506
159811336	chr2:159811336:C:T	3.24151e-10	-1.5607	-3.10475e-10
159811561	chr2:159811561:T:C	4.76368e-10	-1.47417	0.298455
159811597	chr2:159811597:A:C	1.41916e-09	0.426873	-0.510962
159811902	chr2:159811902:A:T	1.31728e-09	0.677106	-0.835691
159811971	chr2:159811971:T:C	4.3345e-10	-2.12258e-10	-1.27013
159812177	chr2:159812177:C:G	1.32103e-09	0.250602	-0.406343
159813124	chr2:159813124:G:A	5.01474e-05	11.1369	-0.748382
159813243	chr2:159813243:A:T	6.90179e-10	-2.12258e-10	-0.804958
159813381	chr2:159813381:G:A	4.40349e-10	-2.12258e-10	-1.25434
159813559	chr2:159813559:C:T	2.35747e-10	-1.87915	-3.10475e-10
159813704	chr2:159813704:C:T	6.79661e-11	-1.82799	-1.29491
159813718	chr2:159813718:A:G	3.89422e-10	-1.63222	0.254974
159813913	chr2:159813913:G:A	6.58805e-11	-1.863	-1.29107
159814579	chr2:159814579:T:C	1.04924e-10	-1.39146	-1.29721
159814659	chr2:159814659:A:G	1.81008e-09	0.159216	-3.10475e-10
159814991	chr2:159814991:A:G	3.98751e-09	-2.12258e-10	0.949012
159815061	chr2:159815061:C:T	7.7834e-11	-1.69008	-1.29725
159815157	chr2:159815157:T:C	1.31105e-09	0.0463075	-0.209633
159815293	chr2:159815293:G:A	7.46214e-11	-1.7859	-1.24358
159815567	chr2:159815567:C:G	4.98817e-10	-2.12258e-10	-1.12967
159815616	chr2:159815616:A:T	5.09288e-09	1.03188	0.161807
159815642	chr2:159815642:A:G	1.62071e-09	-2.12258e-10	0.0487104
159815724	chr2:159815724:T:A	9.42454e-11	-1.51486	-1.28114
159815943	chr2:159815943:G:A	2.00356e-09	0.692562	-0.431788
159816321	chr2:159816321:G:A	1.67404e-09	0.508067	-0.426981
159816612	chr2:159816612:A:G	3.95414e-09	0.980143	-0.0395354
159817008	chr2:159817008:G:A	5.48939e-10	0.259666	-1.29359
159817823	chr2:159817823:G:T	2.02572e-10	-1.433	-0.597813
159817852	chr2:159817852:A:C	6.06123e-10	-2.12258e-10	-0.934827
159818477	chr2:159818477:A:G	8.92601e-10	-2.12258e-10	-0.54777
159818491	chr2:159818491:T:C	1.41342e-10	-1.48457	-0.906156
159818703	chr2:159818703:G:C	1.42638e-10	-1.52125	-0.860346
159818816	chr2:159818816:AAG:A	5.91768e-10	-0.676417	-0.282379
159818961	chr2:159818961:G:T	4.67702e-10	-2.12258e-10	-1.19408
159819127	chr2:159819127:C:T	2.39393e-09	0.61048	-0.171699
159819139	chr2:159819139:G:A	3.80111e-09	0.700404	0.200733
159819274	chr2:159819274:A:G	2.5336e-10	-0.959869	-0.847229
159819375	chr2:159819375:A:G	1.19577e-09	-2.12258e-10	-0.255364
159819839	chr2:159819839:T:C	1.98525e-05	9.97769	-0.515754
159819916	chr2:159819916:C:A	1.98309e-06	8.43189	-1.27363
159820082	chr2:159820082:G:A	4.22107e-10	-2.12258e-10	-1.29665
159820510	chr2:159820510:A:G	8.94376e-11	-1.87292	-0.975453
159820525	chr2:159820525:T:A	4.23494e-10	-2.12258e-10	-1.29337
159820925	chr2:159820925:C:T	1.26613e-09	-0.504725	0.306537
159820994	chr2:159820994:G:A	1.45134e-05	9.76546	-0.616791
159821048	chr2:159821048:C:T	0.0868579	17.5554	0.290264
159821091	chr2:159821091:G:C	2.8635e-09	-2.12258e-10	0.617889
159821297	chr2:159821297:C:T	2.84322e-05	8.91161	0.909508
159821401	chr2:159821401:AGGT:A	9.3512e-11	-1.50661	-1.29721
159821675	chr2:159821675:C:T	1.1395e-05	9.48522	-0.578444
159821825	chr2:159821825:C:T	1.45682e-06	7.94476	-1.09491
159822166	chr2:159822166:G:A	8.49585e-09	2.76638	-1.06096
159822174	chr2:159822174:G:A	1.18363e-08	-2.12258e-10	2.03701
159822276	chr2:159822276:G:A	2.6191e-10	-1.47497	-0.298939
159822610	chr2:159822610:C:T	8.63082e-11	-1.87943	-1.00456
159822656	chr2:159822656:C:T	1.27446e-10	-1.77681	-0.71741
159822659	chr2:159822659:C:T	5.75463e-10	-2.12258e-10	-0.986735
159822874	chr2:159822874:G:A	1.0154e-10	-1.87943	-0.842026
159822900	chr2:159822900:A:T	9.43872e-10	-2.12258e-10	-0.491919
159823447	chr2:159823447:T:C	9.39793e-10	-2.12258e-10	-0.49625
159823650	chr2:159823650:A:G	7.31407e-05	9.85806	0.907924
159824015	chr2:159824015:T:G	5.5285e-10	-2.12258e-10	-1.02682
159824333	chr2:159824333:A:G	3.41272e-08	4.25513	-1.15919
159824348	chr2:159824348:A:G	3.45708e-10	-1.49632	-3.10475e-10
159824400	chr2:159824400:T:C	1.21272e-09	-0.397805	0.156519
159824453	chr2:159824453:C:A	0.036627	17.8169	-0.834709
159824856	chr2:159824856:C:CT	2.47738e-06	7.87109	-0.490289
159825339	chr2:159825339:G:A	5.94211e-10	-2.12258e-10	-0.954676
159825506	chr2:159825506:C:G	0.0478694	18.0929	-0.843091
159825597	chr2:159825597:C:A	0.0445197	18.0341	-0.856849
159825727	chr2:159825727:G:A	3.35226e-10	-1.35394	-0.173165
159825809	chr2:159825809:CA:C	5.50069e-10	-2.12258e-10	-1.03187
159825861	chr2:159825861:A:T	0.028889	17.5792	-0.834339
159826153	chr2:159826153:G:A	0.0326329	17.741	-0.874294
159826204	chr2:159826204:G:A	0.0367172	17.8144	-0.829802
159826429	chr2:159826429:AC:A	3.29567e-10	-1.3832	-0.160934
159826497	chr2:159826497:G:A	0.0364703	17.7813	-0.803466
159826500	chr2:159826500:AG:A	0.0384743	17.8348	-0.803466
159826611	chr2:159826611:A:T	1.19561e-09	-0.412016	0.156521
159826639	chr2:159826639:G:A	6.12122e-10	-2.12258e-10	-0.924979
159827013	chr2:159827013:G:A	1.10191e-05	9.51926	-0.646025
159827808	chr2:159827808:G:A	1.16823e-09	-0.434887	0.156225
159827893	chr2:159827893:TG:T	4.22967e-10	-2.12258e-10	-1.29462
159828002	chr2:159828002:C:T	3.50266e-10	-1.2885	-0.194721
159828143	chr2:159828143:C:T	0.0523673	18.1853	-0.84571
159828308	chr2:159828308:C:T	0.0514643	18.1452	-0.82297
159828309	chr2:159828309:G:A	8.82991e-11	-1.87781	-0.983369
159828748	chr2:159828748:G:A	1.04188e-10	-1.87944	-0.816273
159829018	chr2:159829018:A:G	1.20726e-05	9.73154	-0.766998
159829258	chr2:159829258:T:G	1.1592e-08	2.47939	-0.463236
159829738	chr2:159829738:C:T	0.0485407	18.0272	-0.763438
159830071	chr2:159830071:A:G	6.49829e-10	-2.12258e-10	-0.865201
159830305	chr2:159830305:C:T	0.0510117	18.0406	-0.727189
159830625	chr2:159830625:T:C	3.40946e-10	-1.24596	-0.264222
159830653	chr2:159830653:C:G	0.0505095	18.0471	-0.743538
159830705	chr2:159830705:T:C	2.64727e-10	-1.31304	-0.450167
159830720	chr2:159830720:A:G	1.52002e-05	9.97095	-0.776041
159830730	chr2:159830730:C:T	3.31182e-10	-1.72734	0.1881
159830756	chr2:159830756:A:G	1.14436e-09	-0.545395	0.246088
159830802	chr2:159830802:A:G	0.0155233	17.3539	-1.23021
159830857	chr2:159830857:C:T	0.0636693	18.2476	-0.712513
159831014	chr2:159831014:A:G	1.01418e-06	7.51836	-1.03068
159831283	chr2:159831283:C:T	8.58882e-11	-1.87713	-1.01173
159831492	chr2:159831492:G:A	4.3857e-10	-2.12258e-10	-1.25839
159831840	chr2:159831840:C:T	0.0906867	18.5826	-0.693815
159832046	chr2:159832046:G:T	1.15933e-10	-1.82072	-0.768171
159832077	chr2:159832077:AT:A	0.0240879	17.2585	-0.695391
159832184	chr2:159832184:G:A	4.16925e-09	2.00883	-1.01525
159832284	chr2:159832284:C:T	3.66765e-09	1.86356	-0.998167
159832532	chr2:159832532:G:A	5.3563e-10	-2.12258e-10	-1.05847
159833016	chr2:159833016:T:C	9.16114e-10	-2.12258e-10	-0.521769
159833169	chr2:159833169:C:T	1.28882e-09	-2.12258e-10	-0.180431
159833196	chr2:159833196:C:G	2.35682e-10	-1.87943	-3.10475e-10
159833486	chr2:159833486:A:C	3.58737e-08	4.37119	-1.22534
159833748	chr2:159833748:G:A	3.74319e-10	-1.4168	-3.10475e-10
159834135	chr2:159834135:T:C	2.68932e-10	-1.2777	-0.469754
159834145	chr2:159834145:G:A	0.101985	18.0062	-3.10475e-10
159834179	chr2:159834179:T:C	4.26679e-10	-2.12258e-10	-1.28588
159834983	chr2:159834983:T:C	4.54149e-10	-0.767586	-0.455898
159835053	chr2:159835053:G:A	3.75077e-10	-0.677099	-0.73768
159835318	chr2:159835318:C:T	2.24589e-07	3.18776	1.79236
159835467	chr2:159835467:G:A	4.46916e-10	-0.826458	-0.413082
159835571	chr2:159835571:G:A	1.72442e-09	-0.135677	0.246411
159835950	chr2:159835950:G:T	2.32962e-07	5.36259	-0.345873
159835981	chr2:159835981:A:G	1.42183e-10	-1.82051	-0.564285
159836250	chr2:159836250:T:C	2.20821e-07	3.19677	1.76642
159836789	chr2:159836789:C:T	1.36035e-10	-1.81562	-0.613377
159837273	chr2:159837273:A:G	1.61655e-08	3.29825	-0.949523
159837324	chr2:159837324:A:G	8.57458e-10	-2.12258e-10	-0.587938
159837395	chr2:159837395:G:A	1.3222e-07	2.83701	1.6133
159837614	chr2:159837614:CCTGCATGTGTACCCCCTGAATCTTAAATAAATACATAAATCTGGCTTTTCCAAGGGAATAATCTCCTTTCAGCACCCACAGGGGAAGA:C	1.00425e-09	-2.12258e-10	-0.429911
159837641	chr2:159837641:A:G	1.92079e-08	2.52117	-3.10475e-10
159837646	chr2:159837646:T:C	2.47066e-10	-1.83225	-3.10475e-10
159837675	chr2:159837675:A:T	3.01284e-10	-1.63386	-3.10475e-10
159837762	chr2:159837762:T:C	6.48701e-06	8.42386	-0.0804566
159837829	chr2:159837829:T:A	1.6691e-09	0.435459	-0.357327
159838129	chr2:159838129:G:A	1.60561e-05	8.81172	0.437968
159838218	chr2:159838218:T:C	5.11872e-10	-0.752926	-0.350909
159838597	chr2:159838597:G:C	5.89263e-10	-0.676539	-0.286499
159838713	chr2:159838713:A:G	1.67617e-09	-0.10632	0.188674
159838804	chr2:159838804:T:A	6.26991e-05	11.8858	-1.27385
159838864	chr2:159838864:C:T	1.27085e-09	-2.12258e-10	-0.194469
159838944	chr2:159838944:C:T	1.89773e-08	-2.12258e-10	2.50909
159838949	chr2:159838949:T:C	4.9318e-10	-2.12258e-10	-1.14104
159839046	chr2:159839046:T:A	1.99885e-09	0.711626	-0.453207
159839289	chr2:159839289:T:C	2.04539e-09	0.183759	0.0976738
159839674	chr2:159839674:G:A	5.88224e-10	-0.338337	-0.626465
159839695	chr2:159839695:G:A	3.91067e-10	-1.02396	-0.34907
159839698	chr2:159839698:A:G	3.66134e-10	-1.79912	0.360206
159839793	chr2:159839793:G:T	4.22599e-10	-2.12258e-10	-1.29549
159840113	chr2:159840113:T:G	7.65401e-06	8.03348	0.475346
159840334	chr2:159840334:G:A	3.22349e-10	-0.614513	-0.951761
159840397	chr2:159840397:C:G	1.13147e-09	-0.329105	0.0184636
159840594	chr2:159840594:A:T	9.32475e-10	-0.480976	-0.0230919
159840794	chr2:159840794:C:A	1.08033e-09	-0.375352	0.0184636
159841125	chr2:159841125:G:T	3.97091e-10	-1.42139	0.0636442
159841205	chr2:159841205:T:G	1.96371e-10	-1.41598	-0.645926
159841322	chr2:159841322:C:T	2.08659e-08	-2.12258e-10	2.60396
159841594	chr2:159841594:G:T	2.06024e-09	-1.18338	1.47205
159842020	chr2:159842020:C:A	8.04148e-09	-2.12258e-10	1.65046
159842046	chr2:159842046:G:A	1.33324e-10	-1.73893	-0.710204
159842179	chr2:159842179:C:A	1.74227e-10	-1.4515	-0.730048
159842181	chr2:159842181:C:A	1.93982e-10	-1.37868	-0.695466
159842183	chr2:159842183:C:A	1.84752e-10	-1.37367	-0.749225
159842189	chr2:159842189:A:C	3.36043e-09	1.47084	-0.692925
159842586	chr2:159842586:G:T	1.44504e-10	-1.79687	-0.571736
159842587	chr2:159842587:A:C	1.41907e-10	-1.79639	-0.59035
159842608	chr2:159842608:T:C	2.108e-10	-1.31195	-0.679056
159842794	chr2:159842794:A:G	1.43512e-09	-2.12258e-10	-0.0729039
159842820	chr2:159842820:T:G	1.98924e-10	-1.39951	-0.649474
159842833	chr2:159842833:C:A	1.13935e-08	-0.647683	2.64657
159842879	chr2:159842879:C:A	2.14341e-10	-1.36203	-0.612308
159842947	chr2:159842947:G:A	3.03136e-10	-1.62773	-3.10475e-10
159843169	chr2:159843169:G:A	1.48198e-10	-1.78899	-0.554373
159843267	chr2:159843267:C:T	1.91416e-10	-1.39881	-0.688656
159843333	chr2:159843333:T:A	1.80952e-10	-1.41849	-0.725184
159843420	chr2:159843420:G:T	1.87592e-10	-1.3929	-0.714739
159843440	chr2:159843440:T:C	1.99379e-10	-1.37249	-0.67421
159843448	chr2:159843448:T:C	8.67662e-10	-2.12258e-10	-0.576107
159843600	chr2:159843600:C:T	3.17674e-10	-1.58089	-3.10475e-10
159843611	chr2:159843611:T:C	1.3191e-08	-0.686492	2.83187
159843913	chr2:159843913:G:C	2.10883e-09	-0.368219	0.680198
159843929	chr2:159843929:T:G	1.83979e-10	-1.38774	-0.739349
159844036	chr2:159844036:G:A	6.61539e-08	-0.678475	4.4363
159844138	chr2:159844138:C:A	2.77364e-09	-2.12258e-10	0.586007
159844264	chr2:159844264:TGTAAAATG:T	8.75861e-09	-2.12258e-10	1.73588
159844283	chr2:159844283:A:G	1.8889e-10	-1.40672	-0.694025
159844635	chr2:159844635:A:G	1.16126e-08	-0.71693	2.73486
159844661	chr2:159844661:T:C	1.61354e-09	-1.31198	1.35626
159844804	chr2:159844804:TTTA:T	1.27846e-10	-1.64665	-0.844442
159844895	chr2:159844895:G:A	1.74762e-10	-1.44209	-0.73639
159844910	chr2:159844910:A:G	1.78047e-10	-1.42885	-0.731012
159845083	chr2:159845083:T:C	4.26976e-10	-2.12258e-10	-1.28518
159845085	chr2:159845085:G:A	1.90627e-10	-1.3849	-0.70669
159845977	chr2:159845977:A:G	1.11942e-09	-2.12258e-10	-0.321348
159846026	chr2:159846026:A:G	6.76364e-10	-2.12258e-10	-0.825179
159846218	chr2:159846218:A:G	8.20647e-10	-0.631817	-3.10475e-10
159846219	chr2:159846219:A:G	1.9447e-10	-1.49226	-0.579375
159846629	chr2:159846629:C:T	1.01076e-05	8.42995	0.356939
159846643	chr2:159846643:A:G	1.94571e-10	-1.42634	-0.644773
159846708	chr2:159846708:C:T	1.87903e-10	-1.4356	-0.670378
159846775	chr2:159846775:T:A	1.84066e-10	-1.46696	-0.659656
159846870	chr2:159846870:C:T	4.04961e-10	-1.3394	0.00128404
159846875	chr2:159846875:G:A	1.86564e-10	-1.42678	-0.68635
159846936	chr2:159846936:G:A	4.57917e-10	-2.12258e-10	-1.21522
159846938	chr2:159846938:T:C	1.45822e-10	-1.83559	-0.523934
159846997	chr2:159846997:A:T	1.76191e-10	-1.45423	-0.716107
159847038	chr2:159847038:A:G	1.84081e-10	-1.42778	-0.698752
159847199	chr2:159847199:A:G	1.82983e-10	-1.4148	-0.717711
159847234	chr2:159847234:G:A	2.46866e-10	-1.83306	-3.10475e-10
159847334	chr2:159847334:A:T	1.80768e-10	-1.42528	-0.719418
159847338	chr2:159847338:C:A	1.83502e-10	-1.41134	-0.718346
159847572	chr2:159847572:T:A	1.99883e-10	-1.3478	-0.696373
159847998	chr2:159847998:C:T	1.68065e-10	-1.8251	-0.392456
159848023	chr2:159848023:C:T	4.16043e-10	-1.87944	0.568322
159848027	chr2:159848027:A:C	9.98643e-06	8.77483	-3.10475e-10
159848411	chr2:159848411:G:C	4.26332e-10	-2.12258e-10	-1.28669
159848479	chr2:159848479:G:A	0.00012574	10.8476	0.460169
159848572	chr2:159848572:A:G	2.29573e-10	-1.34041	-0.565273
159848759	chr2:159848759:G:A	6.70919e-09	-2.12258e-10	1.46932
159848974	chr2:159848974:A:G	4.3837e-10	-0.465772	-0.793074
159849785	chr2:159849785:T:C	4.24119e-10	-2.12258e-10	-1.2919
159849921	chr2:159849921:A:G	2.84576e-08	-2.12258e-10	2.91426
159850035	chr2:159850035:G:A	4.21822e-10	-2.12258e-10	-1.29733
159850955	chr2:159850955:C:T	8.15606e-10	-0.637979	-3.10475e-10
159851355	chr2:159851355:T:A	1.29245e-08	3.36406	-1.23909
159851539	chr2:159851539:G:A	4.75585e-10	-0.707289	-0.470075
159851548	chr2:159851548:C:T	1.14526e-07	4.30182	0.00482615
159851935	chr2:159851935:C:A	1.45516e-08	3.52324	-1.27969
159852098	chr2:159852098:C:T	4.86704e-05	10.6348	-0.276124
159852134	chr2:159852134:C:G	3.56836e-09	2.0595	-1.22155
159852454	chr2:159852454:G:A	3.40701e-09	-2.12258e-10	0.791679
159853228	chr2:159853228:C:T	2.0307e-08	-2.12258e-10	2.57681
159853705	chr2:159853705:A:G	1.23579e-09	-0.481276	0.258831
159854034	chr2:159854034:CAA:C	3.50882e-10	-1.21755	-0.263909
159854063	chr2:159854063:T:C	7.79091e-10	-2.12258e-10	-0.683782
159854411	chr2:159854411:T:C	2.40508e-08	3.88419	-1.13817
159854534	chr2:159854534:G:C	1.20742e-07	4.28081	0.0786945
159854681	chr2:159854681:G:C	5.10249e-10	-2.12258e-10	-1.10701
159854850	chr2:159854850:C:T	2.91564e-10	-1.2623	-0.404355
159854943	chr2:159854943:T:C	4.22341e-10	-2.12258e-10	-1.2961
159855045	chr2:159855045:T:G	5.61846e-09	1.19874	0.0931678
159855554	chr2:159855554:C:T	1.23624e-08	3.36341	-1.28291
159855608	chr2:159855608:A:G	1.15754e-08	3.30373	-1.289
159856261	chr2:159856261:G:A	2.04849e-08	3.71547	-1.12994
159856530	chr2:159856530:T:C	2.97398e-10	-1.26015	-0.386689
159856595	chr2:159856595:G:A	1.43645e-10	-1.38829	-0.986282
159856841	chr2:159856841:C:G	1.31646e-08	3.43232	-1.28894
159856935	chr2:159856935:C:A	2.91614e-08	4.11579	-1.1771
159857107	chr2:159857107:T:C	8.91637e-10	-2.12258e-10	-0.548851
159857374	chr2:159857374:T:G	1.30459e-08	-2.12258e-10	2.13432
159857604	chr2:159857604:C:T	7.20773e-09	1.18971	0.35129
159857613	chr2:159857613:G:C	1.26022e-09	-2.12258e-10	-0.202866
159857803	chr2:159857803:C:G	1.40974e-08	3.40976	-1.19793
159857843	chr2:159857843:C:T	5.82828e-10	-2.12258e-10	-0.974018
159858047	chr2:159858047:G:A	1.50067e-08	-2.12258e-10	2.27434
159858104	chr2:159858104:C:T	1.59827e-08	3.62136	-1.28401
159858395	chr2:159858395:T:C	2.65151e-10	-1.24473	-0.516883
159858727	chr2:159858727:C:T	1.33748e-08	-2.12258e-10	2.15922
159858823	chr2:159858823:T:C	1.33447e-08	3.44574	-1.28878
159859181	chr2:159859181:A:T	1.31257e-08	-2.12258e-10	2.14042
159859345	chr2:159859345:T:G	1.21753e-08	-2.12258e-10	2.06526
159859590	chr2:159859590:C:T	4.31677e-10	-2.12258e-10	-1.27423
159859934	chr2:159859934:A:G	6.70444e-09	1.13523	0.333389
159859938	chr2:159859938:T:A	1.34893e-08	3.45445	-1.2867
159859997	chr2:159859997:T:C	1.2718e-08	3.39761	-1.28875
159861267	chr2:159861267:A:G	8.55486e-10	-2.12258e-10	-0.590241
159861341	chr2:159861341:C:T	2.71281e-09	1.77752	-1.21369
159861555	chr2:159861555:C:T	1.04935e-09	-2.12258e-10	-0.385986
159861840	chr2:159861840:C:G	5.56506e-10	-2.12258e-10	-1.02023
159861929	chr2:159861929:T:C	2.01454e-08	3.76376	-1.19494
159861943	chr2:159861943:T:C	4.94658e-09	-2.12258e-10	1.16454
159862043	chr2:159862043:G:A	1.06495e-09	-2.12258e-10	-0.371223
159862335	chr2:159862335:T:C	8.19922e-10	-2.12258e-10	-0.632701
159862661	chr2:159862661:T:C	1.0861e-08	-2.12258e-10	1.95102
159862668	chr2:159862668:ATTTAT:A	1.4979e-08	3.56165	-1.28915
159862783	chr2:159862783:C:T	3.13048e-09	-2.12258e-10	0.707031
159863029	chr2:159863029:T:A	1.50364e-08	-2.12258e-10	2.27632
159863146	chr2:159863146:C:T	8.43195e-10	-2.12258e-10	-0.604711
159863278	chr2:159863278:T:C	5.01687e-10	-2.12258e-10	-1.12393
159863561	chr2:159863561:C:T	1.24124e-08	-2.12258e-10	2.08454
159863873	chr2:159863873:G:A	1.29072e-08	3.40686	-1.28323
159863933	chr2:159863933:G:T	1.25024e-08	3.37986	-1.28809
159863993	chr2:159863993:G:A	1.30181e-08	-2.12258e-10	2.13218
159864027	chr2:159864027:A:G	1.26594e-08	3.39276	-1.28851
159864051	chr2:159864051:G:A	4.2193e-10	-2.12258e-10	-1.29707
159864092	chr2:159864092:A:G	8.40376e-10	-2.12258e-10	-0.608061
159864308	chr2:159864308:C:A	6.41507e-09	1.1422	0.282296
159865067	chr2:159865067:G:A	1.43813e-10	-1.38923	-0.984159
159865416	chr2:159865416:A:G	1.0732e-09	-2.12258e-10	-0.363511
159865521	chr2:159865521:G:A	1.31975e-08	-2.12258e-10	2.14588
159865880	chr2:159865880:A:G	6.53987e-07	6.41434	-0.365406
159865991	chr2:159865991:T:C	4.22375e-10	-2.12258e-10	-1.29602
159866004	chr2:159866004:C:T	1.23511e-08	-2.12258e-10	2.07959
159866022	chr2:159866022:A:G	4.2187e-10	-2.12258e-10	-1.29721
159866145	chr2:159866145:A:G	4.98401e-09	-2.12258e-10	1.17208
159866681	chr2:159866681:C:T	4.42788e-10	-2.12258e-10	-1.24882
159866872	chr2:159866872:A:T	3.2697e-10	-1.20293	-0.349117
159866912	chr2:159866912:T:C	7.94262e-09	1.05151	0.586577
159867068	chr2:159867068:C:G	1.45832e-07	4.37288	0.175421
159867189	chr2:159867189:C:T	7.44541e-08	3.87603	-3.10475e-10
159867282	chr2:159867282:C:T	5.91007e-09	-2.12258e-10	1.3425
159867316	chr2:159867316:A:T	5.56711e-10	-2.12258e-10	-1.01986
159867327	chr2:159867327:G:C	8.78192e-09	-2.12258e-10	1.73854
159867556	chr2:159867556:G:A	8.62529e-10	-2.12258e-10	-0.582042
159867708	chr2:159867708:G:A	4.70497e-10	-2.12258e-10	-1.18812
159868004	chr2:159868004:A:G	4.60832e-09	-2.12258e-10	1.09371
159868205	chr2:159868205:C:T	7.6297e-09	-2.12258e-10	1.59789
159868360	chr2:159868360:C:T	4.96178e-09	-2.12258e-10	1.16761
159868499	chr2:159868499:A:G	1.5612e-08	-2.12258e-10	2.31389
159868628	chr2:159868628:C:T	2.51827e-08	4.00494	-1.21294
159868673	chr2:159868673:A:G	4.24546e-10	-2.12258e-10	-1.29089
159868847	chr2:159868847:G:A	1.41044e-09	-2.12258e-10	-0.0902547
159868900	chr2:159868900:C:A	0.00879742	15.7123	-0.156477
159868906	chr2:159868906:G:A	4.21971e-10	-2.12258e-10	-1.29697
159869170	chr2:159869170:G:T	9.26577e-10	-2.12258e-10	-0.510413
159869437	chr2:159869437:G:A	1.05556e-06	6.91474	-0.387067
159869873	chr2:159869873:GTTATAATCTA:G	8.45238e-10	-2.12258e-10	-0.602291
159869907	chr2:159869907:A:G	5.23725e-10	-2.12258e-10	-1.08094
159869979	chr2:159869979:A:C	7.91588e-09	-2.12258e-10	1.63472
159870033	chr2:159870033:T:G	0.00571156	15.3176	-0.19379
159870088	chr2:159870088:G:A	4.85605e-08	4.51883	-1.07017
159870303	chr2:159870303:T:C	5.40102e-10	-2.12258e-10	-1.05015
159870747	chr2:159870747:A:G	2.43078e-10	-1.84853	-3.10475e-10
159870871	chr2:159870871:AC:A	7.89408e-09	-2.12258e-10	1.63196
159871061	chr2:159871061:T:C	1.22512e-09	-2.12258e-10	-0.231118
159871575	chr2:159871575:G:C	4.28574e-10	-2.12258e-10	-1.28145
159871754	chr2:159871754:A:C	2.10418e-08	-2.12258e-10	2.61236
159871961	chr2:159871961:T:C	1.03487e-08	-2.12258e-10	1.90271
159871974	chr2:159871974:T:C	4.68658e-10	-1.19204	-3.10475e-10
159872331	chr2:159872331:T:C	1.99579e-05	9.6786	-0.211377
159872494	chr2:159872494:C:T	1.64698e-05	9.48349	-0.208361
159872571	chr2:159872571:A:G	3.64625e-09	-2.12258e-10	0.859545
159872623	chr2:159872623:A:C	7.21896e-09	1.16175	0.380809
159872675	chr2:159872675:T:C	1.79876e-08	3.45539	-0.999858
159872689	chr2:159872689:A:G	1.1425e-09	0.119214	-0.42015
159872728	chr2:159872728:A:G	8.91173e-07	6.84668	-0.488299
159874124	chr2:159874124:A:G	6.24244e-10	-2.12258e-10	-0.905369
159875079	chr2:159875079:C:T	2.45144e-08	2.50256	0.26254
159875205	chr2:159875205:C:G	2.54409e-08	3.86904	-1.06684
159875251	chr2:159875251:G:C	6.26866e-10	-2.12258e-10	-0.901177
159875633	chr2:159875633:G:A	5.33322e-10	-2.12258e-10	-1.06279
159876154	chr2:159876154:G:A	7.26618e-09	-2.12258e-10	1.54908
159876282	chr2:159876282:T:G	4.78149e-08	2.85664	0.576543
159876300	chr2:159876300:T:C	5.494e-10	-1.47644	0.443356
159876612	chr2:159876612:T:C	2.67226e-09	0.745041	-0.196272
159876613	chr2:159876613:C:G	4.89864e-10	-1.14778	-3.10475e-10
159876734	chr2:159876734:G:A	4.26681e-10	-2.12258e-10	-1.28587
159876952	chr2:159876952:T:C	1.43045e-08	-2.12258e-10	2.22642
159877088	chr2:159877088:T:C	5.61598e-09	-2.12258e-10	1.29146
159877731	chr2:159877731:T:G	2.88457e-10	-1.67736	-3.10475e-10
159877871	chr2:159877871:A:G	5.47551e-08	2.95684	0.611874
159878071	chr2:159878071:G:T	1.07156e-09	-0.365042	-3.10475e-10
159878157	chr2:159878157:T:C	7.09028e-07	6.81295	-0.683206
159878679	chr2:159878679:C:A	1.16284e-09	-2.12258e-10	-0.283286
159878680	chr2:159878680:C:A	1.16284e-09	-2.12258e-10	-0.283286
159878892	chr2:159878892:C:T	1.30255e-08	-2.12258e-10	2.13275
159879011	chr2:159879011:G:C	1.00049e-09	-0.43366	-3.10475e-10
159879050	chr2:159879050:C:T	4.57386e-09	-2.12258e-10	1.0862
159879079	chr2:159879079:G:T	0.031871	16.8431	-3.10475e-10
159879264	chr2:159879264:C:T	4.56522e-09	-2.12258e-10	1.08431
159879757	chr2:159879757:G:A	9.53764e-10	-2.12258e-10	-0.481494
159879767	chr2:159879767:C:T	4.25541e-08	4.06082	-0.744194
159879901	chr2:159879901:T:C	1.92691e-08	3.63283	-1.10848
159880206	chr2:159880206:A:G	4.55927e-09	-2.12258e-10	1.08301
159880449	chr2:159880449:G:T	1.28012e-09	-0.187201	-3.10475e-10
159880457	chr2:159880457:T:G	6.13184e-10	-2.12258e-10	-0.923246
159880854	chr2:159880854:A:G	4.53441e-09	-2.12258e-10	1.07754
159880984	chr2:159880984:A:C	3.37278e-09	0.597722	0.18386
159881110	chr2:159881110:C:T	3.07578e-10	-1.69457	0.0813909
159881206	chr2:159881206:G:A	3.67295e-09	-2.12258e-10	0.86684
159881465	chr2:159881465:T:A	2.37279e-10	-1.87268	-3.10475e-10
159881773	chr2:159881773:A:T	2.72721e-09	-2.12258e-10	0.569126
159881943	chr2:159881943:G:A	2.23738e-10	-1.72393	-0.207504
159881998	chr2:159881998:A:G	3.89006e-08	2.7404	0.486455
159882166	chr2:159882166:G:A	2.13481e-10	-1.69714	-0.281224
159882292	chr2:159882292:G:A	2.92901e-09	-2.12258e-10	0.64051
159882359	chr2:159882359:A:G	6.09686e-09	-2.12258e-10	1.37362
159882362	chr2:159882362:G:A	2.73094e-09	-2.12258e-10	0.570492
159882504	chr2:159882504:C:G	2.67136e-10	-1.75415	-3.10475e-10
159882525	chr2:159882525:A:G	3.62551e-08	2.63737	0.51905
159882659	chr2:159882659:T:C	3.752e-09	0.668507	0.219627
159882689	chr2:159882689:C:T	2.25838e-10	-1.7239	-0.198199
159882838	chr2:159882838:C:T	7.47796e-10	-2.12258e-10	-0.724779
159883004	chr2:159883004:C:T	3.53578e-09	-2.12258e-10	0.828778
159883024	chr2:159883024:G:A	3.11849e-08	3.90327	-0.897495
159883204	chr2:159883204:C:T	2.01164e-09	-2.12258e-10	0.264795
159883286	chr2:159883286:AAAAAAAAG:A	4.21826e-10	-2.12258e-10	-1.29732
159883398	chr2:159883398:TG:T	2.13105e-10	-1.6771	-0.303028
159883738	chr2:159883738:G:A	1.08988e-08	-2.12258e-10	1.9545
159884043	chr2:159884043:A:T	5.29065e-09	0.492923	0.738864
159884478	chr2:159884478:A:G	1.00481e-09	0.839033	-1.26839
159884479	chr2:159884479:C:A	4.4832e-10	-2.12258e-10	-1.2364
159884904	chr2:159884904:C:T	7.1877e-09	1.00272	0.535492
159885580	chr2:159885580:C:G	4.39966e-10	-0.698833	-0.55638
159885584	chr2:159885584:G:A	8.02716e-09	0.970606	0.67807
159886034	chr2:159886034:C:T	2.64446e-10	-1.49504	-0.269231
159886260	chr2:159886260:A:G	5.27739e-09	1.49889	-0.269616
159886351	chr2:159886351:G:A	2.13911e-10	-1.51942	-0.456933
159886529	chr2:159886529:T:A	4.48763e-10	-0.273203	-0.962212
159886952	chr2:159886952:C:T	7.78803e-09	0.971233	0.6472
159887282	chr2:159887282:G:A	3.30013e-09	1.58439	-0.824577
159887385	chr2:159887385:C:T	1.21828e-09	-0.988281	0.751567
159887861	chr2:159887861:C:T	4.32433e-10	-2.12258e-10	-1.27248
159888291	chr2:159888291:A:T	4.66652e-10	-2.12258e-10	-1.19633
159889274	chr2:159889274:G:T	2.68959e-09	1.28925	-0.734017
159889284	chr2:159889284:A:G	4.29192e-10	-2.12258e-10	-1.28001
159889523	chr2:159889523:T:C	5.6867e-09	1.16319	0.140786
159889567	chr2:159889567:A:G	2.39975e-10	-1.48567	-0.375703
159889640	chr2:159889640:CT:C	2.27093e-09	1.28269	-0.896655
159890289	chr2:159890289:T:C	1.3419e-08	2.66256	-0.500048
159890845	chr2:159890845:C:T	1.34631e-08	2.1658	-3.10475e-10
159891642	chr2:159891642:G:A	5.18568e-10	-2.12258e-10	-1.09084
159891973	chr2:159891973:T:C	4.28018e-10	-2.12258e-10	-1.28275
159892153	chr2:159892153:T:C	4.28005e-10	-2.12258e-10	-1.28278
159892236	chr2:159892236:C:T	2.00349e-10	-1.54164	-0.500204
159892558	chr2:159892558:G:A	4.6824e-10	-2.12258e-10	-1.19293
159893003	chr2:159893003:AC:A	1.37696e-08	-2.12258e-10	2.18831
159893222	chr2:159893222:T:TC	5.29862e-10	-1.06929	-3.10475e-10
159893643	chr2:159893643:A:G	4.68817e-10	-2.12258e-10	-1.1917
159894350	chr2:159894350:T:C	9.2551e-10	0.689978	-1.20154
159894421	chr2:159894421:ACT:A	4.46729e-10	-2.12258e-10	-1.23996
159894661	chr2:159894661:C:T	4.46757e-10	-2.12258e-10	-1.2399
159895152	chr2:159895152:T:C	4.32103e-10	-2.12258e-10	-1.27325
159895298	chr2:159895298:C:G	3.86467e-09	1.00869	-0.0909706
159895691	chr2:159895691:T:A	2.38751e-10	-1.86649	-3.10475e-10
159895848	chr2:159895848:C:T	5.14611e-10	-2.12258e-10	-1.0985
159896175	chr2:159896175:T:C	1.38631e-08	2.79406	-0.598988
159896612	chr2:159896612:G:A	4.34787e-10	-2.12258e-10	-1.26705
159897025	chr2:159897025:T:G	1.76697e-08	-2.12258e-10	2.4377
159897467	chr2:159897467:A:T	1.42886e-09	-2.12258e-10	-0.0772746
159897475	chr2:159897475:G:GA	2.60863e-09	1.30441	-0.779742
159897539	chr2:159897539:T:C	3.35091e-09	1.40341	-0.628336
159897621	chr2:159897621:A:C	2.69402e-09	1.35631	-0.799428
159897622	chr2:159897622:G:C	2.6803e-09	1.35187	-0.800101
159897904	chr2:159897904:C:T	4.29015e-10	-2.12258e-10	-1.28042
159897911	chr2:159897911:C:T	7.73234e-10	-0.691328	-3.10475e-10
159898111	chr2:159898111:CTTTTT:C	6.35877e-09	1.41568	-3.10475e-10
159898436	chr2:159898436:A:G	4.02243e-06	7.34723	0.518258
159899202	chr2:159899202:G:T	1.06335e-08	0.672916	1.25694
159899315	chr2:159899315:C:T	1.49298e-09	-0.264313	0.230935
159899834	chr2:159899834:G:A	2.11259e-06	7.18361	0.0379047
159900114	chr2:159900114:G:A	3.92958e-08	3.23696	-3.10475e-10
159900422	chr2:159900422:T:C	9.29298e-09	2.96691	-1.1718
159900877	chr2:159900877:T:C	2.53501e-08	1.48826	1.31037
159900954	chr2:159900954:C:T	2.61614e-09	1.76214	-1.2346
159901248	chr2:159901248:C:T	5.16393e-09	1.08012	0.127421
159901725	chr2:159901725:T:C	4.40178e-10	-2.12258e-10	-1.25473
159901969	chr2:159901969:C:T	3.59298e-10	-0.792577	-0.665182
159902000	chr2:159902000:T:C	4.93986e-09	0.871665	0.291516
159902320	chr2:159902320:A:G	1.55635e-10	-1.03301	-1.26139
159902771	chr2:159902771:T:C	4.32125e-10	-2.12258e-10	-1.2732
159903194	chr2:159903194:T:C	1.40734e-10	-1.21296	-1.18208
159903214	chr2:159903214:G:A	4.19909e-09	-2.12258e-10	1.00071
159903814	chr2:159903814:A:C	4.41431e-10	-2.12258e-10	-1.25189
159903827	chr2:159903827:G:A	1.23119e-08	1.92732	0.14909
159903916	chr2:159903916:C:A	1.97716e-10	-1.29171	-0.763371
159904117	chr2:159904117:CG:C	1.44525e-09	0.286732	-0.352608
159904393	chr2:159904393:C:A	4.24872e-10	-2.12258e-10	-1.29012
159904410	chr2:159904410:G:A	2.23543e-09	-0.460673	0.830954
159904625	chr2:159904625:A:G	5.80559e-09	-2.12258e-10	1.32467
159905277	chr2:159905277:G:T	2.10154e-09	-0.833023	1.14154
159905297	chr2:159905297:T:C	1.47609e-08	2.09175	0.16607
159906161	chr2:159906161:G:C	2.57979e-10	-1.78903	-3.10475e-10
159906176	chr2:159906176:G:A	1.47122e-08	2.13362	0.120903
159906700	chr2:159906700:T:C	3.64451e-09	-2.12258e-10	0.859067
159906789	chr2:159906789:G:C	3.51454e-09	0.822755	-3.10475e-10
159908070	chr2:159908070:A:T	3.59307e-09	-2.12258e-10	0.844853
159908828	chr2:159908828:C:T	6.32835e-09	1.72012	-0.309232
159909009	chr2:159909009:G:A	8.37111e-10	-2.12258e-10	-0.611954
159909100	chr2:159909100:A:G	1.10951e-09	-0.330233	-3.10475e-10
159909806	chr2:159909806:C:T	5.61894e-10	-2.12258e-10	-1.0106
159910472	chr2:159910472:CA:C	7.48955e-10	0.569414	-1.29265
159910476	chr2:159910476:G:T	4.72653e-09	1.11904	-3.10475e-10
159910878	chr2:159910878:T:C	3.20675e-09	-1.27916	2.01027
159910991	chr2:159910991:A:C	8.42661e-10	0.578836	-1.18418
159911574	chr2:159911574:A:G	2.62588e-10	-1.77133	-3.10475e-10
159911787	chr2:159911787:C:T	6.18826e-10	-2.12258e-10	-0.914085
159911806	chr2:159911806:T:C	1.6237e-08	1.38567	0.967468
159912265	chr2:159912265:C:T	3.04402e-09	-1.28705	1.96607
159912299	chr2:159912299:G:A	4.52621e-08	3.37831	-3.10475e-10
159912945	chr2:159912945:A:C	7.29777e-10	-2.12258e-10	-0.749171
159913000	chr2:159913000:A:G	1.2546e-09	-2.12258e-10	-0.207336
159913077	chr2:159913077:T:C	8.95139e-10	0.751068	-1.296
159913282	chr2:159913282:T:C	2.4084e-09	1.4267	-0.981887
159913550	chr2:159913550:A:G	1.80937e-08	1.18291	1.2785
159913682	chr2:159913682:C:A	1.61045e-09	-1.09537	1.13773
159913715	chr2:159913715:T:C	5.93528e-10	-2.12258e-10	-0.955826
159913729	chr2:159913729:T:C	3.05555e-09	-1.31766	2.00047
159913954	chr2:159913954:C:G	4.53033e-10	-2.12258e-10	-1.22594
159914068	chr2:159914068:G:A	6.38636e-09	-2.12258e-10	1.42001
159914154	chr2:159914154:C:T	2.11397e-09	1.28178	-0.967366
159914299	chr2:159914299:C:T	6.09249e-10	-2.12258e-10	-0.929683
159914472	chr2:159914472:T:C	4.9039e-09	-2.12258e-10	1.15588
159914493	chr2:159914493:G:A	4.05123e-09	-0.994266	1.95913
159914505	chr2:159914505:C:A	5.96846e-10	-2.12258e-10	-0.950251
159914868	chr2:159914868:T:A	1.20124e-09	-2.12258e-10	-0.250803
159915064	chr2:159915064:C:T	2.0036e-09	-2.12258e-10	0.260791
159915445	chr2:159915445:C:T	2.99095e-10	-1.64115	-3.10475e-10
159915549	chr2:159915549:T:G	1.85397e-08	1.32204	1.16372
159916180	chr2:159916180:C:T	3.04886e-09	-1.26633	1.94694
159917066	chr2:159917066:C:G	4.48126e-10	-2.12258e-10	-1.23683
159917156	chr2:159917156:T:G	2.22266e-09	-2.12258e-10	0.364551
159917528	chr2:159917528:TATA:T	2.8679e-09	-1.30717	1.9266
159917904	chr2:159917904:T:C	4.50477e-10	-2.12258e-10	-1.2316
159917941	chr2:159917941:C:T	2.86235e-09	-1.28084	1.89833
159918314	chr2:159918314:T:A	1.68094e-09	1.03425	-0.949055
159918460	chr2:159918460:C:T	4.06781e-08	3.27154	-3.10475e-10
159918733	chr2:159918733:T:G	4.02892e-08	3.26193	-3.10475e-10
159918894	chr2:159918894:T:C	2.85555e-10	-1.68747	-3.10475e-10
159918955	chr2:159918955:G:C	2.10712e-09	1.28498	-0.97381
159919861	chr2:159919861:T:C	9.1942e-10	0.527371	-1.04554
159919866	chr2:159919866:A:T	2.5693e-09	1.32393	-0.814448
159919971	chr2:159919971:G:C	1.97414e-09	1.1104	-0.864419
159920011	chr2:159920011:C:T	4.50568e-10	-2.12258e-10	-1.2314
159920164	chr2:159920164:T:C	2.14618e-08	1.41101	1.22111
159920355	chr2:159920355:C:T	5.45013e-10	0.00232943	-1.04343
159920677	chr2:159920677:C:T	8.41328e-10	0.65741	-1.26434
159921004	chr2:159921004:T:C	2.45977e-10	-1.83667	-3.10475e-10
159921689	chr2:159921689:C:T	5.65615e-09	1.98605	-0.687463
159921788	chr2:159921788:G:A	3.09043e-09	-2.12258e-10	0.694154
159921911	chr2:159921911:T:A	8.08077e-10	0.416356	-1.06361
159921990	chr2:159921990:C:G	2.46255e-10	-1.83554	-3.10475e-10
159922337	chr2:159922337:C:T	5.87669e-09	1.98198	-0.64514
159922435	chr2:159922435:T:C	3.11183e-09	1.23201	-0.530957
159922455	chr2:159922455:T:C	5.93921e-09	1.98972	-0.642299
159922634	chr2:159922634:C:T	5.01229e-06	7.59711	0.488383
159922648	chr2:159922648:C:G	3.92026e-10	-0.882805	-0.487777
159922851	chr2:159922851:C:T	5.59598e-10	-2.12258e-10	-1.01469
159922921	chr2:159922921:T:C	6.39688e-10	-0.510066	-0.370864
159922929	chr2:159922929:G:C	5.86791e-08	-2.12258e-10	3.63793
159923012	chr2:159923012:A:C	5.83058e-09	1.98368	-0.654721
159923021	chr2:159923021:C:A	3.0747e-10	-0.957829	-0.655704
159923086	chr2:159923086:A:C	5.43423e-10	-2.12258e-10	-1.04402
159923419	chr2:159923419:C:T	4.11629e-10	-0.791204	-0.530583
159923465	chr2:159923465:C:G	4.12985e-10	-0.829083	-0.489415
159923689	chr2:159923689:A:C	1.30091e-09	-2.12258e-10	-0.171093
159923833	chr2:159923833:A:G	5.29496e-10	-2.12258e-10	-1.06998
159923921	chr2:159923921:C:T	4.4354e-10	-0.71753	-0.529593
159923968	chr2:159923968:T:G	4.02013e-10	-0.792789	-0.552637
159924120	chr2:159924120:G:C	4.26258e-10	-0.769052	-0.517813
159924415	chr2:159924415:G:A	3.78255e-10	-0.774699	-0.631641
159924426	chr2:159924426:T:A	3.57096e-10	-0.845746	-0.618161
159924436	chr2:159924436:T:C	5.33365e-10	-2.12258e-10	-1.0627
159924527	chr2:159924527:G:A	4.36957e-10	-2.12258e-10	-1.26208
159924536	chr2:159924536:G:A	1.56058e-08	1.19114	1.12234
159924796	chr2:159924796:T:G	8.53734e-09	2.35389	-0.643593
159924917	chr2:159924917:A:T	1.33947e-08	1.22621	0.934495
159924931	chr2:159924931:C:A	1.75583e-10	-1.22531	-0.948491
159925258	chr2:159925258:C:T	9.91184e-09	2.4162	-0.556626
159925387	chr2:159925387:A:G	1.41323e-08	-0.439586	2.6539
159925474	chr2:159925474:C:A	4.1122e-08	3.28239	-3.10475e-10
159925581	chr2:159925581:TG:T	4.30094e-10	-2.12258e-10	-1.27791
159925641	chr2:159925641:T:C	3.72886e-08	-2.12258e-10	3.18453
159925824	chr2:159925824:T:C	1.81622e-05	9.16271	0.210233
159925985	chr2:159925985:G:A	4.15559e-10	-1.31229	-3.10475e-10
159926173	chr2:159926173:A:T	1.25477e-10	-1.50637	-1.00341
159926221	chr2:159926221:A:G	2.67494e-09	-0.146766	0.696539
159926324	chr2:159926324:A:G	8.76279e-09	2.44034	-0.703976
159926543	chr2:159926543:C:T	5.21185e-10	-2.12258e-10	-1.0858
159926826	chr2:159926826:A:G	1.29164e-08	-2.12258e-10	2.12434
159926902	chr2:159926902:G:A	5.40981e-08	3.55664	-3.10475e-10
159926906	chr2:159926906:G:A	2.8667e-10	-1.68358	-3.10475e-10
159927013	chr2:159927013:A:G	1.32478e-10	-1.58549	-0.870004
159927168	chr2:159927168:C:T	1.45212e-08	-2.12258e-10	2.24146
159927190	chr2:159927190:T:C	1.41679e-08	-2.12258e-10	2.21682
159927250	chr2:159927250:C:A	2.35959e-10	-1.87825	-3.10475e-10
159927379	chr2:159927379:A:T	1.932e-09	-2.12258e-10	0.2244
159928398	chr2:159928398:C:T	3.11567e-08	-2.12258e-10	3.00488
159928602	chr2:159928602:A:T	1.33278e-08	-2.12258e-10	2.1557
159928640	chr2:159928640:A:G	4.3173e-10	-2.12258e-10	-1.27411
159928799	chr2:159928799:T:C	1.28803e-08	-2.12258e-10	2.12154
159929177	chr2:159929177:C:G	3.14353e-08	-2.12258e-10	3.01378
159929353	chr2:159929353:A:G	3.80892e-08	3.20577	-3.10475e-10
159929760	chr2:159929760:A:G	1.2446e-08	-2.12258e-10	2.08724
159929948	chr2:159929948:T:C	1.35128e-09	-2.12258e-10	-0.133103
159930003	chr2:159930003:T:C	5.30162e-10	-2.12258e-10	-1.06873
159930344	chr2:159930344:C:T	1.35156e-10	-1.54267	-0.892808
159930698	chr2:159930698:C:G	7.16684e-10	-2.12258e-10	-0.767275
159930711	chr2:159930711:C:A	1.26361e-09	0.920947	-1.12113
159931153	chr2:159931153:T:C	1.24528e-09	-2.12258e-10	-0.214798
159931531	chr2:159931531:G:A	1.39782e-08	1.29217	0.911175
159931936	chr2:159931936:AACTG:A	4.32133e-10	-2.12258e-10	-1.27318
159932081	chr2:159932081:A:T	1.14685e-09	-2.12258e-10	-0.297136
159932300	chr2:159932300:T:C	2.28806e-09	-2.12258e-10	0.393548
159932473	chr2:159932473:C:T	5.74285e-10	-2.12258e-10	-0.988784
159932829	chr2:159932829:T:C	1.93525e-09	-2.12258e-10	0.226084
159933893	chr2:159933893:T:C	1.64949e-08	2.3689	-3.10475e-10
159934263	chr2:159934263:A:G	9.3507e-11	-1.62843	-1.17544
159934290	chr2:159934290:T:A	1.24422e-08	1.2351	0.851845
159934371	chr2:159934371:C:G	1.28445e-08	1.22077	0.89799
159934553	chr2:159934553:G:C	2.47202e-08	-2.12258e-10	2.77346
159934850	chr2:159934850:A:G	4.21863e-10	-2.12258e-10	-1.29723
159935398	chr2:159935398:C:A	1.03459e-10	-1.60266	-1.10007
159936244	chr2:159936244:C:T	6.94385e-10	-2.12258e-10	-0.798884
159936331	chr2:159936331:C:T	5.75209e-10	-2.12258e-10	-0.987177
159936394	chr2:159936394:T:C	1.14921e-10	-1.42357	-1.1741
159936483	chr2:159936483:T:C	9.00473e-11	-1.68645	-1.15512
159937104	chr2:159937104:T:C	5.37368e-10	-2.12258e-10	-1.05523
159937316	chr2:159937316:A:G	8.65098e-09	0.976604	0.746914
159937724	chr2:159937724:G:T	2.22193e-09	-2.12258e-10	0.36422
159937847	chr2:159937847:A:G	2.38322e-09	-2.12258e-10	0.434299
159938046	chr2:159938046:A:C	3.14726e-09	-2.12258e-10	0.712378
159938416	chr2:159938416:T:C	3.66025e-09	-2.12258e-10	0.863378
159938576	chr2:159938576:G:C	3.25424e-09	-2.12258e-10	0.745805
159938745	chr2:159938745:G:A	9.43554e-11	-1.62002	-1.17482
159939308	chr2:159939308:C:G	1.12347e-09	-2.12258e-10	-0.317735
159939415	chr2:159939415:A:C	3.51556e-10	-1.47954	-3.10475e-10
159939714	chr2:159939714:A:G	5.53264e-10	-2.12258e-10	-1.02608
159940068	chr2:159940068:G:A	1.63507e-09	-2.12258e-10	0.0575316
159940101	chr2:159940101:T:C	2.72869e-09	-2.12258e-10	0.569669
159941086	chr2:159941086:A:C	1.07353e-09	0.842008	-1.20521
159941182	chr2:159941182:T:C	2.6335e-08	-2.12258e-10	2.83674
159941337	chr2:159941337:T:C	5.17256e-10	-1.09337	-3.10475e-10
159942036	chr2:159942036:C:T	1.68624e-09	-2.12258e-10	0.0883476
159942917	chr2:159942917:A:G	9.8531e-10	-2.12258e-10	-0.448954
159942976	chr2:159942976:T:C	4.94887e-10	-2.12258e-10	-1.13758
159943014	chr2:159943014:C:T	6.21441e-10	-2.12258e-10	-0.90987
159943114	chr2:159943114:TG:T	9.05453e-07	6.64806	-0.273776
159943153	chr2:159943153:A:G	3.89781e-09	1.37619	-0.449931
159943850	chr2:159943850:G:T	8.56354e-10	-2.12258e-10	-0.589226
159944091	chr2:159944091:A:ACT	1.12831e-08	-2.12258e-10	1.98915
159944117	chr2:159944117:A:G	3.3316e-10	-0.375623	-1.15767
159944383	chr2:159944383:T:C	5.83935e-10	-2.12258e-10	-0.97212
159944441	chr2:159944441:G:A	1.83852e-09	-0.01245	0.187256
159945520	chr2:159945520:C:G	5.54358e-08	3.58107	-3.10475e-10
159945609	chr2:159945609:T:C	5.17974e-08	3.51319	-3.10475e-10
159946064	chr2:159946064:T:C	5.34962e-08	3.54546	-3.10475e-10
159947747	chr2:159947747:G:T	1.71467e-08	2.40765	-3.10475e-10
159947889	chr2:159947889:CAGAG:C	1.14176e-09	-0.368122	0.0665342
159947899	chr2:159947899:G:C	1.24475e-09	-0.316421	0.101204
159948295	chr2:159948295:C:T	4.87756e-10	-2.12258e-10	-1.15209
159948480	chr2:159948480:C:T	7.03536e-10	-2.12258e-10	-0.785791
159948732	chr2:159948732:T:C	1.57639e-08	2.50466	-0.181091
159950025	chr2:159950025:G:A	4.21941e-10	-2.12258e-10	-1.29704
159950450	chr2:159950450:C:T	1.83998e-09	-2.12258e-10	0.1756
159950564	chr2:159950564:C:T	4.62157e-09	2.27638	-1.1798
159950630	chr2:159950630:A:G	1.83241e-08	2.47406	-3.10475e-10
159950638	chr2:159950638:G:A	5.88556e-10	-2.12258e-10	-0.964238
159950922	chr2:159950922:T:G	4.45976e-10	-1.4784	0.236759
159951086	chr2:159951086:A:T	9.31058e-10	-2.12258e-10	-0.505588
159951231	chr2:159951231:A:T	7.96082e-11	-1.78243	-1.18237
159951316	chr2:159951316:T:C	5.34126e-09	-2.12258e-10	1.24131
159951564	chr2:159951564:C:T	5.22568e-07	5.9479	-0.123298
159951724	chr2:159951724:T:C	1.34627e-09	-2.12258e-10	-0.136818
159951744	chr2:159951744:A:G	1.74055e-09	-2.12258e-10	0.120049
159951803	chr2:159951803:T:C	5.02028e-07	6.05942	-0.27492
159951910	chr2:159951910:T:G	5.99231e-10	-2.12258e-10	-0.946263
159952070	chr2:159952070:T:C	5.14971e-10	-2.12258e-10	-1.0978
159953092	chr2:159953092:C:T	2.46361e-10	-1.83511	-3.10475e-10
159953104	chr2:159953104:T:C	4.25896e-10	-2.12258e-10	-1.28771
159953197	chr2:159953197:G:T	3.44457e-08	-2.12258e-10	3.10523
159953920	chr2:159953920:G:A	4.51915e-10	-1.22842	-3.10475e-10
159953927	chr2:159953927:G:A	2.99504e-10	-1.63978	-3.10475e-10
159953948	chr2:159953948:C:T	3.17553e-08	-2.12258e-10	3.02391
159954673	chr2:159954673:A:G	1.4191e-09	-0.0309783	-0.0531566
159955612	chr2:159955612:T:C	5.64208e-10	-2.12258e-10	-1.00649
159955902	chr2:159955902:G:C	5.42062e-09	-2.12258e-10	1.25605
159956900	chr2:159956900:G:A	2.3592e-10	-1.87842	-3.10475e-10
159957942	chr2:159957942:C:A	1.72043e-09	-0.0630078	0.171429
159958081	chr2:159958081:C:T	4.31743e-10	-2.12258e-10	-1.27408
159958556	chr2:159958556:G:T	2.35698e-10	-1.87936	-3.10475e-10
159958582	chr2:159958582:T:C	8.10291e-10	-0.380889	-0.263628
159958630	chr2:159958630:A:C	7.36093e-10	-0.434249	-0.306305
159958705	chr2:159958705:C:A	1.20461e-09	-0.248001	-3.10475e-10
159958823	chr2:159958823:T:C	4.21952e-10	-2.12258e-10	-1.29702
159959126	chr2:159959126:C:T	4.46482e-10	-2.12258e-10	-1.24051
159960296	chr2:159960296:C:T	3.52302e-09	0.825163	-3.10475e-10
159960732	chr2:159960732:A:G	7.66199e-11	-1.85769	-1.14536
159961452	chr2:159961452:C:T	8.84099e-10	-0.444278	-0.113063
159961475	chr2:159961475:T:C	1.12312e-08	2.25846	-0.273921
159961977	chr2:159961977:A:T	5.45884e-10	-2.12258e-10	-1.0395
159962087	chr2:159962087:A:G	6.81903e-10	-0.425076	-0.391947
159962089	chr2:159962089:A:G	6.55735e-10	-0.477057	-0.379097
159962880	chr2:159962880:T:C	5.4932e-08	3.57194	-3.10475e-10
159962910	chr2:159962910:C:CA	2.99128e-10	-1.64104	-3.10475e-10
159962912	chr2:159962912:T:TACCTAATG	2.9973e-10	-1.63903	-3.10475e-10
159963293	chr2:159963293:A:G	3.91755e-10	-1.47779	0.106519
159963518	chr2:159963518:C:T	4.00007e-10	-1.53732	0.186896
159963899	chr2:159963899:T:C	1.64524e-09	0.884468	-0.820736
159964035	chr2:159964035:C:T	6.56079e-10	-2.12258e-10	-0.855629
159964061	chr2:159964061:C:T	2.85909e-09	0.616349	-3.10475e-10
159964556	chr2:159964556:G:A	8.03401e-07	6.34799	-0.0932906
159964700	chr2:159964700:C:T	5.2624e-07	5.88506	-0.0534537
159964913	chr2:159964913:G:A	2.89039e-10	-1.67535	-3.10475e-10
159965084	chr2:159965084:C:T	4.31767e-08	3.33115	-3.10475e-10
159965261	chr2:159965261:T:C	2.76138e-10	-1.72101	-3.10475e-10
159965944	chr2:159965944:C:T	5.13062e-10	-2.12258e-10	-1.10151
159966836	chr2:159966836:C:A	3.77533e-10	-1.57932	0.17107
159967161	chr2:159967161:A:G	9.01576e-10	-2.12258e-10	-0.537765
159967167	chr2:159967167:A:G	4.68149e-09	1.38423	-0.274766
159967195	chr2:159967195:G:A	9.24466e-10	-2.12258e-10	-0.512694
159968209	chr2:159968209:C:G	7.64132e-10	-2.12258e-10	-0.703169
159968670	chr2:159968670:G:A	3.48664e-10	-1.58207	0.0942664
159969135	chr2:159969135:C:T	4.30529e-10	-2.12258e-10	-1.2769
159969442	chr2:159969442:G:A	3.41891e-10	-1.60349	0.0960752
159969835	chr2:159969835:G:A	5.51923e-10	-2.12258e-10	-1.0285
159970126	chr2:159970126:G:A	3.51989e-10	-1.6044	0.126086
159970137	chr2:159970137:T:C	5.03025e-08	3.4839	-3.10475e-10
159970908	chr2:159970908:C:T	2.79979e-10	-1.7072	-3.10475e-10
159971476	chr2:159971476:A:G	7.44506e-09	2.00518	-0.43178
159971502	chr2:159971502:AC:A	6.01055e-07	6.08742	-0.122888
159971818	chr2:159971818:C:G	3.98287e-09	-2.12258e-10	0.947849
159972457	chr2:159972457:G:A	5.56798e-10	-2.12258e-10	-1.01971
159972992	chr2:159972992:T:C	2.6898e-10	-1.45894	-0.28833
159973159	chr2:159973159:T:C	5.63083e-10	-1.00848	-3.10475e-10
159974277	chr2:159974277:A:G	4.27053e-10	-2.12258e-10	-1.285
159974408	chr2:159974408:T:C	3.1355e-10	-1.59395	-3.10475e-10
159974742	chr2:159974742:CTGAG:C	3.98559e-10	-0.507369	-0.846685
159974752	chr2:159974752:A:G	2.91919e-10	-1.39716	-0.26827
159974933	chr2:159974933:A:G	2.91035e-10	-1.66847	-3.10475e-10
159975106	chr2:159975106:T:C	1.83716e-10	-1.6472	-0.481319
159975693	chr2:159975693:G:A	4.17385e-08	0.83266	2.46461
159975734	chr2:159975734:T:A	4.22764e-10	-2.12258e-10	-1.2951
159975911	chr2:159975911:A:G	9.08476e-11	-1.81884	-1.01389
159976227	chr2:159976227:T:C	4.25181e-10	-2.12258e-10	-1.28939
159976677	chr2:159976677:A:G	1.06093e-10	-1.4213	-1.2563
159977082	chr2:159977082:C:G	3.96639e-10	-1.35888	-3.10475e-10
159977704	chr2:159977704:A:G	4.255e-10	-2.12258e-10	-1.28864
159977715	chr2:159977715:A:G	1.08728e-10	-1.53182	-1.12124
159977909	chr2:159977909:G:T	1.63966e-10	-1.06001	-1.18224
159977915	chr2:159977915:G:C	1.59315e-10	-1.08933	-1.18169
159978066	chr2:159978066:T:C	1.78155e-09	0.143328	-3.10475e-10
159978399	chr2:159978399:G:A	4.30682e-10	-2.12258e-10	-1.27654
159978480	chr2:159978480:T:C	2.86553e-06	7.05486	0.471493
159978596	chr2:159978596:C:T	1.84854e-10	-1.18822	-0.934128
159978792	chr2:159978792:T:C	7.54537e-09	1.58678	-3.10475e-10
159978888	chr2:159978888:C:T	1.91394e-10	-1.47121	-0.61637
159978957	chr2:159978957:T:C	2.26998e-10	-1.5833	-0.333669
159979395	chr2:159979395:C:T	2.41524e-10	-1.85494	-3.10475e-10
159980113	chr2:159980113:G:A	5.57548e-08	3.58681	-3.10475e-10
159980250	chr2:159980250:G:A	9.89719e-11	-1.54361	-1.20346
159980858	chr2:159980858:G:A	7.63563e-10	0.300341	-1.00425
159980890	chr2:159980890:A:C	1.73639e-09	0.117654	-3.10475e-10
159980943	chr2:159980943:A:T	4.22965e-10	-2.12258e-10	-1.29462
159981304	chr2:159981304:T:C	2.37031e-10	-1.40294	-0.470781
159981329	chr2:159981329:GTA:G	4.68202e-10	-0.291282	-0.901727
159981338	chr2:159981338:C:T	4.2203e-10	-2.12258e-10	-1.29683
159981410	chr2:159981410:A:G	3.25597e-06	7.18427	0.46982
159981880	chr2:159981880:T:C	2.26181e-10	-1.41001	-0.510565
159981929	chr2:159981929:T:C	4.21862e-10	-2.12258e-10	-1.29723
159982119	chr2:159982119:T:C	7.2895e-10	-2.12258e-10	-0.750305
159982359	chr2:159982359:A:G	4.84203e-10	-0.358117	-0.801288
159982830	chr2:159982830:C:T	2.00299e-10	-1.47217	-0.569926
159982900	chr2:159982900:T:C	4.21886e-10	-2.12258e-10	-1.29718
159983170	chr2:159983170:A:G	4.24509e-10	-2.12258e-10	-1.29098
159983380	chr2:159983380:T:A	4.85395e-06	6.2828	1.7706
159983391	chr2:159983391:T:C	5.25014e-10	-2.12258e-10	-1.07849
159983398	chr2:159983398:C:T	2.62604e-10	-1.77126	-3.10475e-10
159983529	chr2:159983529:A:G	4.24606e-10	-2.12258e-10	-1.29075
159983859	chr2:159983859:AC:A	8.22959e-10	0.352658	-0.981661
159984628	chr2:159984628:G:A	1.07225e-10	-1.37862	-1.28836
159984796	chr2:159984796:C:T	5.52947e-10	-0.173729	-0.85292
159984823	chr2:159984823:T:C	8.49206e-11	-1.84012	-1.06007
159985317	chr2:159985317:G:A	2.3337e-10	-1.37135	-0.51793
159985372	chr2:159985372:A:T	9.4583e-10	-2.12258e-10	-0.489847
159985589	chr2:159985589:A:T	1.95417e-10	-1.64863	-0.418146
159985850	chr2:159985850:T:C	5.82136e-10	-0.080687	-0.894519
159985885	chr2:159985885:T:C	1.78198e-09	0.14357	-3.10475e-10
159985916	chr2:159985916:T:G	5.7637e-10	-2.12258e-10	-0.985161
159986176	chr2:159986176:G:A	2.11693e-10	-1.44094	-0.545836
159986304	chr2:159986304:T:C	1.10106e-07	4.26729	-3.10475e-10
159986617	chr2:159986617:C:T	7.0469e-11	-1.79978	-1.28695
159986829	chr2:159986829:C:T	5.89883e-10	-2.12258e-10	-0.961986
159986865	chr2:159986865:G:A	6.26636e-10	-2.12258e-10	-0.901544
159987112	chr2:159987112:T:C	1.85292e-10	-1.27319	-0.846782
159987235	chr2:159987235:GC:G	5.49223e-10	-2.12258e-10	-1.03341
159987237	chr2:159987237:T:G	5.54691e-10	-2.12258e-10	-1.0235
159987806	chr2:159987806:A:G	9.57326e-11	-1.78534	-0.99501
159987877	chr2:159987877:C:T	7.10539e-10	-2.12258e-10	-0.775886
159988122	chr2:159988122:A:T	2.28351e-10	-1.42065	-0.490378
159988762	chr2:159988762:AGT:A	3.65872e-09	-2.12258e-10	0.862958
159989138	chr2:159989138:C:T	1.61692e-09	-2.12258e-10	0.0463662
159989383	chr2:159989383:T:C	1.19034e-10	-1.52223	-1.04027
159989464	chr2:159989464:A:G	8.73905e-08	4.03623	-3.10475e-10
159989714	chr2:159989714:C:T	9.0076e-11	-1.82341	-1.01785
159989961	chr2:159989961:T:C	2.63018e-06	6.97879	0.461865
159990007	chr2:159990007:A:G	9.35704e-10	-2.12258e-10	-0.50061
159990142	chr2:159990142:G:T	4.19886e-10	-1.30193	-3.10475e-10
159990890	chr2:159990890:C:A	2.35931e-10	-1.87837	-3.10475e-10
159990927	chr2:159990927:T:C	6.84125e-11	-1.82118	-1.29517
159991127	chr2:159991127:A:C	1.62144e-10	-1.21904	-1.03438
159991156	chr2:159991156:C:T	3.03768e-06	7.0765	0.508199
159992509	chr2:159992509:A:C	6.13946e-10	0.165128	-1.08713
159992876	chr2:159992876:G:A	3.64659e-10	-1.44295	-3.10475e-10
159993328	chr2:159993328:T:C	4.56177e-10	-2.12258e-10	-1.21903
159993529	chr2:159993529:G:A	6.20171e-10	-2.12258e-10	-0.911915
159993531	chr2:159993531:C:T	8.59124e-09	2.31778	-0.60119
159993812	chr2:159993812:T:C	4.40506e-10	-2.12258e-10	-1.25399
159993814	chr2:159993814:C:A	1.82299e-09	-2.12258e-10	0.166323
159993843	chr2:159993843:A:T	2.35546e-10	-1.37724	-0.502764
159993883	chr2:159993883:T:C	5.91194e-10	-2.12258e-10	-0.959765
159993951	chr2:159993951:C:T	4.22607e-10	-2.12258e-10	-1.29547
159994004	chr2:159994004:C:A	1.79805e-09	0.299664	-0.147116
159994205	chr2:159994205:C:T	2.36828e-06	6.8492	0.486569
159994430	chr2:159994430:AAACT:A	6.95473e-10	-2.12258e-10	-0.797317
159994894	chr2:159994894:A:AT	7.8831e-11	-1.80881	-1.1658
159994924	chr2:159994924:A:G	7.99027e-11	-1.78808	-1.17302
159995797	chr2:159995797:C:T	1.04223e-06	6.51496	-3.10475e-10
159995806	chr2:159995806:CAG:C	1.47682e-08	2.12319	0.135136
159996142	chr2:159996142:T:C	4.92185e-10	-2.12258e-10	-1.14306
159997043	chr2:159997043:T:C	5.70631e-10	-0.995168	-3.10475e-10
159997186	chr2:159997186:C:T	4.22289e-10	-2.12258e-10	-1.29622
159997232	chr2:159997232:G:T	8.14742e-10	-2.12258e-10	-0.639038
159997388	chr2:159997388:G:A	1.85659e-10	-1.21649	-0.901509
159997669	chr2:159997669:A:T	3.1787e-06	7.10969	0.520387
159998430	chr2:159998430:T:C	5.85706e-10	-2.12258e-10	-0.969093
159999021	chr2:159999021:G:C	3.71875e-10	-1.42335	-3.10475e-10
159999106	chr2:159999106:T:G	1.53031e-10	-1.24419	-1.06708
159999266	chr2:159999266:A:C	1.11803e-07	4.28258	-3.10475e-10
159999273	chr2:159999273:A:G	1.79419e-10	-1.27249	-0.879699
159999981	chr2:159999981:C:T	1.68605e-10	-1.54172	-0.672627
160000393	chr2:160000393:A:T	8.46864e-11	-1.60715	-1.29581
160000960	chr2:160000960:G:T	8.49277e-10	-2.12258e-10	-0.597525
160000971	chr2:160000971:G:A	6.9325e-10	0.260956	-1.06148
160001057	chr2:160001057:T:C	1.98954e-10	-1.53288	-0.515954
160001136	chr2:160001136:G:T	7.42606e-07	6.3473	-0.171292
160001277	chr2:160001277:T:C	2.48717e-08	-2.12258e-10	2.77958
160001279	chr2:160001279:G:C	5.22801e-10	-2.12258e-10	-1.08271
160001537	chr2:160001537:A:T	1.01125e-10	-1.61221	-1.11334
160001744	chr2:160001744:G:C	3.20118e-08	2.22727	0.804683
160002192	chr2:160002192:C:A	4.26349e-10	-2.12258e-10	-1.28665
160002724	chr2:160002724:C:T	1.50572e-09	1.03187	-1.05675
160003014	chr2:160003014:C:A	2.43003e-10	-1.84884	-3.10475e-10
160003379	chr2:160003379:A:G	8.27432e-11	-1.86992	-1.05625
160003509	chr2:160003509:AAAAAC:A	8.5977e-11	-1.87108	-1.01675
160003877	chr2:160003877:T:C	1.37972e-10	-1.46913	-0.945733
160003936	chr2:160003936:T:C	9.03088e-11	-1.87829	-0.960382
160003980	chr2:160003980:C:A	1.5843e-09	1.03564	-1.00965
160004037	chr2:160004037:T:C	1.50779e-10	-1.5052	-0.820891
160004270	chr2:160004270:T:C	1.9359e-10	-1.50774	-0.568425
160004271	chr2:160004271:G:A	1.70826e-07	5.02503	-0.318539
160004707	chr2:160004707:A:G	1.9739e-10	-1.54784	-0.508886
160004894	chr2:160004894:C:T	6.02347e-10	-2.12258e-10	-0.941077
160004971	chr2:160004971:A:G	1.3098e-10	-1.33715	-1.12972
160005068	chr2:160005068:G:A	1.01798e-09	-0.375462	-0.0408739
160005118	chr2:160005118:T:C	4.69757e-09	2.10394	-0.991053
160005375	chr2:160005375:C:T	1.95768e-08	1.73944	0.800752
160006015	chr2:160006015:C:G	7.77138e-09	-2.12258e-10	1.61629
160006160	chr2:160006160:T:C	4.4535e-10	-2.12258e-10	-1.24305
160006203	chr2:160006203:G:A	1.41668e-09	-0.0858372	-3.10475e-10
160006293	chr2:160006293:T:A	3.40056e-08	1.97444	1.11793
160006577	chr2:160006577:C:CGGAA	1.27371e-08	0.567477	1.54288
160006692	chr2:160006692:A:C	4.30643e-09	-2.12258e-10	1.02596
160006698	chr2:160006698:A:G	1.07594e-10	-1.75582	-0.90772
160006927	chr2:160006927:T:G	2.37843e-10	-0.904023	-0.966278
160007109	chr2:160007109:T:C	3.90688e-10	-1.374	-3.10475e-10
160007159	chr2:160007159:G:A	7.28503e-10	-2.12258e-10	-0.750918
160007465	chr2:160007465:T:C	2.38366e-10	-0.918445	-0.949658
160007645	chr2:160007645:AACT:A	5.06231e-10	-2.12258e-10	-1.11492
160007701	chr2:160007701:A:C	4.99685e-08	3.47724	-3.10475e-10
160007753	chr2:160007753:A:G	4.21827e-10	-2.12258e-10	-1.29731
160007904	chr2:160007904:T:C	3.30509e-10	-1.54128	-3.10475e-10
160007997	chr2:160007997:G:A	6.20245e-10	-2.12258e-10	-0.911795
160008077	chr2:160008077:A:C	5.06971e-10	-2.12258e-10	-1.11346
160008584	chr2:160008584:C:T	2.59271e-10	-0.551527	-1.23251
160008677	chr2:160008677:C:T	6.35039e-10	-2.12258e-10	-0.888224
160008726	chr2:160008726:A:G	2.32534e-10	-0.928735	-0.964138
160008974	chr2:160008974:G:A	2.50394e-10	-0.901108	-0.917768
160009123	chr2:160009123:T:C	2.32345e-10	-0.951506	-0.942182
160009176	chr2:160009176:A:G	2.28431e-08	2.69449	-3.10475e-10
160009373	chr2:160009373:T:C	1.1655e-10	-1.71195	-0.871635
160009505	chr2:160009505:AT:A	2.68359e-10	-1.74958	-3.10475e-10
160009654	chr2:160009654:C:A	4.7483e-09	-0.0546858	1.17832
160009690	chr2:160009690:C:T	2.11624e-10	-1.05316	-0.933943
160009704	chr2:160009704:TTACGTA:T	2.50307e-10	-0.535972	-1.28325
160010440	chr2:160010440:A:C	4.31856e-10	-2.12258e-10	-1.27382
160010548	chr2:160010548:G:A	2.14353e-10	-1.08815	-0.886131
160010838	chr2:160010838:T:C	1.54456e-09	0.0793532	-0.0787685
160011042	chr2:160011042:C:A	2.54361e-10	-0.518435	-1.28472
160011070	chr2:160011070:G:T	2.44325e-10	-0.908157	-0.935254
160011707	chr2:160011707:G:A	2.38701e-10	-0.935406	-0.931294
160011744	chr2:160011744:T:C	2.36047e-10	-0.958585	-0.919294
160012075	chr2:160012075:T:C	2.49037e-10	-0.544023	-1.28029
160012344	chr2:160012344:C:T	2.32704e-10	-0.624318	-1.26783
160012351	chr2:160012351:A:G	2.36917e-10	-0.958682	-0.915518
160012530	chr2:160012530:G:C	1.14545e-10	-1.70822	-0.892725
160012585	chr2:160012585:C:T	2.50398e-10	-0.91727	-0.901589
160012622	chr2:160012622:ATG:A	2.46542e-10	-0.561965	-1.27241
160012848	chr2:160012848:G:A	4.85588e-10	-2.12258e-10	-1.15655
160012872	chr2:160012872:A:C	2.44969e-10	-1.84078	-3.10475e-10
160012877	chr2:160012877:A:G	2.58449e-10	-0.955847	-0.831366
160013039	chr2:160013039:G:A	8.75821e-11	-1.81465	-1.05468
160013431	chr2:160013431:G:A	4.76747e-10	-2.12258e-10	-1.17492
160013951	chr2:160013951:A:C	4.91537e-10	-2.12258e-10	-1.14437
160013959	chr2:160013959:A:G	2.46686e-10	-0.977563	-0.856232
160014429	chr2:160014429:G:A	1.03829e-10	-1.41233	-1.28683
160014433	chr2:160014433:T:C	1.39826e-05	7.30979	1.80163
160015047	chr2:160015047:A:G	4.42267e-10	-2.12258e-10	-1.25
160015095	chr2:160015095:A:G	1.97624e-10	-1.63774	-0.417807
160015288	chr2:160015288:T:C	4.10131e-08	2.05577	1.22396
160015417	chr2:160015417:C:T	1.84915e-10	-1.66438	-0.457638
160015450	chr2:160015450:A:G	1.79802e-10	-1.65689	-0.493162
160015609	chr2:160015609:C:T	7.36234e-10	-2.12258e-10	-0.740362
160015618	chr2:160015618:G:A	1.78803e-10	-1.65761	-0.498011
160015886	chr2:160015886:T:C	1.8558e-10	-1.09764	-1.02078
160016014	chr2:160016014:C:T	1.87869e-10	-1.08055	-1.02561
160016016	chr2:160016016:G:A	1.85627e-10	-1.67292	-0.445246
160016410	chr2:160016410:C:T	4.31308e-10	-2.12258e-10	-1.27509
160016495	chr2:160016495:A:AGG	8.18899e-09	0.655516	1.01312
160016759	chr2:160016759:A:G	1.76926e-10	-1.66975	-0.496426
160016761	chr2:160016761:C:T	5.58587e-10	-2.12258e-10	-1.0165
160016886	chr2:160016886:T:C	1.86163e-10	-1.67871	-0.436582
160017112	chr2:160017112:C:T	2.36723e-10	-1.87502	-3.10475e-10
160017340	chr2:160017340:C:A	1.99645e-10	-1.64806	-0.397303
160017822	chr2:160017822:T:C	7.38465e-11	-1.8507	-1.18922
160017843	chr2:160017843:G:A	6.90387e-09	1.47313	0.0247974
160018412	chr2:160018412:G:C	3.00069e-10	-1.6379	-3.10475e-10
160018721	chr2:160018721:T:C	4.29507e-10	-2.12258e-10	-1.27927
160018926	chr2:160018926:C:T	3.87497e-08	2.02648	1.19648
160019017	chr2:160019017:C:T	6.66195e-09	0.551515	0.910742
160019479	chr2:160019479:T:C	6.15925e-10	-2.12258e-10	-0.918785
160019640	chr2:160019640:G:A	1.73051e-10	-1.66326	-0.525058
160019696	chr2:160019696:C:T	1.41046e-10	-1.82639	-0.566435
160020316	chr2:160020316:A:G	1.62813e-10	-1.6652	-0.584107
160020572	chr2:160020572:C:T	1.55879e-10	-1.68789	-0.604939
160020720	chr2:160020720:T:C	1.67007e-10	-1.66541	-0.558467
160020736	chr2:160020736:T:C	1.6126e-10	-1.65473	-0.604169
160020991	chr2:160020991:C:T	1.7626e-10	-0.982571	-1.18738
160021412	chr2:160021412:T:A	1.61123e-10	-1.68558	-0.574166
160021564	chr2:160021564:G:A	1.58909e-10	-1.7309	-0.542675
160021676	chr2:160021676:T:C	7.66231e-09	0.761846	0.840313
160021687	chr2:160021687:C:T	1.64022e-10	-1.63933	-0.602581
160021776	chr2:160021776:T:C	4.21811e-10	-2.12258e-10	-1.29735
160022379	chr2:160022379:GT:G	4.22096e-10	-2.12258e-10	-1.29668
160022392	chr2:160022392:A:G	1.58785e-10	-1.72495	-0.549409
160022528	chr2:160022528:T:A	4.24016e-10	-2.12258e-10	-1.29214
160022540	chr2:160022540:AC:A	3.03703e-10	-1.62586	-3.10475e-10
160022748	chr2:160022748:C:T	3.02048e-09	1.36504	-0.693782
160022961	chr2:160022961:T:G	8.96994e-10	-2.12258e-10	-0.542861
160023140	chr2:160023140:G:A	1.64929e-10	-1.8472	-0.389193
160023291	chr2:160023291:AAAGCTTGCTAAT:A	8.04532e-11	-1.67471	-1.27952
160023459	chr2:160023459:T:C	1.23965e-10	-1.57936	-0.942551
160023460	chr2:160023460:G:A	2.08646e-10	-1.50857	-0.492696
160023581	chr2:160023581:C:T	1.3099e-08	2.13838	-3.10475e-10
160023779	chr2:160023779:A:G	2.18842e-10	-0.668873	-1.28469
160024234	chr2:160024234:C:T	4.21942e-10	-2.12258e-10	-1.29704
160024270	chr2:160024270:G:A	4.79773e-10	-2.12258e-10	-1.1686
160024486	chr2:160024486:T:C	4.37792e-10	-2.12258e-10	-1.26017
160024602	chr2:160024602:C:T	8.41572e-10	-0.940968	0.334329
160025226	chr2:160025226:G:A	7.17855e-10	-2.12258e-10	-0.765643
160025407	chr2:160025407:T:C	3.17579e-09	-1.113	1.8344
160026024	chr2:160026024:T:C	9.35257e-10	-2.12258e-10	-0.501089
160026151	chr2:160026151:T:G	1.29313e-09	-1.61317	1.43609
160026398	chr2:160026398:A:G	7.20047e-11	-1.76901	-1.29616
160026663	chr2:160026663:C:T	1.28834e-08	-2.12258e-10	2.12178
160026668	chr2:160026668:C:T	1.7532e-10	-1.80088	-0.374415
160026860	chr2:160026860:C:T	1.88414e-10	-1.65221	-0.451056
160027313	chr2:160027313:A:T	1.51032e-09	1.27274	-1.29458
160027562	chr2:160027562:T:A	1.19718e-09	-2.12258e-10	-0.254184
160027676	chr2:160027676:A:G	1.44032e-08	-2.12258e-10	2.2333
160028448	chr2:160028448:C:T	1.23195e-08	-2.12258e-10	2.07703
160028569	chr2:160028569:T:C	2.28308e-09	-2.12258e-10	0.391369
160028907	chr2:160028907:G:C	5.33258e-10	-0.905694	-0.15721
160029368	chr2:160029368:C:T	4.07111e-10	-1.33283	-3.10475e-10
160029973	chr2:160029973:G:A	4.28958e-10	-2.12258e-10	-1.28055
160030031	chr2:160030031:A:G	2.39209e-10	-1.86457	-3.10475e-10
160030089	chr2:160030089:C:T	3.60026e-10	-0.1645	-1.29123
160030123	chr2:160030123:G:C	8.39433e-10	-2.12258e-10	-0.609183
160030192	chr2:160030192:A:C	4.34387e-10	-1.02636	-0.241614
160030364	chr2:160030364:G:A	4.00456e-10	-0.999603	-0.349704
160030722	chr2:160030722:T:C	4.29519e-10	-2.12258e-10	-1.27924
160030861	chr2:160030861:A:G	4.61088e-10	-2.12258e-10	-1.20832
160031022	chr2:160031022:T:C	1.80839e-10	-1.6471	-0.497208
160031171	chr2:160031171:T:A	6.97458e-11	-1.85315	-1.2439
160031438	chr2:160031438:C:T	1.07054e-09	-2.12258e-10	-0.365989
160031510	chr2:160031510:C:T	4.30385e-10	-2.12258e-10	-1.27723
160031604	chr2:160031604:C:T	9.29782e-10	-2.12258e-10	-0.50696
160031741	chr2:160031741:G:A	1.03367e-09	-2.12258e-10	-0.401035
160031907	chr2:160031907:C:T	1.34773e-08	-2.12258e-10	2.16685
160032180	chr2:160032180:C:T	4.19316e-10	-0.336848	-0.966437
160032324	chr2:160032324:T:C	4.70506e-10	-0.933578	-0.254523
160032411	chr2:160032411:A:G	1.07289e-09	-0.239524	-0.124276
160032556	chr2:160032556:C:A	4.86348e-10	-2.12258e-10	-1.15499
160032965	chr2:160032965:T:C	7.31654e-10	-2.12258e-10	-0.746602
160033358	chr2:160033358:A:G	1.0099e-09	-1.68402	1.25972
160033916	chr2:160033916:C:T	4.6264e-10	-1.02593	-0.179036
160034136	chr2:160034136:T:G	4.72684e-10	-2.12258e-10	-1.18348
160034226	chr2:160034226:T:C	9.30788e-10	-2.12258e-10	-0.505879
160034284	chr2:160034284:A:T	4.77321e-10	-0.994427	-0.179295
160034690	chr2:160034690:T:C	2.45055e-10	-1.84043	-3.10475e-10
160034855	chr2:160034855:GC:G	4.99104e-10	-0.978245	-0.15085
160035194	chr2:160035194:T:C	9.86504e-10	-2.12258e-10	-0.447743
160035346	chr2:160035346:A:G	2.61337e-10	-1.7761	-3.10475e-10
160035485	chr2:160035485:A:G	2.89137e-09	-2.12258e-10	0.627575
160035836	chr2:160035836:C:T	5.87164e-10	-2.12258e-10	-0.966606
160036021	chr2:160036021:T:C	1.19281e-08	-2.12258e-10	2.04475
160036068	chr2:160036068:C:G	4.30108e-10	-1.27787	-3.10475e-10
160036247	chr2:160036247:T:C	6.37468e-10	-0.871875	-0.0125309
160036655	chr2:160036655:G:T	9.2837e-10	-2.12258e-10	-0.50848
160036749	chr2:160036749:C:T	6.23164e-10	-0.863387	-0.0437136
160037090	chr2:160037090:A:G	1.51002e-09	-2.12258e-10	-0.0220333
160037093	chr2:160037093:A:C	1.15997e-10	-1.87944	-0.708902
160037363	chr2:160037363:T:C	8.52681e-10	-2.12258e-10	-0.593524
160037498	chr2:160037498:G:A	5.4169e-10	-2.12258e-10	-1.04722
160037521	chr2:160037521:G:T	2.13299e-09	-2.12258e-10	0.323371
160037699	chr2:160037699:T:C	1.95694e-09	1.45379	-1.21656
160038023	chr2:160038023:G:T	2.12824e-09	1.59386	-1.27272
160038419	chr2:160038419:C:T	6.62485e-10	-0.890323	0.0444114
160038517	chr2:160038517:A:G	5.47702e-10	-2.12258e-10	-1.03618
160038586	chr2:160038586:G:A	3.00381e-09	-2.12258e-10	0.665725
160038876	chr2:160038876:C:T	6.9423e-10	-2.12258e-10	-0.799107
160039048	chr2:160039048:T:C	3.04508e-10	-0.763577	-0.859635
160039322	chr2:160039322:T:A	4.36485e-10	-1.83911	0.575958
160039386	chr2:160039386:C:A	2.34617e-10	-1.41035	-0.473603
160039424	chr2:160039424:T:A	4.31853e-10	-1.83817	0.564346
160039428	chr2:160039428:A:G	4.57635e-10	-1.82867	0.61283
160039532	chr2:160039532:A:G	3.02734e-09	-2.12258e-10	0.673531
160039772	chr2:160039772:T:G	9.27435e-11	-1.74283	-1.06924
160039812	chr2:160039812:A:G	8.51339e-11	-1.70998	-1.18771
160039963	chr2:160039963:G:A	4.29946e-10	-2.12258e-10	-1.27825
160040204	chr2:160040204:A:G	3.1761e-10	-1.58108	-3.10475e-10
160040307	chr2:160040307:CA:C	1.16002e-09	-2.12258e-10	-0.285717
160040377	chr2:160040377:C:T	5.30513e-10	-2.12258e-10	-1.06806
160040547	chr2:160040547:A:G	6.28844e-09	-2.12258e-10	1.40456
160040850	chr2:160040850:C:T	1.38303e-09	-0.109875	-3.10475e-10
160041144	chr2:160041144:T:C	8.00731e-11	-1.66644	-1.29253
160041353	chr2:160041353:T:C	5.78106e-10	-2.12258e-10	-0.982153
160041613	chr2:160041613:AAGC:A	2.0152e-10	-1.20848	-0.827541
160042163	chr2:160042163:G:A	4.40629e-10	-2.12258e-10	-1.25371
160042268	chr2:160042268:C:T	2.01751e-08	-1.03734	3.60763
160042272	chr2:160042272:A:G	2.14603e-10	-1.17301	-0.800114
160042406	chr2:160042406:T:A	8.47883e-11	-1.68671	-1.21504
160042534	chr2:160042534:C:T	1.02097e-10	-1.8741	-0.841888
160042822	chr2:160042822:T:C	4.50158e-08	-2.12258e-10	3.37286
160042835	chr2:160042835:GTGTGTGTA:G	2.56503e-10	-1.79477	-3.10475e-10
160043055	chr2:160043055:AG:A	1.82323e-10	-1.87943	-0.256696
160043093	chr2:160043093:A:AG	6.72987e-11	-1.86475	-1.26801
160043142	chr2:160043142:C:T	1.97486e-10	-1.30303	-0.753216
160043542	chr2:160043542:G:A	2.68564e-10	-1.74882	-3.10475e-10
160043585	chr2:160043585:G:A	2.34544e-10	-1.2902	-0.594067
160043751	chr2:160043751:A:G	4.26711e-10	-2.12258e-10	-1.2858
160043804	chr2:160043804:C:G	2.88812e-10	-1.67613	-3.10475e-10
160043936	chr2:160043936:C:G	4.24542e-10	-2.12258e-10	-1.2909
160044101	chr2:160044101:G:A	1.93439e-10	-1.26988	-0.807066
160044255	chr2:160044255:T:C	2.02153e-10	-1.1871	-0.845785
160044842	chr2:160044842:C:T	1.30252e-10	-1.26414	-1.2083
160045006	chr2:160045006:A:G	1.3064e-10	-1.44421	-1.02526
160045909	chr2:160045909:G:A	7.44912e-11	-1.87944	-1.15179
160045984	chr2:160045984:C:T	1.42253e-10	-1.11435	-1.26995
160046413	chr2:160046413:C:A	4.36391e-10	-2.12258e-10	-1.26337
160046425	chr2:160046425:A:G	4.46183e-10	-2.12258e-10	-1.24118
160046487	chr2:160046487:G:A	1.31873e-09	-2.12258e-10	-0.157485
160046604	chr2:160046604:T:G	4.76006e-10	-2.12258e-10	-1.17648
160046851	chr2:160046851:C:T	9.51691e-10	0.804983	-1.28865
160047116	chr2:160047116:G:A	2.18223e-10	-1.27831	-0.678076
160047212	chr2:160047212:G:C	7.553e-11	-1.87511	-1.14227
160047248	chr2:160047248:T:G	8.29457e-10	0.666595	-1.28773
160047510	chr2:160047510:G:A	1.69483e-10	-1.87944	-0.32972
160047655	chr2:160047655:C:G	9.45486e-09	-2.12258e-10	1.81237
160047834	chr2:160047834:C:T	9.65271e-10	-2.12258e-10	-0.469501
160047835	chr2:160047835:G:A	1.35828e-09	-2.12258e-10	-0.127935
160048002	chr2:160048002:T:C	2.01228e-10	-1.21843	-0.819041
160048653	chr2:160048653:T:A	1.03614e-09	-2.12258e-10	-0.398653
160048955	chr2:160048955:C:T	7.10988e-07	6.72221	-0.589711
160049025	chr2:160049025:T:G	1.04386e-09	-2.12258e-10	-0.391233
160049046	chr2:160049046:C:T	1.233e-09	-1.0696	0.844891
160049084	chr2:160049084:G:A	2.39116e-10	-1.86496	-3.10475e-10
160049313	chr2:160049313:T:C	4.2687e-10	-2.12258e-10	-1.28543
160049683	chr2:160049683:G:A	1.31148e-10	-1.21441	-1.25117
160049879	chr2:160049879:T:C	1.63821e-10	-1.87786	-0.365269
160050017	chr2:160050017:C:A	6.22905e-10	-2.12258e-10	-0.907516
160050269	chr2:160050269:GC:G	1.33902e-10	-1.25496	-1.18985
160050275	chr2:160050275:A:C	1.60826e-09	-2.12258e-10	0.0409973
160050377	chr2:160050377:C:A	3.59156e-10	-0.185837	-1.27232
160050420	chr2:160050420:A:G	1.64044e-10	-1.87817	-0.363609
160050935	chr2:160050935:C:T	5.76252e-10	-2.12258e-10	-0.985365
160050970	chr2:160050970:C:T	1.37532e-09	-2.12258e-10	-0.115467
160051291	chr2:160051291:C:T	1.69257e-09	-2.12258e-10	0.0920951
160051323	chr2:160051323:T:A	4.5268e-09	-2.12258e-10	1.07586
160051358	chr2:160051358:T:C	3.50571e-10	-1.68052	0.198169
160051513	chr2:160051513:A:G	3.58192e-09	0.841743	-3.10475e-10
160051552	chr2:160051552:C:T	2.88851e-10	-1.676	-3.10475e-10
160051781	chr2:160051781:T:G	1.43755e-10	-1.87895	-0.494847
160051830	chr2:160051830:C:T	1.64958e-10	-1.8776	-0.358626
160052459	chr2:160052459:T:C	7.41578e-09	-2.12258e-10	1.56946
160052839	chr2:160052839:T:C	6.78811e-10	-2.12258e-10	-0.821568
160052849	chr2:160052849:A:G	1.50257e-10	-1.87797	-0.451594
160053177	chr2:160053177:CCT:C	6.46839e-09	-2.12258e-10	1.43277
160053555	chr2:160053555:G:A	5.91339e-10	-2.12258e-10	-0.959521
160053704	chr2:160053704:C:G	1.65224e-10	-1.87923	-0.355378
160054821	chr2:160054821:T:C	1.70335e-10	-1.87164	-0.332505
160054890	chr2:160054890:A:G	4.25292e-10	-2.12258e-10	-1.28913
160054948	chr2:160054948:T:C	1.85666e-10	-1.23786	-0.880101
160055064	chr2:160055064:C:T	1.77669e-10	-1.86963	-0.292361
160055121	chr2:160055121:A:C	1.56257e-10	-1.76473	-0.525674
160055269	chr2:160055269:G:A	6.41235e-10	-2.12258e-10	-0.878514
160055357	chr2:160055357:G:A	1.67212e-09	-2.12258e-10	0.0799389
160055428	chr2:160055428:C:G	3.07224e-10	-0.341241	-1.27309
160055544	chr2:160055544:T:C	1.93442e-10	-1.19054	-0.886388
160055638	chr2:160055638:T:C	1.19731e-09	-2.12258e-10	-0.254078
160055803	chr2:160055803:C:T	4.28448e-10	-2.12258e-10	-1.28174
160055974	chr2:160055974:C:T	3.37361e-10	-1.52076	-3.10475e-10
160056033	chr2:160056033:C:T	4.63983e-10	-1.20206	-3.10475e-10
160056114	chr2:160056114:T:A	5.9962e-10	-2.12258e-10	-0.945614
160056141	chr2:160056141:T:C	1.6201e-10	-1.86129	-0.392957
160056291	chr2:160056291:C:T	1.77429e-10	-1.8533	-0.310035
160056707	chr2:160056707:G:A	1.38839e-10	-1.18115	-1.22744
160056760	chr2:160056760:C:T	1.49186e-10	-1.21551	-1.12121
160057088	chr2:160057088:A:G	2.2376e-10	-1.17116	-0.760176
160057182	chr2:160057182:A:G	1.79419e-10	-1.74564	-0.406553
160057486	chr2:160057486:G:A	4.24921e-10	-2.12258e-10	-1.29001
160057645	chr2:160057645:C:T	1.4306e-10	-1.86742	-0.511226
160058029	chr2:160058029:G:T	1.40076e-10	-1.87168	-0.52804
160058214	chr2:160058214:T:A	1.12693e-10	-1.42217	-1.19507
160058478	chr2:160058478:A:G	1.52909e-09	-1.87944	1.86996
160058595	chr2:160058595:C:T	1.90849e-10	-1.87538	-0.215046
160058624	chr2:160058624:T:C	7.92501e-11	-1.70288	-1.26642
160058630	chr2:160058630:T:C	1.79548e-09	-2.12258e-10	0.151116
160058638	chr2:160058638:C:T	2.2982e-10	-1.79511	-0.109508
160058694	chr2:160058694:C:T	1.50721e-10	-1.87204	-0.454443
160058973	chr2:160058973:G:A	3.18449e-10	-0.286301	-1.29215
160059049	chr2:160059049:G:T	3.45872e-09	0.806742	-3.10475e-10
160059084	chr2:160059084:C:T	4.84764e-10	-2.12258e-10	-1.15825
160059113	chr2:160059113:C:G	4.40752e-09	1.53717	-0.488014
160059148	chr2:160059148:G:A	3.09054e-10	-1.11748	-0.490912
160059263	chr2:160059263:C:A	1.44492e-09	-2.12258e-10	-0.0660982
160059421	chr2:160059421:C:T	1.04256e-08	1.91011	-3.10475e-10
160059545	chr2:160059545:T:C	2.18568e-09	0.347774	-3.10475e-10
160059590	chr2:160059590:G:A	4.26049e-10	-2.12258e-10	-1.28736
160059824	chr2:160059824:T:C	8.2501e-11	-1.78868	-1.14042
160060551	chr2:160060551:A:G	1.70162e-10	-1.85761	-0.34755
160060759	chr2:160060759:T:G	2.40103e-09	0.441745	-3.10475e-10
160060805	chr2:160060805:C:G	3.03532e-10	-1.62642	-3.10475e-10
160060986	chr2:160060986:A:G	1.73598e-10	-1.85944	-0.325726
160061072	chr2:160061072:T:C	1.04614e-09	-2.12258e-10	-0.389049
160061371	chr2:160061371:T:C	5.80164e-10	-0.9786	-3.10475e-10
160061390	chr2:160061390:A:G	1.80178e-10	-1.85617	-0.2918
160061595	chr2:160061595:G:A	2.76969e-10	-0.606618	-1.11139
160061636	chr2:160061636:G:A	1.13846e-10	-1.87354	-0.733527
160061840	chr2:160061840:G:A	1.49523e-10	-1.82328	-0.51118
160061875	chr2:160061875:T:C	2.74122e-10	-1.19688	-0.531454
160062090	chr2:160062090:A:G	1.71016e-10	-1.87346	-0.326688
160062269	chr2:160062269:C:A	4.22061e-10	-2.12258e-10	-1.29676
160062529	chr2:160062529:AC:A	3.87542e-10	-0.0943329	-1.28775
160062532	chr2:160062532:C:T	3.75647e-09	0.889325	-3.10475e-10
160062584	chr2:160062584:T:G	3.45531e-09	-2.12258e-10	0.805758
160063611	chr2:160063611:C:G	5.95062e-10	-1.74894	0.795691
160063963	chr2:160063963:T:C	4.26555e-10	-2.12258e-10	-1.28617
160064085	chr2:160064085:T:A	7.56504e-10	-2.12258e-10	-0.713203
160064146	chr2:160064146:G:A	4.3393e-10	-2.12258e-10	-1.26903
160064161	chr2:160064161:G:C	4.45e-09	-2.12258e-10	1.05875
160064578	chr2:160064578:T:G	4.33151e-10	-2.12258e-10	-1.27082
160064598	chr2:160064598:T:A	1.07553e-10	-1.60886	-1.05507
160064763	chr2:160064763:G:C	2.58676e-10	-1.83711	0.0507777
160065044	chr2:160065044:G:A	7.33167e-10	-1.71305	0.968511
160065060	chr2:160065060:A:G	1.99308e-10	-1.84692	-0.200134
160065097	chr2:160065097:T:C	1.23484e-09	-2.12258e-10	-0.223212
160065302	chr2:160065302:A:G	2.97154e-10	-1.34701	-0.300645
160065538	chr2:160065538:G:A	4.95962e-10	-2.12258e-10	-1.13541
160065980	chr2:160065980:G:A	2.44824e-10	-1.84137	-3.10475e-10
160066501	chr2:160066501:C:T	4.10534e-10	-1.32445	-3.10475e-10
160066626	chr2:160066626:A:G	1.06557e-10	-1.62434	-1.04889
160067259	chr2:160067259:G:A	1.24349e-10	-1.57084	-0.947985
160067799	chr2:160067799:T:C	1.07061e-10	-1.62	-1.04852
160068281	chr2:160068281:T:C	4.44195e-10	-2.12258e-10	-1.24565
160068629	chr2:160068629:G:GCA	1.88792e-10	-1.03321	-1.06805
160069015	chr2:160069015:C:G	2.88974e-10	-1.8071	0.131523
160069198	chr2:160069198:C:T	3.22185e-10	-1.43415	-0.132638
160069314	chr2:160069314:T:C	4.26832e-10	-2.12258e-10	-1.28552
160069324	chr2:160069324:C:G	2.992e-10	-1.37439	-0.266406
160069551	chr2:160069551:T:G	4.90766e-10	-2.12258e-10	-1.14594
160069602	chr2:160069602:C:T	1.63046e-10	-1.85185	-0.39603
160069639	chr2:160069639:G:T	8.46331e-10	-1.72088	1.11988
160070020	chr2:160070020:C:T	1.22895e-09	-2.12258e-10	-0.227993
160070070	chr2:160070070:G:T	2.83879e-10	-1.8291	0.135732
160070183	chr2:160070183:A:G	1.71409e-10	-1.06424	-1.13362
160070270	chr2:160070270:C:A	4.27395e-10	-2.12258e-10	-1.2842
160070426	chr2:160070426:C:A	4.71147e-10	0.102867	-1.28961
160070737	chr2:160070737:C:T	2.64764e-09	0.539512	-3.10475e-10
160071209	chr2:160071209:G:C	1.17183e-09	-2.12258e-10	-0.275592
160071244	chr2:160071244:T:C	1.37046e-09	-2.12258e-10	-0.119009
160071325	chr2:160071325:G:A	3.09199e-10	-1.79589	0.187969
160071448	chr2:160071448:C:T	4.33242e-10	-2.12258e-10	-1.27061
160072144	chr2:160072144:C:T	1.39477e-10	-1.8688	-0.535213
160072368	chr2:160072368:A:G	6.07243e-10	-2.12258e-10	-0.93298
160072749	chr2:160072749:A:G	1.33865e-09	-2.12258e-10	-0.142492
160072964	chr2:160072964:T:C	2.13305e-10	-1.34674	-0.632445
160073127	chr2:160073127:G:T	2.45903e-10	-1.83257	-0.00440081
160073346	chr2:160073346:A:G	4.32008e-10	-2.12258e-10	-1.27347
160073468	chr2:160073468:A:G	1.88234e-09	-2.12258e-10	0.198362
160073473	chr2:160073473:T:G	1.36589e-10	-1.8389	-0.586032
160073573	chr2:160073573:G:A	2.16443e-10	-0.904433	-1.06015
160073688	chr2:160073688:C:T	2.94193e-10	-1.80925	0.151573
160073992	chr2:160073992:A:G	3.25633e-10	-1.79531	0.239167
160074192	chr2:160074192:G:T	2.68132e-10	-1.52943	-0.221003
160074311	chr2:160074311:A:G	1.17638e-10	-1.58292	-0.991385
160074501	chr2:160074501:GT:G	2.11352e-10	-0.949717	-1.03867
160075522	chr2:160075522:TAGCAGGCAGAGA:T	1.38245e-10	-1.82646	-0.586423
160075523	chr2:160075523:A:G	1.22843e-10	-1.83518	-0.695822
160075682	chr2:160075682:C:T	2.06988e-10	-1.31406	-0.695184
160075743	chr2:160075743:A:G	3.09804e-10	-1.78182	0.175847
160075988	chr2:160075988:T:C	1.108e-10	-1.66197	-0.972204
160076433	chr2:160076433:C:T	2.28011e-10	-1.71346	-0.199057
160077123	chr2:160077123:G:A	6.57403e-10	-2.12258e-10	-0.853612
160077300	chr2:160077300:C:T	1.65443e-10	-1.83134	-0.401942
160077455	chr2:160077455:A:G	4.28181e-10	-2.12258e-10	-1.28236
160078061	chr2:160078061:A:G	2.61548e-09	-2.12258e-10	0.527294
160078161	chr2:160078161:C:T	2.60188e-10	-1.78051	-3.10475e-10
160078215	chr2:160078215:G:T	5.10648e-10	-1.10623	-3.10475e-10
160079071	chr2:160079071:C:T	4.22158e-10	-1.79866	0.502132
160079181	chr2:160079181:T:A	2.35291e-08	2.72408	-3.10475e-10
160079228	chr2:160079228:T:G	1.19188e-09	-2.12258e-10	-0.258622
160079383	chr2:160079383:C:T	4.68316e-10	-1.78097	0.588206
160079461	chr2:160079461:T:C	7.00229e-07	6.9855	-0.868249
160079600	chr2:160079600:C:T	6.10943e-07	6.85785	-0.876997
160080141	chr2:160080141:G:A	5.3353e-10	-1.06239	-3.10475e-10
160080709	chr2:160080709:T:G	1.77487e-10	-1.80162	-0.361396
160080965	chr2:160080965:T:G	4.65643e-10	-1.75089	0.552396
160081014	chr2:160081014:G:A	9.20915e-11	-1.79948	-1.01965
160081138	chr2:160081138:A:G	4.19205e-10	-1.76928	0.46573
160081239	chr2:160081239:G:A	1.75525e-10	-1.81708	-0.357043
160081357	chr2:160081357:G:A	1.74371e-09	-2.12258e-10	0.121858
160081365	chr2:160081365:C:T	1.74283e-10	-1.06002	-1.12121
160081691	chr2:160081691:T:A	1.83199e-10	-1.47391	-0.657428
160082418	chr2:160082418:A:G	1.66988e-10	-1.12361	-1.10038
160082419	chr2:160082419:C:T	4.30178e-10	-1.77106	0.493347
160082465	chr2:160082465:T:C	4.38841e-10	-2.12258e-10	-1.25777
160082515	chr2:160082515:T:C	3.54168e-09	-2.12258e-10	0.830446
160082769	chr2:160082769:G:A	2.00637e-10	-1.47748	-0.562931
160082820	chr2:160082820:A:G	1.22155e-09	-1.40303	1.16899
160083113	chr2:160083113:A:G	4.51356e-10	-1.76291	0.533256
160083352	chr2:160083352:T:C	4.26093e-10	-2.12258e-10	-1.28725
160083403	chr2:160083403:T:C	2.08814e-10	-1.42511	-0.575357
160083777	chr2:160083777:G:A	1.78076e-09	-2.12258e-10	0.142883
160083951	chr2:160083951:T:C	1.13753e-10	-1.82162	-0.786252
160084071	chr2:160084071:C:T	4.26762e-10	-2.12258e-10	-1.28568
160084323	chr2:160084323:C:T	9.19714e-10	-2.12258e-10	-0.517847
160084388	chr2:160084388:G:T	1.72687e-10	-1.80667	-0.383762
160084792	chr2:160084792:C:T	1.9555e-10	-1.59839	-0.467697
160084950	chr2:160084950:C:T	3.9714e-09	1.62965	-0.68469
160085165	chr2:160085165:T:G	1.24908e-09	-1.44774	1.236
160085796	chr2:160085796:C:T	1.90381e-10	-1.46217	-0.630706
160085915	chr2:160085915:A:G	1.80427e-09	-2.12258e-10	0.156001
160086307	chr2:160086307:G:A	1.74082e-10	-1.82099	-0.361396
160086715	chr2:160086715:C:G	1.30621e-10	-1.83602	-0.633589
160086738	chr2:160086738:A:G	1.7993e-09	-2.12258e-10	0.153245
160086802	chr2:160086802:C:G	4.66718e-10	-1.75004	0.553857
160087114	chr2:160087114:A:G	4.72793e-10	-1.75578	0.572525
160087610	chr2:160087610:G:A	1.62605e-10	-1.08983	-1.16076
160088530	chr2:160088530:G:T	1.30791e-10	-1.81396	-0.654348
160088617	chr2:160088617:G:A	3.2822e-10	-1.54823	-3.10475e-10
160089216	chr2:160089216:A:G	1.1497e-10	-1.80667	-0.790566
160089980	chr2:160089980:G:C	2.6954e-10	-1.74519	-3.10475e-10
160090020	chr2:160090020:C:T	1.1482e-10	-1.80695	-0.79159
160090166	chr2:160090166:C:T	6.55723e-10	-2.12258e-10	-0.856172
160090824	chr2:160090824:T:C	1.17672e-10	-1.80039	-0.773624
160090878	chr2:160090878:A:C	1.04897e-09	-2.12258e-10	-0.386347
160090963	chr2:160090963:T:C	1.28085e-10	-1.81433	-0.674886
160091470	chr2:160091470:A:C	6.7893e-09	1.48119	-3.10475e-10
160091491	chr2:160091491:G:A	2.9238e-10	-1.66386	-3.10475e-10
160091595	chr2:160091595:G:A	1.80454e-10	-1.60223	-0.544201
160092155	chr2:160092155:T:C	3.84378e-10	-1.80512	0.414838
160092301	chr2:160092301:C:T	3.62479e-09	1.58349	-0.729846
160092588	chr2:160092588:A:T	1.87984e-10	-1.46117	-0.644381
160092876	chr2:160092876:T:C	1.65187e-10	-1.07813	-1.15671
160093022	chr2:160093022:T:C	4.51984e-10	-1.78196	0.553693
160093498	chr2:160093498:C:T	1.22929e-09	-1.44464	1.21692
160093547	chr2:160093547:G:A	1.68693e-10	-1.08998	-1.12385
160093601	chr2:160093601:G:A	2.49813e-10	-1.53662	-0.284583
160093779	chr2:160093779:C:T	6.22236e-09	-0.896823	2.29082
160093804	chr2:160093804:G:A	2.60759e-10	-1.77831	-3.10475e-10
160093960	chr2:160093960:C:T	4.23624e-10	-2.12258e-10	-1.29306
160094050	chr2:160094050:C:T	4.52682e-10	-1.77769	0.550967
160094114	chr2:160094114:T:A	1.92942e-10	-1.81469	-0.264832
160094120	chr2:160094120:A:G	1.91598e-10	-1.81891	-0.267599
160094318	chr2:160094318:A:G	4.51233e-10	-2.12258e-10	-1.22993
160094569	chr2:160094569:C:T	1.27077e-10	-1.81704	-0.680077
160094674	chr2:160094674:A:G	1.95607e-10	-1.44205	-0.623748
160094746	chr2:160094746:G:T	2.25878e-09	-2.12258e-10	0.380671
160094775	chr2:160094775:G:A	7.63607e-07	7.19688	-0.992978
160095252	chr2:160095252:C:T	4.47006e-10	-2.12258e-10	-1.23934
160095315	chr2:160095315:A:G	1.76276e-10	-1.06587	-1.10399
160095615	chr2:160095615:A:G	4.70765e-09	1.11504	-3.10475e-10
160095934	chr2:160095934:AAG:A	6.5398e-10	-2.12258e-10	-0.858833
160096164	chr2:160096164:A:G	4.24725e-10	-2.12258e-10	-1.29047
160096538	chr2:160096538:C:A	4.29117e-10	-1.77186	0.49168
160096547	chr2:160096547:T:G	4.23624e-10	-2.12258e-10	-1.29306
160096653	chr2:160096653:T:TCTGA	4.22061e-10	-1.76474	0.467983
160097449	chr2:160097449:T:C	2.15826e-10	-1.41027	-0.557168
160098132	chr2:160098132:A:G	4.48199e-10	-2.12258e-10	-1.23667
160098193	chr2:160098193:A:G	2.12821e-10	-1.40746	-0.574002
160098242	chr2:160098242:G:A	1.6642e-09	-2.12258e-10	0.0751924
160098359	chr2:160098359:C:T	1.24495e-10	-1.73058	-0.787062
160098822	chr2:160098822:G:T	5.90672e-10	-2.12258e-10	-0.960649
160099089	chr2:160099089:G:A	7.83214e-10	-2.12258e-10	-0.678504
160099211	chr2:160099211:A:G	1.59034e-10	-1.54032	-0.732473
160099216	chr2:160099216:C:T	4.56113e-10	-1.79001	0.570839
160099322	chr2:160099322:G:A	2.59505e-10	-1.78349	0.000355613
160099468	chr2:160099468:C:T	9.38628e-10	0.59407	-1.09156
160099506	chr2:160099506:C:T	1.66143e-09	-2.12258e-10	0.0735247
160100629	chr2:160100629:TC:T	1.85297e-10	-1.77989	-0.34006
160100796	chr2:160100796:T:C	2.58231e-10	-1.78805	-3.10475e-10
160100950	chr2:160100950:A:G	4.33577e-10	-2.12258e-10	-1.26984
160100987	chr2:160100987:ACT:A	4.33427e-10	-2.12258e-10	-1.27019
160101150	chr2:160101150:G:A	1.52431e-09	-2.12258e-10	-0.0126122
160101313	chr2:160101313:C:G	1.30874e-10	-1.84011	-0.627567
160101335	chr2:160101335:G:A	1.36734e-10	-1.83282	-0.591053
160101378	chr2:160101378:G:A	6.60013e-10	-0.84965	-3.10475e-10
160101438	chr2:160101438:T:C	5.80795e-10	-2.12258e-10	-0.977512
160101502	chr2:160101502:G:A	2.44699e-10	-1.84188	-3.10475e-10
160101948	chr2:160101948:A:T	9.70017e-11	-1.8368	-0.930379
160101949	chr2:160101949:A:T	9.68427e-11	-1.83853	-0.930295
160101974	chr2:160101974:A:G	4.71194e-10	-2.12258e-10	-1.18664
160102775	chr2:160102775:C:T	1.91811e-10	-1.42558	-0.659821
160103547	chr2:160103547:T:C	1.49397e-10	-1.19676	-1.13854
160103858	chr2:160103858:T:C	7.54408e-11	-1.77891	-1.23965
160103893	chr2:160103893:G:A	4.29974e-10	-2.12258e-10	-1.27819
160104041	chr2:160104041:G:C	9.50252e-10	-0.485183	-3.10475e-10
160104079	chr2:160104079:A:C	2.29628e-09	0.397137	-3.10475e-10
160104277	chr2:160104277:G:T	1.43077e-10	-1.26044	-1.11809
160104421	chr2:160104421:G:A	1.59101e-10	-1.8314	-0.440972
160104741	chr2:160104741:C:A	4.42954e-10	-2.12258e-10	-1.24844
160104950	chr2:160104950:T:TC	5.50913e-09	1.85544	-0.583189
160105415	chr2:160105415:A:G	4.4518e-10	-2.12258e-10	-1.24343
160105778	chr2:160105778:G:T	4.92659e-10	-2.12258e-10	-1.14209
160106140	chr2:160106140:C:G	1.79671e-10	-1.09659	-1.05419
160106835	chr2:160106835:G:A	1.42054e-09	-2.12258e-10	-0.0831207
160107092	chr2:160107092:G:A	1.36741e-10	-1.27032	-1.15351
160107546	chr2:160107546:G:T	1.48397e-10	-1.20892	-1.1331
160107547	chr2:160107547:G:A	1.18306e-09	-2.12258e-10	-0.266051
160107548	chr2:160107548:A:G	1.48883e-10	-1.20161	-1.13714
160107946	chr2:160107946:G:A	2.02136e-10	-0.95901	-1.07396
160108635	chr2:160108635:G:A	2.06255e-10	-1.41306	-0.599735
160108755	chr2:160108755:G:A	2.09695e-10	-1.87301	-0.123245
160108824	chr2:160108824:A:G	2.03914e-10	-1.87436	-0.149849
160108900	chr2:160108900:T:A	1.34563e-10	-1.68481	-0.755067
160109154	chr2:160109154:C:T	4.22752e-10	-2.12258e-10	-1.29512
160109270	chr2:160109270:T:C	2.41338e-10	-1.69769	-0.158018
160109648	chr2:160109648:T:C	2.13892e-10	-1.39604	-0.5804
160109728	chr2:160109728:T:C	6.80989e-10	-2.12258e-10	-0.818364
160109803	chr2:160109803:C:A	4.40496e-09	1.04858	-3.10475e-10
160109905	chr2:160109905:A:G	4.38538e-10	-2.12258e-10	-1.25846
160109972	chr2:160109972:A:G	1.31755e-10	-1.67298	-0.78798
160110303	chr2:160110303:T:A	4.81866e-10	-2.12258e-10	-1.16424
160110822	chr2:160110822:C:T	1.73722e-10	-1.82569	-0.358761
160111093	chr2:160111093:C:T	4.29725e-10	-2.12258e-10	-1.27877
160111497	chr2:160111497:A:T	2.0292e-10	-1.64538	-0.383721
160111934	chr2:160111934:C:T	1.6859e-08	2.39073	-3.10475e-10
160112117	chr2:160112117:A:G	2.01413e-10	-1.24654	-0.79001
160112293	chr2:160112293:G:A	5.10933e-10	-1.10567	-3.10475e-10
160112327	chr2:160112327:G:T	2.36365e-10	-1.62039	-0.256141
160112634	chr2:160112634:A:G	2.30728e-10	-1.62798	-0.27269
160113045	chr2:160113045:T:C	2.51191e-10	-1.8157	-3.10475e-10
160113234	chr2:160113234:C:T	1.22741e-10	-1.66387	-0.867959
160113381	chr2:160113381:T:C	5.17066e-10	-2.12258e-10	-1.09374
160113384	chr2:160113384:T:C	6.2576e-10	-1.4734	0.570458
160113515	chr2:160113515:T:C	3.00706e-10	-1.65334	0.0175601
160113689	chr2:160113689:G:C	2.03922e-10	-1.38124	-0.642932
160113782	chr2:160113782:A:G	2.34852e-10	-1.63177	-0.251181
160113879	chr2:160113879:G:A	1.24858e-10	-1.67591	-0.838828
160113914	chr2:160113914:C:A	2.02432e-10	-1.65299	-0.378516
160114224	chr2:160114224:C:T	1.18734e-10	-1.37546	-1.18957
160114423	chr2:160114423:G:A	4.41233e-10	-2.12258e-10	-1.25234
160114676	chr2:160114676:C:T	9.21642e-11	-1.81246	-1.00588
160114683	chr2:160114683:C:T	2.79272e-10	-1.65711	-0.0526139
160114772	chr2:160114772:C:T	2.27408e-10	-1.63422	-0.28094
160114926	chr2:160114926:T:A	2.30928e-10	-1.61701	-0.282798
160115000	chr2:160115000:G:A	2.37472e-10	-1.60036	-0.271499
160115022	chr2:160115022:C:T	1.65823e-09	-2.12258e-10	0.0715947
160115087	chr2:160115087:A:G	2.34646e-10	-1.28384	-0.599991
160115164	chr2:160115164:A:G	2.04313e-10	-1.254	-0.768253
160115228	chr2:160115228:T:C	1.33256e-10	-1.64353	-0.80611
160115282	chr2:160115282:C:T	1.29447e-10	-1.69463	-0.784006
160115292	chr2:160115292:G:A	2.35162e-10	-1.59677	-0.284865
160115513	chr2:160115513:C:T	4.57197e-10	-2.12258e-10	-1.2168
160116137	chr2:160116137:G:A	2.78222e-10	-1.63156	-0.0819296
160116162	chr2:160116162:C:T	4.60258e-09	-2.12258e-10	1.09246
160116491	chr2:160116491:C:T	1.24434e-10	-1.67673	-0.841403
160116553	chr2:160116553:A:G	6.07609e-10	-2.12258e-10	-0.932378
160116776	chr2:160116776:G:A	2.22983e-09	-2.12258e-10	0.367772
160117025	chr2:160117025:T:A	4.5805e-10	-2.12258e-10	-1.21493
160117030	chr2:160117030:C:T	2.28559e-10	-1.48223	-0.427885
160118395	chr2:160118395:C:T	6.70118e-10	-0.834456	-3.10475e-10
160118446	chr2:160118446:C:T	4.49577e-10	-2.12258e-10	-1.2336
160118508	chr2:160118508:C:T	2.7394e-10	-1.59169	-0.137315
160118638	chr2:160118638:A:C	2.33822e-10	-1.63737	-0.249979
160118714	chr2:160118714:G:A	2.33843e-10	-1.62485	-0.262409
160118744	chr2:160118744:G:A	1.06415e-08	3.03382	-1.10321
160119046	chr2:160119046:C:T	2.57512e-10	-1.6345	-0.156349
160119088	chr2:160119088:G:A	1.47471e-10	-1.05684	-1.29144
160119260	chr2:160119260:A:G	2.33232e-10	-1.64991	-0.239965
160119273	chr2:160119273:A:C	4.48684e-10	-2.12258e-10	-1.23559
160119285	chr2:160119285:C:T	2.08789e-10	-1.70013	-0.300457
160119427	chr2:160119427:G:A	2.40138e-10	-1.6223	-0.238399
160119562	chr2:160119562:C:T	2.5404e-10	-1.61384	-0.190574
160119670	chr2:160119670:T:C	2.77296e-08	3.89068	-1.00233
160119686	chr2:160119686:G:A	2.35008e-10	-1.59819	-0.284098
160121040	chr2:160121040:C:A	1.30748e-10	-1.68359	-0.785042
160121068	chr2:160121068:A:C	7.76605e-11	-1.7356	-1.25397
160121258	chr2:160121258:A:G	1.92162e-10	-1.76856	-0.315015
160121300	chr2:160121300:A:G	7.00227e-10	-2.12258e-10	-0.790505
160121396	chr2:160121396:C:T	2.32671e-10	-1.6584	-0.233881
160121432	chr2:160121432:A:G	2.51228e-10	-1.62381	-0.191742
160121648	chr2:160121648:G:T	2.24876e-10	-1.32996	-0.596406
160121742	chr2:160121742:G:A	2.28604e-10	-1.71277	-0.197151
160121988	chr2:160121988:C:T	5.54404e-10	-2.12258e-10	-1.02402
160122469	chr2:160122469:G:A	2.17105e-10	-1.55429	-0.407242
160122581	chr2:160122581:T:C	2.93886e-10	-1.05943	-0.599291
160122607	chr2:160122607:C:T	2.73863e-10	-1.49361	-0.235675
160122815	chr2:160122815:T:C	1.7242e-10	-1.46624	-0.725736
160124521	chr2:160124521:A:G	2.67793e-10	-1.52307	-0.228628
160124929	chr2:160124929:A:T	9.6812e-10	-1.55349	1.08693
160125002	chr2:160125002:C:T	4.29091e-10	-2.12258e-10	-1.28024
160125144	chr2:160125144:T:TC	2.69513e-10	-1.53166	-0.213639
160125223	chr2:160125223:A:G	6.40033e-10	-1.63179	0.751403
160125262	chr2:160125262:G:A	4.36292e-10	-2.12258e-10	-1.2636
160125285	chr2:160125285:C:G	2.07417e-10	-0.971793	-1.03538
160125629	chr2:160125629:C:G	1.22118e-10	-1.72092	-0.815998
160125920	chr2:160125920:T:C	2.71145e-10	-1.52041	-0.218845
160126027	chr2:160126027:T:C	2.82233e-09	-1.05719	1.6606
160126248	chr2:160126248:G:A	7.68079e-10	-2.12258e-10	-0.698018
160126647	chr2:160126647:G:A	2.38786e-10	-1.86634	-3.10475e-10
160127291	chr2:160127291:T:C	2.77188e-10	-1.50697	-0.210247
160127378	chr2:160127378:A:G	2.82228e-10	-1.14241	-0.556789
160127494	chr2:160127494:A:G	3.39094e-10	-1.67396	0.158324
160127578	chr2:160127578:T:C	2.64983e-10	-1.50891	-0.253332
160127603	chr2:160127603:G:A	2.09847e-10	-1.55214	-0.443395
160128248	chr2:160128248:A:C	4.39318e-10	-2.12258e-10	-1.25669
160128326	chr2:160128326:A:G	1.31677e-10	-1.66973	-0.791825
160128614	chr2:160128614:A:C	2.86322e-10	-1.50967	-0.175122
160128951	chr2:160128951:A:G	2.83827e-10	-1.51382	-0.179728
160129038	chr2:160129038:G:A	6.02336e-09	1.87171	-0.510217
160129087	chr2:160129087:G:A	1.13815e-09	-2.12258e-10	-0.304753
160129668	chr2:160129668:A:T	1.65355e-10	-1.49249	-0.741325
160129746	chr2:160129746:T:C	3.23609e-09	-2.12258e-10	0.740212
160129885	chr2:160129885:T:C	2.78921e-10	-1.52018	-0.190804
160129998	chr2:160129998:A:G	2.79466e-10	-1.50383	-0.205198
160130031	chr2:160130031:G:A	1.95266e-10	-1.77215	-0.295391
160130272	chr2:160130272:A:C	3.03284e-10	-1.62724	-3.10475e-10
160130326	chr2:160130326:C:A	3.01993e-09	0.304556	0.366525
160130645	chr2:160130645:C:A	8.74561e-10	-1.57484	1.00665
160131097	chr2:160131097:G:T	3.06418e-10	-1.85304	0.236081
160131203	chr2:160131203:GT:G	2.86354e-10	-1.47523	-0.209456
160131220	chr2:160131220:A:G	4.52723e-10	-2.12258e-10	-1.22663
160131250	chr2:160131250:A:T	1.27714e-10	-1.51454	-0.977575
160131670	chr2:160131670:A:C	2.07905e-10	-0.984856	-1.01997
160132112	chr2:160132112:A:C	1.21016e-09	0.988702	-1.23211
160132444	chr2:160132444:C:T	4.21855e-10	-2.12258e-10	-1.29725
160132553	chr2:160132553:T:C	5.78641e-10	-2.12258e-10	-0.981229
160132764	chr2:160132764:T:G	4.22072e-10	-2.12258e-10	-1.29673
160132776	chr2:160132776:C:T	3.24515e-09	-2.12258e-10	0.743006
160132785	chr2:160132785:A:G	9.28175e-10	-1.52847	1.01978
160132789	chr2:160132789:C:T	5.20379e-10	-2.12258e-10	-1.08735
160132975	chr2:160132975:T:C	2.0839e-10	-1.78749	-0.215005
160133291	chr2:160133291:A:C	9.59576e-10	-1.52889	1.05347
160133702	chr2:160133702:T:A	7.83924e-10	-2.12258e-10	-0.677598
160133937	chr2:160133937:A:C	2.83501e-10	-1.5084	-0.1863
160134496	chr2:160134496:T:C	2.52672e-09	-2.12258e-10	0.492766
160134530	chr2:160134530:G:A	1.91979e-10	-1.55636	-0.528167
160134598	chr2:160134598:A:C	8.71428e-10	-1.55455	0.982776
160134656	chr2:160134656:A:G	5.24806e-10	-2.12258e-10	-1.07888
160134853	chr2:160134853:A:T	1.30585e-10	-1.69516	-0.774722
160135163	chr2:160135163:C:G	4.23633e-10	-2.12258e-10	-1.29304
160135624	chr2:160135624:G:A	2.24471e-10	-1.5135	-0.414659
160135927	chr2:160135927:A:G	2.65296e-10	-1.49287	-0.268191
160135968	chr2:160135968:C:T	4.21987e-10	-2.12258e-10	-1.29693
160136039	chr2:160136039:C:A	4.27005e-10	-2.12258e-10	-1.28511
160136132	chr2:160136132:A:G	1.8064e-09	-2.12258e-10	0.15718
160136258	chr2:160136258:C:G	4.21817e-10	-2.12258e-10	-1.29734
160136284	chr2:160136284:A:G	4.47527e-10	-2.12258e-10	-1.23817
160136285	chr2:160136285:A:C	4.54834e-10	-2.12258e-10	-1.22198
160136378	chr2:160136378:G:A	1.94485e-10	-1.44648	-0.625077
160136410	chr2:160136410:G:A	2.93593e-10	-1.48086	-0.178853
160136579	chr2:160136579:C:T	5.11947e-09	1.71116	-0.512262
160136957	chr2:160136957:T:C	2.84463e-10	-1.46312	-0.228184
160137017	chr2:160137017:A:G	9.74616e-10	-1.52008	1.06021
160137289	chr2:160137289:A:T	8.76182e-10	-1.51979	0.953449
160137686	chr2:160137686:C:T	1.33148e-08	2.15472	-3.10475e-10
160137898	chr2:160137898:C:T	3.73475e-09	-2.12258e-10	0.883525
160138253	chr2:160138253:A:G	6.22576e-10	-1.57371	0.66567
160138334	chr2:160138334:A:G	6.13142e-10	-1.62886	0.705551
160138960	chr2:160138960:A:T	3.28443e-09	-2.12258e-10	0.755038
160139182	chr2:160139182:A:G	1.12559e-09	-2.12258e-10	-0.315852
160139450	chr2:160139450:A:G	6.45994e-10	-1.60814	0.737023
160139707	chr2:160139707:A:G	3.05326e-09	-2.12258e-10	0.682056
160139880	chr2:160139880:A:G	5.89655e-10	-2.12258e-10	-0.962372
160140063	chr2:160140063:C:A	4.23559e-10	-2.12258e-10	-1.29322
160140215	chr2:160140215:A:G	7.30871e-11	-1.83482	-1.21544
160140458	chr2:160140458:T:C	2.53192e-10	-1.0508	-0.756959
160140570	chr2:160140570:G:A	6.0154e-10	-1.63536	0.692943
160140598	chr2:160140598:TTTAA:T	2.02409e-10	-0.979568	-1.05205
160140636	chr2:160140636:G:A	8.0124e-10	0.576466	-1.23222
160140794	chr2:160140794:G:C	2.34286e-09	-2.12258e-10	0.417218
160141008	chr2:160141008:G:A	3.24892e-08	4.06697	-1.02022
160141011	chr2:160141011:G:A	2.79134e-10	-1.07868	-0.631538
160141055	chr2:160141055:G:A	1.32508e-09	1.06872	-1.2214
160141195	chr2:160141195:A:T	5.56848e-10	-2.12258e-10	-1.01962
160141235	chr2:160141235:G:A	2.44623e-10	-1.52135	-0.320843
160141250	chr2:160141250:T:A	5.47273e-10	-2.12258e-10	-1.03696
160141422	chr2:160141422:G:A	4.63889e-10	-2.12258e-10	-1.20226
160142281	chr2:160142281:A:C	3.13727e-10	-1.69287	0.0994879
160142315	chr2:160142315:C:G	4.2189e-10	-2.12258e-10	-1.29716
160142472	chr2:160142472:G:T	4.91226e-10	-2.12258e-10	-1.14501
160142747	chr2:160142747:G:C	3.6118e-09	-2.12258e-10	0.850052
160142839	chr2:160142839:C:A	4.53134e-09	-2.12258e-10	1.07686
160143026	chr2:160143026:A:G	2.22929e-10	-1.76681	-0.16825
160143033	chr2:160143033:A:C	4.37307e-10	-2.12258e-10	-1.26127
160143284	chr2:160143284:A:C	2.7629e-10	-1.07272	-0.647738
160143602	chr2:160143602:C:T	2.04653e-10	-0.952264	-1.06833
160143832	chr2:160143832:T:C	2.2579e-10	-1.11102	-0.811281
160143872	chr2:160143872:G:A	4.55725e-09	-2.12258e-10	1.08256
160144317	chr2:160144317:T:C	1.00026e-10	-1.4679	-1.26858
160144399	chr2:160144399:G:A	1.6782e-10	-1.05592	-1.1631
160144658	chr2:160144658:C:T	1.83018e-10	-1.53072	-0.601605
160144732	chr2:160144732:C:T	4.53134e-09	-2.12258e-10	1.07686
160144865	chr2:160144865:C:T	1.62483e-10	-1.41445	-0.836888
160144929	chr2:160144929:T:A	2.99463e-10	-1.63992	-3.10475e-10
160144983	chr2:160144983:T:C	2.48605e-10	-1.82604	-3.10475e-10
160145547	chr2:160145547:G:C	6.44092e-10	-2.12258e-10	-0.874069
160145828	chr2:160145828:G:A	5.65997e-10	-1.00332	-3.10475e-10
160146081	chr2:160146081:C:A	6.6774e-09	1.46457	-3.10475e-10
160146212	chr2:160146212:T:G	5.59338e-09	-2.12258e-10	1.28743
160146249	chr2:160146249:G:C	3.48419e-09	-2.12258e-10	0.814081
160146423	chr2:160146423:T:G	1.0284e-09	-2.12258e-10	-0.406155
160146932	chr2:160146932:C:T	5.52439e-09	-2.12258e-10	1.27502
160147583	chr2:160147583:T:C	5.72016e-09	-2.12258e-10	1.30984
160147687	chr2:160147687:C:T	7.6908e-10	-1.5266	0.829888
160147951	chr2:160147951:A:G	8.55966e-11	-1.87844	-1.01383
160147997	chr2:160147997:C:T	4.54042e-10	-2.12258e-10	-1.22372
160148375	chr2:160148375:G:A	3.38962e-10	-1.51602	-3.10475e-10
160148470	chr2:160148470:A:G	5.79298e-10	-2.12258e-10	-0.980093
160148472	chr2:160148472:T:G	2.00149e-10	-1.79078	-0.252068
160148576	chr2:160148576:G:A	8.43563e-10	0.619941	-1.22422
160148650	chr2:160148650:C:T	2.10455e-10	-1.25702	-0.735617
160149228	chr2:160149228:C:T	4.24143e-10	-2.12258e-10	-1.29184
160149256	chr2:160149256:G:A	5.74845e-10	-2.12258e-10	-0.987809
160149827	chr2:160149827:A:C	5.16721e-09	-2.12258e-10	1.20818
160150289	chr2:160150289:TG:T	5.75183e-09	-2.12258e-10	1.31536
160150828	chr2:160150828:T:TA	4.23777e-10	-2.12258e-10	-1.2927
160151183	chr2:160151183:A:G	9.98262e-11	-1.86152	-0.876964
160151184	chr2:160151184:C:T	1.28057e-09	-2.12258e-10	-0.186851
160151354	chr2:160151354:A:G	5.77924e-09	-2.12258e-10	1.32012
160151439	chr2:160151439:C:T	4.56352e-10	-2.12258e-10	-1.21865
160151732	chr2:160151732:A:C	3.809e-09	-2.12258e-10	0.903212
160152015	chr2:160152015:G:C	3.3189e-10	-1.6658	0.128691
160152022	chr2:160152022:G:A	5.63658e-09	-2.12258e-10	1.29512
160152038	chr2:160152038:C:T	5.75746e-09	-2.12258e-10	1.31634
160152216	chr2:160152216:A:G	5.79986e-09	-2.12258e-10	1.32368
160152379	chr2:160152379:C:T	2.62517e-10	-1.83362	0.0620243
160152656	chr2:160152656:T:G	2.06124e-10	-1.53107	-0.482364
160152658	chr2:160152658:T:G	5.41761e-09	-2.12258e-10	1.2555
160152668	chr2:160152668:G:T	5.75183e-09	-2.12258e-10	1.31536
160152689	chr2:160152689:C:T	4.58326e-10	-2.12258e-10	-1.21433
160153006	chr2:160153006:T:A	5.79897e-09	-2.12258e-10	1.32353
160153011	chr2:160153011:C:T	1.381e-10	-1.63306	-0.780876
160153119	chr2:160153119:C:T	2.02858e-10	-1.81179	-0.217614
160153610	chr2:160153610:C:T	6.27808e-09	-2.12258e-10	1.40291
160154054	chr2:160154054:G:A	5.74661e-09	-2.12258e-10	1.31446
160154231	chr2:160154231:C:T	9.70495e-11	-1.47008	-1.29661
160154304	chr2:160154304:C:A	5.70664e-09	-2.12258e-10	1.30748
160154393	chr2:160154393:T:C	9.31217e-11	-1.87933	-0.928671
160154617	chr2:160154617:C:T	5.49542e-09	1.84225	-0.572486
160154921	chr2:160154921:G:T	2.58379e-10	-1.78748	-3.10475e-10
160155054	chr2:160155054:C:T	3.70238e-10	-1.42776	-3.10475e-10
160155265	chr2:160155265:A:C	1.95443e-09	-2.12258e-10	0.235946
160155384	chr2:160155384:A:G	5.62123e-09	-2.12258e-10	1.2924
160156217	chr2:160156217:A:C	3.24872e-09	-2.12258e-10	0.744106
160156556	chr2:160156556:C:T	4.22152e-10	-2.12258e-10	-1.29655
160157549	chr2:160157549:A:G	1.76502e-08	2.43659	-3.10475e-10
160157972	chr2:160157972:A:G	4.72507e-09	1.69361	-0.574878
160158119	chr2:160158119:T:TA	2.3515e-10	-1.87314	-0.00854445
160158143	chr2:160158143:G:A	1.53921e-10	-1.66065	-0.644819
160158241	chr2:160158241:C:T	1.05312e-09	-2.12258e-10	-0.382402
160158343	chr2:160158343:C:T	1.42478e-09	-2.12258e-10	-0.0801391
160158344	chr2:160158344:G:A	2.15366e-10	-1.7912	-0.178371
160158541	chr2:160158541:C:T	2.30885e-10	-1.81852	-0.0814706
160158555	chr2:160158555:T:G	4.44235e-09	1.61559	-0.558565
160159295	chr2:160159295:C:T	9.11173e-10	-2.12258e-10	-0.527178
160159386	chr2:160159386:T:C	1.38978e-08	-2.12258e-10	2.19757
160159449	chr2:160159449:G:A	4.41323e-10	-2.12258e-10	-1.25213
160159836	chr2:160159836:T:TTTCCATTTC	4.41346e-10	-2.12258e-10	-1.25208
160159922	chr2:160159922:A:G	4.42835e-10	-2.12258e-10	-1.24871
160159995	chr2:160159995:C:T	2.37834e-10	-1.86918	-0.00116312
160160220	chr2:160160220:G:A	1.21724e-08	-0.855801	2.92082
160160265	chr2:160160265:A:C	1.069e-10	-1.48721	-1.18281
160160354	chr2:160160354:G:A	8.55136e-11	-1.87888	-1.01435
160160470	chr2:160160470:A:C	2.35134e-10	-1.82442	-0.0573352
160161288	chr2:160161288:T:G	8.41263e-11	-1.87926	-1.03033
160161436	chr2:160161436:A:G	8.51855e-11	-1.87939	-1.01768
160161509	chr2:160161509:T:G	1.52118e-09	-2.12258e-10	-0.0146702
160161692	chr2:160161692:ACTTTT:A	1.14787e-08	2.9796	-0.973264
160161711	chr2:160161711:G:A	4.4261e-10	-2.12258e-10	-1.24922
160162254	chr2:160162254:C:T	4.50317e-10	-2.12258e-10	-1.23196
160162681	chr2:160162681:C:T	9.29377e-10	-2.12258e-10	-0.507396
160162775	chr2:160162775:C:T	1.38673e-08	3.08821	-0.892839
160163153	chr2:160163153:G:A	4.87917e-09	1.7101	-0.559274
160163358	chr2:160163358:G:A	6.60063e-09	-2.12258e-10	1.45301
160163461	chr2:160163461:G:A	1.48101e-10	-1.86147	-0.482543
160163475	chr2:160163475:C:A	4.72209e-10	-2.12258e-10	-1.18449
160163571	chr2:160163571:G:A	5.17088e-10	-2.12258e-10	-1.0937
160164192	chr2:160164192:G:C	9.91272e-11	-1.82167	-0.923837
160164434	chr2:160164434:G:C	2.35098e-10	-1.85423	-0.0276798
160164507	chr2:160164507:C:T	1.6943e-10	-1.86141	-0.34806
160164886	chr2:160164886:A:C	2.75438e-09	-2.12258e-10	0.579038
160165027	chr2:160165027:A:G	7.70347e-10	-2.12258e-10	-0.695069
160166039	chr2:160166039:T:C	4.22486e-10	-2.12258e-10	-1.29575
160166077	chr2:160166077:A:G	5.38491e-09	1.81056	-0.561118
160166283	chr2:160166283:C:T	2.43348e-10	-1.86297	0.0155538
160167193	chr2:160167193:A:G	4.2836e-10	-2.12258e-10	-1.28195
160167433	chr2:160167433:G:A	2.66909e-10	-1.87006	0.11506
160167497	chr2:160167497:G:T	1.42478e-09	-2.12258e-10	-0.0801391
160167821	chr2:160167821:C:T	7.79635e-10	-0.683084	-3.10475e-10
160167941	chr2:160167941:A:T	2.62354e-10	-1.77222	-3.10475e-10
160167995	chr2:160167995:C:T	1.26971e-10	-1.47752	-1.02043
160168070	chr2:160168070:A:G	4.56105e-10	-2.12258e-10	-1.21919
160168896	chr2:160168896:A:C	4.21816e-10	-2.12258e-10	-1.29734
160169174	chr2:160169174:A:G	1.63474e-10	-1.84562	-0.399634
160169708	chr2:160169708:T:C	1.10581e-09	-2.12258e-10	-0.333577
160170440	chr2:160170440:C:T	2.58136e-10	-1.78842	-3.10475e-10
160170457	chr2:160170457:C:T	5.14769e-10	-2.12258e-10	-1.09819
160170648	chr2:160170648:A:C	7.93578e-10	-2.12258e-10	-0.665358
160170683	chr2:160170683:T:C	1.51653e-10	-1.79862	-0.521694
160171082	chr2:160171082:G:A	1.13609e-09	-2.12258e-10	-0.306564
160171220	chr2:160171220:T:A	1.28563e-10	-1.59977	-0.885716
160171327	chr2:160171327:T:C	1.49786e-10	-1.7787	-0.554004
160171373	chr2:160171373:C:T	2.4333e-10	-1.74218	-0.105309
160171676	chr2:160171676:T:C	1.05239e-10	-1.56429	-1.12139
160171713	chr2:160171713:G:A	4.58708e-10	-2.12258e-10	-1.2135
160171791	chr2:160171791:C:T	1.61494e-10	-1.55704	-0.700403
160172173	chr2:160172173:A:C	1.65778e-09	-2.12258e-10	0.0713249
160172707	chr2:160172707:G:A	2.28167e-10	-1.853	-0.0588294
160173081	chr2:160173081:A:G	9.68861e-09	2.77367	-0.936878
160173198	chr2:160173198:C:T	4.30497e-10	-2.12258e-10	-1.27697
160173251	chr2:160173251:G:A	4.21915e-10	-2.12258e-10	-1.29711
160173442	chr2:160173442:T:C	3.0266e-09	-2.12258e-10	0.673284
160174565	chr2:160174565:C:CT	1.01152e-08	2.81947	-0.939577
160175079	chr2:160175079:G:A	5.46435e-09	1.79972	-0.53563
160175585	chr2:160175585:G:A	4.98612e-10	-2.12258e-10	-1.13008
160175637	chr2:160175637:C:T	4.98377e-10	-2.12258e-10	-1.13055
160175774	chr2:160175774:A:G	2.14182e-10	-1.85568	-0.119398
160175967	chr2:160175967:T:C	1.595e-10	-1.70046	-0.569409
160176001	chr2:160176001:C:T	4.2205e-10	-2.12258e-10	-1.29679
160176123	chr2:160176123:C:T	1.71502e-09	-2.12258e-10	0.10527
160176289	chr2:160176289:G:A	4.89033e-10	-2.12258e-10	-1.14948
160176324	chr2:160176324:T:G	5.61561e-10	-2.12258e-10	-1.01119
160176692	chr2:160176692:T:C	2.48864e-10	-1.825	-3.10475e-10
160176701	chr2:160176701:C:T	4.23458e-10	-2.12258e-10	-1.29346
160176766	chr2:160176766:A:C	4.97254e-10	-2.12258e-10	-1.13281
160177102	chr2:160177102:A:T	2.58702e-10	-1.54973	-0.236505
160177206	chr2:160177206:T:C	9.45006e-11	-1.87677	-0.916537
160177644	chr2:160177644:G:A	1.07801e-10	-1.82153	-0.840091
160178406	chr2:160178406:G:A	1.48677e-10	-1.87711	-0.463029
160178480	chr2:160178480:C:T	1.96802e-10	-1.78227	-0.277446
160178526	chr2:160178526:A:G	5.64519e-09	-2.12258e-10	1.29665
160178538	chr2:160178538:T:A	1.05601e-09	-2.12258e-10	-0.379659
160179171	chr2:160179171:A:T	8.14869e-10	-2.12258e-10	-0.638883
160179747	chr2:160179747:G:A	8.232e-09	-2.12258e-10	1.67387
160180434	chr2:160180434:G:C	9.08487e-09	2.66571	-0.893258
160180751	chr2:160180751:A:T	4.21812e-10	-2.12258e-10	-1.29735
160180810	chr2:160180810:G:A	9.77555e-11	-1.86238	-0.897061
160180925	chr2:160180925:G:A	4.23598e-10	-2.12258e-10	-1.29313
160181055	chr2:160181055:G:C	1.60485e-10	-1.67463	-0.589081
160181210	chr2:160181210:A:G	7.66293e-11	-1.76361	-1.23932
160181496	chr2:160181496:T:G	4.37323e-10	-2.12258e-10	-1.26124
160181532	chr2:160181532:C:T	5.43167e-10	-2.12258e-10	-1.04449
160181678	chr2:160181678:C:T	6.76135e-10	-2.12258e-10	-0.825518
160181898	chr2:160181898:C:T	8.70493e-11	-1.87771	-0.997725
160182406	chr2:160182406:C:T	9.08041e-09	2.71607	-0.944107
160182483	chr2:160182483:T:C	4.46675e-09	-2.12258e-10	1.06251
160183274	chr2:160183274:A:C	1.01582e-10	-1.51614	-1.20491
160183840	chr2:160183840:T:C	1.45127e-10	-1.86445	-0.49985
160183987	chr2:160183987:G:C	4.24121e-10	-2.12258e-10	-1.29189
160184996	chr2:160184996:G:A	1.93014e-10	-1.80023	-0.278913
160185682	chr2:160185682:G:A	5.33361e-10	-2.12258e-10	-1.06271
160186092	chr2:160186092:C:A	4.34869e-10	-2.12258e-10	-1.26687
160186551	chr2:160186551:G:C	2.7909e-10	-1.71037	-3.10475e-10
160186606	chr2:160186606:C:T	1.19713e-08	2.91866	-0.870304
160187092	chr2:160187092:G:A	5.18089e-09	1.73654	-0.525715
160187646	chr2:160187646:C:T	4.64136e-10	-2.12258e-10	-1.20173
160187671	chr2:160187671:A:G	4.22132e-10	-2.12258e-10	-1.29659
160188156	chr2:160188156:T:C	9.16797e-11	-1.87298	-0.950628
160188330	chr2:160188330:G:A	6.01635e-09	-2.12258e-10	1.36033
160188444	chr2:160188444:A:G	4.24174e-10	-2.12258e-10	-1.29177
160188588	chr2:160188588:T:C	4.22136e-10	-2.12258e-10	-1.29658
160188690	chr2:160188690:G:A	2.39298e-10	-1.83928	-0.0249233
160189142	chr2:160189142:C:T	4.24188e-10	-2.12258e-10	-1.29173
160189403	chr2:160189403:G:A	4.42223e-09	1.70694	-0.654453
160189468	chr2:160189468:A:G	3.10896e-09	-2.12258e-10	0.700135
160189681	chr2:160189681:G:A	2.6996e-10	-1.8282	0.0845578
160190051	chr2:160190051:G:T	1.65986e-09	-2.12258e-10	0.0725809
160190062	chr2:160190062:A:G	2.04197e-09	-2.12258e-10	0.279762
160190137	chr2:160190137:G:A	1.95131e-10	-1.7913	-0.276936
160190261	chr2:160190261:G:A	1.71086e-09	-2.12258e-10	0.102843
160190299	chr2:160190299:A:T	6.96201e-10	-1.84887	1.0526
160190886	chr2:160190886:A:G	1.76784e-09	-2.12258e-10	0.135605
160191202	chr2:160191202:A:T	2.36619e-10	-1.87546	-3.10475e-10
160191375	chr2:160191375:C:T	4.35307e-10	-2.12258e-10	-1.26586
160191524	chr2:160191524:G:C	5.78896e-10	-2.12258e-10	-0.980787
160191626	chr2:160191626:A:G	3.87112e-10	-1.3832	-3.10475e-10
160192198	chr2:160192198:A:C	5.85906e-09	-2.12258e-10	1.33383
160192324	chr2:160192324:T:C	1.92187e-10	-1.87932	-0.204119
160192884	chr2:160192884:G:A	4.90895e-09	1.65821	-0.501305
160193049	chr2:160193049:T:C	1.52534e-10	-1.69861	-0.615912
160193723	chr2:160193723:A:G	4.4389e-10	-2.12258e-10	-1.24633
160194365	chr2:160194365:T:C	5.86625e-10	-2.12258e-10	-0.967524
160194552	chr2:160194552:C:G	9.16509e-11	-1.87749	-0.946436
160194612	chr2:160194612:A:G	4.22533e-10	-2.12258e-10	-1.29564
160194737	chr2:160194737:C:T	4.22751e-10	-2.12258e-10	-1.29513
160194852	chr2:160194852:C:T	1.24836e-10	-1.79983	-0.715074
160195008	chr2:160195008:G:A	1.21091e-10	-1.43521	-1.11016
160195342	chr2:160195342:A:G	1.67692e-10	-1.87928	-0.340499
160196037	chr2:160196037:G:A	1.74947e-10	-1.72122	-0.456205
160196063	chr2:160196063:G:A	4.63217e-10	-1.20372	-3.10475e-10
160196937	chr2:160196937:T:G	4.25977e-10	-2.12258e-10	-1.28752
160197184	chr2:160197184:T:C	4.45811e-10	-2.12258e-10	-1.24201
160197281	chr2:160197281:G:T	4.29151e-10	-2.12258e-10	-1.2801
160197369	chr2:160197369:T:C	4.262e-10	-2.12258e-10	-1.287
160198149	chr2:160198149:A:AT	1.76559e-10	-1.7044	-0.463858
160198218	chr2:160198218:G:C	1.65052e-10	-1.76906	-0.466592
160198804	chr2:160198804:A:G	1.10616e-08	2.91434	-0.945013
160200495	chr2:160200495:A:G	2.53234e-09	-2.12258e-10	0.494988
160201098	chr2:160201098:A:G	1.10199e-10	-1.66362	-0.976
160201470	chr2:160201470:C:A	4.28725e-10	-2.12258e-10	-1.2811
160201694	chr2:160201694:G:T	1.93213e-10	-1.73638	-0.341736
160202458	chr2:160202458:A:G	3.09178e-08	-2.12258e-10	2.99718
160203309	chr2:160203309:T:A	1.09332e-09	-2.12258e-10	-0.344932
160203449	chr2:160203449:A:G	4.62199e-10	-2.12258e-10	-1.20591
160203673	chr2:160203673:A:G	2.3117e-10	-1.87944	-0.0193166
160203804	chr2:160203804:C:T	1.11643e-10	-1.68813	-0.938474
160204642	chr2:160204642:G:A	5.88979e-10	-2.12258e-10	-0.963519
160204703	chr2:160204703:C:T	5.82549e-10	-2.12258e-10	-0.974496
160205846	chr2:160205846:G:A	4.43163e-10	-2.12258e-10	-1.24797
160206658	chr2:160206658:A:G	9.17557e-11	-1.87802	-0.944761
160206896	chr2:160206896:T:C	5.02617e-08	3.96786	-0.484766
160207197	chr2:160207197:T:C	8.40994e-09	1.95908	-0.263818
160207496	chr2:160207496:C:T	1.08706e-10	-1.87431	-0.778954
160207847	chr2:160207847:C:T	4.50803e-10	-2.12258e-10	-1.23088
160208074	chr2:160208074:T:C	8.81922e-09	2.56213	-0.819355
160208220	chr2:160208220:G:A	2.76722e-09	-2.12258e-10	0.58369
160209057	chr2:160209057:C:T	1.03097e-10	-1.8791	-0.827133
160209416	chr2:160209416:T:C	9.56901e-11	-1.8046	-0.976198
160209696	chr2:160209696:T:G	6.46777e-10	-2.12258e-10	-0.869908
160210485	chr2:160210485:A:G	2.43414e-09	0.455439	-3.10475e-10
160210554	chr2:160210554:G:T	1.04353e-10	-1.63129	-1.06285
160211267	chr2:160211267:G:A	1.19762e-10	-1.70504	-0.851362
160212701	chr2:160212701:G:A	7.3785e-11	-1.81709	-1.22367
160213005	chr2:160213005:G:C	4.3831e-10	-2.12258e-10	-1.25898
160213120	chr2:160213120:G:A	4.75269e-10	-2.12258e-10	-1.17803
160213567	chr2:160213567:T:G	1.06597e-10	-1.86602	-0.80683
160213991	chr2:160213991:C:T	2.49502e-10	-1.82244	-3.10475e-10
160214520	chr2:160214520:G:A	1.2846e-10	-1.70852	-0.777771
160215486	chr2:160215486:T:C	4.31417e-10	-2.12258e-10	-1.27483
160215547	chr2:160215547:A:G	5.72007e-10	-2.12258e-10	-0.992759
160216033	chr2:160216033:T:C	2.67318e-09	1.46084	-0.91173
160216074	chr2:160216074:A:G	1.5692e-09	0.724368	-0.707957
160216215	chr2:160216215:C:A	1.47389e-09	-2.12258e-10	-0.0462464
160216247	chr2:160216247:T:C	4.48221e-10	-2.12258e-10	-1.23662
160216597	chr2:160216597:T:C	2.80164e-10	-1.70653	-3.10475e-10
160216646	chr2:160216646:G:A	7.82748e-09	2.27772	-0.654239
160217257	chr2:160217257:G:A	8.17434e-08	4.58698	-0.617555
160217886	chr2:160217886:A:G	8.6647e-11	-1.80171	-1.07836
160217964	chr2:160217964:A:T	4.22224e-10	-2.12258e-10	-1.29637
160218194	chr2:160218194:T:G	4.8029e-10	-2.12258e-10	-1.16752
160219273	chr2:160219273:T:C	8.73744e-11	-1.81211	-1.0596
160219432	chr2:160219432:T:C	3.17691e-10	-1.58083	-3.10475e-10
160219790	chr2:160219790:A:G	2.6556e-10	-1.87754	0.117468
160220133	chr2:160220133:G:T	2.68466e-10	-1.74918	-3.10475e-10
160220553	chr2:160220553:G:T	2.67392e-10	-1.75319	-3.10475e-10
160220569	chr2:160220569:A:T	3.93052e-10	-1.87798	0.510013
160221269	chr2:160221269:C:T	1.28722e-10	-1.36785	-1.11641
160221826	chr2:160221826:CT:C	5.48181e-08	2.08677	1.4831
160221870	chr2:160221870:T:G	1.19439e-09	-2.12258e-10	-0.25652
160222039	chr2:160222039:A:T	4.68783e-10	-2.12258e-10	-1.19177
160222320	chr2:160222320:G:A	4.26945e-10	-2.12258e-10	-1.28525
160222380	chr2:160222380:T:A	5.31388e-10	-2.12258e-10	-1.06642
160222524	chr2:160222524:C:G	4.23914e-10	-2.12258e-10	-1.29238
160222648	chr2:160222648:C:T	5.23144e-10	-2.12258e-10	-1.08205
160222778	chr2:160222778:C:T	4.25438e-10	-2.12258e-10	-1.28879
160223003	chr2:160223003:G:A	9.94075e-09	-0.255388	2.11788
160223177	chr2:160223177:T:C	4.60969e-10	-2.12258e-10	-1.20858
160223221	chr2:160223221:AG:A	3.40128e-10	-1.51259	-3.10475e-10
160223362	chr2:160223362:C:T	1.0666e-10	-1.62393	-1.04834
160223386	chr2:160223386:T:C	7.79364e-11	-1.80448	-1.18154
160223722	chr2:160223722:C:T	1.01808e-07	4.06398	0.124952
160223970	chr2:160223970:A:G	4.21933e-10	-2.12258e-10	-1.29706
160224330	chr2:160224330:A:G	1.21663e-10	-1.8794	-0.66125
160224734	chr2:160224734:C:T	4.43412e-10	-2.12258e-10	-1.24741
160225493	chr2:160225493:G:A	1.40128e-09	1.0003	-1.09707
160225615	chr2:160225615:A:G	1.06858e-10	-1.3778	-1.29261
160226333	chr2:160226333:G:A	1.44628e-09	-2.12258e-10	-0.0651626
160226342	chr2:160226342:G:T	1.01352e-09	-2.12258e-10	-0.420725
160226715	chr2:160226715:G:A	4.59978e-10	-2.12258e-10	-1.21073
160227155	chr2:160227155:G:A	5.04554e-10	-2.12258e-10	-1.11824
160228096	chr2:160228096:T:C	4.25964e-10	-2.12258e-10	-1.28756
160228224	chr2:160228224:A:G	4.33275e-10	-1.27054	-3.10475e-10
160228837	chr2:160228837:C:T	4.88547e-09	2.44708	-1.29497
160229102	chr2:160229102:T:C	2.55093e-09	-2.12258e-10	0.502302
160229220	chr2:160229220:T:C	4.48496e-10	-2.12258e-10	-1.23601
160229337	chr2:160229337:G:A	3.15039e-10	-1.58921	-3.10475e-10
160229355	chr2:160229355:AC:A	6.13135e-10	-2.12258e-10	-0.923325
160229946	chr2:160229946:G:A	3.88726e-09	1.81796	-0.894409
160229951	chr2:160229951:A:G	4.42478e-10	-2.12258e-10	-1.24952
160230543	chr2:160230543:T:G	4.649e-10	-1.76636	0.566275
160230900	chr2:160230900:T:C	3.12821e-10	-1.65903	0.0627517
160231743	chr2:160231743:A:G	5.1217e-10	0.0822044	-1.18546
160232144	chr2:160232144:G:A	1.49086e-10	-1.6386	-0.698785
160232238	chr2:160232238:G:C	2.30703e-10	-1.4643	-0.436474
160233397	chr2:160233397:G:C	4.37327e-10	-2.12258e-10	-1.26123
160233406	chr2:160233406:G:A	4.21197e-10	-1.75398	0.455168
160234362	chr2:160234362:G:A	3.43724e-10	-1.28267	-0.219401
160234459	chr2:160234459:C:T	2.47535e-10	-0.565547	-1.26481
160234475	chr2:160234475:C:A	4.27994e-10	-2.12258e-10	-1.2828
160235122	chr2:160235122:C:T	2.37971e-10	-1.86976	-3.10475e-10
160235585	chr2:160235585:T:C	6.45778e-10	-2.12258e-10	-0.871455
160235955	chr2:160235955:T:C	4.93326e-10	-2.12258e-10	-1.14074
160236708	chr2:160236708:C:A	2.58596e-10	-0.499867	-1.28677
160236748	chr2:160236748:A:T	9.76936e-11	-1.67339	-1.08668
160236886	chr2:160236886:C:T	2.27512e-10	-1.41958	-0.495127
160236944	chr2:160236944:T:C	2.66226e-10	-0.473919	-1.28365
160237277	chr2:160237277:G:A	8.69268e-11	-1.7428	-1.13404
160237408	chr2:160237408:A:G	2.96469e-10	-1.64997	-3.10475e-10
160237500	chr2:160237500:C:T	4.23414e-10	-2.12258e-10	-1.29356
160237660	chr2:160237660:G:A	1.30311e-08	-1.69316	3.82634
160238486	chr2:160238486:C:T	4.45984e-10	-2.12258e-10	-1.24163
160238510	chr2:160238510:C:G	1.96619e-10	-1.41118	-0.649463
160238535	chr2:160238535:T:C	3.84941e-09	1.81351	-0.899743
160238780	chr2:160238780:C:T	2.10968e-09	-2.12258e-10	0.312383
160239170	chr2:160239170:G:T	4.23414e-10	-2.12258e-10	-1.29356
160239378	chr2:160239378:A:G	4.26815e-10	-2.12258e-10	-1.28556
160239678	chr2:160239678:G:A	4.37903e-10	-2.12258e-10	-1.25991
160239744	chr2:160239744:G:A	4.44249e-10	-2.12258e-10	-1.24552
160240088	chr2:160240088:T:C	5.26089e-10	0.0138777	-1.09032
160240459	chr2:160240459:T:G	2.82401e-10	-0.406622	-1.29196
160240953	chr2:160240953:A:T	6.28697e-10	-2.12258e-10	-0.898261
160241133	chr2:160241133:C:T	2.24971e-09	-2.12258e-10	0.376645
160241305	chr2:160241305:A:T	4.26398e-10	-2.12258e-10	-1.28654
160241339	chr2:160241339:A:G	4.28385e-10	-2.12258e-10	-1.28189
160241344	chr2:160241344:A:G	4.2686e-10	-2.12258e-10	-1.28545
160241680	chr2:160241680:TC:T	1.03531e-10	-1.59752	-1.10452
160242314	chr2:160242314:A:G	2.49494e-10	-1.82248	-3.10475e-10
160242924	chr2:160242924:T:C	4.51654e-10	-2.12258e-10	-1.22899
160243865	chr2:160243865:A:G	4.50092e-10	-2.12258e-10	-1.23246
160243960	chr2:160243960:A:G	6.12416e-09	-2.12258e-10	1.37809
160244016	chr2:160244016:A:G	4.22219e-10	-2.12258e-10	-1.29639
160244658	chr2:160244658:G:A	8.00673e-11	-1.82433	-1.13472
160245051	chr2:160245051:C:T	3.55327e-10	-1.24768	-0.221188
160245424	chr2:160245424:C:T	6.22556e-09	1.39451	-3.10475e-10
160245541	chr2:160245541:T:C	1.54484e-10	-1.02551	-1.27631
160245837	chr2:160245837:T:C	6.0944e-10	-0.929369	-3.10475e-10
160245868	chr2:160245868:G:A	6.34425e-10	-2.12258e-10	-0.889191
160246383	chr2:160246383:C:T	8.64149e-10	-2.12258e-10	-0.580165
160246645	chr2:160246645:C:T	4.22585e-10	-2.12258e-10	-1.29552
160246814	chr2:160246814:C:G	2.32671e-10	-0.63038	-1.2619
160247580	chr2:160247580:T:C	2.9659e-10	-1.64956	-3.10475e-10
160247816	chr2:160247816:G:A	4.24656e-10	-2.12258e-10	-1.29063
160248372	chr2:160248372:C:T	4.3059e-10	-2.12258e-10	-1.27675
160249270	chr2:160249270:T:C	8.73351e-09	-2.12258e-10	1.73301
160249314	chr2:160249314:T:G	1.14652e-09	-2.12258e-10	-0.297424
160249365	chr2:160249365:G:A	2.976e-10	-1.17064	-0.475513
160249596	chr2:160249596:T:C	4.74994e-10	-2.12258e-10	-1.17861
160250370	chr2:160250370:A:C	3.63797e-09	1.61348	-0.756208
160250528	chr2:160250528:A:G	5.21109e-09	-2.12258e-10	1.21663
160251046	chr2:160251046:A:G	9.23606e-09	-1.76643	3.55539
160251981	chr2:160251981:C:A	3.00383e-09	-2.12258e-10	0.665732
160252250	chr2:160252250:C:T	2.53706e-09	-2.12258e-10	0.496851
160252514	chr2:160252514:G:A	2.3763e-10	-1.87119	-3.10475e-10
160252888	chr2:160252888:G:T	5.28283e-10	-2.12258e-10	-1.07228
160253191	chr2:160253191:A:T	1.25372e-09	1.04216	-1.25019
160255257	chr2:160255257:AG:A	4.22091e-10	-2.12258e-10	-1.29669
160255376	chr2:160255376:C:T	9.00348e-11	-1.60814	-1.23358
160255926	chr2:160255926:C:A	7.32617e-11	-1.84989	-1.19798
160256136	chr2:160256136:T:C	1.90243e-10	-1.54943	-0.544183
160258041	chr2:160258041:A:G	1.52587e-10	-1.74997	-0.5642
160258432	chr2:160258432:TG:T	8.28282e-11	-1.78089	-1.14425
160258475	chr2:160258475:CCT:C	4.24788e-10	-2.12258e-10	-1.29032
160258865	chr2:160258865:A:G	2.17675e-09	-2.12258e-10	0.343678
160259147	chr2:160259147:G:A	1.0389e-10	-1.78529	-0.913287
160259385	chr2:160259385:T:G	2.55015e-09	-2.12258e-10	0.501998
160259402	chr2:160259402:T:C	4.64462e-10	-2.12258e-10	-1.20103
160259917	chr2:160259917:A:G	4.28319e-10	-2.12258e-10	-1.28204
160259936	chr2:160259936:G:A	1.955e-09	1.20583	-0.969595
160259984	chr2:160259984:G:A	1.79545e-09	1.15172	-1.00062
160260540	chr2:160260540:A:C	9.41142e-11	-1.87812	-0.919277
160260834	chr2:160260834:A:G	1.05002e-09	-2.12258e-10	-0.385348
160261284	chr2:160261284:C:T	1.80587e-09	-2.12258e-10	0.156889
160261568	chr2:160261568:A:G	2.08514e-09	1.3267	-1.02602
160261955	chr2:160261955:A:G	7.86261e-09	1.62796	-3.10475e-10
160262021	chr2:160262021:A:AGTCCTT	4.25806e-10	-2.12258e-10	-1.28793
160262289	chr2:160262289:C:T	8.09349e-11	-1.81763	-1.13063
160262881	chr2:160262881:G:A	9.76337e-11	-1.68341	-1.07728
160262902	chr2:160262902:A:G	1.00408e-10	-1.68704	-1.04563
160262964	chr2:160262964:G:A	1.05269e-09	-0.382806	-3.10475e-10
160263164	chr2:160263164:T:C	8.07253e-11	-1.817	-1.13385
160263265	chr2:160263265:C:G	9.26807e-10	-2.12258e-10	-0.510164
160263304	chr2:160263304:C:T	1.7475e-09	-2.12258e-10	0.12403
160263396	chr2:160263396:A:G	1.37007e-10	-1.77078	-0.651102
160263489	chr2:160263489:C:A	4.80125e-10	-2.12258e-10	-1.16786
160263618	chr2:160263618:A:G	4.33425e-10	-2.12258e-10	-1.27019
160263666	chr2:160263666:A:G	4.25865e-10	-2.12258e-10	-1.28779
160263743	chr2:160263743:T:C	4.5355e-10	-2.12258e-10	-1.22481
160264243	chr2:160264243:T:A	1.98827e-09	1.27995	-1.02684
160264922	chr2:160264922:G:GC	8.67881e-10	-2.12258e-10	-0.575855
160264923	chr2:160264923:A:C	7.85379e-10	-2.12258e-10	-0.675744
160265231	chr2:160265231:T:C	2.63454e-10	-1.76803	-3.10475e-10
160265326	chr2:160265326:A:G	9.29172e-10	-0.507616	-3.10475e-10
160265623	chr2:160265623:A:G	1.39561e-10	-1.76982	-0.633589
160266041	chr2:160266041:T:C	4.50445e-10	-2.12258e-10	-1.23167
160266237	chr2:160266237:C:T	2.36515e-10	-1.8759	-3.10475e-10
160266575	chr2:160266575:C:T	2.01567e-09	1.25752	-0.990718
160266606	chr2:160266606:T:C	9.20151e-10	-2.12258e-10	-0.517373
160266740	chr2:160266740:C:T	9.74817e-11	-1.87909	-0.883158
160266983	chr2:160266983:T:G	2.35008e-10	-0.619565	-1.26273
160267100	chr2:160267100:C:G	4.32344e-10	-2.12258e-10	-1.27269
160267298	chr2:160267298:T:C	2.66523e-09	-2.12258e-10	0.546136
160267510	chr2:160267510:G:A	8.1062e-11	-1.83896	-1.10774
160267671	chr2:160267671:C:T	2.32681e-10	-1.21309	-0.679149
160267998	chr2:160267998:T:C	1.88526e-10	-1.53971	-0.562963
160268688	chr2:160268688:G:T	9.41278e-11	-1.57991	-1.21735
160268947	chr2:160268947:A:T	3.98683e-09	-0.540209	1.48905
160269223	chr2:160269223:T:C	4.67321e-10	-2.12258e-10	-1.19489
160269403	chr2:160269403:T:C	5.61225e-10	-2.12258e-10	-1.01179
160269917	chr2:160269917:G:C	5.71452e-10	-0.99373	-3.10475e-10
160270170	chr2:160270170:C:T	8.03729e-10	-2.12258e-10	-0.652648
160270279	chr2:160270279:C:T	5.46625e-09	-2.12258e-10	1.26444
160270507	chr2:160270507:G:A	2.54009e-10	-1.80454	-3.10475e-10
160270851	chr2:160270851:G:A	1.02082e-10	-1.64631	-1.06982
160271619	chr2:160271619:C:T	4.21963e-10	-2.12258e-10	-1.29699
160271695	chr2:160271695:G:C	1.87445e-09	1.28755	-1.09339
160272811	chr2:160272811:C:T	2.10212e-09	-2.12258e-10	0.308794
160273519	chr2:160273519:A:C	4.24265e-10	-2.12258e-10	-1.29155
160273527	chr2:160273527:T:C	2.44802e-09	-2.12258e-10	0.461126
160274467	chr2:160274467:TTTTC:T	1.53378e-09	1.19187	-1.19829
160275183	chr2:160275183:G:A	1.38286e-10	-1.87937	-0.533219
160275251	chr2:160275251:G:A	1.34404e-10	-1.36573	-1.07533
160275314	chr2:160275314:A:T	2.58692e-10	-1.64461	-0.141663
160275782	chr2:160275782:T:C	2.04876e-09	1.45677	-1.17369
160276552	chr2:160276552:G:A	5.95799e-10	-2.12258e-10	-0.952007
160276826	chr2:160276826:T:C	7.26241e-10	-2.12258e-10	-0.754028
160276960	chr2:160276960:T:C	1.11264e-10	-1.87682	-0.753186
160277826	chr2:160277826:G:C	4.77536e-10	-2.12258e-10	-1.17327
160278048	chr2:160278048:CA:C	3.42775e-10	-1.50484	-3.10475e-10
160278489	chr2:160278489:G:C	8.64873e-11	-1.62543	-1.25648
160279033	chr2:160279033:C:T	1.34036e-10	-1.75791	-0.685893
160279068	chr2:160279068:G:C	4.23882e-10	-2.12258e-10	-1.29245
160279447	chr2:160279447:T:G	4.27482e-10	-2.12258e-10	-1.284
160279480	chr2:160279480:T:C	4.2285e-09	-1.86323	2.87092
160279872	chr2:160279872:C:T	7.47606e-09	0.431446	1.1461
160280145	chr2:160280145:A:G	1.12804e-10	-1.86067	-0.755584
160280332	chr2:160280332:T:C	3.37745e-10	-0.898347	-0.62127
160280362	chr2:160280362:C:T	8.26756e-11	-1.67869	-1.2483
160280479	chr2:160280479:T:C	8.42141e-11	-1.66009	-1.24846
160280629	chr2:160280629:T:TA	4.24322e-10	-2.12258e-10	-1.29142
160280720	chr2:160280720:T:C	3.51387e-10	-1.48002	-3.10475e-10
160280933	chr2:160280933:T:C	9.06799e-10	-2.12258e-10	-0.531989
160281012	chr2:160281012:A:G	4.55856e-10	-2.12258e-10	-1.21973
160281744	chr2:160281744:T:G	4.21869e-10	-2.12258e-10	-1.29721
160281883	chr2:160281883:C:T	3.15525e-09	1.85213	-1.13722
160282141	chr2:160282141:G:A	8.85795e-11	-1.74037	-1.11764
160282774	chr2:160282774:T:C	4.31725e-10	-2.12258e-10	-1.27412
160282978	chr2:160282978:C:T	5.55546e-10	-1.02196	-3.10475e-10
160283637	chr2:160283637:G:C	6.49982e-10	-2.12258e-10	-0.864965
160284058	chr2:160284058:TTA:T	1.37042e-09	-2.12258e-10	-0.119036
160284092	chr2:160284092:C:G	5.93743e-09	1.34712	-3.10475e-10
160284190	chr2:160284190:G:C	2.42655e-09	0.452317	-3.10475e-10
160284220	chr2:160284220:G:A	2.64066e-10	-1.76571	-3.10475e-10
160284359	chr2:160284359:T:C	2.26886e-10	-0.855699	-1.06176
160284482	chr2:160284482:A:G	1.16895e-09	-2.12258e-10	-0.278051
160284501	chr2:160284501:C:A	1.72992e-09	-2.12258e-10	0.113922
160285714	chr2:160285714:T:C	4.06863e-10	-1.33343	-3.10475e-10
160286545	chr2:160286545:C:A	9.72251e-11	-1.60649	-1.15839
160287475	chr2:160287475:T:A	4.40631e-10	-2.12258e-10	-1.2537
160287544	chr2:160287544:G:A	1.39106e-10	-1.83678	-0.569895
160287566	chr2:160287566:T:G	7.30661e-10	-0.74796	-3.10475e-10
160287568	chr2:160287568:T:C	5.94694e-10	-0.917585	-0.036278
160287728	chr2:160287728:G:A	2.96689e-10	-0.894781	-0.754445
160287920	chr2:160287920:A:G	4.21817e-10	-2.12258e-10	-1.29734
160288451	chr2:160288451:C:T	4.53711e-10	-2.12258e-10	-1.22445
160289783	chr2:160289783:T:C	4.9626e-10	-0.0689661	-1.06584
160290072	chr2:160290072:G:A	7.60908e-11	-1.78079	-1.22919
160290074	chr2:160290074:G:A	2.16083e-09	-1.75161	2.08795
160290727	chr2:160290727:A:G	4.88131e-10	-2.12258e-10	-1.15133
160290981	chr2:160290981:CTT:C	3.10564e-09	1.80346	-1.10439
160291017	chr2:160291017:T:C	1.28444e-10	-1.7932	-0.693217
160291195	chr2:160291195:G:A	4.38048e-10	-2.12258e-10	-1.25958
160291232	chr2:160291232:G:C	1.29245e-10	-1.83596	-0.644232
160291309	chr2:160291309:T:A	2.19475e-09	-1.7326	2.08452
160291811	chr2:160291811:G:C	2.44272e-09	-1.86952	2.32848
160291951	chr2:160291951:A:G	5.9911e-10	-0.946465	-3.10475e-10
160292203	chr2:160292203:T:G	4.33123e-10	-2.12258e-10	-1.27089
160292311	chr2:160292311:A:C	3.96795e-09	2.07356	-1.12947
160292663	chr2:160292663:T:A	5.17712e-10	-2.12258e-10	-1.09249
160294036	chr2:160294036:T:C	4.33909e-10	-2.12258e-10	-1.26908
160294333	chr2:160294333:A:G	4.55794e-10	-2.12258e-10	-1.21987
160294762	chr2:160294762:G:A	4.28397e-10	-2.12258e-10	-1.28186
160294947	chr2:160294947:G:C	2.75337e-10	-1.72391	-3.10475e-10
160295506	chr2:160295506:C:T	1.15933e-09	-0.28631	-3.10475e-10
160295735	chr2:160295735:AAG:A	5.1509e-10	-2.12258e-10	-1.09757
160297265	chr2:160297265:C:T	3.04954e-10	-1.62175	-3.10475e-10
160297340	chr2:160297340:GC:G	4.55794e-10	-2.12258e-10	-1.21987
160297733	chr2:160297733:G:C	4.32506e-10	-2.12258e-10	-1.27231
160298013	chr2:160298013:A:G	3.2744e-10	-1.5506	-3.10475e-10
160298032	chr2:160298032:G:A	4.2706e-10	-2.12258e-10	-1.28499
160298313	chr2:160298313:A:AG	4.69415e-10	-2.12258e-10	-1.19042
160298324	chr2:160298324:T:C	4.87685e-10	-2.12258e-10	-1.15224
160298551	chr2:160298551:A:G	4.32621e-10	-2.12258e-10	-1.27205
160298839	chr2:160298839:G:A	1.8042e-09	0.155962	-3.10475e-10
160298968	chr2:160298968:G:T	6.95757e-11	-1.87772	-1.22178
160299123	chr2:160299123:A:G	4.27989e-10	-2.12258e-10	-1.28281
160299177	chr2:160299177:G:T	1.20791e-08	2.05732	-3.10475e-10
160299385	chr2:160299385:A:G	4.2797e-10	-2.12258e-10	-1.28286
160299806	chr2:160299806:G:T	3.0456e-08	2.98213	-3.10475e-10
160301139	chr2:160301139:G:C	2.49389e-09	-2.12258e-10	0.479688
160301188	chr2:160301188:A:G	4.46449e-10	-2.12258e-10	-1.24058
160301601	chr2:160301601:ATTC:A	4.44271e-10	-2.12258e-10	-1.24548
160301739	chr2:160301739:C:T	1.52248e-08	2.28877	-3.10475e-10
160302280	chr2:160302280:C:T	1.20577e-10	-1.45897	-1.09065
160302626	chr2:160302626:A:T	4.27281e-10	-2.12258e-10	-1.28447
160302714	chr2:160302714:G:A	1.22313e-10	-1.4575	-1.07782
160303152	chr2:160303152:T:C	4.28222e-10	-2.12258e-10	-1.28227
160303181	chr2:160303181:G:A	7.26122e-11	-1.87768	-1.17909
160303538	chr2:160303538:T:C	4.48311e-10	-2.12258e-10	-1.23642
160303895	chr2:160303895:T:C	1.38743e-09	-0.106704	-3.10475e-10
160304333	chr2:160304333:C:A	4.37479e-10	-2.12258e-10	-1.26088
160304390	chr2:160304390:CCTAT:C	1.56752e-10	-1.543	-0.744248
160304459	chr2:160304459:C:T	4.327e-10	-2.12258e-10	-1.27186
160304493	chr2:160304493:C:T	2.8593e-09	-1.87914	2.49556
160304918	chr2:160304918:G:A	1.50478e-10	-1.30101	-1.02708
160304957	chr2:160304957:C:T	6.82317e-11	-1.87714	-1.24186
160305269	chr2:160305269:T:C	1.12511e-10	-1.86764	-0.751223
160305498	chr2:160305498:T:C	5.10848e-10	-2.12258e-10	-1.10584
160305660	chr2:160305660:G:A	4.28537e-10	-2.12258e-10	-1.28153
160305748	chr2:160305748:T:C	4.48938e-10	-2.12258e-10	-1.23502
160306864	chr2:160306864:T:C	2.38692e-10	-1.86674	-3.10475e-10
160306870	chr2:160306870:G:T	1.16392e-10	-1.87204	-0.712907
160307331	chr2:160307331:T:C	5.043e-10	-2.12258e-10	-1.11874
160308127	chr2:160308127:C:T	6.54215e-10	-0.755009	-0.103464
160308344	chr2:160308344:C:T	4.12265e-10	-1.32024	-3.10475e-10
160308719	chr2:160308719:G:A	2.57239e-10	-1.7919	-3.10475e-10
160309071	chr2:160309071:C:T	4.68799e-09	2.197	-1.08615
160309130	chr2:160309130:G:A	4.48301e-10	-2.12258e-10	-1.23644
160309291	chr2:160309291:C:T	4.20297e-10	-1.30095	-3.10475e-10
160309723	chr2:160309723:A:G	1.00181e-10	-1.8716	-0.863327
160309930	chr2:160309930:G:A	4.20072e-10	-1.30148	-3.10475e-10
160310280	chr2:160310280:G:T	7.43282e-10	-2.12258e-10	-0.730834
160310355	chr2:160310355:T:C	1.61445e-10	-1.27183	-0.985918
160310431	chr2:160310431:T:C	4.3044e-10	-2.12258e-10	-1.2771
160310606	chr2:160310606:C:T	4.30686e-10	-2.12258e-10	-1.27653
160310713	chr2:160310713:TA:T	1.27423e-10	-1.35636	-1.13804
160310775	chr2:160310775:G:A	1.45388e-10	-1.35074	-1.01176
160310829	chr2:160310829:C:G	4.36875e-10	-2.12258e-10	-1.26226
160310839	chr2:160310839:C:A	5.04052e-10	-2.12258e-10	-1.11923
160311311	chr2:160311311:C:CT	4.32228e-10	-2.12258e-10	-1.27296
160311312	chr2:160311312:C:G	4.28721e-10	-2.12258e-10	-1.2811
160311314	chr2:160311314:A:G	4.33459e-10	-2.12258e-10	-1.27011
160311350	chr2:160311350:G:A	4.68765e-10	-2.12258e-10	-1.19181
160311520	chr2:160311520:T:C	3.607e-10	-1.45386	-3.10475e-10
160312236	chr2:160312236:G:A	7.74408e-11	-1.71934	-1.27306
160312369	chr2:160312369:A:C	1.78359e-09	-2.12258e-10	0.144476
160312473	chr2:160312473:C:T	4.30764e-10	-2.12258e-10	-1.27635
160312818	chr2:160312818:A:AT	5.54982e-10	-2.12258e-10	-1.02297
160312822	chr2:160312822:A:T	6.23266e-10	-2.12258e-10	-0.906936
160312951	chr2:160312951:T:C	4.30916e-10	-2.12258e-10	-1.276
160313015	chr2:160313015:G:A	6.62947e-10	-1.44054	0.595327
160313295	chr2:160313295:AGGTAAAAG:A	1.39665e-09	-2.12258e-10	-0.100079
160313317	chr2:160313317:C:G	1.44209e-10	-1.59847	-0.772173
160313445	chr2:160313445:G:C	1.09299e-10	-1.87268	-0.775142
160313518	chr2:160313518:G:C	4.88643e-10	-2.12258e-10	-1.15028
160313681	chr2:160313681:T:C	9.28528e-10	-2.12258e-10	-0.50831
160314364	chr2:160314364:A:G	1.29888e-10	-1.479	-0.996233
160315008	chr2:160315008:A:G	1.2986e-10	-1.53841	-0.93704
160315284	chr2:160315284:T:C	1.31215e-10	-1.52489	-0.940185
160315331	chr2:160315331:C:A	1.13126e-10	-1.84605	-0.767353
160316494	chr2:160316494:C:T	1.48372e-10	-1.63825	-0.703941
160316533	chr2:160316533:T:TA	2.03171e-09	-1.87682	2.15154
160316849	chr2:160316849:ATC:A	7.18245e-11	-1.87064	-1.19704
160316852	chr2:160316852:AGCCT:A	7.21367e-11	-1.86944	-1.19391
160316857	chr2:160316857:C:A	7.18662e-11	-1.8699	-1.1972
160317126	chr2:160317126:T:C	2.2794e-10	-1.77372	-0.139109
160317170	chr2:160317170:A:G	5.20407e-10	-2.12258e-10	-1.0873
160317974	chr2:160317974:G:A	2.43243e-10	-1.84785	-3.10475e-10
160318257	chr2:160318257:AAAAAG:A	1.0718e-09	-2.12258e-10	-0.364819
160318363	chr2:160318363:T:C	1.56908e-10	-1.27014	-1.01611
160318653	chr2:160318653:C:T	2.47522e-09	-2.12258e-10	0.472176
160319099	chr2:160319099:G:A	4.71114e-10	-2.12258e-10	-1.18681
160319625	chr2:160319625:T:A	1.08875e-10	-1.86518	-0.786527
160320265	chr2:160320265:C:T	2.59355e-09	-2.12258e-10	0.518873
160320430	chr2:160320430:G:A	4.48107e-10	-2.12258e-10	-1.23688
160320445	chr2:160320445:T:C	4.25209e-10	-2.12258e-10	-1.28933
160320960	chr2:160320960:G:T	1.83928e-10	-1.31863	-0.808734
160321124	chr2:160321124:G:A	1.38947e-10	-1.43256	-0.975254
160321496	chr2:160321496:T:C	1.14299e-09	-1.35661	1.0561
160322555	chr2:160322555:C:T	1.55319e-10	-1.33753	-0.958894
160322974	chr2:160322974:T:C	8.90046e-11	-1.77859	-1.07463
160323424	chr2:160323424:C:G	1.49142e-10	-1.2882	-1.04881
160323508	chr2:160323508:A:G	4.52754e-10	-2.12258e-10	-1.22656
160323610	chr2:160323610:AAG:A	4.24005e-10	-1.29216	-3.10475e-10
160324002	chr2:160324002:T:C	5.50722e-09	2.38828	-1.11638
160324766	chr2:160324766:A:C	1.50473e-10	-1.33705	-0.991079
160325113	chr2:160325113:A:G	6.19588e-10	-1.42316	0.510306
160326284	chr2:160326284:A:G	2.03456e-10	-1.38724	-0.639222
160326752	chr2:160326752:G:A	3.81979e-09	2.07133	-1.16529
160326938	chr2:160326938:A:T	1.4301e-10	-1.46872	-0.910283
160327527	chr2:160327527:AG:A	4.72388e-10	-1.87838	0.694266
160327603	chr2:160327603:C:T	5.54635e-10	-2.12258e-10	-1.0236
160327653	chr2:160327653:G:C	2.37512e-10	-1.45114	-0.420545
160328146	chr2:160328146:C:T	5.53195e-10	-2.12258e-10	-1.0262
160329777	chr2:160329777:G:A	5.14166e-10	-2.12258e-10	-1.09936
160330094	chr2:160330094:T:C	1.88701e-10	-1.70392	-0.397827
160331214	chr2:160331214:A:G	4.96227e-10	-2.12258e-10	-1.13488
160331494	chr2:160331494:T:A	1.86608e-10	-1.30405	-0.808844
160332056	chr2:160332056:T:C	9.03424e-10	-2.12258e-10	-0.535718
160332058	chr2:160332058:G:A	2.55352e-09	-2.12258e-10	0.50332
160332759	chr2:160332759:G:A	3.75295e-09	2.03125	-1.14287
160332787	chr2:160332787:G:A	2.20727e-09	-2.12258e-10	0.357604
160332907	chr2:160332907:T:C	5.18078e-10	-2.12258e-10	-1.09178
160332981	chr2:160332981:C:T	9.24537e-10	-2.12258e-10	-0.512617
160333076	chr2:160333076:C:G	2.55207e-09	1.717	-1.21425
160334148	chr2:160334148:T:C	2.62378e-10	-1.77212	-3.10475e-10
160334666	chr2:160334666:C:T	4.37109e-10	-2.12258e-10	-1.26173
160335764	chr2:160335764:T:C	2.33366e-09	-2.12258e-10	0.413282
160335782	chr2:160335782:A:G	3.32287e-10	-1.87831	0.342402
160335892	chr2:160335892:T:A	6.1552e-10	-2.12258e-10	-0.919442
160336034	chr2:160336034:T:C	1.11568e-10	-1.87514	-0.75214
160336210	chr2:160336210:T:C	4.36003e-10	-2.12258e-10	-1.26426
160336217	chr2:160336217:T:C	6.20201e-10	-2.12258e-10	-0.911866
160336294	chr2:160336294:T:C	5.5664e-10	-0.615656	-0.404336
160336392	chr2:160336392:G:A	4.32996e-10	-2.12258e-10	-1.27118
160337744	chr2:160337744:C:T	7.11155e-11	-1.8749	-1.2027
160338078	chr2:160338078:T:C	4.33268e-10	-2.12258e-10	-1.27055
160338834	chr2:160338834:T:C	8.10425e-10	-1.42089	0.776538
160338984	chr2:160338984:G:A	2.64525e-10	-1.87729	0.113321
160339334	chr2:160339334:T:A	1.63447e-10	-1.29592	-0.949495
160340071	chr2:160340071:C:T	2.26178e-09	-2.12258e-10	0.381999
160340393	chr2:160340393:T:C	7.38957e-10	-2.12258e-10	-0.736671
160341538	chr2:160341538:G:A	4.37036e-10	-2.12258e-10	-1.26189
160341702	chr2:160341702:T:C	4.22194e-10	-2.12258e-10	-1.29645
160341843	chr2:160341843:G:A	2.3687e-09	-2.12258e-10	0.428185
160342775	chr2:160342775:A:T	2.69382e-10	-1.74578	-3.10475e-10
160342777	chr2:160342777:A:C	2.70744e-10	-1.74074	-3.10475e-10
160342987	chr2:160342987:T:C	1.08336e-10	-1.8764	-0.780273
160343256	chr2:160343256:T:C	4.22083e-10	-2.12258e-10	-1.29671
160343415	chr2:160343415:T:C	4.85175e-10	-2.12258e-10	-1.1574
160343508	chr2:160343508:C:T	5.33215e-10	-2.12258e-10	-1.06299
160343607	chr2:160343607:C:T	1.69485e-09	-2.12258e-10	0.0934394
160343710	chr2:160343710:C:T	7.02494e-11	-1.87443	-1.21543
160343754	chr2:160343754:T:C	1.13884e-10	-1.58016	-1.02657
160344159	chr2:160344159:T:C	4.12398e-09	2.14081	-1.15815
160344542	chr2:160344542:T:C	4.26228e-10	-2.12258e-10	-1.28693
160344867	chr2:160344867:A:G	9.71667e-10	-2.12258e-10	-0.462897
160345448	chr2:160345448:AGAG:A	2.90183e-10	-1.87888	0.207484
160345558	chr2:160345558:C:T	4.34023e-10	-2.12258e-10	-1.26881
160345560	chr2:160345560:G:A	2.37437e-10	-1.87201	-3.10475e-10
160345621	chr2:160345621:T:C	6.23516e-10	-2.12258e-10	-0.906535
160345696	chr2:160345696:G:A	5.24044e-10	0.124458	-1.20479
160346061	chr2:160346061:C:T	1.87799e-10	-1.32032	-0.786217
160346168	chr2:160346168:T:TTG	2.31599e-09	-2.12258e-10	0.405682
160346266	chr2:160346266:A:G	5.37245e-10	-2.12258e-10	-1.05546
160346884	chr2:160346884:T:C	1.93839e-10	-0.816347	-1.25854
160347371	chr2:160347371:G:T	4.43375e-10	-2.12258e-10	-1.24749
160347440	chr2:160347440:C:T	2.44164e-09	-2.12258e-10	0.458515
160347544	chr2:160347544:A:AG	4.3629e-10	-2.12258e-10	-1.2636
160347865	chr2:160347865:G:C	4.30534e-10	-2.12258e-10	-1.27688
160348131	chr2:160348131:G:C	5.25999e-10	-2.12258e-10	-1.07661
160348322	chr2:160348322:A:G	4.2485e-10	-2.12258e-10	-1.29017
160348452	chr2:160348452:CA:C	4.44963e-10	-2.12258e-10	-1.24392
160348973	chr2:160348973:A:C	4.40304e-10	-2.12258e-10	-1.25444
160349287	chr2:160349287:T:C	5.23002e-10	-2.12258e-10	-1.08232
160349886	chr2:160349886:C:T	1.51503e-10	-1.33595	-0.985354
160350135	chr2:160350135:A:C	6.90061e-10	-2.12258e-10	-0.805129
160350897	chr2:160350897:T:C	1.5245e-10	-1.37032	-0.944753
160351254	chr2:160351254:A:C	6.5902e-11	-1.87307	-1.28067
160351272	chr2:160351272:C:T	3.30113e-10	-1.43348	-0.108992
160351294	chr2:160351294:T:A	3.29424e-10	-1.54457	-3.10475e-10
160351361	chr2:160351361:G:A	1.08425e-09	-2.12258e-10	-0.35327
160351683	chr2:160351683:C:T	6.33229e-10	-1.32195	0.430871
160351922	chr2:160351922:T:C	4.36184e-10	-2.12258e-10	-1.26384
160352026	chr2:160352026:C:T	8.82789e-11	-1.8652	-0.996213
160352104	chr2:160352104:C:T	4.74893e-10	-2.12258e-10	-1.17882
160352173	chr2:160352173:G:A	2.59637e-09	-2.12258e-10	0.51996
160352606	chr2:160352606:T:C	4.35614e-10	-2.12258e-10	-1.26515
160352816	chr2:160352816:G:A	1.16622e-10	-1.54618	-1.0368
160352962	chr2:160352962:T:C	2.13636e-09	0.324948	-3.10475e-10
160353277	chr2:160353277:C:G	6.74268e-11	-1.86003	-1.27084
160353338	chr2:160353338:C:T	5.53457e-10	-2.12258e-10	-1.02573
160353363	chr2:160353363:C:T	7.25183e-10	-1.4273	0.671812
160353535	chr2:160353535:G:A	2.38517e-10	-1.86747	-3.10475e-10
160354144	chr2:160354144:T:C	1.00595e-10	-1.86869	-0.862119
160354837	chr2:160354837:A:G	4.38678e-10	-2.12258e-10	-1.25815
160354998	chr2:160354998:G:A	6.40099e-09	1.4223	-3.10475e-10
160355570	chr2:160355570:C:A	5.92158e-10	-0.958137	-3.10475e-10
160356354	chr2:160356354:T:C	2.14231e-09	-2.12258e-10	0.327728
160356441	chr2:160356441:A:G	5.34353e-10	-2.12258e-10	-1.06085
160356537	chr2:160356537:G:A	3.43124e-09	1.92089	-1.12213
160356807	chr2:160356807:T:G	1.18033e-10	-1.42858	-1.14237
160357266	chr2:160357266:C:T	4.6292e-10	-1.86094	0.656581
160357542	chr2:160357542:ATAAT:A	4.75468e-10	-2.12258e-10	-1.17761
160357664	chr2:160357664:T:C	7.62558e-11	-1.71694	-1.29088
160358198	chr2:160358198:G:A	3.26465e-09	1.86352	-1.11453
160358346	chr2:160358346:G:A	1.03878e-10	-1.66422	-1.03447
160358573	chr2:160358573:T:C	1.5209e-10	-1.40953	-0.907905
160358742	chr2:160358742:G:A	2.42501e-09	-2.12258e-10	0.451681
160358776	chr2:160358776:T:C	4.85431e-10	-2.12258e-10	-1.15687
160359876	chr2:160359876:A:G	4.49326e-10	-1.23416	-3.10475e-10
160360009	chr2:160360009:C:G	4.73944e-10	-2.12258e-10	-1.18082
160360210	chr2:160360210:T:C	8.13844e-11	-1.8605	-1.08222
160360370	chr2:160360370:G:C	1.46587e-08	2.25088	-3.10475e-10
160360905	chr2:160360905:T:C	1.9155e-09	-2.12258e-10	0.215825
160360956	chr2:160360956:T:C	4.95271e-10	-2.12258e-10	-1.13681
160361024	chr2:160361024:G:A	2.28944e-10	-1.87845	-0.0299812
160361621	chr2:160361621:C:T	2.45321e-09	-2.12258e-10	0.463241
160361964	chr2:160361964:G:A	4.60483e-10	-2.12258e-10	-1.20964
160362010	chr2:160362010:T:C	4.9467e-10	-2.12258e-10	-1.13802
160362521	chr2:160362521:A:G	3.83931e-10	-1.87881	0.48736
160363223	chr2:160363223:C:T	2.12621e-10	-1.13943	-0.84297
160363479	chr2:160363479:G:A	3.96072e-09	2.0588	-1.11653
160363615	chr2:160363615:A:C	2.30793e-10	-0.767719	-1.13267
160363764	chr2:160363764:C:T	6.63057e-11	-1.85752	-1.29011
160364250	chr2:160364250:T:C	3.66163e-09	1.9733	-1.10955
160364343	chr2:160364343:T:C	2.01478e-09	-2.12258e-10	0.266354
160364434	chr2:160364434:C:G	4.57745e-10	-2.12258e-10	-1.2156
160364882	chr2:160364882:C:T	1.12798e-10	-1.42897	-1.18734
160365788	chr2:160365788:T:C	4.95271e-10	-2.12258e-10	-1.13681
160367177	chr2:160367177:T:A	1.90771e-10	-1.87915	-0.21169
160367719	chr2:160367719:C:T	1.22113e-10	-1.48151	-1.05546
160367851	chr2:160367851:G:GT	4.97965e-10	-2.12258e-10	-1.13138
160368326	chr2:160368326:G:A	3.16662e-09	1.88173	-1.16322
160368707	chr2:160368707:C:T	4.84944e-10	-2.12258e-10	-1.15788
160368735	chr2:160368735:T:G	6.63613e-11	-1.85088	-1.29591
160368784	chr2:160368784:C:T	2.45759e-09	-2.12258e-10	0.465025
160369890	chr2:160369890:A:G	4.9341e-10	-2.12258e-10	-1.14057
160369899	chr2:160369899:T:C	1.10368e-09	-1.40536	1.06986
160370323	chr2:160370323:A:G	1.90221e-10	-1.8779	-0.215826
160370506	chr2:160370506:T:C	9.33044e-11	-1.51462	-1.29143
160370643	chr2:160370643:G:A	4.99098e-10	-2.12258e-10	-1.12911
160370719	chr2:160370719:G:A	5.01038e-10	-2.12258e-10	-1.12523
160371187	chr2:160371187:G:A	2.66933e-09	1.68786	-1.14019
160371273	chr2:160371273:G:A	2.75075e-10	-1.72487	-3.10475e-10
160371571	chr2:160371571:T:C	5.42099e-10	-2.12258e-10	-1.04646
160371654	chr2:160371654:C:A	5.07571e-10	-2.12258e-10	-1.11227
160371822	chr2:160371822:G:A	1.66731e-10	-1.87943	-0.346092
160372008	chr2:160372008:T:G	4.24796e-10	-2.12258e-10	-1.2903
160372083	chr2:160372083:A:C	1.02687e-10	-1.64804	-1.06218
160373823	chr2:160373823:A:G	8.31322e-10	-2.12258e-10	-0.618893
160374613	chr2:160374613:AAAT:A	3.34617e-10	-1.52892	-3.10475e-10
160375265	chr2:160375265:C:T	7.97568e-10	-2.12258e-10	-0.660343
160375373	chr2:160375373:A:G	7.85616e-10	-2.12258e-10	-0.675442
160375611	chr2:160375611:T:C	1.13936e-10	-1.50192	-1.10435
160375620	chr2:160375620:A:C	3.72208e-09	2.02929	-1.14916
160377052	chr2:160377052:G:C	8.08185e-10	-2.12258e-10	-0.647119
160378148	chr2:160378148:A:G	2.92269e-10	-1.66423	-3.10475e-10
160378492	chr2:160378492:G:C	9.1532e-10	-2.12258e-10	-0.522636
160378616	chr2:160378616:A:AT	1.49667e-09	-2.12258e-10	-0.0309111
160378784	chr2:160378784:T:C	3.24802e-09	1.89064	-1.14675
160379192	chr2:160379192:T:C	1.46612e-09	1.23902	-1.29056
160379766	chr2:160379766:C:T	8.58462e-11	-1.64475	-1.2446
160379969	chr2:160379969:T:G	2.74123e-10	-1.72833	-3.10475e-10
160380068	chr2:160380068:T:G	6.16285e-10	-0.9182	-3.10475e-10
160380973	chr2:160380973:C:T	9.38357e-10	-0.49778	-3.10475e-10
160381102	chr2:160381102:T:C	3.2171e-09	1.88939	-1.15507
160382200	chr2:160382200:T:C	1.35745e-09	-2.12258e-10	-0.128544
160382274	chr2:160382274:A:G	2.35913e-10	-1.87845	-3.10475e-10
160382763	chr2:160382763:T:C	7.16559e-10	-2.12258e-10	-0.76745
160383034	chr2:160383034:A:G	5.03043e-10	-2.12258e-10	-1.12124
160383145	chr2:160383145:G:A	1.05973e-10	-1.49497	-1.18375
160383527	chr2:160383527:A:G	5.3016e-10	-2.12258e-10	-1.06873
160383641	chr2:160383641:T:C	6.3519e-10	-2.12258e-10	-0.887986
160383707	chr2:160383707:C:T	2.5965e-10	-1.78258	-3.10475e-10
160384033	chr2:160384033:T:C	4.25932e-10	-1.28763	-3.10475e-10
160384960	chr2:160384960:G:A	4.24282e-10	-2.12258e-10	-1.29151
160385241	chr2:160385241:G:A	8.49061e-10	-2.12258e-10	-0.597779
160385299	chr2:160385299:T:C	6.35694e-10	-2.12258e-10	-0.887192
160385349	chr2:160385349:T:C	3.91143e-10	-0.355121	-1.01772
160385468	chr2:160385468:G:A	7.92519e-10	-2.12258e-10	-0.666693
160385669	chr2:160385669:C:T	7.93971e-10	-2.12258e-10	-0.664863
160385671	chr2:160385671:T:A	2.35956e-10	-1.87826	-3.10475e-10
160385784	chr2:160385784:T:C	7.63627e-11	-1.87938	-1.12703
160385895	chr2:160385895:G:A	2.35777e-10	-1.87902	-3.10475e-10
160386261	chr2:160386261:G:A	4.12595e-09	-0.368889	1.35203
160386271	chr2:160386271:C:T	4.53082e-10	-2.12258e-10	-1.22584
160386328	chr2:160386328:G:C	2.79693e-10	-1.70822	-3.10475e-10
160386568	chr2:160386568:G:C	9.40425e-10	-1.04358	0.548003
160387481	chr2:160387481:T:G	3.007e-10	-1.6358	-3.10475e-10
160387682	chr2:160387682:G:A	2.50944e-10	-1.81668	-3.10475e-10
160388540	chr2:160388540:G:A	1.48791e-10	-1.83648	-0.502887
160389055	chr2:160389055:C:A	4.74759e-09	1.12348	-3.10475e-10
160389567	chr2:160389567:G:A	4.22458e-10	-2.12258e-10	-1.29582
160389605	chr2:160389605:G:A	4.76005e-10	-2.12258e-10	-1.17648
160390226	chr2:160390226:A:G	5.08564e-10	-2.12258e-10	-1.11032
160390421	chr2:160390421:T:C	4.74531e-10	-2.12258e-10	-1.17958
160390448	chr2:160390448:C:T	4.59071e-10	-2.12258e-10	-1.21271
160390716	chr2:160390716:A:C	5.23458e-10	-2.12258e-10	-1.08145
160390817	chr2:160390817:T:C	2.29144e-09	-1.78269	2.17772
160391684	chr2:160391684:T:C	4.40712e-10	-1.25352	-3.10475e-10
160391860	chr2:160391860:C:A	4.23873e-10	-1.03078	-0.261694
160392489	chr2:160392489:T:C	4.58685e-10	-2.12258e-10	-1.21355
160392978	chr2:160392978:C:T	4.58591e-10	-2.12258e-10	-1.21375
160393119	chr2:160393119:G:A	4.28799e-10	-2.12258e-10	-1.28092
160393518	chr2:160393518:C:T	2.79637e-10	-1.70842	-3.10475e-10
160393603	chr2:160393603:C:T	6.5406e-10	-2.12258e-10	-0.858711
160393604	chr2:160393604:T:C	1.16985e-10	-1.58322	-0.996649
160395225	chr2:160395225:G:A	4.59962e-10	-2.12258e-10	-1.21077
160395479	chr2:160395479:C:T	8.82142e-11	-1.74096	-1.12119
160395497	chr2:160395497:G:A	4.62362e-10	-2.12258e-10	-1.20556
160396056	chr2:160396056:C:T	9.14054e-11	-1.8791	-0.947502
160396148	chr2:160396148:C:CT	4.61232e-10	-2.12258e-10	-1.20801
160396865	chr2:160396865:A:G	2.29492e-09	1.54245	-1.14591
160397090	chr2:160397090:T:C	4.6163e-10	-2.12258e-10	-1.20715
160397979	chr2:160397979:T:C	4.25e-10	-2.12258e-10	-1.28982
160398365	chr2:160398365:A:G	4.29502e-10	-2.12258e-10	-1.27928
160398511	chr2:160398511:G:A	2.35455e-10	-0.671785	-1.2086
160399352	chr2:160399352:T:C	2.54796e-10	-1.80145	-3.10475e-10
160399522	chr2:160399522:A:C	9.23151e-11	-1.87852	-0.93818
160400833	chr2:160400833:AT:A	4.284e-10	-2.12258e-10	-1.28185
160401628	chr2:160401628:A:G	4.48828e-09	1.06732	-3.10475e-10
160402416	chr2:160402416:A:G	4.555e-10	-2.12258e-10	-1.22052
160402771	chr2:160402771:T:C	8.93182e-11	-1.87942	-0.970282
160402822	chr2:160402822:G:A	4.33191e-10	-1.27073	-3.10475e-10
160403174	chr2:160403174:C:T	5.62409e-10	-0.484795	-0.524885
160403199	chr2:160403199:C:A	3.18106e-08	3.02564	-3.10475e-10
160403876	chr2:160403876:G:C	4.6511e-10	-2.12258e-10	-1.19964
160404643	chr2:160404643:C:T	5.31015e-10	-2.12258e-10	-1.06712
160405409	chr2:160405409:C:T	3.77005e-10	-1.40965	-3.10475e-10
160405629	chr2:160405629:T:C	2.40238e-10	-1.86028	-3.10475e-10
160407347	chr2:160407347:G:A	4.27585e-10	-2.12258e-10	-1.28376
160407427	chr2:160407427:C:T	4.47081e-10	-2.12258e-10	-1.23917
160408283	chr2:160408283:C:G	1.06711e-09	-2.12258e-10	-0.369204
160408560	chr2:160408560:C:T	1.5423e-10	-1.83713	-0.466333
160409399	chr2:160409399:C:T	1.01164e-09	-1.26432	0.84174
160410378	chr2:160410378:A:G	2.37068e-10	-1.87356	-3.10475e-10
160410583	chr2:160410583:A:G	4.21841e-10	-2.12258e-10	-1.29728
160410622	chr2:160410622:A:C	2.38398e-10	-1.86797	-3.10475e-10
160411251	chr2:160411251:T:C	1.42714e-10	-1.85866	-0.522406
160411808	chr2:160411808:A:T	4.22155e-10	-2.12258e-10	-1.29654
160412523	chr2:160412523:C:T	5.67349e-10	-2.12258e-10	-1.00094
160412901	chr2:160412901:G:A	4.22457e-10	-2.12258e-10	-1.29582
160413119	chr2:160413119:G:A	2.3809e-10	-1.86926	-3.10475e-10
160413476	chr2:160413476:A:T	8.59265e-11	-1.6229	-1.26552
160413840	chr2:160413840:T:C	4.58566e-10	-2.12258e-10	-1.21381
160414182	chr2:160414182:T:G	2.35742e-10	-1.87917	-3.10475e-10
160414312	chr2:160414312:T:G	1.35851e-09	-2.12258e-10	-0.127767
160414638	chr2:160414638:T:A	1.31407e-09	-2.12258e-10	-0.161025
160414700	chr2:160414700:G:C	1.18221e-10	-1.40414	-1.16522
160414977	chr2:160414977:T:C	9.96928e-11	-1.56156	-1.17826
160415089	chr2:160415089:C:T	4.47969e-10	-2.12258e-10	-1.23719
160415117	chr2:160415117:G:A	4.83253e-10	-2.12258e-10	-1.16137
160415859	chr2:160415859:T:A	5.19522e-09	2.30918	-1.0956
160415913	chr2:160415913:C:T	7.936e-10	-2.12258e-10	-0.66533
160416137	chr2:160416137:C:A	4.7224e-10	-2.12258e-10	-1.18442
160417344	chr2:160417344:G:T	3.87493e-10	-1.54734	0.165123
160417755	chr2:160417755:T:C	9.32514e-11	-1.51014	-1.29647
160418107	chr2:160418107:C:T	5.08316e-10	-2.12258e-10	-1.11081
160418345	chr2:160418345:T:C	4.1645e-10	-1.31014	-3.10475e-10
160418560	chr2:160418560:G:A	5.23301e-09	2.32829	-1.10746
160418610	chr2:160418610:T:G	6.6426e-10	-2.12258e-10	-0.843237
160419325	chr2:160419325:C:T	4.23205e-10	-2.12258e-10	-1.29405
160419340	chr2:160419340:T:C	1.42102e-10	-1.86864	-0.516722
160419867	chr2:160419867:G:A	1.1894e-10	-1.29535	-1.26794
160420621	chr2:160420621:G:GT	9.46725e-11	-1.49456	-1.29692
160421214	chr2:160421214:T:C	4.39075e-10	-2.12258e-10	-1.25724
160421219	chr2:160421219:C:A	9.36172e-11	-1.51511	-1.28759
160421291	chr2:160421291:TC:T	4.22365e-10	-2.12258e-10	-1.29604
160421575	chr2:160421575:C:A	1.36997e-10	-1.86723	-0.554718
160421811	chr2:160421811:G:T	7.31278e-10	-2.12258e-10	-0.747117
160422348	chr2:160422348:AT:A	1.65618e-09	-2.12258e-10	0.0703563
160422660	chr2:160422660:T:C	4.37312e-10	-2.12258e-10	-1.26126
160422981	chr2:160422981:T:C	7.34003e-11	-1.83319	-1.21279
160423218	chr2:160423218:TTTTTTCTTTCAA:T	3.88116e-10	-1.58798	0.207377
160423779	chr2:160423779:A:G	9.3561e-11	-1.52138	-1.28192
160424105	chr2:160424105:G:A	9.25805e-11	-1.51907	-1.29476
160424265	chr2:160424265:C:T	9.07374e-11	-1.54431	-1.28963
160424470	chr2:160424470:C:T	4.29662e-10	-2.12258e-10	-1.27891
160425013	chr2:160425013:C:T	1.41644e-10	-1.18492	-1.20368
160425180	chr2:160425180:G:A	4.8477e-10	-0.523839	-0.634396
160425551	chr2:160425551:G:A	4.39061e-10	-2.12258e-10	-1.25727
160425552	chr2:160425552:C:A	4.39729e-10	-2.12258e-10	-1.25575
160426448	chr2:160426448:C:A	4.48147e-09	1.8128	-0.747
160426513	chr2:160426513:T:G	4.47927e-10	-2.12258e-10	-1.23728
160426834	chr2:160426834:C:A	4.74466e-09	1.12287	-3.10475e-10
160426854	chr2:160426854:CA:C	1.08694e-10	-1.52588	-1.1275
160426887	chr2:160426887:C:T	6.92045e-10	-0.802258	-3.10475e-10
160427014	chr2:160427014:G:A	7.15359e-10	-0.769125	-3.10475e-10
160427074	chr2:160427074:A:G	5.88069e-10	-2.12258e-10	-0.965065
160427316	chr2:160427316:C:T	5.08295e-10	-0.483202	-0.627647
160427554	chr2:160427554:GATTTC:G	1.02244e-10	-1.41894	-1.29561
160427784	chr2:160427784:C:CTACA	6.77287e-10	-0.823816	-3.10475e-10
160428001	chr2:160428001:CTGTT:C	5.59947e-10	-2.12258e-10	-1.01407
160428036	chr2:160428036:T:C	1.12917e-10	-1.87052	-0.744741
160428455	chr2:160428455:G:A	1.02578e-10	-1.86665	-0.844637
160428520	chr2:160428520:AG:A	9.47041e-11	-1.5713	-1.21985
160428726	chr2:160428726:C:T	5.47199e-10	-0.45436	-0.582738
160428877	chr2:160428877:C:T	1.47178e-10	-1.25721	-1.09305
160429040	chr2:160429040:T:C	1.13829e-10	-1.50322	-1.10399
160429243	chr2:160429243:A:G	5.57754e-10	-0.432705	-0.585287
160429709	chr2:160429709:C:A	1.49042e-10	-1.24745	-1.09023
160429927	chr2:160429927:C:T	5.32847e-10	-0.426739	-0.636937
160430098	chr2:160430098:G:T	8.03272e-10	-2.12258e-10	-0.653217
160430345	chr2:160430345:T:C	4.5697e-10	-2.12258e-10	-1.21729
160430591	chr2:160430591:C:T	5.05557e-10	-1.46995	0.353701
160430631	chr2:160430631:G:A	1.36011e-10	-1.23945	-1.18972
160430817	chr2:160430817:A:G	2.5378e-10	-1.80544	-3.10475e-10
160430885	chr2:160430885:C:T	2.44168e-09	-2.12258e-10	0.458533
160430951	chr2:160430951:C:T	4.67717e-09	2.31101	-1.20247
160431517	chr2:160431517:T:A	6.65606e-10	-0.841213	-3.10475e-10
160431622	chr2:160431622:C:G	4.27368e-10	-2.12258e-10	-1.28426
160431662	chr2:160431662:G:A	4.44715e-10	-1.24448	-3.10475e-10
160431671	chr2:160431671:A:C	4.31391e-10	-1.45609	0.181192
160432064	chr2:160432064:T:C	4.98779e-10	-0.556308	-0.573439
160432137	chr2:160432137:T:C	5.47519e-10	-2.12258e-10	-1.03651
160432741	chr2:160432741:C:A	6.83719e-10	-2.12258e-10	-0.814364
160433315	chr2:160433315:T:C	4.23318e-10	-2.12258e-10	-1.29379
160433330	chr2:160433330:G:A	4.78673e-10	-0.510293	-0.6606
160433381	chr2:160433381:G:A	4.40113e-10	-2.12258e-10	-1.25488
160433826	chr2:160433826:A:C	6.8719e-10	-0.809299	-3.10475e-10
160434004	chr2:160434004:C:T	4.32135e-10	-2.12258e-10	-1.27317
160434960	chr2:160434960:C:G	4.35482e-10	-2.12258e-10	-1.26546
160435457	chr2:160435457:C:T	3.9716e-09	1.75788	-0.81286
160435876	chr2:160435876:T:C	1.33084e-10	-1.33603	-1.1149
160436319	chr2:160436319:C:T	1.04503e-10	-1.86281	-0.829882
160436337	chr2:160436337:C:T	2.75061e-10	-1.72492	-3.10475e-10
160436677	chr2:160436677:AG:A	8.59823e-11	-1.67772	-1.21005
160436790	chr2:160436790:T:C	4.50599e-10	-2.12258e-10	-1.23133
160437837	chr2:160437837:G:A	5.2672e-10	-0.474959	-0.600281
160438072	chr2:160438072:A:G	5.15752e-10	-1.38706	0.290778
160438814	chr2:160438814:C:T	5.66217e-10	-2.12258e-10	-1.00293
160439416	chr2:160439416:G:A	1.6945e-10	-1.60863	-0.60072
160439738	chr2:160439738:A:G	1.55593e-10	-1.20202	-1.09264
160439882	chr2:160439882:G:A	9.91185e-11	-1.44832	-1.29728
160440173	chr2:160440173:A:G	4.43497e-10	-1.40101	0.153793
160440916	chr2:160440916:C:T	1.45833e-10	-1.24156	-1.11789
160441098	chr2:160441098:A:G	1.71286e-09	1.39517	-1.29116
160441418	chr2:160441418:T:G	4.56586e-10	-0.549972	-0.668162
160442857	chr2:160442857:GTTTC:G	1.67944e-09	1.37024	-1.28593
160443191	chr2:160443191:G:A	1.28228e-10	-1.46411	-1.02399
160443307	chr2:160443307:C:T	8.96907e-11	-1.62512	-1.22042
160443606	chr2:160443606:C:T	7.51816e-10	-2.12258e-10	-0.719418
160444156	chr2:160444156:A:G	1.51592e-10	-1.27738	-1.04333
160444567	chr2:160444567:C:T	1.00599e-10	-1.43357	-1.2972
160444742	chr2:160444742:C:T	4.52087e-10	-2.12258e-10	-1.22804
160444820	chr2:160444820:T:TATGC	9.23006e-10	-2.12258e-10	-0.514275
160445026	chr2:160445026:T:C	4.26117e-10	-2.12258e-10	-1.2872
160445450	chr2:160445450:C:T	4.72145e-10	-2.12258e-10	-1.18462
160445658	chr2:160445658:A:G	1.00379e-10	-1.43561	-1.29735
160446028	chr2:160446028:T:A	4.34532e-10	-0.606268	-0.661373
160446892	chr2:160446892:G:A	4.36212e-10	-2.12258e-10	-1.26378
160447362	chr2:160447362:C:T	4.43416e-10	-2.12258e-10	-1.2474
160447477	chr2:160447477:T:C	8.92631e-11	-1.61878	-1.23155
160448152	chr2:160448152:T:C	4.22135e-10	-2.12258e-10	-1.29659
160448507	chr2:160448507:G:A	4.47351e-10	-1.46614	0.227577
160448910	chr2:160448910:C:A	4.22743e-09	-2.12258e-10	1.00744
160448986	chr2:160448986:A:G	1.28266e-10	-1.30779	-1.18001
160449188	chr2:160449188:G:A	5.11444e-10	-2.12258e-10	-1.10467
160449479	chr2:160449479:T:A	2.25146e-09	-1.77023	2.14766
160449577	chr2:160449577:G:A	5.88068e-10	-2.12258e-10	-0.965068
160449999	chr2:160449999:C:T	4.41877e-10	-1.49042	0.239545
160450099	chr2:160450099:A:G	1.37848e-10	-1.27577	-1.13999
160450397	chr2:160450397:G:A	8.91777e-11	-1.57127	-1.28
160450445	chr2:160450445:C:G	8.80154e-11	-1.58204	-1.28236
160450752	chr2:160450752:A:C	4.79973e-10	-2.12258e-10	-1.16818
160450951	chr2:160450951:T:G	4.57428e-10	-2.12258e-10	-1.21629
160451665	chr2:160451665:G:A	1.59528e-09	-2.12258e-10	0.0328963
160451790	chr2:160451790:G:T	4.45026e-10	-2.12258e-10	-1.24378
160452039	chr2:160452039:T:G	6.07032e-10	-2.12258e-10	-0.933328
160452468	chr2:160452468:A:G	5.35358e-10	-2.12258e-10	-1.05897
160452513	chr2:160452513:TTTG:T	1.44863e-09	-2.12258e-10	-0.0635363
160452677	chr2:160452677:C:T	2.43154e-10	-1.54387	-0.30435
160453356	chr2:160453356:G:C	1.09532e-10	-1.4966	-1.1491
160454121	chr2:160454121:A:C	7.04228e-10	-0.784808	-3.10475e-10
160454194	chr2:160454194:C:T	8.56986e-11	-1.87587	-1.0152
160454471	chr2:160454471:G:A	3.84652e-10	-0.637708	-0.751863
160455181	chr2:160455181:C:A	1.03613e-10	-1.40432	-1.29692
160455325	chr2:160455325:G:A	1.66475e-10	-1.52821	-0.698851
160455329	chr2:160455329:A:C	5.96324e-10	-2.12258e-10	-0.951126
160455864	chr2:160455864:T:C	3.38242e-10	-0.64166	-0.876488
160456983	chr2:160456983:A:G	9.64992e-09	3.01987	-1.18708
160457385	chr2:160457385:C:T	1.55421e-10	-1.49968	-0.796095
160457583	chr2:160457583:A:C	6.07329e-10	-2.12258e-10	-0.932839
160457818	chr2:160457818:C:T	4.29549e-10	-2.12258e-10	-1.27917
160458232	chr2:160458232:G:A	1.31964e-10	-1.30754	-1.15184
160458518	chr2:160458518:C:T	1.00801e-10	-1.55028	-1.17848
160458865	chr2:160458865:A:G	4.23902e-10	-1.50582	0.213417
160459484	chr2:160459484:A:G	4.33175e-10	-2.12258e-10	-1.27077
160459493	chr2:160459493:CAT:C	8.43017e-10	-0.604923	-3.10475e-10
160460907	chr2:160460907:T:A	6.10259e-09	1.37456	-3.10475e-10
160460949	chr2:160460949:A:C	1.39078e-10	-1.29171	-1.11516
160461134	chr2:160461134:C:T	4.63963e-10	-2.12258e-10	-1.2021
160461493	chr2:160461493:A:G	2.32941e-10	-1.52531	-0.365811
160462027	chr2:160462027:T:C	3.8057e-10	-1.40024	-3.10475e-10
160462029	chr2:160462029:A:AGTTATT	6.50065e-10	-2.12258e-10	-0.864838
160462032	chr2:160462032:A:AG	6.62199e-10	-2.12258e-10	-0.846343
160462478	chr2:160462478:C:G	4.71568e-10	-2.12258e-10	-1.18585
160462616	chr2:160462616:T:C	8.19828e-10	-0.632816	-3.10475e-10
160462793	chr2:160462793:T:C	2.57812e-10	-1.61018	-0.179495
160462872	chr2:160462872:A:AGGC	3.84323e-10	-1.39004	-0.000390793
160462916	chr2:160462916:TTAGA:T	4.32311e-10	-2.12258e-10	-1.27276
160463260	chr2:160463260:A:G	4.2369e-10	-2.12258e-10	-1.29291
160463502	chr2:160463502:G:A	2.20904e-10	-0.788296	-1.15588
160463506	chr2:160463506:G:A	5.2572e-10	-2.12258e-10	-1.07714
160464331	chr2:160464331:G:C	4.58836e-10	-0.430449	-0.782768
160464628	chr2:160464628:T:C	6.64631e-10	-0.842679	-3.10475e-10
160464948	chr2:160464948:A:C	4.05611e-10	-1.33652	-3.10475e-10
160465483	chr2:160465483:T:A	4.53966e-10	-1.86521	0.64132
160465782	chr2:160465782:A:G	5.06787e-10	-2.12258e-10	-1.11382
160466651	chr2:160466651:G:A	4.72228e-10	-2.12258e-10	-1.18445
160467208	chr2:160467208:A:C	3.74048e-10	-1.41753	-3.10475e-10
160467644	chr2:160467644:G:T	2.97062e-10	-1.45166	-0.19631
160467743	chr2:160467743:T:C	2.88072e-10	-1.6787	-3.10475e-10
160467866	chr2:160467866:G:A	9.92487e-11	-1.44988	-1.2944
160467978	chr2:160467978:G:A	4.62839e-10	-2.12258e-10	-1.20453
160468174	chr2:160468174:T:C	4.38764e-10	-2.12258e-10	-1.25795
160468383	chr2:160468383:C:A	6.83431e-10	-2.12258e-10	-0.814784
160468655	chr2:160468655:AG:A	2.11975e-09	-1.59044	1.90758
160468775	chr2:160468775:T:A	3.03828e-10	-1.36488	-0.260566
160468903	chr2:160468903:G:A	9.46874e-09	1.81384	-3.10475e-10
160468964	chr2:160468964:A:T	1.3937e-10	-1.23667	-1.1681
160469759	chr2:160469759:A:G	5.01714e-10	-0.205691	-0.918189
160469849	chr2:160469849:G:A	7.66129e-10	-0.70056	-3.10475e-10
160470207	chr2:160470207:T:C	5.46687e-10	-1.76006	0.72203
160471136	chr2:160471136:T:C	4.36688e-10	-2.12258e-10	-1.26269
160471555	chr2:160471555:A:G	1.12673e-10	-1.33234	-1.28509
160471586	chr2:160471586:T:C	4.60173e-10	-2.12258e-10	-1.21031
160471749	chr2:160471749:T:C	9.63399e-11	-1.87086	-0.90317
160472854	chr2:160472854:C:T	7.25593e-11	-1.87355	-1.18395
160472982	chr2:160472982:A:T	4.37264e-10	-1.87363	0.612261
160473133	chr2:160473133:C:T	7.28852e-11	-1.87017	-1.18286
160473468	chr2:160473468:T:C	1.44524e-08	-2.12258e-10	2.23671
160474200	chr2:160474200:C:T	4.34203e-10	-2.12258e-10	-1.2684
160474429	chr2:160474429:T:C	1.39503e-10	-1.23661	-1.16722
160474570	chr2:160474570:C:T	7.29043e-11	-1.87235	-1.18041
160475000	chr2:160475000:T:G	4.39764e-10	-2.12258e-10	-1.25567
160476165	chr2:160476165:C:A	4.77826e-09	-2.12258e-10	1.12992
160476191	chr2:160476191:G:T	1.22227e-10	-1.87781	-0.658217
160476703	chr2:160476703:C:T	3.86628e-10	-1.37916	-0.0052918
160476831	chr2:160476831:G:C	1.80601e-09	-2.12258e-10	0.156964
160476847	chr2:160476847:C:A	4.36897e-10	-2.12258e-10	-1.26221
160477218	chr2:160477218:A:G	2.3834e-10	-1.86821	-3.10475e-10
160478044	chr2:160478044:T:C	2.51495e-10	-1.81449	-3.10475e-10
160478166	chr2:160478166:T:C	1.47096e-10	-1.57909	-0.771732
160478278	chr2:160478278:G:A	9.19575e-11	-1.87497	-0.945615
160478369	chr2:160478369:C:T	4.71556e-09	2.07544	-0.958726
160478522	chr2:160478522:T:A	4.20999e-10	-0.53693	-0.762349
160479063	chr2:160479063:T:C	8.24776e-10	-0.626798	-3.10475e-10
160479768	chr2:160479768:A:C	4.93458e-10	-2.12258e-10	-1.14047
160479944	chr2:160479944:A:C	9.40345e-09	2.98996	-1.18304
160480195	chr2:160480195:A:C	2.10952e-10	-1.41214	-0.578139
160480577	chr2:160480577:T:C	7.97211e-09	-2.12258e-10	1.64179
160480909	chr2:160480909:T:A	9.93637e-10	-0.440538	-3.10475e-10
160481108	chr2:160481108:CAGA:C	5.4354e-10	-2.12258e-10	-1.04381
160481113	chr2:160481113:G:A	7.13069e-11	-1.77772	-1.29719
160481238	chr2:160481238:C:T	7.8658e-10	-0.674216	-3.10475e-10
160481497	chr2:160481497:G:A	1.31164e-09	-2.12258e-10	-0.162877
160481622	chr2:160481622:T:G	1.87013e-09	0.191853	-3.10475e-10
160481833	chr2:160481833:C:T	1.15785e-10	-1.87839	-0.71179
160481855	chr2:160481855:T:G	4.53778e-10	-2.12258e-10	-1.2243
160482514	chr2:160482514:A:G	2.36324e-10	-1.87671	-3.10475e-10
160483453	chr2:160483453:T:C	1.75705e-10	-1.00574	-1.16737
160483601	chr2:160483601:T:A	1.06006e-10	-1.54367	-1.13474
160483653	chr2:160483653:T:C	7.63234e-10	-0.704346	-3.10475e-10
160483759	chr2:160483759:A:G	1.05915e-10	-1.53995	-1.13932
160484008	chr2:160484008:T:C	5.42498e-10	-2.12258e-10	-1.04573
160484452	chr2:160484452:G:A	1.28729e-10	-1.43444	-1.04976
160484587	chr2:160484587:T:C	2.39585e-10	-1.863	-3.10475e-10
160484853	chr2:160484853:A:T	9.63067e-11	-1.77138	-1.003
160485681	chr2:160485681:A:C	2.46911e-10	-1.83288	-3.10475e-10
160485740	chr2:160485740:A:G	5.98934e-10	-2.12258e-10	-0.946758
160486136	chr2:160486136:A:G	5.94136e-10	-2.12258e-10	-0.954801
160486209	chr2:160486209:A:G	4.56176e-10	-2.12258e-10	-1.21903
160486466	chr2:160486466:A:T	1.11513e-09	-0.325181	-3.10475e-10
160487551	chr2:160487551:C:G	7.2779e-11	-1.86141	-1.19308
160487592	chr2:160487592:T:G	6.41272e-10	-2.12258e-10	-0.878456
160489868	chr2:160489868:T:C	2.88614e-10	-0.389542	-1.28728
160489936	chr2:160489936:A:G	8.33121e-11	-1.79185	-1.12747
160490359	chr2:160490359:T:C	8.50703e-11	-1.80506	-1.09337
160490794	chr2:160490794:T:C	5.00094e-10	-1.12711	-3.10475e-10
160490843	chr2:160490843:G:C	4.61334e-10	-2.12258e-10	-1.20779
160491217	chr2:160491217:A:G	1.66147e-08	-2.12258e-10	2.37613
160491406	chr2:160491406:G:T	1.15493e-09	-0.290115	-3.10475e-10
160492111	chr2:160492111:C:A	8.32069e-11	-1.80662	-1.11396
160492509	chr2:160492509:T:C	2.44278e-10	-1.8436	-3.10475e-10
160492918	chr2:160492918:G:C	1.28177e-09	-2.12258e-10	-0.185915
160493010	chr2:160493010:T:TC	1.9136e-08	3.77967	-1.26225
160494127	chr2:160494127:G:A	2.99615e-10	-1.63941	-3.10475e-10
160494201	chr2:160494201:G:T	4.38412e-10	-2.12258e-10	-1.25875
160494265	chr2:160494265:C:T	8.36914e-11	-1.82219	-1.09259
160495374	chr2:160495374:G:A	5.3974e-10	-1.05082	-3.10475e-10
160495709	chr2:160495709:T:C	3.92872e-10	-1.36843	-3.10475e-10
160495954	chr2:160495954:C:T	6.25677e-10	-2.12258e-10	-0.903076
160496574	chr2:160496574:G:C	2.93696e-10	-0.374404	-1.28496
160496856	chr2:160496856:T:C	1.05733e-09	-0.378407	-3.10475e-10
160496883	chr2:160496883:A:G	7.0963e-11	-1.83966	-1.2401
160497025	chr2:160497025:T:G	1.67046e-08	-2.12258e-10	2.38153
160497155	chr2:160497155:T:C	7.36719e-10	-0.739704	-3.10475e-10
160497857	chr2:160497857:T:C	6.18654e-09	2.65531	-1.26709
160498277	chr2:160498277:A:G	8.81973e-10	-2.12258e-10	-0.559748
160498483	chr2:160498483:G:A	4.27301e-10	-2.12258e-10	-1.28442
160498521	chr2:160498521:TGA:T	4.26077e-10	-2.12258e-10	-1.28729
160498533	chr2:160498533:T:C	2.52619e-10	-1.81003	-3.10475e-10
160498702	chr2:160498702:G:A	8.56352e-10	-0.589229	-3.10475e-10
160498761	chr2:160498761:T:C	1.0982e-10	-1.75547	-0.887596
160499621	chr2:160499621:T:C	5.87313e-10	-0.500009	-0.466343
160499784	chr2:160499784:T:C	4.94373e-10	-0.30731	-0.83131
160500069	chr2:160500069:C:A	2.38012e-10	-1.86959	-3.10475e-10
160500155	chr2:160500155:G:A	6.1759e-10	-2.12258e-10	-0.916085
160500216	chr2:160500216:A:G	5.90155e-10	-2.12258e-10	-0.961524
160500395	chr2:160500395:A:G	5.81189e-10	-2.12258e-10	-0.976834
160500428	chr2:160500428:A:T	1.02897e-09	-0.405601	-3.10475e-10
160500460	chr2:160500460:G:C	8.35563e-11	-1.64673	-1.26966
160500646	chr2:160500646:G:A	4.97705e-10	-2.12258e-10	-1.1319
160500968	chr2:160500968:G:A	4.97525e-10	-2.12258e-10	-1.13226
160501346	chr2:160501346:T:C	1.48587e-09	0.637921	-0.676077
160501410	chr2:160501410:A:C	1.5036e-10	-1.39726	-0.931616
160501651	chr2:160501651:C:A	4.64816e-10	-2.12258e-10	-1.20027
160501863	chr2:160501863:TC:T	1.38665e-10	-1.46402	-0.945836
160502002	chr2:160502002:C:T	3.5449e-09	2.10266	-1.27131
160502377	chr2:160502377:G:A	1.75171e-08	-2.12258e-10	2.42902
160502587	chr2:160502587:G:A	1.30276e-10	-1.44385	-1.02841
160502618	chr2:160502618:G:T	8.51095e-11	-1.6016	-1.29637
160502753	chr2:160502753:G:A	4.73622e-09	2.38493	-1.26384
160502907	chr2:160502907:CTA:C	5.89431e-10	-2.12258e-10	-0.962753
160503022	chr2:160503022:T:G	6.12755e-10	-2.12258e-10	-0.923945
160503157	chr2:160503157:G:T	7.36209e-11	-1.82653	-1.21646
160503275	chr2:160503275:C:T	5.18416e-09	2.48117	-1.26972
160503279	chr2:160503279:A:G	4.46173e-09	2.33116	-1.26978
160503343	chr2:160503343:G:A	1.04483e-09	-0.390303	-3.10475e-10
160503594	chr2:160503594:T:C	1.29116e-10	-1.4727	-1.0085
160503598	chr2:160503598:TG:T	1.35627e-10	-1.45871	-0.97329
160503765	chr2:160503765:C:T	4.14855e-09	2.25861	-1.27
160503912	chr2:160503912:CTTT:C	8.41099e-11	-1.61414	-1.29565
160503925	chr2:160503925:G:A	4.47464e-09	2.33468	-1.27041
160504075	chr2:160504075:C:A	2.27763e-09	-2.12258e-10	0.38898
160504441	chr2:160504441:G:A	1.51651e-10	-1.48243	-0.837902
160504559	chr2:160504559:C:T	7.60353e-10	-2.12258e-10	-0.708127
160504769	chr2:160504769:T:C	4.8186e-10	-2.12258e-10	-1.16426
160504900	chr2:160504900:GT:TT	8.29191e-11	-1.63008	-1.29397
160504938	chr2:160504938:A:G	5.96989e-10	-2.12258e-10	-0.950011
160505044	chr2:160505044:T:C	6.85588e-10	-2.12258e-10	-0.811633
160505933	chr2:160505933:A:T	1.51767e-10	-1.39245	-0.927119
160506037	chr2:160506037:C:T	4.82571e-10	-2.12258e-10	-1.16278
160506319	chr2:160506319:T:C	9.91166e-10	-0.443029	-3.10475e-10
160506427	chr2:160506427:G:C	1.38432e-10	-1.5363	-0.875236
160506632	chr2:160506632:G:A	1.42267e-10	-1.41699	-0.967219
160506812	chr2:160506812:C:T	4.55566e-09	2.35276	-1.27054
160507368	chr2:160507368:T:C	5.93173e-09	2.49141	-1.14525
160507933	chr2:160507933:T:C	4.50371e-10	-2.12258e-10	-1.23184
160508113	chr2:160508113:G:C	4.23879e-10	-2.12258e-10	-1.29246
160509878	chr2:160509878:G:A	4.66712e-09	2.37596	-1.26957
160510479	chr2:160510479:G:A	4.21849e-10	-2.12258e-10	-1.29726
160511203	chr2:160511203:T:C	1.52794e-10	-1.44842	-0.864398
160511268	chr2:160511268:C:T	8.57304e-11	-1.59342	-1.29729
160511585	chr2:160511585:C:T	9.8566e-10	-0.448599	-3.10475e-10
160511650	chr2:160511650:T:C	1.86106e-09	-2.12258e-10	0.186991
160511702	chr2:160511702:A:G	9.43733e-10	0.800414	-1.29248
160511980	chr2:160511980:A:G	1.50047e-10	-1.04751	-1.28345
160512443	chr2:160512443:G:A	8.80907e-11	-1.87578	-0.987765
160512456	chr2:160512456:T:C	1.15841e-10	-1.8527	-0.73699
160512628	chr2:160512628:G:A	1.43201e-10	-1.85738	-0.520275
160512732	chr2:160512732:A:G	5.47217e-10	-2.12258e-10	-1.03707
160513044	chr2:160513044:A:C	4.22048e-10	-2.12258e-10	-1.29679
160513045	chr2:160513045:C:T	1.57591e-10	-1.83874	-0.443168
160513048	chr2:160513048:T:C	7.13925e-11	-1.84116	-1.23255
160513615	chr2:160513615:T:C	7.67732e-11	-1.83342	-1.16763
160513774	chr2:160513774:T:C	2.25064e-09	0.37706	-3.10475e-10
160514279	chr2:160514279:C:T	4.69881e-10	-2.12258e-10	-1.18943
160514471	chr2:160514471:T:C	4.63665e-10	-2.12258e-10	-1.20275
160514530	chr2:160514530:G:T	4.2182e-10	-2.12258e-10	-1.29733
160514925	chr2:160514925:A:G	4.41222e-10	-2.12258e-10	-1.25236
160514975	chr2:160514975:T:C	4.99106e-09	1.17349	-3.10475e-10
160515135	chr2:160515135:G:T	6.60563e-10	-2.12258e-10	-0.848818
160515160	chr2:160515160:C:T	6.03191e-10	-2.12258e-10	-0.939676
160515411	chr2:160515411:G:T	1.06399e-07	4.23304	-3.10475e-10
160515630	chr2:160515630:G:A	4.68915e-10	-2.12258e-10	-1.19149
160515798	chr2:160515798:A:G	5.24841e-09	1.22377	-3.10475e-10
160515845	chr2:160515845:T:C	9.09595e-11	-1.7997	-1.0318
160515858	chr2:160515858:T:A	8.59486e-11	-1.81772	-1.07044
160515902	chr2:160515902:C:T	5.50395e-09	1.27131	-3.10475e-10
160516107	chr2:160516107:C:T	5.1548e-09	1.20577	-3.10475e-10
160516179	chr2:160516179:C:T	5.34678e-09	1.24234	-3.10475e-10
160516410	chr2:160516410:G:A	5.23362e-09	1.22095	-3.10475e-10
160516450	chr2:160516450:C:T	5.41503e-09	1.25502	-3.10475e-10
160516471	chr2:160516471:T:C	5.02079e-09	1.17943	-3.10475e-10
160516513	chr2:160516513:G:A	3.29389e-10	-1.54467	-3.10475e-10
160516681	chr2:160516681:T:C	5.65868e-10	-1.00355	-3.10475e-10
160516921	chr2:160516921:A:G	4.67302e-10	-2.12258e-10	-1.19493
160517041	chr2:160517041:A:G	1.11592e-09	-2.12258e-10	-0.324479
160517364	chr2:160517364:C:T	5.3078e-10	-2.12258e-10	-1.06756
160518196	chr2:160518196:C:T	5.9591e-10	-2.12258e-10	-0.95182
160518408	chr2:160518408:C:T	4.36267e-10	-2.12258e-10	-1.26365
160518412	chr2:160518412:A:G	6.00262e-10	-0.944544	-3.10475e-10
160518736	chr2:160518736:T:G	2.78756e-10	-0.719104	-0.99247
160518999	chr2:160518999:C:T	5.84096e-09	1.33074	-3.10475e-10
160519133	chr2:160519133:C:T	4.37899e-10	-2.12258e-10	-1.25992
160519413	chr2:160519413:T:C	2.79272e-10	-1.70972	-3.10475e-10
160519532	chr2:160519532:A:G	4.6888e-10	-2.12258e-10	-1.19156
160519560	chr2:160519560:T:C	5.45654e-09	1.26266	-3.10475e-10
160519585	chr2:160519585:C:T	1.18313e-09	-0.265989	-3.10475e-10
160519824	chr2:160519824:C:A	3.61831e-10	-1.45073	-3.10475e-10
160520303	chr2:160520303:T:G	1.14289e-09	-2.12258e-10	-0.300595
160520610	chr2:160520610:G:A	6.61425e-09	1.45507	-3.10475e-10
160521112	chr2:160521112:G:A	9.66379e-11	-1.67261	-1.09833
160521248	chr2:160521248:G:A	9.59896e-11	-1.65083	-1.12684
160521375	chr2:160521375:A:G	5.54384e-09	1.27853	-3.10475e-10
160521428	chr2:160521428:A:T	4.22057e-10	-2.12258e-10	-1.29677
160521479	chr2:160521479:TATG:T	3.37355e-10	-1.52078	-3.10475e-10
160521508	chr2:160521508:AAG:A	6.30186e-10	-2.12258e-10	-0.895894
160521759	chr2:160521759:C:A	3.25953e-08	3.05001	-3.10475e-10
160522164	chr2:160522164:C:T	3.07142e-10	-1.6146	-3.10475e-10
160522533	chr2:160522533:C:T	1.18709e-09	0.450213	-0.712865
160522624	chr2:160522624:G:T	1.00632e-10	-1.46088	-1.26956
160522712	chr2:160522712:T:C	1.03172e-10	-1.62432	-1.08119
160522813	chr2:160522813:A:G	1.06568e-09	-2.12258e-10	-0.370541
160522823	chr2:160522823:T:C	1.00236e-10	-1.67063	-1.06375
160522826	chr2:160522826:G:T	4.41521e-10	-2.12258e-10	-1.25168
160523064	chr2:160523064:A:G	3.15389e-10	-1.5881	-3.10475e-10
160523483	chr2:160523483:T:C	5.23184e-10	-2.12258e-10	-1.08198
160523505	chr2:160523505:G:C	4.25597e-10	-2.12258e-10	-1.28842
160523850	chr2:160523850:T:A	9.61235e-11	-1.57207	-1.2042
160523994	chr2:160523994:C:T	7.19484e-10	-2.12258e-10	-0.763375
160524049	chr2:160524049:C:T	3.73234e-10	-0.652938	-0.766766
160524377	chr2:160524377:G:A	1.07915e-10	-1.66351	-0.997058
160524491	chr2:160524491:C:CGAT	5.43928e-09	1.25949	-3.10475e-10
160524865	chr2:160524865:C:T	4.14109e-08	3.28939	-3.10475e-10
160524891	chr2:160524891:C:G	1.37639e-09	-2.12258e-10	-0.114687
160524909	chr2:160524909:T:C	4.34012e-10	-2.12258e-10	-1.26884
160525305	chr2:160525305:G:C	5.79002e-10	-1.48796	0.507352
160525306	chr2:160525306:C:T	5.83076e-10	-1.4801	0.506511
160525620	chr2:160525620:T:C	4.28401e-10	-2.12258e-10	-1.28185
160525804	chr2:160525804:C:T	9.66442e-11	-1.5534	-1.21747
160525806	chr2:160525806:G:T	9.65184e-11	-1.55595	-1.21622
160525999	chr2:160525999:G:T	4.37302e-10	-2.12258e-10	-1.26129
160526115	chr2:160526115:T:C	5.05207e-09	1.18564	-3.10475e-10
160526262	chr2:160526262:G:A	8.08163e-11	-1.86945	-1.08028
160526268	chr2:160526268:T:A	4.31989e-10	-2.12258e-10	-1.27351
160526459	chr2:160526459:C:G	2.88431e-10	-1.67745	-3.10475e-10
160526778	chr2:160526778:G:A	9.62914e-11	-1.54869	-1.22584
160526968	chr2:160526968:T:G	4.67636e-10	-2.12258e-10	-1.19422
160527400	chr2:160527400:C:A	2.45838e-10	-1.83724	-3.10475e-10
160527442	chr2:160527442:A:G	1.0097e-10	-1.57004	-1.15705
160527463	chr2:160527463:T:C	5.6032e-09	1.28918	-3.10475e-10
160527504	chr2:160527504:G:A	7.12413e-11	-1.84518	-1.23065
160527513	chr2:160527513:T:G	1.04104e-10	-1.58156	-1.11496
160527715	chr2:160527715:T:C	6.34629e-10	-2.12258e-10	-0.888869
160527778	chr2:160527778:T:C	2.70904e-10	-1.74014	-3.10475e-10
160528138	chr2:160528138:T:C	6.65155e-11	-1.87558	-1.26889
160528425	chr2:160528425:T:C	4.5906e-10	-2.12258e-10	-1.21273
160528448	chr2:160528448:G:A	8.95086e-11	-1.55027	-1.2973
160528494	chr2:160528494:G:T	1.08014e-10	-1.51379	-1.14586
160529802	chr2:160529802:T:C	4.23694e-10	-2.12258e-10	-1.2929
160529862	chr2:160529862:T:C	4.27229e-10	-2.12258e-10	-1.28459
160529990	chr2:160529990:TTC:T	5.66533e-09	1.30021	-3.10475e-10
160530153	chr2:160530153:T:A	1.04446e-10	-1.6484	-1.04484
160530214	chr2:160530214:T:C	6.19907e-10	-0.912341	-3.10475e-10
160530218	chr2:160530218:G:A	9.49557e-11	-1.56152	-1.22698
160530413	chr2:160530413:G:T	9.49888e-11	-1.56502	-1.22313
160530471	chr2:160530471:A:T	6.46695e-11	-1.87906	-1.29356
160530589	chr2:160530589:C:A	2.50002e-10	-1.82044	-3.10475e-10
160530931	chr2:160530931:T:C	8.52933e-10	-2.12258e-10	-0.593229
160531350	chr2:160531350:C:T	8.14906e-11	-1.83417	-1.10725
160531985	chr2:160531985:C:T	5.27907e-10	-2.12258e-10	-1.07299
160532261	chr2:160532261:C:T	5.92733e-09	1.34542	-3.10475e-10
160532479	chr2:160532479:G:A	5.47752e-10	-2.12258e-10	-1.03609
160532946	chr2:160532946:A:C	8.3081e-10	-2.12258e-10	-0.619509
160532969	chr2:160532969:A:G	8.79309e-10	-2.12258e-10	-0.562773
160533237	chr2:160533237:A:T	2.6083e-10	-1.77804	-3.10475e-10
160533401	chr2:160533401:T:C	6.61317e-10	-2.12258e-10	-0.847677
160534017	chr2:160534017:C:T	4.71458e-10	-2.12258e-10	-1.18608
160534186	chr2:160534186:C:A	4.34955e-10	-2.12258e-10	-1.26667
160534334	chr2:160534334:C:T	4.68111e-10	-2.12258e-10	-1.1932
160534425	chr2:160534425:C:T	4.6666e-10	-2.12258e-10	-1.19631
160534932	chr2:160534932:A:G	4.73907e-10	-2.12258e-10	-1.1809
160535385	chr2:160535385:T:A	5.846e-09	1.3316	-3.10475e-10
160535420	chr2:160535420:T:C	7.03659e-11	-1.87923	-1.20897
160535450	chr2:160535450:T:G	7.19658e-11	-1.86369	-1.20203
160535457	chr2:160535457:C:T	7.06472e-11	-1.87026	-1.21395
160535458	chr2:160535458:T:G	7.6134e-11	-1.87658	-1.13283
160535542	chr2:160535542:C:T	4.75188e-10	-2.12258e-10	-1.1782
160536691	chr2:160536691:G:T	1.75951e-10	-1.77689	-0.394817
160536813	chr2:160536813:TAAAG:T	3.1275e-10	-1.59651	-3.10475e-10
160537069	chr2:160537069:G:A	4.5961e-10	-2.12258e-10	-1.21153
160537205	chr2:160537205:G:A	7.00742e-11	-1.87285	-1.2195
160537208	chr2:160537208:C:T	9.47472e-10	-2.12258e-10	-0.488113
160537339	chr2:160537339:A:G	6.98287e-11	-1.86954	-1.22633
160537388	chr2:160537388:A:G	5.2043e-10	-2.12258e-10	-1.08725
160537417	chr2:160537417:T:C	5.53159e-10	-2.12258e-10	-1.02627
160537608	chr2:160537608:G:A	2.57907e-10	-1.78931	-3.10475e-10
160537652	chr2:160537652:C:T	4.95775e-10	-2.12258e-10	-1.13579
160538018	chr2:160538018:C:T	6.07809e-10	-2.12258e-10	-0.93205
160538155	chr2:160538155:T:C	7.16801e-11	-1.86761	-1.20209
160538629	chr2:160538629:A:G	4.33008e-10	-2.12258e-10	-1.27115
160538638	chr2:160538638:G:A	4.65065e-10	-2.12258e-10	-1.19973
160538677	chr2:160538677:C:T	9.07897e-11	-1.64231	-1.19106
160538892	chr2:160538892:G:A	5.46424e-10	-2.12258e-10	-1.03851
160539396	chr2:160539396:T:C	4.29708e-10	-2.12258e-10	-1.27881
160539510	chr2:160539510:A:G	7.13444e-10	-2.12258e-10	-0.771807
160539619	chr2:160539619:T:C	6.91614e-11	-1.87727	-1.2282
160539640	chr2:160539640:A:G	6.94379e-11	-1.87724	-1.22423
160540478	chr2:160540478:G:T	2.56832e-10	-0.845962	-0.947525
160540523	chr2:160540523:T:C	5.72427e-10	-2.12258e-10	-0.992024
160540717	chr2:160540717:G:T	7.25963e-10	-2.12258e-10	-0.754412
160540893	chr2:160540893:T:C	7.26136e-10	-2.12258e-10	-0.754172
160540913	chr2:160540913:A:T	5.15778e-10	-2.12258e-10	-1.09623
160541509	chr2:160541509:A:T	2.32308e-10	-0.890138	-1.00371
160541697	chr2:160541697:G:A	7.0488e-11	-1.87867	-1.2078
160541817	chr2:160541817:T:A	5.12636e-10	-2.12258e-10	-1.10234
160541866	chr2:160541866:A:AT	8.01471e-08	3.94971	-3.10475e-10
160542573	chr2:160542573:T:A	8.50261e-10	-2.12258e-10	-0.596366
160542623	chr2:160542623:A:G	4.27095e-10	-2.12258e-10	-1.2849
160542831	chr2:160542831:G:C	5.1934e-10	-2.12258e-10	-1.08935
160542852	chr2:160542852:A:C	4.41741e-10	-2.12258e-10	-1.25119
160543003	chr2:160543003:C:T	6.47018e-11	-1.87853	-1.29359
160543420	chr2:160543420:C:T	7.06238e-10	-2.12258e-10	-0.781958
160543443	chr2:160543443:T:C	8.78137e-10	-2.12258e-10	-0.564107
160543449	chr2:160543449:T:G	6.00507e-09	1.35845	-3.10475e-10
160543642	chr2:160543642:C:T	4.65035e-10	-2.12258e-10	-1.1998
160543716	chr2:160543716:G:C	4.8609e-10	-2.12258e-10	-1.15552
160543777	chr2:160543777:A:T	6.88285e-11	-1.87853	-1.23176
160543778	chr2:160543778:A:T	8.61308e-11	-1.84112	-1.04493
160543857	chr2:160543857:G:C	2.32198e-10	-0.925931	-0.968387
160544438	chr2:160544438:C:T	8.00784e-11	-1.79742	-1.16148
160544862	chr2:160544862:C:T	1.8321e-09	0.171307	-3.10475e-10
160545221	chr2:160545221:A:G	7.07113e-11	-1.87892	-1.20438
160545272	chr2:160545272:A:G	4.96908e-10	-2.12258e-10	-1.1335
160545374	chr2:160545374:G:A	2.28065e-10	-0.963378	-0.948902
160546312	chr2:160546312:C:T	1.65709e-10	-0.940347	-1.29133
160546339	chr2:160546339:G:A	2.56267e-10	-1.79569	-3.10475e-10
160546370	chr2:160546370:T:C	4.50801e-10	-2.12258e-10	-1.23088
160546636	chr2:160546636:T:A	4.59023e-10	-2.12258e-10	-1.21281
160547149	chr2:160547149:G:A	4.77925e-10	-2.12258e-10	-1.17246
160547150	chr2:160547150:G:A	5.88952e-10	-0.963566	-3.10475e-10
160547283	chr2:160547283:T:C	2.30191e-10	-0.906893	-0.996107
160547314	chr2:160547314:T:C	5.02828e-10	-2.12258e-10	-1.12166
160547416	chr2:160547416:T:C	4.67512e-10	-2.12258e-10	-1.19448
160547811	chr2:160547811:T:C	4.7836e-10	-2.12258e-10	-1.17155
160548574	chr2:160548574:G:C	4.60447e-10	-2.12258e-10	-1.20971
160548607	chr2:160548607:A:T	4.80727e-10	-2.12258e-10	-1.16661
160548690	chr2:160548690:C:T	5.07089e-10	-2.12258e-10	-1.11322
160548738	chr2:160548738:T:C	4.76645e-10	-2.12258e-10	-1.17514
160548793	chr2:160548793:T:C	9.2804e-10	-2.12258e-10	-0.508835
160549120	chr2:160549120:A:G	4.57738e-10	-2.12258e-10	-1.21561
160549410	chr2:160549410:T:G	4.5214e-10	-2.12258e-10	-1.22792
160550060	chr2:160550060:C:T	4.9675e-10	-2.12258e-10	-1.13382
160550085	chr2:160550085:T:C	4.97318e-10	-2.12258e-10	-1.13268
160550164	chr2:160550164:T:C	5.22281e-10	-2.12258e-10	-1.0837
160550206	chr2:160550206:G:A	5.00275e-10	-2.12258e-10	-1.12675
160550282	chr2:160550282:C:T	7.52653e-11	-1.77308	-1.24781
160550427	chr2:160550427:A:C	4.41203e-10	-2.12258e-10	-1.2524
160550593	chr2:160550593:C:T	4.41833e-10	-2.12258e-10	-1.25098
160550679	chr2:160550679:G:A	9.01765e-11	-1.85658	-0.983566
160550768	chr2:160550768:C:T	1.44717e-10	-1.17926	-1.18787
160550992	chr2:160550992:C:G	1.9502e-10	-0.880848	-1.18796
160551154	chr2:160551154:C:T	7.45323e-11	-1.84657	-1.18411
160551594	chr2:160551594:C:T	4.89914e-10	-2.12258e-10	-1.14768
160551605	chr2:160551605:GT:G	6.70122e-10	-2.12258e-10	-0.83445
160552389	chr2:160552389:C:T	6.41056e-09	1.42379	-3.10475e-10
160552402	chr2:160552402:T:C	8.96919e-11	-1.82447	-1.02106
160553048	chr2:160553048:C:T	8.76253e-11	-1.8273	-1.04154
160553212	chr2:160553212:C:T	4.66672e-10	-2.12258e-10	-1.19628
160553914	chr2:160553914:G:A	7.92468e-11	-1.83523	-1.13411
160553962	chr2:160553962:C:T	6.29234e-09	1.40518	-3.10475e-10
160554016	chr2:160554016:A:G	8.89541e-10	-2.12258e-10	-0.551205
160554031	chr2:160554031:G:A	6.5056e-11	-1.87869	-1.28797
160554305	chr2:160554305:A:G	5.96296e-09	1.35141	-3.10475e-10
160555131	chr2:160555131:G:A	4.31657e-10	-2.12258e-10	-1.27428
160555798	chr2:160555798:C:T	4.76437e-10	-2.12258e-10	-1.17557
160556630	chr2:160556630:C:T	5.59801e-10	-2.12258e-10	-1.01433
160557343	chr2:160557343:G:T	9.64245e-10	-2.12258e-10	-0.470565
160557791	chr2:160557791:T:C	6.23147e-10	-2.12258e-10	-0.907128
160558057	chr2:160558057:A:G	1.82531e-10	-1.32978	-0.805211
160558111	chr2:160558111:A:G	8.24009e-11	-1.77792	-1.15239
160558115	chr2:160558115:C:T	2.23885e-10	-1.35111	-0.579665
160558224	chr2:160558224:G:C	8.01859e-11	-1.80078	-1.15678
160558272	chr2:160558272:A:G	5.22551e-10	-2.12258e-10	-1.08319
160558421	chr2:160558421:C:T	2.75776e-10	-1.72232	-3.10475e-10
160558448	chr2:160558448:C:T	8.30201e-11	-1.79977	-1.12306
160558660	chr2:160558660:C:T	5.46892e-10	-2.12258e-10	-1.03766
160558720	chr2:160558720:T:C	7.78674e-10	0.225849	-0.910167
160558861	chr2:160558861:T:G	4.28632e-10	-2.12258e-10	-1.28131
160559067	chr2:160559067:G:A	6.46973e-10	-2.12258e-10	-0.869605
160559137	chr2:160559137:A:T	6.61802e-09	-2.12258e-10	1.45564
160559324	chr2:160559324:T:G	4.79632e-10	-2.12258e-10	-1.16889
160559558	chr2:160559558:T:G	4.28539e-10	-2.12258e-10	-1.28153
160559601	chr2:160559601:T:G	5.13122e-10	-2.12258e-10	-1.1014
160559839	chr2:160559839:C:T	4.33589e-10	-2.12258e-10	-1.26981
160560113	chr2:160560113:T:C	4.2712e-10	-2.12258e-10	-1.28485
160560198	chr2:160560198:T:C	5.00754e-10	-2.12258e-10	-1.12579
160560203	chr2:160560203:C:T	4.81337e-09	1.13724	-3.10475e-10
160560660	chr2:160560660:T:C	4.33325e-10	-2.12258e-10	-1.27042
160560816	chr2:160560816:G:A	4.85067e-10	-2.12258e-10	-1.15762
160560918	chr2:160560918:G:T	6.36977e-10	-2.12258e-10	-0.885176
160560957	chr2:160560957:C:G	4.89051e-10	-2.12258e-10	-1.14944
160561010	chr2:160561010:G:A	6.67409e-11	-1.85602	-1.28507
160561025	chr2:160561025:C:T	6.30502e-10	-2.12258e-10	-0.895394
160561104	chr2:160561104:G:A	4.22963e-10	-2.12258e-10	-1.29462
160561368	chr2:160561368:T:G	1.87722e-10	-0.816919	-1.29003
160561467	chr2:160561467:C:T	1.93078e-10	-1.26071	-0.818101
160561529	chr2:160561529:T:C	6.67455e-11	-1.85128	-1.28974
160561994	chr2:160561994:C:T	6.43683e-10	-2.12258e-10	-0.874703
160562004	chr2:160562004:T:C	5.29592e-10	-2.12258e-10	-1.0698
160562362	chr2:160562362:TAAG:T	4.26223e-10	-2.12258e-10	-1.28695
160562377	chr2:160562377:T:G	1.16909e-10	-1.82726	-0.753249
160562742	chr2:160562742:A:C	5.56615e-10	-2.12258e-10	-1.02004
160563190	chr2:160563190:G:C	4.4187e-10	-2.12258e-10	-1.2509
160563330	chr2:160563330:A:T	4.86559e-10	-2.12258e-10	-1.15455
160563389	chr2:160563389:C:T	5.51112e-10	-2.12258e-10	-1.02997
160563668	chr2:160563668:A:G	1.06953e-10	-1.37885	-1.29067
160563912	chr2:160563912:CT:C	8.8147e-11	-1.58644	-1.27646
160563986	chr2:160563986:C:T	8.9136e-11	-1.58576	-1.26599
160564093	chr2:160564093:C:T	6.47006e-11	-1.87556	-1.29658
160564833	chr2:160564833:G:A	4.94696e-10	-2.12258e-10	-1.13797
160564997	chr2:160564997:C:G	7.94998e-11	-1.85324	-1.11291
160565023	chr2:160565023:C:T	9.05404e-11	-1.56659	-1.26952
160565178	chr2:160565178:T:C	1.80196e-09	0.154723	-3.10475e-10
160565282	chr2:160565282:A:G	4.82632e-10	-2.12258e-10	-1.16266
160565439	chr2:160565439:A:G	9.87127e-11	-1.4527	-1.297
160566265	chr2:160566265:T:G	5.72844e-10	-2.12258e-10	-0.991296
160566297	chr2:160566297:T:A	4.82454e-10	-2.12258e-10	-1.16302
160566339	chr2:160566339:A:C	5.48578e-10	-2.12258e-10	-1.03458
160566369	chr2:160566369:G:T	4.6522e-10	-2.12258e-10	-1.1994
160566687	chr2:160566687:C:G	9.58618e-11	-1.48386	-1.29515
160566993	chr2:160566993:C:T	4.41295e-10	-2.12258e-10	-1.2522
160567059	chr2:160567059:A:C	6.51083e-11	-1.87015	-1.29571
160567139	chr2:160567139:G:A	8.83783e-11	-1.58621	-1.27408
160567151	chr2:160567151:G:A	4.74988e-10	-2.12258e-10	-1.17862
160567212	chr2:160567212:C:T	4.42537e-10	-2.12258e-10	-1.24939
160567321	chr2:160567321:T:A	5.43698e-10	-2.12258e-10	-1.04352
160567454	chr2:160567454:G:C	1.02797e-10	-1.41438	-1.29478
160567644	chr2:160567644:A:G	4.22412e-10	-2.12258e-10	-1.29593
160568038	chr2:160568038:C:T	4.74067e-10	-2.12258e-10	-1.18056
160568055	chr2:160568055:C:A	5.23717e-10	-2.12258e-10	-1.08096
160568094	chr2:160568094:C:T	9.13236e-11	-1.5568	-1.2707
160568138	chr2:160568138:A:C	9.2071e-11	-1.54851	-1.27084
160568378	chr2:160568378:T:C	4.22679e-10	-2.12258e-10	-1.2953
160568892	chr2:160568892:C:A	9.47418e-11	-1.49915	-1.29161
160569149	chr2:160569149:C:A	4.45898e-10	-2.12258e-10	-1.24182
160569386	chr2:160569386:T:G	4.279e-10	-2.12258e-10	-1.28302
160569413	chr2:160569413:G:A	9.48549e-09	1.81561	-3.10475e-10
160569476	chr2:160569476:G:A	4.62568e-10	-2.12258e-10	-1.20512
160569736	chr2:160569736:T:C	8.22592e-09	1.67314	-3.10475e-10
160569764	chr2:160569764:C:T	4.35183e-10	-2.12258e-10	-1.26614
160569966	chr2:160569966:A:G	6.52133e-10	-2.12258e-10	-0.861661
160570063	chr2:160570063:A:G	5.94641e-10	-2.12258e-10	-0.953952
160570113	chr2:160570113:A:C	4.21857e-10	-2.12258e-10	-1.29724
160570127	chr2:160570127:T:A	5.63925e-10	-2.12258e-10	-1.00699
160570276	chr2:160570276:C:T	5.18364e-10	-2.12258e-10	-1.09123
160570420	chr2:160570420:A:G	7.30491e-11	-1.78602	-1.26475
160570746	chr2:160570746:G:A	5.45489e-10	-2.12258e-10	-1.04023
160570778	chr2:160570778:C:T	5.06727e-10	-2.12258e-10	-1.11394
160570843	chr2:160570843:T:A	5.01225e-10	-2.12258e-10	-1.12485
160571104	chr2:160571104:C:T	4.83287e-10	-2.12258e-10	-1.1613
160571898	chr2:160571898:T:C	7.09658e-10	-2.12258e-10	-0.777127
160572256	chr2:160572256:A:G	7.99603e-10	-2.12258e-10	-0.657795
160572281	chr2:160572281:A:G	4.81454e-10	-2.12258e-10	-1.1651
160572463	chr2:160572463:A:G	1.03614e-10	-1.43576	-1.26548
160572495	chr2:160572495:T:A	1.48517e-10	-1.27433	-1.06688
160572512	chr2:160572512:T:C	4.21819e-10	-2.12258e-10	-1.29733
160572770	chr2:160572770:T:C	4.74846e-10	-2.12258e-10	-1.17892
160572837	chr2:160572837:G:A	4.21843e-10	-2.12258e-10	-1.29728
160573000	chr2:160573000:T:A	5.57409e-09	-2.12258e-10	1.28398
160573098	chr2:160573098:C:A	2.16493e-10	-1.19939	-0.764967
160573428	chr2:160573428:A:T	7.91068e-11	-1.84728	-1.12383
160573495	chr2:160573495:A:C	1.08809e-10	-1.38941	-1.26291
160573570	chr2:160573570:T:C	6.07746e-10	-2.12258e-10	-0.932153
160573787	chr2:160573787:C:T	2.44496e-10	-1.84271	-3.10475e-10
160574174	chr2:160574174:C:A	2.9426e-10	-1.65745	-3.10475e-10
160574188	chr2:160574188:G:A	5.49072e-10	-2.12258e-10	-1.03368
160574212	chr2:160574212:A:G	4.21927e-10	-2.12258e-10	-1.29708
160574491	chr2:160574491:C:T	4.21838e-10	-2.12258e-10	-1.29729
160575160	chr2:160575160:A:G	5.47598e-10	-2.12258e-10	-1.03637
160575242	chr2:160575242:C:T	5.56097e-10	-2.12258e-10	-1.02097
160575284	chr2:160575284:A:T	4.25919e-10	-2.12258e-10	-1.28766
160575379	chr2:160575379:T:C	6.37759e-10	-2.12258e-10	-0.883949
160575603	chr2:160575603:T:C	4.45591e-10	-2.12258e-10	-1.24251
160575726	chr2:160575726:C:T	4.21829e-10	-2.12258e-10	-1.29731
160575733	chr2:160575733:T:C	7.43799e-11	-1.87342	-1.15931
160575885	chr2:160575885:G:T	4.8993e-10	-2.12258e-10	-1.14765
160576208	chr2:160576208:G:A	4.86033e-10	-2.12258e-10	-1.15563
160576229	chr2:160576229:T:C	4.8571e-10	-2.12258e-10	-1.1563
160576417	chr2:160576417:A:G	6.29166e-10	-2.12258e-10	-0.897516
160576539	chr2:160576539:G:GT	4.28095e-10	-2.12258e-10	-1.28256
160577024	chr2:160577024:G:A	4.91018e-10	-2.12258e-10	-1.14543
160577075	chr2:160577075:A:G	6.74143e-10	-2.12258e-10	-0.828467
160577446	chr2:160577446:G:A	4.89218e-10	-2.12258e-10	-1.1491
160577451	chr2:160577451:G:C	2.5326e-10	-1.80274	-0.00475458
160577568	chr2:160577568:C:T	4.58564e-10	-2.12258e-10	-1.21381
160577615	chr2:160577615:T:C	7.98456e-11	-1.87815	-1.08366
160577818	chr2:160577818:G:GA	5.83198e-10	-2.12258e-10	-0.973383
160578131	chr2:160578131:C:T	4.72813e-10	-2.12258e-10	-1.18321
160578718	chr2:160578718:A:G	5.06171e-10	-2.12258e-10	-1.11504
160578744	chr2:160578744:G:A	6.76008e-11	-1.84103	-1.28726
160578924	chr2:160578924:A:G	5.20102e-09	2.5059	-1.2912
160578949	chr2:160578949:C:T	6.79262e-11	-1.83148	-1.29201
160578967	chr2:160578967:G:A	8.13135e-11	-1.67695	-1.26664
160579209	chr2:160579209:A:G	8.42016e-11	-1.76815	-1.14055
160580011	chr2:160580011:C:A	7.00857e-11	-1.86285	-1.22934
160580567	chr2:160580567:T:C	4.24651e-10	-2.12258e-10	-1.29064
160580693	chr2:160580693:A:G	7.59236e-11	-1.85489	-1.15729
160580695	chr2:160580695:C:T	4.37467e-10	-2.12258e-10	-1.26091
160580707	chr2:160580707:C:A	6.77386e-11	-1.83887	-1.28738
160581073	chr2:160581073:A:C	7.21034e-11	-1.87943	-1.18438
160581459	chr2:160581459:A:G	1.52036e-09	-2.12258e-10	-0.0152077
160581469	chr2:160581469:A:G	4.30552e-10	-2.12258e-10	-1.27684
160581871	chr2:160581871:TA:T	4.26673e-10	-2.12258e-10	-1.28589
160581939	chr2:160581939:C:T	7.09535e-11	-1.83801	-1.24188
160582068	chr2:160582068:G:A	8.00419e-11	-1.6625	-1.29686
160583496	chr2:160583496:T:C	7.01362e-11	-1.87454	-1.21694
160583598	chr2:160583598:G:C	6.73951e-11	-1.85489	-1.27645
160583688	chr2:160583688:C:A	6.88597e-11	-1.81436	-1.29548
160584184	chr2:160584184:G:A	2.40831e-10	-1.85781	-3.10475e-10
160585189	chr2:160585189:T:C	5.28814e-10	-2.12258e-10	-1.07127
160585885	chr2:160585885:A:G	5.07651e-10	-2.12258e-10	-1.11212
160585898	chr2:160585898:G:A	1.1617e-09	-2.12258e-10	-0.284272
160586619	chr2:160586619:T:C	4.99557e-10	-2.12258e-10	-1.12819
160586962	chr2:160586962:A:C	5.33644e-10	-2.12258e-10	-1.06218
160587322	chr2:160587322:T:C	5.56188e-10	-2.12258e-10	-1.0208
160588388	chr2:160588388:A:C	6.46664e-11	-1.87625	-1.29642
160588814	chr2:160588814:C:T	6.85003e-11	-1.854	-1.26107
160589038	chr2:160589038:C:T	7.15451e-11	-1.84662	-1.22497
160589233	chr2:160589233:C:T	5.96681e-10	-2.12258e-10	-0.950528
160589440	chr2:160589440:A:G	6.61823e-11	-1.86879	-1.2807
160589554	chr2:160589554:T:C	5.50724e-10	-2.12258e-10	-1.03068
160589580	chr2:160589580:C:T	2.36358e-10	-1.83767	-0.0388915
160589594	chr2:160589594:C:T	6.15469e-10	-2.12258e-10	-0.919526
160589776	chr2:160589776:C:T	1.964e-10	-1.79222	-0.269534
160589927	chr2:160589927:T:C	1.92749e-10	-1.81338	-0.267143
160589949	chr2:160589949:G:T	6.50654e-11	-1.8701	-1.29641
160590276	chr2:160590276:C:T	1.87514e-10	-1.83499	-0.273068
160591120	chr2:160591120:T:C	2.5537e-10	-1.79919	-3.10475e-10
160591126	chr2:160591126:T:C	4.9307e-10	-2.12258e-10	-1.14126
160591135	chr2:160591135:A:G	5.47755e-10	-2.12258e-10	-1.03608
160591190	chr2:160591190:T:C	5.41277e-10	-2.12258e-10	-1.04798
160591519	chr2:160591519:C:T	5.32696e-10	-2.12258e-10	-1.06396
160591542	chr2:160591542:A:G	5.40123e-10	-2.12258e-10	-1.05011
160592237	chr2:160592237:T:C	2.61318e-10	-1.77617	-3.10475e-10
160592416	chr2:160592416:CT:C	4.24391e-10	-2.12258e-10	-1.29125
160592482	chr2:160592482:T:A	8.82637e-11	-1.85248	-1.00911
160592698	chr2:160592698:C:T	6.45261e-11	-1.87751	-1.29733
160593014	chr2:160593014:G:C	5.63347e-10	-2.12258e-10	-1.00801
160593283	chr2:160593283:G:A	5.11322e-10	-2.12258e-10	-1.10491
160593303	chr2:160593303:T:C	7.64119e-10	-2.12258e-10	-0.703186
160593464	chr2:160593464:G:A	1.00808e-09	-2.12258e-10	-0.426106
160594062	chr2:160594062:T:C	6.71418e-11	-1.87777	-1.25733
160594423	chr2:160594423:C:T	6.24725e-10	-2.12258e-10	-0.904599
160594778	chr2:160594778:T:G	5.30772e-10	-2.12258e-10	-1.06758
160594825	chr2:160594825:T:C	4.44022e-10	-2.12258e-10	-1.24604
160594891	chr2:160594891:T:A	6.57625e-11	-1.87764	-1.27822
160595056	chr2:160595056:A:T	5.30098e-10	-2.12258e-10	-1.06885
160596088	chr2:160596088:C:A	5.11434e-10	-2.12258e-10	-1.10469
160596098	chr2:160596098:C:T	6.99579e-11	-1.85934	-1.23467
160596916	chr2:160596916:G:T	5.01826e-10	-2.12258e-10	-1.12366
160596950	chr2:160596950:A:G	7.04664e-11	-1.79494	-1.29183
160597241	chr2:160597241:T:C	3.58164e-10	-1.46092	-3.10475e-10
160597480	chr2:160597480:G:T	7.04967e-11	-1.85506	-1.23128
160597843	chr2:160597843:T:C	5.05644e-10	-2.12258e-10	-1.11608
160598298	chr2:160598298:G:T	6.52577e-11	-1.8721	-1.29146
160598398	chr2:160598398:A:C	5.08701e-10	-2.12258e-10	-1.11005
160598563	chr2:160598563:T:A	6.4881e-11	-1.87824	-1.29112
160598977	chr2:160598977:C:T	6.49724e-11	-1.87665	-1.2913
160599129	chr2:160599129:CA:C	3.27612e-10	-1.79914	0.249064
160599304	chr2:160599304:C:A	6.51666e-11	-1.87361	-1.29135
160599615	chr2:160599615:T:C	2.01172e-10	-1.83102	-0.206732
160599660	chr2:160599660:T:C	4.98459e-10	-2.12258e-10	-1.13039
160600151	chr2:160600151:G:C	2.01013e-10	-1.83524	-0.203302
160600259	chr2:160600259:T:C	1.24237e-09	-2.12258e-10	-0.217138
160600495	chr2:160600495:T:G	4.7528e-10	-2.12258e-10	-1.17801
160600740	chr2:160600740:C:T	5.7786e-10	-0.982579	-3.10475e-10
160600854	chr2:160600854:G:T	2.35795e-10	-1.87895	-3.10475e-10
160600876	chr2:160600876:T:A	5.64886e-10	-2.12258e-10	-1.00529
160601245	chr2:160601245:A:G	5.31018e-10	-2.12258e-10	-1.06711
160601472	chr2:160601472:A:C	5.68154e-10	-2.12258e-10	-0.999518
160602075	chr2:160602075:C:T	1.99918e-10	-1.83632	-0.207678
160602330	chr2:160602330:G:A	5.3898e-10	-2.12258e-10	-1.05223
160602337	chr2:160602337:G:T	4.45106e-08	3.36157	-3.10475e-10
160602440	chr2:160602440:C:T	4.3913e-10	-2.12258e-10	-1.25711
160603073	chr2:160603073:T:C	4.22449e-10	-2.12258e-10	-1.29584
160603397	chr2:160603397:T:C	2.02222e-10	-1.82719	-0.205357
160603532	chr2:160603532:C:T	4.21811e-10	-2.12258e-10	-1.29735
160604135	chr2:160604135:T:C	2.64968e-08	2.84287	-3.10475e-10
160604592	chr2:160604592:C:T	5.29013e-10	-2.12258e-10	-1.0709
160604673	chr2:160604673:C:T	2.02061e-10	-1.83014	-0.203199
160604885	chr2:160604885:A:G	5.31018e-10	-2.12258e-10	-1.06711
160605006	chr2:160605006:T:C	4.22536e-10	-2.12258e-10	-1.29564
160605582	chr2:160605582:T:C	5.89347e-10	-2.12258e-10	-0.962895
160605835	chr2:160605835:CT:C	6.02459e-10	-2.12258e-10	-0.94089
160606236	chr2:160606236:C:G	2.03501e-10	-1.82088	-0.205357
160606730	chr2:160606730:G:A	5.44043e-10	-2.12258e-10	-1.04288
160607466	chr2:160607466:A:T	5.68982e-10	-2.12258e-10	-0.998062
160607621	chr2:160607621:G:A	5.70403e-10	-2.12258e-10	-0.995566
160607702	chr2:160607702:A:G	6.64758e-11	-1.85082	-1.29425
160608015	chr2:160608015:T:C	5.02506e-10	-2.12258e-10	-1.1223
160608030	chr2:160608030:T:C	5.75016e-10	-2.12258e-10	-0.987512
160608196	chr2:160608196:T:C	8.6831e-11	-1.85984	-1.0181
160608405	chr2:160608405:T:C	5.76227e-10	-2.12258e-10	-0.985408
160608516	chr2:160608516:A:T	9.54173e-11	-1.85784	-0.925812
160608667	chr2:160608667:C:T	2.14453e-08	2.63135	-3.10475e-10
160609079	chr2:160609079:A:G	1.00721e-09	-2.12258e-10	-0.426975
160609457	chr2:160609457:G:A	5.50179e-10	-2.12258e-10	-1.03167
160609751	chr2:160609751:A:G	5.52754e-10	-2.12258e-10	-1.027
160609796	chr2:160609796:A:C	1.7832e-08	2.44684	-3.10475e-10
160609827	chr2:160609827:C:T	6.03957e-10	-2.12258e-10	-0.938407
160609874	chr2:160609874:T:C	5.24719e-10	-2.12258e-10	-1.07905
160610050	chr2:160610050:A:G	5.26312e-10	-2.12258e-10	-1.07602
160610312	chr2:160610312:G:A	2.40193e-10	-0.566064	-1.2944
160610412	chr2:160610412:TC:T	1.1516e-10	-1.33996	-1.25562
160610520	chr2:160610520:C:A	1.09842e-09	-2.12258e-10	-0.34028
160610521	chr2:160610521:C:A	1.13778e-09	-2.12258e-10	-0.30508
160610889	chr2:160610889:G:A	4.21875e-10	-2.12258e-10	-1.2972
160611002	chr2:160611002:G:A	2.3574e-10	-1.87918	-3.10475e-10
160611118	chr2:160611118:A:G	5.09502e-10	-2.12258e-10	-1.10848
160611172	chr2:160611172:T:C	8.85606e-11	-1.87202	-0.986199
160611211	chr2:160611211:C:T	4.25406e-10	-2.12258e-10	-1.28887
160611325	chr2:160611325:G:A	5.88748e-10	-2.12258e-10	-0.963912
160611552	chr2:160611552:C:T	4.87928e-10	-2.12258e-10	-1.15174
160612093	chr2:160612093:A:G	2.65676e-10	-1.75963	-3.10475e-10
160612163	chr2:160612163:T:C	5.89491e-10	-2.12258e-10	-0.962651
160612454	chr2:160612454:A:G	2.06145e-10	-1.83119	-0.182141
160612586	chr2:160612586:T:C	2.02853e-10	-1.82476	-0.204674
160614005	chr2:160614005:A:G	6.22749e-10	-2.12258e-10	-0.907766
160614175	chr2:160614175:C:T	4.91015e-10	-2.12258e-10	-1.14544
160614553	chr2:160614553:C:T	6.34935e-10	-2.12258e-10	-0.888388
160614727	chr2:160614727:T:A	7.22012e-11	-1.85783	-1.20462
160615047	chr2:160615047:C:T	5.95959e-10	-2.12258e-10	-0.951737
160615241	chr2:160615241:T:G	8.79846e-11	-1.87601	-0.988733
160615306	chr2:160615306:T:G	7.34818e-11	-1.84815	-1.19672
160615544	chr2:160615544:T:C	2.01071e-10	-1.83324	-0.205009
160616015	chr2:160616015:G:A	7.22541e-11	-1.85884	-1.20288
160616154	chr2:160616154:T:G	3.52579e-10	-1.47664	-3.10475e-10
160616211	chr2:160616211:G:T	1.92039e-10	-0.901403	-1.18281
160616218	chr2:160616218:T:G	8.48298e-11	-1.87261	-1.02865
160616468	chr2:160616468:A:G	1.19054e-09	-0.25975	-3.10475e-10
160616491	chr2:160616491:A:G	2.34514e-08	2.72077	-3.10475e-10
160616653	chr2:160616653:A:T	4.65609e-10	-2.12258e-10	-1.19856
160617268	chr2:160617268:G:A	1.87055e-10	-0.862933	-1.24757
160617341	chr2:160617341:T:C	5.95439e-10	-2.12258e-10	-0.952611
160617462	chr2:160617462:T:C	7.19372e-11	-1.85766	-1.20846
160617821	chr2:160617821:G:A	1.98693e-10	-1.84619	-0.203956
160618097	chr2:160618097:C:T	4.81252e-10	-2.12258e-10	-1.16552
160618377	chr2:160618377:T:C	9.01584e-11	-1.86957	-0.970768
160618579	chr2:160618579:TA:T	9.12772e-11	-1.87284	-0.955165
160619098	chr2:160619098:C:T	6.14524e-10	-2.12258e-10	-0.921062
160619384	chr2:160619384:C:T	6.6965e-11	-1.87197	-1.26577
160619708	chr2:160619708:C:T	6.55201e-10	-2.12258e-10	-0.856968
160620423	chr2:160620423:G:A	6.67029e-11	-1.84648	-1.29518
160621207	chr2:160621207:G:A	7.07829e-11	-1.85031	-1.23198
160621905	chr2:160621905:C:T	4.90774e-10	-2.12258e-10	-1.14593
160622010	chr2:160622010:GT:G	6.55054e-11	-1.87925	-1.28053
160622306	chr2:160622306:A:G	4.42281e-10	-2.12258e-10	-1.24997
160622560	chr2:160622560:TGTATATACACATATATGTATGTATACAC:T	6.80064e-10	-2.12258e-10	-0.819724
160622782	chr2:160622782:T:C	4.22874e-10	-2.12258e-10	-1.29484
160623361	chr2:160623361:T:TC	1.97233e-10	-1.8405	-0.217025
160623382	chr2:160623382:CT:C	1.04555e-09	-2.12258e-10	-0.389615
160623492	chr2:160623492:G:A	8.85917e-11	-1.865	-0.992871
160623639	chr2:160623639:C:T	5.91718e-10	-2.12258e-10	-0.958879
160623856	chr2:160623856:C:T	9.29021e-11	-1.85884	-0.951527
160623871	chr2:160623871:A:T	5.68614e-10	-2.12258e-10	-0.998708
160623879	chr2:160623879:G:A	6.39958e-10	-2.12258e-10	-0.880507
160624284	chr2:160624284:T:C	5.18757e-10	-2.12258e-10	-1.09048
160624903	chr2:160624903:A:C	6.44889e-11	-1.87824	-1.29717
160624967	chr2:160624967:C:T	9.82779e-11	-1.8528	-0.901311
160625207	chr2:160625207:T:A	9.66751e-11	-1.85659	-0.913963
160625466	chr2:160625466:TTTC:T	1.97094e-10	-1.84008	-0.218146
160625826	chr2:160625826:C:T	5.1861e-10	-2.12258e-10	-1.09076
160625869	chr2:160625869:C:T	5.04404e-10	-2.12258e-10	-1.11853
160625881	chr2:160625881:G:C	7.68637e-11	-1.85927	-1.1406
160626255	chr2:160626255:G:A	5.69584e-10	-2.12258e-10	-0.997003
160626271	chr2:160626271:T:C	4.27972e-10	-2.12258e-10	-1.28285
160626421	chr2:160626421:C:G	4.45413e-10	-2.12258e-10	-1.24291
160626460	chr2:160626460:G:T	6.1194e-10	-2.12258e-10	-0.925277
160626589	chr2:160626589:G:A	1.96805e-10	-1.83954	-0.220152
160626724	chr2:160626724:G:A	7.81985e-11	-1.85564	-1.12702
160627016	chr2:160627016:T:G	1.97013e-10	-1.83958	-0.219056
160627671	chr2:160627671:C:T	1.3389e-09	-0.142309	-3.10475e-10
160627694	chr2:160627694:C:T	9.7861e-11	-1.85933	-0.899031
160627798	chr2:160627798:T:C	6.58974e-10	-2.12258e-10	-0.851225
160628304	chr2:160628304:T:C	9.64548e-11	-1.85634	-0.916492
160628695	chr2:160628695:G:C	1.90489e-10	-1.84252	-0.249799
160629025	chr2:160629025:A:AC	4.39162e-10	-2.12258e-10	-1.25704
160629439	chr2:160629439:T:C	7.39277e-11	-1.86437	-1.17445
160629594	chr2:160629594:C:T	6.83093e-10	-2.12258e-10	-0.815279
160629819	chr2:160629819:C:T	8.68146e-11	-1.86589	-1.01224
160629974	chr2:160629974:C:T	5.75744e-10	-2.12258e-10	-0.986247
160630044	chr2:160630044:C:T	6.04986e-10	-0.936704	-3.10475e-10
160630279	chr2:160630279:A:G	5.97415e-10	-2.12258e-10	-0.949297
160630346	chr2:160630346:A:T	7.21259e-11	-1.77131	-1.29219
160630504	chr2:160630504:T:A	8.84992e-11	-1.86206	-0.996857
160631157	chr2:160631157:G:A	1.96543e-10	-1.84358	-0.217442
160631300	chr2:160631300:A:G	6.46154e-10	-2.12258e-10	-0.870872
160631436	chr2:160631436:C:T	5.84013e-10	-2.12258e-10	-0.971986
160631657	chr2:160631657:C:T	4.62779e-10	-2.12258e-10	-1.20466
160631841	chr2:160631841:T:C	4.64505e-10	-2.12258e-10	-1.20094
160631953	chr2:160631953:G:A	5.64599e-10	-2.12258e-10	-1.00579
160631979	chr2:160631979:G:A	5.64495e-10	-2.12258e-10	-1.00598
160632138	chr2:160632138:A:G	1.98899e-10	-1.83468	-0.214432
160632171	chr2:160632171:G:A	2.76483e-10	-1.71976	-3.10475e-10
160632719	chr2:160632719:A:G	5.88667e-10	-2.12258e-10	-0.96405
160632724	chr2:160632724:C:T	4.21828e-10	-2.12258e-10	-1.29731
160632820	chr2:160632820:A:AAG	4.63982e-10	-2.12258e-10	-1.20207
160632902	chr2:160632902:G:A	4.62736e-10	-2.12258e-10	-1.20475
160633245	chr2:160633245:T:A	4.64112e-10	-2.12258e-10	-1.20178
160633282	chr2:160633282:C:T	9.15085e-11	-1.84816	-0.977322
160633466	chr2:160633466:G:A	4.64239e-10	-2.12258e-10	-1.20151
160633493	chr2:160633493:G:A	5.70609e-10	-0.995207	-3.10475e-10
160633893	chr2:160633893:C:T	5.95152e-10	-2.12258e-10	-0.953092
160634328	chr2:160634328:G:A	5.02695e-10	-2.12258e-10	-1.12193
160634364	chr2:160634364:G:A	4.63981e-10	-2.12258e-10	-1.20207
160634407	chr2:160634407:T:TA	4.77452e-10	-2.12258e-10	-1.17345
160634867	chr2:160634867:T:A	4.70506e-10	-2.12258e-10	-1.1881
160634948	chr2:160634948:A:G	4.74104e-10	-2.12258e-10	-1.18048
160635063	chr2:160635063:C:CT	4.75379e-10	-2.12258e-10	-1.1778
160635487	chr2:160635487:A:G	6.401e-10	-2.12258e-10	-0.880285
160635496	chr2:160635496:G:A	8.32294e-11	-1.85422	-1.06609
160635515	chr2:160635515:T:G	1.82741e-10	-1.83553	-0.298314
160635730	chr2:160635730:A:G	1.86497e-10	-1.81327	-0.300223
160635741	chr2:160635741:C:T	1.8853e-10	-1.8324	-0.270255
160636340	chr2:160636340:T:C	6.57694e-11	-1.87917	-1.27659
160636582	chr2:160636582:C:T	4.23179e-10	-2.12258e-10	-1.29411
160636900	chr2:160636900:T:G	5.81001e-10	-2.12258e-10	-0.977157
160636957	chr2:160636957:A:G	5.79923e-10	-2.12258e-10	-0.979015
160637067	chr2:160637067:T:C	1.83308e-10	-1.83432	-0.296416
160637321	chr2:160637321:C:T	4.8056e-10	-2.12258e-10	-1.16696
160637339	chr2:160637339:G:C	1.17373e-09	-2.12258e-10	-0.273964
160638040	chr2:160638040:C:T	4.85808e-10	-2.12258e-10	-1.1561
160638098	chr2:160638098:C:T	5.6768e-10	-2.12258e-10	-1.00035
160638347	chr2:160638347:T:G	2.91876e-09	-2.12258e-10	0.637003
160638528	chr2:160638528:A:T	4.88939e-10	-2.12258e-10	-1.14967
160638613	chr2:160638613:A:T	6.4982e-10	-2.12258e-10	-0.865215
160638880	chr2:160638880:AAATT:A	6.78662e-11	-1.87405	-1.25033
160638992	chr2:160638992:A:G	5.2031e-10	-2.12258e-10	-1.08748
160639048	chr2:160639048:T:A	2.03162e-10	-1.1238	-0.9041
160639215	chr2:160639215:C:T	9.89495e-11	-1.54398	-1.20332
160639549	chr2:160639549:C:T	2.89856e-08	2.93265	-3.10475e-10
160639675	chr2:160639675:A:G	1.48879e-09	-2.12258e-10	-0.0361906
160639932	chr2:160639932:G:C	1.17373e-09	-2.12258e-10	-0.273964
160640479	chr2:160640479:C:T	5.64411e-10	-2.12258e-10	-1.00613
160640935	chr2:160640935:T:C	1.95667e-08	2.53967	-3.10475e-10
160641133	chr2:160641133:C:T	2.39313e-10	-1.86414	-3.10475e-10
160641308	chr2:160641308:GC:G	5.48431e-10	-2.12258e-10	-1.03485
160641325	chr2:160641325:C:T	7.30026e-11	-1.79182	-1.25959
160641508	chr2:160641508:T:G	5.45501e-10	-2.12258e-10	-1.0402
160641574	chr2:160641574:C:T	5.77511e-10	-2.12258e-10	-0.983182
160641729	chr2:160641729:T:C	8.95629e-11	-1.71107	-1.1359
160641772	chr2:160641772:C:T	5.70142e-10	-2.12258e-10	-0.996025
160642093	chr2:160642093:C:T	5.12123e-10	-2.12258e-10	-1.10335
160642500	chr2:160642500:A:C	6.50029e-10	-2.12258e-10	-0.864893
160642522	chr2:160642522:T:C	7.13641e-11	-1.79924	-1.27487
160642688	chr2:160642688:C:T	7.2248e-10	-2.12258e-10	-0.75922
160642727	chr2:160642727:C:T	4.78808e-10	-1.17061	-3.10475e-10
160642993	chr2:160642993:T:G	4.88939e-10	-2.12258e-10	-1.14967
160643035	chr2:160643035:C:T	8.15377e-11	-1.85312	-1.08772
160643455	chr2:160643455:T:C	4.88939e-10	-2.12258e-10	-1.14967
160643665	chr2:160643665:A:G	7.03141e-11	-1.82355	-1.26539
160643731	chr2:160643731:A:G	1.31439e-09	-2.12258e-10	-0.160783
160643978	chr2:160643978:C:T	2.20152e-08	2.65758	-3.10475e-10
160644114	chr2:160644114:G:A	5.83812e-10	-2.12258e-10	-0.97233
160644141	chr2:160644141:G:A	2.34907e-08	2.72245	-3.10475e-10
160644204	chr2:160644204:G:A	6.60281e-10	-2.12258e-10	-0.849245
160644521	chr2:160644521:A:G	5.7108e-10	-2.12258e-10	-0.994382
160644788	chr2:160644788:C:T	5.15047e-10	-2.12258e-10	-1.09765
160644910	chr2:160644910:A:G	2.97408e-10	-1.77915	0.132341
160644995	chr2:160644995:G:A	3.54426e-10	-1.47141	-3.10475e-10
160645088	chr2:160645088:A:T	5.09654e-10	-2.12258e-10	-1.10818
160645360	chr2:160645360:T:G	4.82083e-10	-2.12258e-10	-1.16379
160645628	chr2:160645628:C:T	2.37466e-10	-1.87189	-3.10475e-10
160645771	chr2:160645771:T:C	5.49717e-10	-2.12258e-10	-1.03251
160646522	chr2:160646522:T:C	7.7525e-11	-1.87113	-1.12018
160646633	chr2:160646633:T:G	4.88939e-10	-2.12258e-10	-1.14967
160646712	chr2:160646712:T:C	8.93574e-11	-1.8777	-0.971561
160646748	chr2:160646748:G:A	5.046e-10	-2.12258e-10	-1.11814
160646974	chr2:160646974:T:G	7.65541e-11	-1.87228	-1.13164
160647339	chr2:160647339:G:A	6.79002e-11	-1.872	-1.25187
160647521	chr2:160647521:AACT:A	5.02932e-10	-2.12258e-10	-1.12146
160648395	chr2:160648395:G:A	4.74635e-10	-2.12258e-10	-1.17936
160648646	chr2:160648646:A:G	2.92968e-10	-1.79627	0.134423
160648684	chr2:160648684:G:A	1.82152e-10	-1.84065	-0.296416
160648732	chr2:160648732:T:C	6.9474e-10	-2.12258e-10	-0.798372
160648980	chr2:160648980:G:A	4.96521e-10	-2.12258e-10	-1.13428
160649183	chr2:160649183:C:T	1.12901e-09	-2.12258e-10	-0.312812
160649626	chr2:160649626:G:T	6.63099e-11	-1.85049	-1.29708
160650185	chr2:160650185:C:CTA	1.18672e-09	-2.12258e-10	-0.262958
160650197	chr2:160650197:G:A	1.18333e-09	-2.12258e-10	-0.265826
160650252	chr2:160650252:G:T	4.87556e-10	-2.12258e-10	-1.1525
160650526	chr2:160650526:A:C	1.36493e-09	-2.12258e-10	-0.123052
160650726	chr2:160650726:C:T	9.60012e-11	-1.87784	-0.899712
160650904	chr2:160650904:T:G	6.44866e-11	-1.87905	-1.29641
160651471	chr2:160651471:T:C	3.37735e-10	-1.51965	-3.10475e-10
160651477	chr2:160651477:G:C	9.22621e-11	-1.83975	-0.977524
160651996	chr2:160651996:T:C	6.83481e-11	-1.84945	-1.26785
160652070	chr2:160652070:C:T	4.24311e-10	-2.12258e-10	-1.29144
160652099	chr2:160652099:C:A	4.23138e-10	-2.12258e-10	-1.29421
160652223	chr2:160652223:A:T	6.54982e-11	-1.8793	-1.28059
160652374	chr2:160652374:C:T	1.04696e-09	-2.12258e-10	-0.388263
160652663	chr2:160652663:C:T	7.3343e-10	-2.12258e-10	-0.744178
160652905	chr2:160652905:T:C	4.49773e-10	-2.12258e-10	-1.23317
160653122	chr2:160653122:C:T	6.84632e-10	-2.12258e-10	-0.813029
160653182	chr2:160653182:G:A	5.53273e-10	-2.12258e-10	-1.02606
160653836	chr2:160653836:G:A	4.51521e-10	-2.12258e-10	-1.22929
160653991	chr2:160653991:C:T	1.13567e-09	-2.12258e-10	-0.306935
160654219	chr2:160654219:C:G	6.62541e-11	-1.87031	-1.2781
160654250	chr2:160654250:A:C	4.22727e-10	-2.12258e-10	-1.29518
160654279	chr2:160654279:G:A	4.2339e-10	-2.12258e-10	-1.29362
160654490	chr2:160654490:C:T	5.18627e-10	-2.12258e-10	-1.09072
160654684	chr2:160654684:G:A	7.08828e-10	-2.12258e-10	-0.778297
160654800	chr2:160654800:T:C	1.64114e-10	-1.03787	-1.20348
160655122	chr2:160655122:G:C	4.24934e-10	-2.12258e-10	-1.28998
160655152	chr2:160655152:C:T	4.24554e-10	-2.12258e-10	-1.29087
160656271	chr2:160656271:A:G	6.89567e-11	-1.82049	-1.28794
160657237	chr2:160657237:G:T	1.81909e-10	-1.21806	-0.920346
160657243	chr2:160657243:TAGAA:T	6.93499e-11	-1.81055	-1.2922
160657672	chr2:160657672:G:A	7.34102e-10	-2.12258e-10	-0.743262
160657683	chr2:160657683:C:T	7.29827e-10	-2.12258e-10	-0.749103
160657815	chr2:160657815:TATC:T	6.12263e-10	-2.12258e-10	-0.924748
160658085	chr2:160658085:A:G	3.69241e-10	-1.09644	-0.334022
160658295	chr2:160658295:C:T	7.96599e-10	-2.12258e-10	-0.661558
160658647	chr2:160658647:T:C	6.23327e-10	-2.12258e-10	-0.90684
160658853	chr2:160658853:T:C	5.20537e-10	-2.12258e-10	-1.08705
160659087	chr2:160659087:AT:A	7.15567e-10	-2.12258e-10	-0.768834
160659272	chr2:160659272:G:A	5.27965e-10	-2.12258e-10	-1.07288
160659448	chr2:160659448:C:T	1.02171e-09	-2.12258e-10	-0.412677
160659472	chr2:160659472:C:T	1.61091e-10	-1.27116	-0.98878
160659486	chr2:160659486:A:G	5.09468e-10	-2.12258e-10	-1.10854
160659555	chr2:160659555:A:G	1.83284e-10	-1.87247	-0.258403
160659715	chr2:160659715:A:G	1.70147e-10	-1.20128	-1.00397
160660172	chr2:160660172:TATAGTC:T	2.8337e-08	2.91001	-3.10475e-10
160660455	chr2:160660455:A:T	9.66091e-10	-2.12258e-10	-0.468652
160660844	chr2:160660844:A:T	3.12377e-10	-1.10559	-0.492112
160660967	chr2:160660967:T:C	6.40487e-10	-2.12258e-10	-0.879681
160661101	chr2:160661101:T:C	5.80227e-10	-2.12258e-10	-0.978491
160661275	chr2:160661275:C:T	4.58082e-10	-2.12258e-10	-1.21486
160661342	chr2:160661342:G:C	8.84923e-11	-1.86084	-0.998157
160661833	chr2:160661833:T:C	2.59623e-08	2.82249	-3.10475e-10
160662499	chr2:160662499:C:T	6.85814e-11	-1.8167	-1.29719
160662707	chr2:160662707:A:G	7.74129e-10	-2.12258e-10	-0.690172
160662747	chr2:160662747:A:T	9.64823e-10	-2.12258e-10	-0.469965
160663245	chr2:160663245:G:A	1.83237e-10	-1.87569	-0.255432
160663268	chr2:160663268:T:C	7.75277e-11	-1.75864	-1.23263
160663328	chr2:160663328:G:T	9.08052e-11	-1.81681	-1.01639
160663329	chr2:160663329:C:T	9.08701e-11	-1.81711	-1.01537
160663331	chr2:160663331:A:G	6.24124e-10	-2.12258e-10	-0.905561
160663625	chr2:160663625:G:A	5.19954e-10	-2.12258e-10	-1.08817
160663989	chr2:160663989:G:C	1.83319e-10	-1.87098	-0.259702
160664107	chr2:160664107:A:T	3.59991e-08	3.14934	-3.10475e-10
160664937	chr2:160664937:G:A	6.69774e-11	-1.85369	-1.28387
160665392	chr2:160665392:C:T	4.28094e-10	-2.12258e-10	-1.28257
160665669	chr2:160665669:TTAAG:T	6.52886e-09	2.73486	-1.29279
160665770	chr2:160665770:C:T	3.00519e-10	-1.17306	-0.463334
160665993	chr2:160665993:C:T	2.92604e-10	-1.66309	-3.10475e-10
160666219	chr2:160666219:A:G	7.5299e-10	-2.12258e-10	-0.717858
160667243	chr2:160667243:G:A	5.18991e-10	-2.12258e-10	-1.09002
160667360	chr2:160667360:T:A	6.62927e-10	-2.12258e-10	-0.845245
160667391	chr2:160667391:A:G	9.32395e-11	-1.83634	-0.970401
160667638	chr2:160667638:A:G	1.04192e-10	-1.4544	-1.24128
160668050	chr2:160668050:TAAAC:T	1.82309e-10	-1.87002	-0.266193
160668553	chr2:160668553:G:A	5.16156e-10	-2.12258e-10	-1.0955
160668654	chr2:160668654:G:A	6.58183e-10	-2.12258e-10	-0.852427
160668892	chr2:160668892:C:T	4.3074e-10	-2.12258e-10	-1.27641
160669090	chr2:160669090:T:C	2.32239e-10	-1.1503	-0.743846
160669550	chr2:160669550:T:C	5.16396e-10	-2.12258e-10	-1.09504
160669653	chr2:160669653:T:A	6.69218e-11	-1.85216	-1.28622
160669952	chr2:160669952:T:C	8.49057e-10	-2.12258e-10	-0.597784
160670586	chr2:160670586:G:A	5.58628e-10	-2.12258e-10	-1.01643
160670742	chr2:160670742:C:A	2.37761e-10	-1.87064	-3.10475e-10
160670885	chr2:160670885:A:T	2.7043e-08	2.86327	-3.10475e-10
160671577	chr2:160671577:G:A	1.26324e-09	-0.200474	-3.10475e-10
160672570	chr2:160672570:C:T	7.26354e-10	-2.12258e-10	-0.753873
160672646	chr2:160672646:T:G	6.07612e-10	-2.12258e-10	-0.932374
160672670	chr2:160672670:A:G	6.69556e-11	-1.84059	-1.29729
160673494	chr2:160673494:G:C	6.63385e-11	-1.85016	-1.29698
160673529	chr2:160673529:T:G	3.87644e-10	-1.05212	-0.329706
160673571	chr2:160673571:A:T	8.92716e-11	-1.57395	-1.27628
160673687	chr2:160673687:T:C	8.22746e-10	-2.12258e-10	-0.629263
160674403	chr2:160674403:C:T	9.16578e-10	-2.12258e-10	-0.521263
160674588	chr2:160674588:A:G	6.62815e-10	-2.12258e-10	-0.845415
160674794	chr2:160674794:C:A	7.5879e-10	-2.12258e-10	-0.710185
160674795	chr2:160674795:T:C	9.60017e-10	-1.18216	0.707201
160675047	chr2:160675047:T:C	2.50406e-10	-1.14196	-0.676864
160675272	chr2:160675272:A:G	9.40472e-11	-1.8678	-0.930317
160675871	chr2:160675871:C:A	8.1586e-09	2.94675	-1.28183
160675898	chr2:160675898:C:T	9.07372e-10	-2.12258e-10	-0.531357
160676213	chr2:160676213:C:T	2.38731e-10	-1.86657	-3.10475e-10
160676238	chr2:160676238:T:A	6.45714e-10	-2.12258e-10	-0.871553
160676264	chr2:160676264:C:T	6.24903e-10	-2.12258e-10	-0.904314
160676385	chr2:160676385:A:G	5.28541e-10	-2.12258e-10	-1.07179
160676689	chr2:160676689:C:T	1.92234e-10	-1.86301	-0.220187
160677657	chr2:160677657:G:A	2.14643e-10	-1.08541	-0.887517
160678140	chr2:160678140:G:C	1.19037e-10	-1.26591	-1.29657
160678501	chr2:160678501:G:A	1.81781e-10	-1.87362	-0.265483
160678670	chr2:160678670:A:G	2.60004e-10	-1.05188	-0.729331
160678968	chr2:160678968:G:T	2.98574e-10	-1.64115	-0.00174455
160679013	chr2:160679013:C:T	5.11679e-10	-2.12258e-10	-1.10421
160679044	chr2:160679044:T:A	5.47177e-10	-2.12258e-10	-1.03714
160679185	chr2:160679185:C:A	8.54027e-09	2.99881	-1.28817
160679225	chr2:160679225:A:T	1.7962e-10	-1.86318	-0.287889
160679345	chr2:160679345:AGGTTT:A	1.70462e-10	-1.86697	-0.336427
160679932	chr2:160679932:A:G	3.30319e-10	-1.30732	-0.234534
160680031	chr2:160680031:C:T	1.04222e-09	-2.12258e-10	-0.392806
160680109	chr2:160680109:T:C	7.65398e-11	-1.84446	-1.15964
160680166	chr2:160680166:C:T	4.61551e-10	-2.12258e-10	-1.20732
160680268	chr2:160680268:C:G	2.57585e-10	-1.36528	-0.425287
160680740	chr2:160680740:C:T	5.27399e-10	-2.12258e-10	-1.07395
160680763	chr2:160680763:T:C	8.79499e-10	-2.12258e-10	-0.562558
160680977	chr2:160680977:A:G	5.68574e-10	-2.12258e-10	-0.998779
160681296	chr2:160681296:C:T	1.72697e-10	-1.86562	-0.324747
160681297	chr2:160681297:G:A	7.78106e-10	-2.12258e-10	-0.685047
160681348	chr2:160681348:A:G	1.98749e-08	3.72225	-1.16695
160681589	chr2:160681589:G:A	7.1042e-09	2.81599	-1.28946
160681655	chr2:160681655:G:A	5.02168e-10	-2.12258e-10	-1.12297
160681803	chr2:160681803:GA:G	7.7006e-10	0.117114	-0.812555
160682056	chr2:160682056:C:A	5.08043e-10	-2.12258e-10	-1.11134
160682426	chr2:160682426:A:G	1.91937e-10	-1.83666	-0.248084
160682549	chr2:160682549:A:G	3.22325e-10	-1.56635	-3.10475e-10
160682792	chr2:160682792:C:T	5.12763e-10	-2.12258e-10	-1.1021
160682964	chr2:160682964:C:T	2.65519e-08	2.84495	-3.10475e-10
160683000	chr2:160683000:A:T	9.62434e-10	-0.472445	-3.10475e-10
160683062	chr2:160683062:G:C	1.10271e-09	-2.12258e-10	-0.336383
160683913	chr2:160683913:A:G	3.65627e-10	-0.150241	-1.29005
160683925	chr2:160683925:C:T	7.12559e-10	-2.12258e-10	-0.773048
160683951	chr2:160683951:G:A	9.20611e-10	-2.12258e-10	-0.516872
160684214	chr2:160684214:T:C	5.47147e-10	-0.035371	-1.00182
160684897	chr2:160684897:T:C	2.39923e-10	-1.85976	-0.00182709
160685003	chr2:160685003:ACT:A	2.65783e-10	-0.839791	-0.91944
160685445	chr2:160685445:A:G	2.37005e-10	-1.85665	-0.0171805
160685450	chr2:160685450:A:G	2.46577e-10	-1.85959	0.0253502
160685781	chr2:160685781:A:G	5.08351e-10	-2.12258e-10	-1.11074
160685817	chr2:160685817:A:G	1.97867e-10	-0.97895	-1.07537
160685935	chr2:160685935:A:C	9.22165e-10	-2.12258e-10	-0.515185
160686776	chr2:160686776:T:C	1.80603e-10	-1.86429	-0.281321
160686786	chr2:160686786:C:T	4.35164e-10	-2.12258e-10	-1.26619
160686866	chr2:160686866:T:C	5.3356e-10	-0.0849185	-0.97742
160686870	chr2:160686870:T:G	5.48449e-10	-2.12258e-10	-1.03482
160686903	chr2:160686903:C:T	6.30991e-10	-2.12258e-10	-0.894619
160687525	chr2:160687525:T:C	7.72651e-09	2.84138	-1.23087
160687832	chr2:160687832:TC:T	3.98999e-09	-2.12258e-10	0.949635
160687854	chr2:160687854:AT:A	2.25359e-10	-0.925797	-0.998418
160688011	chr2:160688011:TCA:T	8.74146e-11	-1.80023	-1.07102
160688106	chr2:160688106:C:T	2.37059e-10	-1.8736	-3.10475e-10
160688239	chr2:160688239:A:G	5.01905e-10	-2.12258e-10	-1.1235
160688380	chr2:160688380:C:T	5.11882e-10	-2.12258e-10	-1.10382
160688529	chr2:160688529:CATT:C	1.80191e-10	-1.86597	-0.281917
160688624	chr2:160688624:T:C	1.80069e-10	-1.86665	-0.281917
160688640	chr2:160688640:CAAGTT:C	3.59523e-08	3.14804	-3.10475e-10
160688650	chr2:160688650:C:T	9.88377e-11	-1.83389	-0.914538
160689327	chr2:160689327:A:G	2.32628e-10	-1.86459	-0.0278852
160689641	chr2:160689641:A:G	6.31762e-10	-2.12258e-10	-0.893397
160689644	chr2:160689644:G:A	1.20976e-09	-2.12258e-10	-0.243731
160689762	chr2:160689762:A:G	1.06078e-09	-2.12258e-10	-0.375153
160689790	chr2:160689790:C:T	1.92772e-10	-1.03161	-1.0488
160690528	chr2:160690528:A:G	6.28541e-10	-2.12258e-10	-0.898509
160690688	chr2:160690688:C:T	2.33533e-08	2.71658	-3.10475e-10
160691041	chr2:160691041:T:C	6.43217e-10	-2.12258e-10	-0.875428
160691103	chr2:160691103:T:A	2.43317e-10	-0.879507	-0.968037
160691186	chr2:160691186:G:T	1.93113e-10	-1.06958	-1.00906
160691891	chr2:160691891:C:T	1.75187e-10	-1.87222	-0.303833
160692060	chr2:160692060:G:C	5.35647e-10	-2.12258e-10	-1.05844
160692139	chr2:160692139:T:C	6.18075e-10	-2.12258e-10	-0.9153
160692492	chr2:160692492:C:T	5.18461e-10	-2.12258e-10	-1.09105
160692615	chr2:160692615:C:T	6.79848e-10	-2.12258e-10	-0.820041
160692814	chr2:160692814:CTT:C	4.795e-10	-2.12258e-10	-1.16917
160692926	chr2:160692926:C:T	2.41306e-10	-1.85584	-3.10475e-10
160693311	chr2:160693311:C:T	5.03518e-10	-2.12258e-10	-1.12029
160693326	chr2:160693326:G:A	3.46222e-10	-0.197552	-1.29728
160693332	chr2:160693332:C:T	1.5903e-10	-1.86313	-0.409686
160693341	chr2:160693341:T:C	6.00225e-10	-2.12258e-10	-0.944605
160693342	chr2:160693342:G:A	5.30019e-10	-0.0453658	-1.02363
160693482	chr2:160693482:T:C	2.40575e-10	-1.85863	-0.000248167
160694271	chr2:160694271:C:T	4.94114e-10	-2.12258e-10	-1.13914
160694388	chr2:160694388:C:A	1.61919e-10	-1.87615	-0.378662
160694560	chr2:160694560:C:A	1.24363e-09	-2.12258e-10	-0.21612
160694816	chr2:160694816:G:A	7.44411e-11	-1.76608	-1.26582
160694890	chr2:160694890:C:T	1.30097e-09	-2.12258e-10	-0.171048
160695069	chr2:160695069:A:G	6.30713e-10	0.0859053	-0.980965
160695241	chr2:160695241:G:C	5.81275e-10	-0.976685	-3.10475e-10
160696401	chr2:160696401:A:G	1.29431e-09	-2.12258e-10	-0.176174
160696475	chr2:160696475:G:A	2.14096e-10	-1.86588	-0.109603
160696515	chr2:160696515:T:C	5.6696e-10	-2.12258e-10	-1.00162
160696700	chr2:160696700:A:T	4.22103e-10	-2.12258e-10	-1.29666
160696773	chr2:160696773:A:G	6.47162e-11	-1.87555	-1.29635
160697003	chr2:160697003:C:T	5.7099e-10	-1.35113	0.356591
160697164	chr2:160697164:A:G	2.11642e-10	-1.86523	-0.121784
160697186	chr2:160697186:C:A	3.21066e-10	-1.57026	-3.10475e-10
160697459	chr2:160697459:CAG:C	2.43182e-10	-1.8481	-3.10475e-10
160698249	chr2:160698249:T:C	1.27839e-09	-2.12258e-10	-0.188552
160698250	chr2:160698250:A:G	2.05932e-10	-1.87539	-0.138975
160698386	chr2:160698386:T:C	6.04146e-10	-2.12258e-10	-0.938094
160698715	chr2:160698715:C:T	1.67911e-10	-1.87917	-0.339312
160698795	chr2:160698795:T:A	3.59544e-10	-0.211485	-1.24559
160698802	chr2:160698802:G:T	4.43245e-10	-2.12258e-10	-1.24779
160698804	chr2:160698804:G:T	8.22306e-11	-1.87586	-1.05653
160699099	chr2:160699099:T:C	4.81612e-10	-0.183265	-0.981506
160699694	chr2:160699694:T:A	2.13643e-10	-1.87855	-0.09905
160699834	chr2:160699834:GTC:G	1.72301e-10	-0.895644	-1.29702
160699879	chr2:160699879:T:C	6.935e-10	-2.12258e-10	-0.800159
160699892	chr2:160699892:T:A	6.77435e-10	-2.12258e-10	-0.823597
160699910	chr2:160699910:A:AT	4.97131e-10	-2.12258e-10	-1.13306
160700314	chr2:160700314:C:T	5.48109e-10	-2.12258e-10	-1.03544
160701304	chr2:160701304:A:G	2.06397e-10	-1.87935	-0.132758
160701704	chr2:160701704:C:T	2.02107e-10	-1.8789	-0.154215
160701972	chr2:160701972:C:T	6.61077e-10	-2.12258e-10	-0.848039
160702176	chr2:160702176:T:C	6.49636e-10	-2.12258e-10	-0.865498
160702344	chr2:160702344:G:T	4.47358e-10	-2.12258e-10	-1.23855
160702465	chr2:160702465:T:G	1.87074e-10	-1.8787	-0.231702
160702475	chr2:160702475:G:T	5.27081e-10	-2.12258e-10	-1.07456
160702552	chr2:160702552:T:C	5.26033e-10	-2.12258e-10	-1.07655
160702677	chr2:160702677:T:C	2.02568e-10	-1.87887	-0.151964
160702709	chr2:160702709:T:TC	1.31756e-09	-2.12258e-10	-0.158376
160703129	chr2:160703129:G:A	2.02032e-10	-1.87927	-0.154215
160703431	chr2:160703431:C:T	2.64247e-10	-0.781975	-0.983049
160703557	chr2:160703557:T:A	2.49452e-10	-0.843529	-0.979114
160704235	chr2:160704235:T:A	6.60415e-11	-1.87903	-1.2726
160704358	chr2:160704358:T:C	6.55099e-10	0.141702	-0.998826
160704530	chr2:160704530:T:C	7.64823e-10	-2.12258e-10	-0.702265
160705305	chr2:160705305:T:C	1.33577e-09	-2.12258e-10	-0.14465
160705476	chr2:160705476:G:T	9.40871e-10	0.730329	-1.22543
160705667	chr2:160705667:G:A	5.64002e-10	-2.12258e-10	-1.00685
160705903	chr2:160705903:T:A	4.29417e-10	-2.12258e-10	-1.27948
160706537	chr2:160706537:G:A	2.52353e-10	-0.596941	-1.21414
160707510	chr2:160707510:C:G	8.82736e-09	2.97448	-1.23078
160707615	chr2:160707615:A:G	5.05655e-10	-2.12258e-10	-1.11606
160707626	chr2:160707626:T:C	2.60741e-10	-1.77838	-3.10475e-10
160707921	chr2:160707921:C:T	6.59412e-10	-2.12258e-10	-0.850562
160707992	chr2:160707992:AG:A	2.55033e-10	-0.700819	-1.0997
160708105	chr2:160708105:A:G	2.02946e-10	-1.86038	-0.168587
160708228	chr2:160708228:T:G	4.88152e-10	-2.12258e-10	-1.15128
160708336	chr2:160708336:C:T	2.59246e-10	-0.687814	-1.09632
160708418	chr2:160708418:T:G	5.43157e-10	-2.12258e-10	-1.04451
160708712	chr2:160708712:A:G	6.45893e-10	-2.12258e-10	-0.871276
160708931	chr2:160708931:A:G	1.74373e-10	-1.87421	-0.306501
160708934	chr2:160708934:A:G	1.96449e-10	-1.86612	-0.195383
160709021	chr2:160709021:T:C	6.89576e-10	0.285805	-1.09164
160709100	chr2:160709100:T:A	1.90235e-10	-1.8669	-0.226745
160709392	chr2:160709392:C:T	8.85242e-10	-2.12258e-10	-0.556049
160709787	chr2:160709787:T:C	1.46808e-09	-2.12258e-10	-0.0502006
160710083	chr2:160710083:G:C	4.25324e-10	-2.12258e-10	-1.28906
160710329	chr2:160710329:C:T	2.2345e-10	-0.769862	-1.16286
160710426	chr2:160710426:A:G	6.21567e-10	-2.12258e-10	-0.909666
160710623	chr2:160710623:G:C	1.50902e-09	-2.12258e-10	-0.0226922
160710924	chr2:160710924:C:T	6.87942e-11	-1.81444	-1.29635
160711029	chr2:160711029:C:T	4.82897e-10	-2.12258e-10	-1.16211
160711115	chr2:160711115:T:C	7.09494e-10	-2.12258e-10	-0.777358
160711387	chr2:160711387:T:A	5.85732e-10	-2.12258e-10	-0.969048
160711415	chr2:160711415:T:C	7.57703e-10	-2.12258e-10	-0.711619
160711482	chr2:160711482:C:T	1.29488e-09	-2.12258e-10	-0.175737
160711608	chr2:160711608:C:A	1.50318e-09	-2.12258e-10	-0.026569
160711622	chr2:160711622:T:C	1.50454e-09	-2.12258e-10	-0.0256683
160711904	chr2:160711904:A:AT	7.9308e-11	-1.79533	-1.17324
160712231	chr2:160712231:G:T	4.36146e-10	-2.12258e-10	-1.26393
160712278	chr2:160712278:T:TGA	1.47776e-09	-2.12258e-10	-0.0436242
160712630	chr2:160712630:A:G	5.46246e-10	-2.12258e-10	-1.03884
160712865	chr2:160712865:A:G	1.97832e-10	-0.767863	-1.28663
160714238	chr2:160714238:T:C	2.84679e-10	-0.646687	-1.04386
160714470	chr2:160714470:T:C	1.95439e-10	-1.0544	-1.01226
160714675	chr2:160714675:T:C	5.03453e-10	-2.12258e-10	-1.12042
160714866	chr2:160714866:T:G	5.88164e-10	-2.12258e-10	-0.964904
160715599	chr2:160715599:CCT:C	4.24121e-10	-2.12258e-10	-1.29189
160715712	chr2:160715712:C:T	2.03596e-10	-1.00868	-1.01709
160716101	chr2:160716101:T:C	1.29083e-09	-2.12258e-10	-0.178866
160716451	chr2:160716451:T:C	8.44665e-10	-2.12258e-10	-0.602969
160716523	chr2:160716523:A:G	5.01948e-10	-2.12258e-10	-1.12341
160716720	chr2:160716720:A:C	1.23928e-10	-1.26296	-1.25925
160716748	chr2:160716748:T:C	3.79819e-10	-1.31401	-0.088207
160717168	chr2:160717168:A:T	2.02104e-10	-0.996359	-1.03677
160717338	chr2:160717338:T:C	7.09494e-10	-2.12258e-10	-0.777358
160718011	chr2:160718011:A:G	5.69554e-10	-2.12258e-10	-0.997057
160718166	chr2:160718166:T:C	1.29802e-09	-2.12258e-10	-0.173317
160718208	chr2:160718208:A:C	6.77766e-10	-2.12258e-10	-0.823108
160718289	chr2:160718289:CTATA:C	1.30132e-09	-2.12258e-10	-0.170773
160718399	chr2:160718399:G:A	6.11288e-10	-2.12258e-10	-0.926341
160718408	chr2:160718408:A:G	1.73375e-10	-1.06008	-1.12637
160718492	chr2:160718492:C:T	8.02441e-11	-1.67613	-1.28071
160718604	chr2:160718604:C:T	5.47466e-10	-2.12258e-10	-1.03661
160718676	chr2:160718676:G:A	8.27874e-10	-2.12258e-10	-0.623049
160718693	chr2:160718693:C:T	1.40813e-09	-2.12258e-10	-0.09189
160718732	chr2:160718732:G:A	4.95723e-10	-2.12258e-10	-1.13589
160718846	chr2:160718846:G:A	6.16049e-10	-2.12258e-10	-0.918583
160719097	chr2:160719097:G:C	1.40799e-09	-2.12258e-10	-0.0919904
160719286	chr2:160719286:C:T	8.27857e-11	-1.80087	-1.12479
160719347	chr2:160719347:G:A	5.00624e-10	-2.12258e-10	-1.12606
160719526	chr2:160719526:C:T	4.56484e-10	-2.12258e-10	-1.21836
160720508	chr2:160720508:C:G	4.26649e-10	-2.12258e-10	-1.28595
160721171	chr2:160721171:G:A	5.16968e-10	-2.12258e-10	-1.09393
160721241	chr2:160721241:G:A	5.75596e-10	-2.12258e-10	-0.986504
160721811	chr2:160721811:A:C	5.00187e-10	-2.12258e-10	-1.12693
160722064	chr2:160722064:C:T	4.56261e-10	-2.12258e-10	-1.21884
160722856	chr2:160722856:A:G	2.40323e-10	-1.08079	-0.779133
160722861	chr2:160722861:T:C	9.50156e-10	-2.12258e-10	-0.485284
160722918	chr2:160722918:G:T	8.28886e-11	-1.7809	-1.14351
160723215	chr2:160723215:G:A	5.57658e-10	-2.12258e-10	-1.01816
160723228	chr2:160723228:A:G	1.67721e-08	2.79314	-0.407581
160723750	chr2:160723750:G:A	3.00948e-09	-2.12258e-10	0.667612
160724022	chr2:160724022:T:C	8.31971e-10	-2.12258e-10	-0.618112
160724060	chr2:160724060:G:T	1.49669e-09	-2.12258e-10	-0.0308963
160724281	chr2:160724281:T:C	1.48002e-09	-2.12258e-10	-0.0420974
160724381	chr2:160724381:T:C	6.50004e-11	-1.87255	-1.29497
160724480	chr2:160724480:T:C	1.45815e-09	-2.12258e-10	-0.0569868
160724917	chr2:160724917:G:A	2.43351e-10	-1.84741	-3.10475e-10
160724938	chr2:160724938:A:G	1.74404e-10	-0.952268	-1.22827
160725899	chr2:160725899:T:A	8.85214e-11	-1.77361	-1.08505
160725917	chr2:160725917:C:T	1.51335e-09	-2.12258e-10	-0.0198289
160726020	chr2:160726020:A:G	5.45914e-10	-2.12258e-10	-1.03945
160726074	chr2:160726074:C:T	4.24134e-10	-2.12258e-10	-1.29186
160726147	chr2:160726147:GAA:G	8.17672e-10	-2.12258e-10	-0.635449
160726563	chr2:160726563:G:A	1.47904e-09	-2.12258e-10	-0.0427627
160726703	chr2:160726703:A:G	4.98436e-10	-2.12258e-10	-1.13044
160727468	chr2:160727468:A:G	8.30956e-10	-2.12258e-10	-0.619333
160727552	chr2:160727552:A:G	6.9201e-10	-2.12258e-10	-0.80231
160727851	chr2:160727851:C:T	4.24134e-10	-2.12258e-10	-1.29186
160727919	chr2:160727919:A:G	1.87425e-09	-2.12258e-10	0.194052
160727920	chr2:160727920:C:A	1.80725e-09	-2.12258e-10	0.157652
160728199	chr2:160728199:CAT:C	8.85781e-10	-2.12258e-10	-0.555441
160728336	chr2:160728336:C:T	7.73078e-10	-2.12258e-10	-0.69153
160728345	chr2:160728345:G:A	6.07292e-10	-2.12258e-10	-0.932901
160728480	chr2:160728480:T:C	3.09616e-10	-1.60658	-3.10475e-10
160728481	chr2:160728481:A:T	5.14643e-10	-2.12258e-10	-1.09844
160728482	chr2:160728482:A:C	5.1425e-10	-2.12258e-10	-1.0992
160728797	chr2:160728797:C:T	8.51204e-11	-1.8207	-1.07715
160728991	chr2:160728991:G:A	1.53774e-09	-2.12258e-10	-0.00383973
160730893	chr2:160730893:T:C	8.55748e-10	-2.12258e-10	-0.589934
160731279	chr2:160731279:A:G	1.64294e-09	-2.12258e-10	0.0623331
160731629	chr2:160731629:T:C	2.37498e-10	-1.87175	-3.10475e-10
160731775	chr2:160731775:A:T	4.23081e-10	-2.12258e-10	-1.29435
160731916	chr2:160731916:G:A	8.41222e-10	-2.12258e-10	-0.607055
160731933	chr2:160731933:T:TC	6.67531e-10	-2.12258e-10	-0.838324
160732035	chr2:160732035:G:C	1.05371e-08	2.30115	-0.380399
160732114	chr2:160732114:C:T	8.58404e-11	-1.81005	-1.07937
160732502	chr2:160732502:C:A	1.75682e-09	-2.12258e-10	0.129348
160732534	chr2:160732534:C:T	1.5611e-09	-2.12258e-10	0.0112351
160732818	chr2:160732818:G:A	5.76893e-09	2.15908	-0.840753
160732891	chr2:160732891:A:G	8.82198e-10	-2.12258e-10	-0.559493
160733292	chr2:160733292:C:T	8.446e-10	-1.8753	1.27225
160733753	chr2:160733753:T:A	8.86562e-11	-1.79131	-1.06583
160733755	chr2:160733755:G:A	7.40257e-10	-0.734912	-3.10475e-10
160734116	chr2:160734116:A:C	1.67087e-10	-0.957726	-1.26567
160734196	chr2:160734196:C:T	8.47612e-10	-1.86722	1.26773
160734703	chr2:160734703:TGGG:TGG	7.60325e-10	-2.12258e-10	-0.708164
160735238	chr2:160735238:GC:G	5.08521e-10	-2.12258e-10	-1.1104
160735378	chr2:160735378:T:A	1.90635e-10	-1.58811	-0.503438
160735562	chr2:160735562:G:A	1.73245e-08	2.41797	-3.10475e-10
160736224	chr2:160736224:G:A	7.77208e-10	-2.12258e-10	-0.686202
160737042	chr2:160737042:G:A	4.268e-10	-2.12258e-10	-1.28559
160737125	chr2:160737125:C:T	4.84181e-10	-2.12258e-10	-1.15945
160737543	chr2:160737543:C:T	1.60543e-09	-2.12258e-10	0.0392388
160737882	chr2:160737882:C:T	1.55948e-10	-1.12959	-1.1628
160737925	chr2:160737925:G:A	1.56021e-09	-2.12258e-10	0.0106657
160738089	chr2:160738089:A:T	2.04904e-08	2.5858	-3.10475e-10
160738322	chr2:160738322:C:G	1.89762e-08	2.50903	-3.10475e-10
160738959	chr2:160738959:T:C	1.06075e-10	-1.44032	-1.23745
160738985	chr2:160738985:A:G	1.53896e-10	-1.18449	-1.12114
160739198	chr2:160739198:G:A	4.86461e-10	-2.12258e-10	-1.15475
160739627	chr2:160739627:T:C	9.74372e-11	-1.49838	-1.26432
160739816	chr2:160739816:G:A	1.88525e-09	-2.12258e-10	0.199907
160739852	chr2:160739852:A:G	9.49084e-11	-1.51545	-1.27355
160740206	chr2:160740206:TGTG:T	8.39561e-10	-2.12258e-10	-0.609031
160740742	chr2:160740742:A:T	1.60116e-10	-1.31217	-0.95384
160740820	chr2:160740820:T:C	1.83528e-08	2.27175	0.203877
160740863	chr2:160740863:G:C	4.30624e-10	-2.12258e-10	-1.27667
160742005	chr2:160742005:C:A	1.78887e-10	-1.60004	-0.55512
160742296	chr2:160742296:G:A	4.59936e-10	-2.12258e-10	-1.21082
160742690	chr2:160742690:T:C	1.78802e-09	-2.12258e-10	0.146953
160743135	chr2:160743135:A:C	4.08767e-08	3.27641	-3.10475e-10
160743325	chr2:160743325:A:G	1.16327e-09	-2.12258e-10	-0.282922
160743664	chr2:160743664:A:G	6.80944e-11	-1.82563	-1.29538
160743843	chr2:160743843:A:G	6.76567e-11	-1.83387	-1.29359
160743987	chr2:160743987:T:C	8.23605e-11	-1.63475	-1.29605
160744025	chr2:160744025:G:A	8.79426e-11	-1.62115	-1.24408
160744036	chr2:160744036:A:G	1.13887e-10	-1.39054	-1.21617
160744076	chr2:160744076:A:G	1.26133e-10	-1.61636	-0.888216
160744108	chr2:160744108:GTT:G	4.22079e-10	-2.12258e-10	-1.29672
160744287	chr2:160744287:G:T	1.03164e-09	-2.12258e-10	-0.403003
160744410	chr2:160744410:G:T	1.77394e-10	-1.62689	-0.536649
160744628	chr2:160744628:C:T	4.40311e-10	-2.12258e-10	-1.25443
160744952	chr2:160744952:A:G	2.98639e-09	-2.12258e-10	0.659911
160745193	chr2:160745193:T:C	1.71581e-10	-1.62938	-0.567479
160745409	chr2:160745409:C:T	1.69294e-10	-1.62702	-0.583249
160745827	chr2:160745827:A:C	9.64839e-11	-1.60447	-1.16807
160746010	chr2:160746010:C:T	1.77885e-09	-2.12258e-10	0.141812
160746120	chr2:160746120:C:T	1.0769e-09	-2.12258e-10	-0.36007
160746673	chr2:160746673:T:G	4.22272e-10	-2.12258e-10	-1.29626
160746792	chr2:160746792:C:T	1.68098e-10	-1.66477	-0.552588
160746809	chr2:160746809:C:CCCA	5.35822e-10	-2.12258e-10	-1.05811
160747318	chr2:160747318:G:A	1.19553e-10	-1.30814	-1.25001
160747469	chr2:160747469:A:T	9.40294e-11	-1.50571	-1.29259
160747898	chr2:160747898:C:G	1.79121e-10	-1.59943	-0.554414
160747932	chr2:160747932:A:G	1.89716e-10	-1.54065	-0.555737
160748153	chr2:160748153:C:T	8.72988e-10	-2.12258e-10	-0.569988
160748333	chr2:160748333:G:T	7.19168e-11	-1.78237	-1.28403
160748915	chr2:160748915:C:T	8.07943e-11	-1.74003	-1.20997
160748923	chr2:160748923:C:T	1.25193e-09	-2.12258e-10	-0.209468
160749045	chr2:160749045:C:A	7.66348e-10	-2.12258e-10	-0.700274
160749084	chr2:160749084:C:T	5.80619e-10	-2.12258e-10	-0.977816
160749134	chr2:160749134:T:C	1.07967e-09	-2.12258e-10	-0.357496
160749267	chr2:160749267:C:T	1.32636e-09	-2.12258e-10	-0.151716
160749279	chr2:160749279:T:C	7.25859e-10	-2.12258e-10	-0.754554
160749565	chr2:160749565:C:G	1.03236e-09	-2.12258e-10	-0.40231
160749650	chr2:160749650:G:A	1.72155e-10	-1.6405	-0.553021
160749668	chr2:160749668:T:A	2.90031e-10	-0.631744	-1.04018
160750146	chr2:160750146:A:T	1.00681e-09	-2.12258e-10	-0.427371
160750183	chr2:160750183:CAGAT:C	4.37435e-10	-2.12258e-10	-1.26098
160750281	chr2:160750281:A:G	1.70474e-09	-2.12258e-10	0.0992607
160750349	chr2:160750349:G:A	4.23786e-10	-2.12258e-10	-1.29268
160750362	chr2:160750362:C:T	2.98441e-10	-1.3832	-0.26014
160750507	chr2:160750507:G:A	7.16446e-11	-1.80817	-1.26203
160750536	chr2:160750536:A:G	7.50915e-11	-1.76293	-1.26027
160750702	chr2:160750702:T:C	5.07346e-09	-2.12258e-10	1.18987
160751157	chr2:160751157:A:G	4.82736e-10	-2.12258e-10	-1.16244
160751480	chr2:160751480:GC:G	8.97057e-10	-2.12258e-10	-0.542791
160751545	chr2:160751545:A:G	7.56494e-10	-2.12258e-10	-0.713216
160752165	chr2:160752165:C:T	1.28301e-10	-1.19021	-1.29732
160752257	chr2:160752257:TC:T	9.25065e-11	-1.74947	-1.06516
160752885	chr2:160752885:A:G	1.00703e-10	-1.87068	-0.859056
160753190	chr2:160753190:G:C	9.22257e-11	-1.87034	-0.947332
160753510	chr2:160753510:G:A	2.58808e-09	-2.12258e-10	0.51676
160753923	chr2:160753923:G:A	4.28987e-10	-2.12258e-10	-1.28048
160753967	chr2:160753967:T:C	6.48657e-11	-1.87942	-1.29017
160754201	chr2:160754201:A:G	4.28885e-10	-2.12258e-10	-1.28072
160754374	chr2:160754374:T:G	6.17508e-10	-2.12258e-10	-0.916218
160754607	chr2:160754607:G:A	2.60192e-10	-1.47108	-0.309407
160754668	chr2:160754668:G:A	2.42106e-08	2.75264	-3.10475e-10
160754674	chr2:160754674:C:G	6.51069e-11	-1.87409	-1.29179
160754732	chr2:160754732:A:G	6.49028e-11	-1.87827	-1.29075
160754811	chr2:160754811:T:C	1.62548e-10	-1.04222	-1.20872
160755166	chr2:160755166:A:G	6.5242e-11	-1.87919	-1.28462
160755406	chr2:160755406:C:T	2.4252e-10	-1.85083	-3.10475e-10
160755458	chr2:160755458:A:G	1.58603e-10	-1.03966	-1.23584
160755521	chr2:160755521:T:C	4.3154e-10	-2.12258e-10	-1.27455
160756064	chr2:160756064:G:C	6.99119e-10	-2.12258e-10	-0.792089
160756305	chr2:160756305:T:C	9.34463e-10	-2.12258e-10	-0.501938
160756955	chr2:160756955:A:G	1.05777e-10	-1.86943	-0.811144
160757457	chr2:160757457:C:T	1.46895e-09	-0.0496038	-3.10475e-10
160757724	chr2:160757724:G:C	1.29018e-08	2.12321	-3.10475e-10
160757769	chr2:160757769:T:C	9.83911e-11	-1.87148	-0.881484
160757970	chr2:160757970:T:A	1.7478e-09	-2.12258e-10	0.124203
160758060	chr2:160758060:G:A	8.76514e-10	-2.12258e-10	-0.565958
160759495	chr2:160759495:G:A	5.7801e-10	-2.12258e-10	-0.982319
160760327	chr2:160760327:A:T	1.14245e-10	-1.34282	-1.26074
160760409	chr2:160760409:C:T	6.51399e-11	-1.8702	-1.29517
160760823	chr2:160760823:A:G	7.0875e-11	-1.84779	-1.2332
160760897	chr2:160760897:G:A	4.45497e-10	-2.12258e-10	-1.24272
160761075	chr2:160761075:A:G	8.28994e-11	-1.87519	-1.0491
160761448	chr2:160761448:C:T	2.36787e-10	-1.87475	-3.10475e-10
160761651	chr2:160761651:A:C	7.69179e-11	-1.86488	-1.13429
160761729	chr2:160761729:T:G	2.09064e-09	-2.12258e-10	0.303313
160761806	chr2:160761806:T:C	8.00145e-11	-1.86597	-1.09373
160761835	chr2:160761835:A:G	4.24931e-10	-2.12258e-10	-1.28998
160761855	chr2:160761855:CT:C	4.42307e-10	-2.12258e-10	-1.24991
160762040	chr2:160762040:A:G	4.29698e-10	-2.12258e-10	-1.27883
160762183	chr2:160762183:C:G	4.72358e-10	-2.12258e-10	-1.18417
160762243	chr2:160762243:A:G	7.73958e-11	-1.86718	-1.12579
160762265	chr2:160762265:T:A	1.90716e-09	-2.12258e-10	0.211461
160762370	chr2:160762370:G:T	2.19183e-09	-2.12258e-10	0.350582
160762416	chr2:160762416:C:G	4.28562e-10	-2.12258e-10	-1.28148
160762712	chr2:160762712:G:A	5.40943e-10	-2.12258e-10	-1.0486
160763055	chr2:160763055:A:G	3.68849e-10	-0.242892	-1.18863
160763690	chr2:160763690:T:C	8.76164e-10	-2.12258e-10	-0.566357
160763880	chr2:160763880:C:G	1.0005e-09	-2.12258e-10	-0.433656
160763892	chr2:160763892:T:C	2.08191e-09	-2.12258e-10	0.299132
160763897	chr2:160763897:C:T	8.17906e-11	-1.87944	-1.05831
160763915	chr2:160763915:C:A	5.17495e-10	-2.12258e-10	-1.09291
160763932	chr2:160763932:C:G	1.49735e-10	-1.14465	-1.18839
160764166	chr2:160764166:A:G	8.78462e-11	-1.87811	-0.988215
160764679	chr2:160764679:C:T	4.48332e-10	-2.12258e-10	-1.23638
160764712	chr2:160764712:T:C	2.50979e-10	-1.81654	-3.10475e-10
160765141	chr2:160765141:A:G	6.60844e-11	-1.87941	-1.27157
160765392	chr2:160765392:A:C	5.64284e-10	-2.12258e-10	-1.00635
160766017	chr2:160766017:T:C	2.30534e-10	-0.68318	-1.21833
160766639	chr2:160766639:T:C	2.38597e-10	-0.698339	-1.16879
160766655	chr2:160766655:C:G	7.69585e-11	-1.7141	-1.28455
160766674	chr2:160766674:T:A	7.70444e-11	-1.72468	-1.27285
160766679	chr2:160766679:G:A	5.67195e-10	-2.12258e-10	-1.00121
160766691	chr2:160766691:G:A	7.16342e-10	-2.12258e-10	-0.767753
160766700	chr2:160766700:A:G	4.80671e-10	-2.12258e-10	-1.16673
160766773	chr2:160766773:G:A	1.06915e-10	-1.40619	-1.26368
160766912	chr2:160766912:C:T	4.25295e-10	-2.12258e-10	-1.28913
160766957	chr2:160766957:G:C	7.16158e-11	-1.85654	-1.21406
160767117	chr2:160767117:G:A	2.6385e-09	0.536057	-3.10475e-10
160767118	chr2:160767118:T:C	2.75275e-09	0.578447	-3.10475e-10
160767283	chr2:160767283:G:A	1.03001e-09	-2.12258e-10	-0.404583
160767497	chr2:160767497:A:G	5.9695e-10	-2.12258e-10	-0.950077
160767691	chr2:160767691:C:T	7.18644e-11	-1.85913	-1.208
160767692	chr2:160767692:G:A	9.64197e-11	-1.72457	-1.04863
160767921	chr2:160767921:A:T	6.19235e-10	-2.12258e-10	-0.913426
160768238	chr2:160768238:CA:C	1.15586e-10	-1.31741	-1.27448
160768999	chr2:160768999:T:C	1.9423e-09	-2.12258e-10	0.22972
160769239	chr2:160769239:A:T	1.35218e-09	-2.12258e-10	-0.132436
160769348	chr2:160769348:G:A	8.51257e-11	-1.80533	-1.09245
160769447	chr2:160769447:C:T	7.70179e-11	-1.71757	-1.2803
160769451	chr2:160769451:C:A	2.99533e-10	-1.27145	-0.368236
160769468	chr2:160769468:C:T	2.96496e-10	-1.29772	-0.35216
160769549	chr2:160769549:T:TAACA	4.36114e-10	-2.12258e-10	-1.26401
160769561	chr2:160769561:C:T	2.44206e-10	-0.646332	-1.19757
160769609	chr2:160769609:G:A	5.93591e-10	-2.12258e-10	-0.955719
160769634	chr2:160769634:G:A	2.19027e-10	-0.715582	-1.23713
160769747	chr2:160769747:G:A	2.12774e-10	-0.771277	-1.2104
160769771	chr2:160769771:G:A	5.35553e-10	-2.12258e-10	-1.05861
160769808	chr2:160769808:G:A	9.96189e-11	-1.47106	-1.2695
160769839	chr2:160769839:A:G	7.72884e-10	-2.12258e-10	-0.691781
160769899	chr2:160769899:T:G	9.86797e-11	-1.4704	-1.27963
160769956	chr2:160769956:T:C	9.4508e-10	-2.12258e-10	-0.490641
160770011	chr2:160770011:C:T	9.68232e-11	-1.76314	-1.00588
160771697	chr2:160771697:T:C	1.8708e-10	-1.3894	-0.720973
160771698	chr2:160771698:G:A	2.2431e-10	-1.33065	-0.598234
160771942	chr2:160771942:A:G	7.00209e-10	-2.12258e-10	-0.790531
160772114	chr2:160772114:C:T	8.69385e-11	-1.78268	-1.09403
160772259	chr2:160772259:C:T	8.03033e-11	-1.75887	-1.19723
160772317	chr2:160772317:T:A	1.03666e-10	-1.78467	-0.916071
160772332	chr2:160772332:A:C	1.12241e-10	-1.34332	-1.27794
160772472	chr2:160772472:G:A	1.18943e-10	-1.50447	-1.05879
160772550	chr2:160772550:A:G	7.19066e-11	-1.85389	-1.21265
160772621	chr2:160772621:A:T	8.29931e-11	-1.83073	-1.09242
160772856	chr2:160772856:G:A	7.77641e-10	-2.12258e-10	-0.685645
160772891	chr2:160772891:C:T	2.1994e-10	-0.7514	-1.19716
160773689	chr2:160773689:A:G	9.34691e-11	-1.74102	-1.06326
160773799	chr2:160773799:G:GA	8.28545e-11	-1.83446	-1.09036
160773969	chr2:160773969:G:T	6.06602e-10	-2.12258e-10	-0.934038
160774063	chr2:160774063:G:A	5.43884e-10	-2.12258e-10	-1.04317
160774248	chr2:160774248:T:C	7.09248e-11	-1.86808	-1.21221
160774908	chr2:160774908:C:T	1.06459e-10	-1.78649	-0.887662
160774951	chr2:160774951:T:G	8.15816e-10	-2.12258e-10	-0.637721
160775125	chr2:160775125:G:C	8.53276e-11	-1.61901	-1.27641
160775172	chr2:160775172:T:TA	2.89247e-10	-1.29552	-0.379105
160775241	chr2:160775241:AAAAG:A	6.26847e-10	-2.12258e-10	-0.901207
160775481	chr2:160775481:A:G	2.80328e-10	-1.33329	-0.372663
160775485	chr2:160775485:AAAAT:A	5.54493e-10	-2.12258e-10	-1.02386
160775514	chr2:160775514:G:A	9.45179e-11	-1.74237	-1.05076
160775875	chr2:160775875:C:T	7.67706e-11	-1.71983	-1.28126
160775929	chr2:160775929:A:T	4.54115e-10	-2.12258e-10	-1.22356
160775987	chr2:160775987:C:T	9.82259e-11	-1.78036	-0.97428
160776399	chr2:160776399:C:A	1.02176e-10	-1.44322	-1.272
160776570	chr2:160776570:C:T	5.61537e-10	-2.12258e-10	-1.01123
160776895	chr2:160776895:C:T	2.59415e-10	-1.78348	-3.10475e-10
160777031	chr2:160777031:C:T	1.03347e-10	-1.42793	-1.27589
160777238	chr2:160777238:T:C	1.03038e-09	-0.404226	-3.10475e-10
160777385	chr2:160777385:C:T	4.43623e-10	-2.12258e-10	-1.24693
160777529	chr2:160777529:G:C	1.20202e-10	-1.34654	-1.2062
160777756	chr2:160777756:T:C	7.52167e-10	-2.12258e-10	-0.718952
160777934	chr2:160777934:A:G	6.11071e-10	-2.12258e-10	-0.926698
160777958	chr2:160777958:C:A	7.16442e-11	-1.86856	-1.20164
160777988	chr2:160777988:G:A	5.72491e-10	-2.12258e-10	-0.991913
160778006	chr2:160778006:T:A	8.56597e-11	-1.80461	-1.08692
160778168	chr2:160778168:C:T	1.02228e-10	-1.76351	-0.951194
160778309	chr2:160778309:G:A	7.31057e-11	-1.85759	-1.19242
160778490	chr2:160778490:C:T	1.12401e-09	-2.12258e-10	-0.317249
160778826	chr2:160778826:G:T	1.13142e-10	-1.39543	-1.21784
160779037	chr2:160779037:A:C	1.15729e-10	-1.32173	-1.26893
160779113	chr2:160779113:G:C	1.11118e-10	-1.41235	-1.21896
160779398	chr2:160779398:G:A	1.27063e-10	-1.48748	-1.00974
160780010	chr2:160780010:C:T	9.78109e-11	-1.73599	-1.02288
160780142	chr2:160780142:T:C	2.11498e-10	-0.734882	-1.25281
160780514	chr2:160780514:G:GAAC	1.75468e-09	-2.12258e-10	0.128132
160780558	chr2:160780558:G:T	4.50858e-10	-2.12258e-10	-1.23076
160780602	chr2:160780602:G:A	3.00422e-10	-1.63672	-3.10475e-10
160780613	chr2:160780613:G:A	9.56908e-11	-1.73187	-1.04892
160780726	chr2:160780726:T:C	8.36974e-11	-1.65703	-1.25767
160780958	chr2:160780958:G:A	4.31151e-10	-2.12258e-10	-1.27545
160781012	chr2:160781012:A:G	5.47459e-10	-2.12258e-10	-1.03662
160781145	chr2:160781145:C:T	5.86336e-10	-2.12258e-10	-0.968017
160781555	chr2:160781555:T:C	2.73099e-10	-1.37327	-0.358804
160781579	chr2:160781579:C:T	8.26976e-11	-1.64539	-1.28133
160781749	chr2:160781749:A:G	8.09078e-10	-2.12258e-10	-0.646015
160782196	chr2:160782196:C:T	5.04963e-10	-2.12258e-10	-1.11743
160782222	chr2:160782222:T:C	7.07777e-11	-1.84733	-1.23504
160782336	chr2:160782336:C:T	2.57616e-10	-1.79044	-3.10475e-10
160782396	chr2:160782396:G:A	1.04029e-10	-1.72481	-0.972425
160782477	chr2:160782477:A:G	2.66267e-10	-1.38655	-0.370859
160782520	chr2:160782520:C:T	7.27938e-11	-1.87247	-1.18181
160783179	chr2:160783179:A:G	2.18011e-10	-0.729312	-1.22805
160783312	chr2:160783312:G:A	2.35678e-10	-1.87944	-3.10475e-10
160783664	chr2:160783664:GAATT:G	1.88285e-10	-0.893204	-1.21075
160783677	chr2:160783677:G:A	2.96713e-10	-1.35461	-0.294533
160783692	chr2:160783692:CTATT:C	6.4068e-10	-0.879379	-3.10475e-10
160783932	chr2:160783932:T:G	5.92262e-10	-2.12258e-10	-0.95796
160783985	chr2:160783985:T:C	3.58921e-10	-1.45881	-3.10475e-10
160784013	chr2:160784013:T:TA	2.36658e-10	-0.671279	-1.20402
160784130	chr2:160784130:C:T	7.99092e-11	-1.86535	-1.09567
160784787	chr2:160784787:G:A	7.30603e-11	-1.77017	-1.28045
160785144	chr2:160785144:G:A	7.99623e-11	-1.85938	-1.10098
160785649	chr2:160785649:C:T	2.94837e-10	-1.65549	-3.10475e-10
160785672	chr2:160785672:AC:A	1.2048e-10	-1.2704	-1.28003
160785702	chr2:160785702:T:C	1.18769e-10	-1.29348	-1.27126
160785770	chr2:160785770:G:C	4.3191e-10	-2.12258e-10	-1.27369
160786065	chr2:160786065:A:G	2.59113e-10	-1.78465	-3.10475e-10
160786602	chr2:160786602:C:T	4.50219e-10	-2.12258e-10	-1.23217
160786778	chr2:160786778:C:T	1.18969e-10	-1.28647	-1.27657
160786801	chr2:160786801:G:A	5.55593e-10	-2.12258e-10	-1.02187
160787524	chr2:160787524:C:T	1.20519e-10	-1.27138	-1.27873
160787834	chr2:160787834:C:CAT	1.65294e-10	-0.939586	-1.2946
160787843	chr2:160787843:A:G	1.2392e-10	-1.24619	-1.27609
160788040	chr2:160788040:T:C	2.35724e-10	-1.87925	-3.10475e-10
160788265	chr2:160788265:T:C	4.82346e-10	-2.12258e-10	-1.16325
160788636	chr2:160788636:G:C	6.70952e-11	-1.84835	-1.28745
160788864	chr2:160788864:C:A	8.57959e-11	-1.7859	-1.10404
160789056	chr2:160789056:C:T	4.31557e-10	-2.12258e-10	-1.27451
160789414	chr2:160789414:A:G	9.45417e-11	-1.71432	-1.07855
160790047	chr2:160790047:G:A	1.22162e-10	-1.26146	-1.2751
160790234	chr2:160790234:G:C	4.23804e-10	-2.12258e-10	-1.29264
160790602	chr2:160790602:C:A	5.74038e-10	-2.12258e-10	-0.989215
160790686	chr2:160790686:T:C	8.0967e-10	-2.12258e-10	-0.645284
160790760	chr2:160790760:A:T	7.8384e-11	-1.87767	-1.10262
160791197	chr2:160791197:G:GA	5.09125e-10	-2.12258e-10	-1.10922
160791328	chr2:160791328:ACTT:A	1.67663e-10	-0.923812	-1.29614
160791699	chr2:160791699:G:A	8.36841e-11	-1.86468	-1.05018
160792007	chr2:160792007:C:T	8.10047e-11	-1.86556	-1.08184
160792091	chr2:160792091:T:G	2.7794e-10	-1.34364	-0.370871
160792279	chr2:160792279:G:A	1.741e-10	-0.890101	-1.29218
160792435	chr2:160792435:T:C	8.68455e-11	-1.76572	-1.11205
160792602	chr2:160792602:A:G	2.84194e-10	-1.33009	-0.362166
160792765	chr2:160792765:C:T	2.45666e-10	-0.560049	-1.27789
160792973	chr2:160792973:C:T	8.5087e-11	-1.86093	-1.0373
160793106	chr2:160793106:C:T	1.30243e-10	-1.27394	-1.19856
160793121	chr2:160793121:C:T	1.24563e-10	-1.23631	-1.28079
160793236	chr2:160793236:C:T	1.21942e-10	-1.32139	-1.21698
160793419	chr2:160793419:A:G	6.29199e-10	-2.12258e-10	-0.897463
160793556	chr2:160793556:C:T	1.32021e-10	-1.27505	-1.18389
160793848	chr2:160793848:C:A	1.83259e-09	-2.12258e-10	0.171577
160793982	chr2:160793982:C:A	5.69661e-10	-2.12258e-10	-0.996868
160794087	chr2:160794087:T:G	5.43505e-10	-1.04387	-3.10475e-10
160794268	chr2:160794268:C:T	5.32182e-10	-2.12258e-10	-1.06492
160794465	chr2:160794465:G:A	7.88369e-11	-1.86914	-1.10539
160794598	chr2:160794598:C:T	4.33879e-10	-2.12258e-10	-1.26914
160794813	chr2:160794813:A:G	2.49317e-10	-1.52697	-0.296215
160795523	chr2:160795523:C:T	8.10384e-11	-1.86164	-1.08535
160795524	chr2:160795524:G:A	4.45556e-10	-2.12258e-10	-1.24259
160795586	chr2:160795586:C:G	6.27461e-10	-2.12258e-10	-0.900228
160795719	chr2:160795719:A:G	8.05484e-10	-2.12258e-10	-0.650466
160795760	chr2:160795760:A:G	2.16613e-09	-2.12258e-10	0.338787
160796062	chr2:160796062:G:A	5.53288e-10	-2.12258e-10	-1.02603
160796134	chr2:160796134:C:T	1.21416e-10	-1.27427	-1.26842
160796162	chr2:160796162:A:T	6.59859e-11	-1.85654	-1.29592
160796274	chr2:160796274:G:A	6.72772e-11	-1.8595	-1.27359
160796662	chr2:160796662:C:T	1.30026e-10	-1.28826	-1.18591
160796728	chr2:160796728:T:C	4.22948e-10	-2.12258e-10	-1.29466
160796790	chr2:160796790:T:C	6.15662e-10	-2.12258e-10	-0.919212
160796812	chr2:160796812:A:G	5.54764e-10	-2.12258e-10	-1.02337
160797279	chr2:160797279:T:C	6.60862e-11	-1.85516	-1.29579
160797298	chr2:160797298:T:C	4.87988e-10	-2.12258e-10	-1.15162
160797417	chr2:160797417:T:C	4.22018e-10	-2.12258e-10	-1.29686
160797491	chr2:160797491:G:A	1.24024e-10	-1.24527	-1.27617
160797505	chr2:160797505:A:C	6.61994e-11	-1.8539	-1.29533
160797518	chr2:160797518:G:A	4.48106e-10	-2.12258e-10	-1.23688
160797607	chr2:160797607:C:T	5.57776e-10	-2.12258e-10	-1.01795
160797633	chr2:160797633:C:T	1.32384e-10	-1.27997	-1.17623
160797646	chr2:160797646:C:T	4.35463e-10	-2.12258e-10	-1.2655
160797681	chr2:160797681:G:A	8.41258e-10	-2.12258e-10	-0.607012
160797726	chr2:160797726:G:C	2.14055e-09	-2.12258e-10	0.326909
160797748	chr2:160797748:G:A	6.85613e-10	-2.12258e-10	-0.811597
160797900	chr2:160797900:AAC:A	8.69432e-11	-1.86404	-1.01261
160798102	chr2:160798102:G:T	1.01449e-09	-2.12258e-10	-0.419767
160798185	chr2:160798185:C:T	6.92567e-11	-1.87904	-1.22505
160798326	chr2:160798326:T:C	1.24214e-10	-1.35476	-1.16515
160798436	chr2:160798436:C:T	1.68443e-10	-0.919116	-1.2962
160798466	chr2:160798466:G:A	8.45923e-11	-1.8779	-1.02617
160798475	chr2:160798475:T:C	1.78567e-10	-0.860748	-1.2962
160798479	chr2:160798479:G:C	1.74252e-10	-0.884688	-1.29672
160798481	chr2:160798481:T:C	1.59911e-10	-0.972285	-1.29501
160798521	chr2:160798521:G:A	1.30915e-10	-1.31664	-1.15072
160798677	chr2:160798677:A:C	2.78531e-10	-1.34056	-0.371819
160798689	chr2:160798689:C:T	1.04316e-09	-2.12258e-10	-0.391903
160798690	chr2:160798690:G:A	8.6778e-11	-1.76384	-1.11472
160798852	chr2:160798852:C:A	4.5383e-10	-2.12258e-10	-1.22419
160798871	chr2:160798871:T:C	1.38714e-10	-1.161	-1.2485
160798917	chr2:160798917:T:G	4.47062e-10	-2.12258e-10	-1.23921
160798956	chr2:160798956:G:A	6.6665e-11	-1.84704	-1.29519
160798962	chr2:160798962:C:T	6.76354e-11	-1.84857	-1.27921
160799113	chr2:160799113:C:T	2.43561e-10	-1.84654	-3.10475e-10
160799227	chr2:160799227:A:T	5.08828e-10	-2.12258e-10	-1.1098
160799335	chr2:160799335:G:C	6.84579e-11	-1.83957	-1.27612
160799356	chr2:160799356:T:A	7.93581e-11	-1.87916	-1.08878
160799425	chr2:160799425:A:C	6.71602e-11	-1.84297	-1.29185
160799554	chr2:160799554:C:T	8.54529e-11	-1.87581	-1.01813
160799555	chr2:160799555:G:A	6.74483e-10	-2.12258e-10	-0.827963
160799607	chr2:160799607:G:A	1.68372e-10	-0.924739	-1.291
160799705	chr2:160799705:A:G	9.15578e-11	-1.84978	-0.975164
160799752	chr2:160799752:C:T	7.57305e-10	-2.12258e-10	-0.712144
160799773	chr2:160799773:A:T	2.21607e-10	-0.729175	-1.21183
160799842	chr2:160799842:G:C	4.46464e-10	-2.12258e-10	-1.24055
160799880	chr2:160799880:A:G	6.60905e-11	-1.85453	-1.29636
160799978	chr2:160799978:C:T	1.2921e-10	-1.69868	-0.781795
160800057	chr2:160800057:C:T	5.13701e-10	-1.10027	-3.10475e-10
160800179	chr2:160800179:G:A	1.31706e-10	-1.26899	-1.19234
160800348	chr2:160800348:G:A	1.47981e-10	-1.05127	-1.29356
160800939	chr2:160800939:AG:A	1.02551e-09	-2.12258e-10	-0.408968
160801845	chr2:160801845:C:A	5.3574e-10	-2.12258e-10	-1.05826
160801887	chr2:160801887:G:A	6.62742e-11	-1.85098	-1.29713
160802381	chr2:160802381:A:C	7.989e-10	-2.12258e-10	-0.658675
160802502	chr2:160802502:G:T	1.32271e-10	-1.27291	-1.18415
160802571	chr2:160802571:G:A	5.54863e-10	-2.12258e-10	-1.02319
160802658	chr2:160802658:G:A	7.46814e-11	-1.79776	-1.23092
160802816	chr2:160802816:G:A	5.41452e-10	-2.12258e-10	-1.04766
160803242	chr2:160803242:G:A	6.77049e-10	-2.12258e-10	-0.824167
160803251	chr2:160803251:G:C	6.52682e-10	-2.12258e-10	-0.86082
160803276	chr2:160803276:A:T	5.47887e-10	-2.12258e-10	-1.03584
160803334	chr2:160803334:T:G	1.32265e-10	-1.22821	-1.2289
160803347	chr2:160803347:A:G	1.20925e-10	-1.36001	-1.18673
160803662	chr2:160803662:A:C	4.08546e-10	-1.3293	-3.10475e-10
160803863	chr2:160803863:A:G	1.46019e-09	-2.12258e-10	-0.0555878
160803913	chr2:160803913:A:G	8.48141e-11	-1.76834	-1.13311
160803926	chr2:160803926:G:A	2.58638e-10	-1.78648	-3.10475e-10
160804407	chr2:160804407:C:T	6.4794e-11	-1.87755	-1.29314
160804567	chr2:160804567:C:T	1.33359e-10	-1.26315	-1.18571
160804604	chr2:160804604:A:G	5.25036e-10	-1.07844	-3.10475e-10
160804701	chr2:160804701:C:A	6.57877e-11	-1.85817	-1.29731
160805184	chr2:160805184:C:A	1.31298e-10	-1.66661	-0.797834
160805236	chr2:160805236:C:G	8.12155e-10	-2.12258e-10	-0.642218
160805371	chr2:160805371:C:T	1.80899e-10	-0.910889	-1.23308
160805422	chr2:160805422:C:A	1.27385e-10	-1.32736	-1.16733
160805463	chr2:160805463:G:C	1.45246e-10	-1.2453	-1.11819
160805914	chr2:160805914:CA:C	4.39387e-10	-2.12258e-10	-1.25653
160806106	chr2:160806106:G:A	1.0797e-10	-1.47976	-1.1803
160806281	chr2:160806281:A:G	1.2896e-10	-1.70206	-0.780352
160806422	chr2:160806422:A:G	4.42151e-10	-2.12258e-10	-1.25026
160806599	chr2:160806599:A:G	1.18103e-10	-1.40772	-1.16264
160806630	chr2:160806630:A:G	2.30337e-10	-0.71552	-1.18685
160806851	chr2:160806851:A:G	1.24559e-10	-1.36772	-1.14941
160806892	chr2:160806892:C:T	2.36111e-10	-1.87761	-3.10475e-10
160807025	chr2:160807025:C:G	2.55257e-10	-1.79964	-3.10475e-10
160807302	chr2:160807302:T:C	1.22179e-09	-2.12258e-10	-0.233837
160808214	chr2:160808214:C:T	7.13913e-11	-1.85092	-1.22282
160808332	chr2:160808332:T:C	6.58522e-11	-1.85855	-1.29595
160808343	chr2:160808343:G:T	5.36578e-10	-2.12258e-10	-1.0567
160808578	chr2:160808578:G:C	1.33349e-10	-1.28305	-1.16589
160808787	chr2:160808787:G:A	2.25299e-10	-0.706306	-1.21818
160808935	chr2:160808935:C:T	1.22372e-10	-1.38231	-1.15253
160809373	chr2:160809373:ATTCTATTCCATTGGTCTATGT:A	6.52726e-11	-1.86712	-1.29622
160809375	chr2:160809375:T:G	3.69041e-10	-1.431	-3.10475e-10
160809549	chr2:160809549:A:AG	1.01177e-09	-0.422454	-3.10475e-10
160809709	chr2:160809709:T:C	5.52423e-10	-2.12258e-10	-1.0276
160809983	chr2:160809983:A:C	6.79481e-11	-1.84999	-1.27318
160810074	chr2:160810074:A:G	1.74123e-10	-0.896331	-1.28582
160810081	chr2:160810081:T:A	6.53235e-11	-1.86625	-1.29631
160810101	chr2:160810101:C:T	1.3215e-10	-1.27421	-1.18376
160810152	chr2:160810152:G:A	1.32598e-10	-1.27024	-1.18435
160810168	chr2:160810168:A:T	4.85946e-10	-2.12258e-10	-1.15581
160810371	chr2:160810371:TA:T	1.28208e-10	-1.21696	-1.27129
160810616	chr2:160810616:C:A	1.22685e-10	-1.35682	-1.17546
160810792	chr2:160810792:G:A	1.14658e-10	-1.42127	-1.17868
160810930	chr2:160810930:TAAA:T	6.52165e-11	-1.86751	-1.29668
160811181	chr2:160811181:C:T	6.58954e-11	-1.85765	-1.2962
160811349	chr2:160811349:G:T	5.54705e-10	-2.12258e-10	-1.02347
160811415	chr2:160811415:T:A	1.29131e-10	-1.333	-1.14808
160811555	chr2:160811555:G:C	8.27901e-10	-0.623016	-3.10475e-10
160811570	chr2:160811570:A:G	1.38591e-10	-1.25775	-1.15263
160811706	chr2:160811706:A:C	1.26746e-10	-1.33974	-1.15999
160812199	chr2:160812199:A:G	1.31214e-10	-1.18759	-1.27749
160812274	chr2:160812274:C:T	9.37763e-11	-1.75698	-1.04402
160812692	chr2:160812692:T:C	6.17396e-10	-2.12258e-10	-0.916399
160812775	chr2:160812775:A:G	7.93324e-11	-1.72957	-1.23869
160812792	chr2:160812792:G:A	1.41666e-10	-1.22891	-1.15953
160812825	chr2:160812825:G:A	2.49728e-10	-1.41087	-0.410668
160812843	chr2:160812843:AC:A	2.69269e-10	-1.37822	-0.367979
160812906	chr2:160812906:G:A	4.23342e-10	-2.12258e-10	-1.29373
160812933	chr2:160812933:A:G	2.41079e-10	-1.85678	-3.10475e-10
160813220	chr2:160813220:GCCTTT:G	2.66513e-10	-1.38342	-0.373068
160813326	chr2:160813326:C:G	4.97377e-10	-2.12258e-10	-1.13256
160813341	chr2:160813341:T:A	5.25201e-10	-2.12258e-10	-1.07813
160813754	chr2:160813754:T:A	4.61936e-10	-1.24365	0.0371665
160814756	chr2:160814756:T:C	2.5501e-10	-1.80061	-3.10475e-10
160814880	chr2:160814880:T:G	7.09054e-11	-1.8782	-1.20236
160815007	chr2:160815007:G:A	1.1056e-09	-2.12258e-10	-0.333767
160815221	chr2:160815221:T:C	4.34759e-10	-2.12258e-10	-1.26712
160815714	chr2:160815714:T:C	8.14503e-11	-1.73929	-1.20263
160816059	chr2:160816059:C:T	7.49995e-11	-1.78952	-1.23491
160816159	chr2:160816159:A:G	2.4756e-10	-1.83026	-3.10475e-10
160816365	chr2:160816365:C:T	8.46688e-11	-1.71111	-1.19205
160816650	chr2:160816650:C:CTATT	8.22619e-11	-1.72806	-1.20394
160816815	chr2:160816815:C:T	4.57148e-10	-2.12258e-10	-1.2169
160816823	chr2:160816823:T:C	6.84991e-11	-1.83045	-1.28464
160816836	chr2:160816836:C:T	5.77891e-10	-2.12258e-10	-0.982525
160818117	chr2:160818117:T:G	7.12391e-11	-1.77867	-1.2972
160818624	chr2:160818624:C:A	6.27289e-10	-2.12258e-10	-0.900503
160818977	chr2:160818977:A:G	5.4518e-10	-2.12258e-10	-1.04079
160819088	chr2:160819088:A:G	9.3309e-11	-1.6216	-1.18439
160819401	chr2:160819401:A:G	8.26819e-11	-1.72436	-1.20255
160819474	chr2:160819474:C:T	8.45894e-11	-1.71881	-1.18529
160819497	chr2:160819497:T:A	7.46351e-11	-1.77777	-1.25153
160819790	chr2:160819790:T:C	4.33128e-10	-2.12258e-10	-1.27088
160820040	chr2:160820040:G:T	3.62218e-10	-1.19547	-0.254189
160820127	chr2:160820127:A:G	8.09157e-10	-2.12258e-10	-0.645917
160820466	chr2:160820466:T:C	7.82846e-10	-2.12258e-10	-0.678974
160820631	chr2:160820631:A:G	6.76762e-11	-1.8386	-1.28858
160820687	chr2:160820687:C:T	3.64786e-10	-1.18392	-0.258677
160820732	chr2:160820732:T:C	3.60459e-10	-1.18811	-0.266419
160820905	chr2:160820905:G:A	1.13137e-10	-1.36876	-1.24455
160821915	chr2:160821915:CATA:C	8.55284e-11	-1.74154	-1.15152
160821963	chr2:160821963:C:T	9.31795e-10	-2.12258e-10	-0.504797
160822060	chr2:160822060:A:C	1.65039e-09	0.0668586	-3.10475e-10
160822117	chr2:160822117:T:C	5.451e-10	-2.12258e-10	-1.04094
160822425	chr2:160822425:G:A	7.91248e-11	-1.76985	-1.20103
160822843	chr2:160822843:G:A	8.32416e-11	-1.82535	-1.09481
160822940	chr2:160822940:G:A	6.24047e-10	-2.12258e-10	-0.905684
160823064	chr2:160823064:T:A	7.96276e-10	-2.12258e-10	-0.661964
160823106	chr2:160823106:C:T	4.21964e-10	-2.12258e-10	-1.29699
160823302	chr2:160823302:C:T	7.95302e-11	-1.75494	-1.21083
160823807	chr2:160823807:G:T	8.41111e-11	-1.71092	-1.19885
160824124	chr2:160824124:A:G	1.07313e-10	-1.84062	-0.825535
160824417	chr2:160824417:C:T	7.95544e-11	-1.76202	-1.20345
160824474	chr2:160824474:TATATATTTA:T	4.41548e-10	-2.12258e-10	-1.25162
160824566	chr2:160824566:A:G	5.77164e-10	-2.12258e-10	-0.983783
160824633	chr2:160824633:C:T	6.12044e-10	-2.12258e-10	-0.925106
160825109	chr2:160825109:A:G	5.78196e-10	-2.12258e-10	-0.981997
160825442	chr2:160825442:G:A	1.44622e-10	-1.31577	-1.05202
160825641	chr2:160825641:C:T	8.15831e-11	-1.74179	-1.19849
160825741	chr2:160825741:T:A	8.04902e-11	-1.75039	-1.20339
160825743	chr2:160825743:G:T	8.0298e-11	-1.74948	-1.20669
160825940	chr2:160825940:A:G	7.80392e-10	-2.12258e-10	-0.682113
160826067	chr2:160826067:G:A	5.78974e-10	-2.12258e-10	-0.980653
160826258	chr2:160826258:C:T	8.52215e-11	-1.71122	-1.18544
160826312	chr2:160826312:G:A	8.62555e-11	-1.68654	-1.19805
160826406	chr2:160826406:T:C	5.79357e-10	-2.12258e-10	-0.97999
160826450	chr2:160826450:T:C	4.30461e-10	-2.12258e-10	-1.27705
160826742	chr2:160826742:C:A	1.5584e-10	-1.05136	-1.24172
160826957	chr2:160826957:C:T	2.35678e-10	-1.87944	-3.10475e-10
160827219	chr2:160827219:C:A	2.40725e-10	-1.85825	-3.10475e-10
160827361	chr2:160827361:C:T	8.70494e-11	-1.68798	-1.18745
160827596	chr2:160827596:A:G	8.59304e-11	-1.62105	-1.26732
160827641	chr2:160827641:T:C	8.67514e-11	-1.67964	-1.19922
160829185	chr2:160829185:C:T	1.71262e-10	-0.935512	-1.2632
160829492	chr2:160829492:G:C	8.14876e-10	-2.12258e-10	-0.638874
160829599	chr2:160829599:A:C	4.22301e-10	-2.12258e-10	-1.29619
160829728	chr2:160829728:A:G	6.66859e-11	-1.87585	-1.26606
160830138	chr2:160830138:A:T	1.82298e-10	-0.885159	-1.25111
160830299	chr2:160830299:G:A	4.39838e-10	-2.12258e-10	-1.2555
160830833	chr2:160830833:A:G	3.8638e-10	-1.22776	-0.157326
160830881	chr2:160830881:C:G	8.50246e-11	-1.72994	-1.16903
160831535	chr2:160831535:T:C	1.35696e-10	-1.29632	-1.13517
160831542	chr2:160831542:G:T	7.03064e-11	-1.87031	-1.21874
160831770	chr2:160831770:C:A	6.55403e-11	-1.87811	-1.28113
160831829	chr2:160831829:A:T	6.95596e-11	-1.87175	-1.22798
160831881	chr2:160831881:T:C	6.91036e-11	-1.87585	-1.23045
160832214	chr2:160832214:G:T	1.36721e-10	-1.3422	-1.08176
160832572	chr2:160832572:C:A	4.30292e-10	-2.12258e-10	-1.27745
160832578	chr2:160832578:C:A	8.4218e-10	-2.12258e-10	-0.605916
160832581	chr2:160832581:C:A	8.69462e-10	-2.12258e-10	-0.574036
160832640	chr2:160832640:C:T	8.25741e-10	-2.12258e-10	-0.625629
160832744	chr2:160832744:A:G	7.33095e-11	-1.79637	-1.25085
160832938	chr2:160832938:A:G	1.80798e-09	0.158053	-3.10475e-10
160833140	chr2:160833140:A:G	1.77488e-10	-0.900004	-1.26301
160833221	chr2:160833221:A:G	7.61859e-10	-2.12258e-10	-0.706148
160833227	chr2:160833227:G:A	1.34458e-10	-1.35805	-1.08261
160833540	chr2:160833540:C:G	8.07091e-11	-1.74851	-1.20255
160833659	chr2:160833659:T:C	8.09262e-11	-1.78872	-1.15965
160833829	chr2:160833829:T:C	6.92276e-11	-1.82085	-1.28366
160834157	chr2:160834157:A:C	6.93538e-11	-1.86956	-1.23313
160834302	chr2:160834302:A:C	7.94127e-10	-2.12258e-10	-0.664667
160834330	chr2:160834330:A:G	2.38587e-10	-1.86718	-3.10475e-10
160834688	chr2:160834688:A:G	8.41344e-11	-1.70089	-1.2086
160834691	chr2:160834691:G:C	7.02967e-11	-1.87383	-1.21535
160834790	chr2:160834790:T:A	7.00483e-11	-1.87049	-1.22224
160834886	chr2:160834886:C:G	8.04874e-11	-1.73486	-1.21895
160834945	chr2:160834945:T:A	1.42749e-09	-2.12258e-10	-0.0782379
160835489	chr2:160835489:T:TTTC	8.68024e-11	-1.65188	-1.22639
160835529	chr2:160835529:TG:T	1.32506e-10	-1.32733	-1.12795
160835640	chr2:160835640:A:C	8.13135e-11	-1.80576	-1.13784
160836288	chr2:160836288:A:G	8.44589e-11	-1.76315	-1.14249
160836306	chr2:160836306:T:C	7.03612e-11	-1.81561	-1.27266
160836659	chr2:160836659:T:C	1.6708e-10	-0.977353	-1.24609
160836992	chr2:160836992:C:T	8.26837e-10	-2.12258e-10	-0.624303
160837217	chr2:160837217:G:A	4.8184e-10	-2.12258e-10	-1.1643
160837225	chr2:160837225:C:T	1.09525e-10	-1.42619	-1.21956
160837274	chr2:160837274:C:T	3.27012e-10	-1.1819	-0.370017
160837506	chr2:160837506:T:A	7.61869e-10	-2.12258e-10	-0.706135
160838131	chr2:160838131:G:A	7.14344e-11	-1.77651	-1.29662
160838469	chr2:160838469:C:T	1.17506e-10	-1.27831	-1.29711
160838702	chr2:160838702:A:G	7.19563e-11	-1.77082	-1.29503
160838750	chr2:160838750:C:T	7.97208e-11	-1.80919	-1.15419
160839215	chr2:160839215:G:C	2.03759e-09	-2.12258e-10	0.277612
160839244	chr2:160839244:T:G	1.18985e-10	-1.26619	-1.29672
160839792	chr2:160839792:C:T	4.23263e-10	-2.12258e-10	-1.29392
160840264	chr2:160840264:T:C	2.21018e-10	-0.96727	-0.976396
160840476	chr2:160840476:T:C	3.38892e-10	-1.51623	-3.10475e-10
160840647	chr2:160840647:T:C	7.5416e-10	-2.12258e-10	-0.716305
160840739	chr2:160840739:G:A	3.44747e-10	-1.23806	-0.261041
160841115	chr2:160841115:T:C	5.64044e-10	-2.12258e-10	-1.00678
160841354	chr2:160841354:T:G	5.83849e-10	-2.12258e-10	-0.972268
160841768	chr2:160841768:T:C	8.28548e-10	-2.12258e-10	-0.622236
160841823	chr2:160841823:A:G	7.44702e-11	-1.74829	-1.28323
160842454	chr2:160842454:A:G	4.49005e-10	-2.12258e-10	-1.23488
160842720	chr2:160842720:T:C	7.03678e-10	-2.12258e-10	-0.785589
160842845	chr2:160842845:A:C	8.26837e-10	-2.12258e-10	-0.624303
160843234	chr2:160843234:A:C	4.63309e-10	-2.12258e-10	-1.20351
160843250	chr2:160843250:C:A	8.64027e-10	-2.12258e-10	-0.580306
160843603	chr2:160843603:G:GA	2.29246e-10	-0.925869	-0.981247
160844099	chr2:160844099:A:G	1.62705e-10	-1.19927	-1.0507
160844494	chr2:160844494:G:A	5.78804e-10	-2.12258e-10	-0.980946
160844571	chr2:160844571:G:A	9.44351e-11	-1.62535	-1.16865
160844670	chr2:160844670:GCAC:G	6.20711e-10	-2.12258e-10	-0.911045
160844706	chr2:160844706:CA:C	6.19132e-10	-2.12258e-10	-0.913591
160844791	chr2:160844791:T:A	1.76289e-10	-0.930897	-1.23889
160845232	chr2:160845232:A:G	2.12828e-10	-1.00526	-0.976161
160845539	chr2:160845539:C:A	7.96986e-10	-2.12258e-10	-0.661073
160845596	chr2:160845596:T:C	7.66874e-10	-2.12258e-10	-0.699588
160845619	chr2:160845619:T:G	2.782e-10	-1.71357	-3.10475e-10
160846266	chr2:160846266:A:G	2.60412e-10	-0.587797	-1.19185
160846451	chr2:160846451:C:T	8.10111e-11	-1.75719	-1.19013
160846467	chr2:160846467:G:A	4.22384e-10	-2.12258e-10	-1.29599
160846529	chr2:160846529:T:C	1.17879e-10	-1.27671	-1.29554
160846570	chr2:160846570:G:A	4.45444e-10	-2.12258e-10	-1.24284
160846854	chr2:160846854:A:T	7.5084e-10	-2.12258e-10	-0.720718
160846861	chr2:160846861:C:T	4.22764e-10	-2.12258e-10	-1.2951
160847167	chr2:160847167:G:C	1.70075e-09	0.0969153	-3.10475e-10
160847254	chr2:160847254:C:G	7.5416e-10	-2.12258e-10	-0.716305
160847652	chr2:160847652:G:A	2.58041e-10	-1.78879	-3.10475e-10
160847743	chr2:160847743:A:G	1.3901e-10	-1.26378	-1.14359
160847895	chr2:160847895:G:T	5.39624e-10	-2.12258e-10	-1.05104
160848652	chr2:160848652:T:C	1.12618e-10	-1.32055	-1.29735
160849040	chr2:160849040:G:A	4.22582e-10	-2.12258e-10	-1.29553
160849192	chr2:160849192:G:A	1.45671e-10	-1.24987	-1.11069
160849305	chr2:160849305:T:C	7.43733e-10	-2.12258e-10	-0.730228
160849321	chr2:160849321:A:T	1.10526e-10	-1.3438	-1.29286
160849582	chr2:160849582:G:A	9.5022e-10	-2.12258e-10	-0.485216
160849799	chr2:160849799:C:G	1.52789e-10	-1.19572	-1.11713
160849982	chr2:160849982:C:T	1.4623e-10	-1.07207	-1.28466
160850037	chr2:160850037:A:T	8.2769e-10	-2.12258e-10	-0.623272
160850315	chr2:160850315:C:A	1.53686e-10	-1.17796	-1.12904
160850325	chr2:160850325:A:G	1.21487e-10	-1.24536	-1.29674
160850442	chr2:160850442:G:T	4.22578e-10	-2.12258e-10	-1.29554
160852025	chr2:160852025:T:C	5.53765e-10	-2.12258e-10	-1.02517
160852237	chr2:160852237:A:G	4.85826e-10	-2.12258e-10	-1.15606
160852252	chr2:160852252:C:T	4.27016e-10	-2.12258e-10	-1.28509
160853508	chr2:160853508:G:A	1.8546e-10	-1.56309	-0.55598
160854269	chr2:160854269:G:C	8.70318e-11	-1.61211	-1.26353
160854607	chr2:160854607:C:T	6.96478e-10	-2.12258e-10	-0.795873
160854733	chr2:160854733:A:G	3.18508e-10	-0.378948	-1.19931
160854986	chr2:160854986:T:C	1.13848e-09	-2.12258e-10	-0.304457
160855025	chr2:160855025:T:C	4.12332e-10	-1.07779	-0.242288
160855053	chr2:160855053:C:A	7.22632e-10	-2.12258e-10	-0.759009
160855370	chr2:160855370:G:A	4.44752e-10	-2.12258e-10	-1.24439
160855491	chr2:160855491:T:C	1.42277e-10	-1.14512	-1.23901
160855700	chr2:160855700:A:G	3.86352e-10	-1.14634	-0.238826
160855740	chr2:160855740:C:T	2.96391e-10	-0.728292	-0.921937
160855972	chr2:160855972:A:G	4.23122e-10	-2.12258e-10	-1.29425
160856178	chr2:160856178:T:C	4.25957e-10	-2.12258e-10	-1.28757
160856307	chr2:160856307:T:C	5.8799e-10	-2.12258e-10	-0.965201
160856407	chr2:160856407:G:A	1.54587e-10	-1.21934	-1.08182
160856525	chr2:160856525:G:C	1.40005e-10	-1.2776	-1.12263
160856580	chr2:160856580:C:G	4.34682e-10	-2.12258e-10	-1.26729
160856641	chr2:160856641:G:A	3.2998e-10	-1.54288	-3.10475e-10
160856846	chr2:160856846:C:T	7.08036e-11	-1.78488	-1.29712
160857315	chr2:160857315:T:C	1.79526e-10	-1.24101	-0.910576
160857478	chr2:160857478:A:C	9.06681e-10	-0.532119	-3.10475e-10
160857481	chr2:160857481:T:C	1.16819e-10	-1.38869	-1.1926
160857567	chr2:160857567:G:A	2.35253e-09	0.421335	-3.10475e-10
160857796	chr2:160857796:C:T	7.68382e-11	-1.73002	-1.27019
160858218	chr2:160858218:A:C	6.69438e-11	-1.87692	-1.26114
160858531	chr2:160858531:A:AT	1.60351e-10	-1.18803	-1.07651
160858574	chr2:160858574:A:C	6.15241e-10	-2.12258e-10	-0.919896
160858596	chr2:160858596:T:G	3.97242e-10	-1.17456	-0.182799
160858741	chr2:160858741:G:A	1.52963e-09	-2.12258e-10	-0.00913146
160858976	chr2:160858976:A:G	9.88514e-10	-2.12258e-10	-0.445708
160859127	chr2:160859127:G:A	6.67901e-11	-1.8787	-1.26165
160860276	chr2:160860276:A:T	1.24492e-09	-0.21508	-3.10475e-10
160860844	chr2:160860844:T:C	4.22269e-10	-2.12258e-10	-1.29627
160860846	chr2:160860846:T:C	3.22549e-10	-1.19319	-0.372468
160860872	chr2:160860872:A:G	4.26069e-10	-2.12258e-10	-1.28731
160860954	chr2:160860954:G:A	6.48117e-10	-2.12258e-10	-0.867839
160862313	chr2:160862313:A:G	1.05269e-10	-1.4857	-1.19969
160862470	chr2:160862470:G:A	1.05831e-10	-1.84603	-0.834036
160862478	chr2:160862478:C:T	2.83497e-10	-1.69471	-3.10475e-10
160862832	chr2:160862832:T:C	4.87982e-10	-2.12258e-10	-1.15163
160863195	chr2:160863195:G:C	1.30146e-10	-1.19136	-1.28189
160863450	chr2:160863450:T:C	9.86271e-10	-2.12258e-10	-0.447979
160864310	chr2:160864310:G:T	8.82149e-11	-1.66412	-1.19802
160864329	chr2:160864329:G:C	2.7436e-10	-1.72747	-3.10475e-10
160864935	chr2:160864935:T:C	8.26385e-10	-2.12258e-10	-0.624849
160865319	chr2:160865319:C:T	1.2883e-10	-1.35744	-1.12598
160865411	chr2:160865411:G:A	6.17388e-10	-2.12258e-10	-0.916413
160865452	chr2:160865452:T:C	7.63455e-11	-1.81595	-1.19069
160865488	chr2:160865488:G:A	1.07153e-10	-1.85357	-0.814079
160865735	chr2:160865735:G:A	3.36395e-08	3.08155	-3.10475e-10
160865834	chr2:160865834:A:G	1.63323e-10	-0.94885	-1.29733
160866621	chr2:160866621:G:A	5.86258e-10	-2.12258e-10	-0.96815
160866786	chr2:160866786:A:G	1.69367e-10	-1.28918	-0.920658
160866794	chr2:160866794:G:C	1.06363e-10	-1.49861	-1.17644
160866805	chr2:160866805:A:G	6.16373e-10	-2.12258e-10	-0.918058
160866962	chr2:160866962:G:A	6.4031e-09	1.42263	-3.10475e-10
160867000	chr2:160867000:A:G	5.21353e-10	-2.12258e-10	-1.08548
160867237	chr2:160867237:A:G	5.19288e-10	-2.12258e-10	-1.08945
160867317	chr2:160867317:G:A	9.66728e-10	-2.12258e-10	-0.467993
160867464	chr2:160867464:T:C	4.56846e-10	-2.12258e-10	-1.21756
160868090	chr2:160868090:A:AT	9.32365e-11	-1.66815	-1.13862
160868164	chr2:160868164:C:T	1.83105e-10	-1.21555	-0.9163
160868355	chr2:160868355:A:G	1.58698e-10	-1.29145	-0.983462
160868794	chr2:160868794:TC:T	4.24076e-10	-2.12258e-10	-1.292
160868873	chr2:160868873:G:T	6.9396e-11	-1.87784	-1.22424
160869012	chr2:160869012:A:G	1.46406e-10	-1.2389	-1.11663
160869351	chr2:160869351:C:G	7.12194e-11	-1.77884	-1.29731
160869417	chr2:160869417:TATC:T	1.447e-10	-1.40963	-0.957617
160869909	chr2:160869909:C:G	6.46371e-10	-2.12258e-10	-0.870536
160869958	chr2:160869958:G:A	1.6708e-10	-1.86166	-0.36177
160870206	chr2:160870206:T:C	4.22236e-10	-2.12258e-10	-1.29635
160870583	chr2:160870583:A:G	4.24924e-10	-2.12258e-10	-1.29
160870926	chr2:160870926:A:C	2.35233e-10	-1.58972	-0.29161
160871305	chr2:160871305:G:T	2.35688e-10	-1.8794	-3.10475e-10
160871797	chr2:160871797:T:G	9.65672e-11	-1.66103	-1.11064
160872080	chr2:160872080:G:A	5.21795e-10	-2.12258e-10	-1.08463
160872220	chr2:160872220:C:T	5.38499e-10	-2.12258e-10	-1.05313
160872253	chr2:160872253:C:CTCA	3.25575e-10	-1.55632	-3.10475e-10
160872654	chr2:160872654:T:A	4.77755e-10	-2.12258e-10	-1.17281
160872655	chr2:160872655:T:A	2.96692e-10	-0.409801	-1.23941
160872749	chr2:160872749:G:A	5.46395e-10	-2.12258e-10	-1.03857
160872755	chr2:160872755:C:T	4.22876e-10	-2.12258e-10	-1.29483
160872803	chr2:160872803:T:C	1.27996e-10	-1.32015	-1.16976
160872884	chr2:160872884:A:G	4.09759e-10	-1.20062	-0.125722
160873094	chr2:160873094:G:A	7.93309e-11	-1.8708	-1.09748
160873167	chr2:160873167:G:A	4.22585e-10	-2.12258e-10	-1.29552
160874521	chr2:160874521:C:CA	2.5447e-10	-1.80273	-3.10475e-10
160874534	chr2:160874534:G:A	5.56028e-10	-2.12258e-10	-1.02109
160874674	chr2:160874674:C:T	2.48002e-10	-1.82847	-3.10475e-10
160874705	chr2:160874705:C:T	7.84782e-11	-1.85681	-1.12228
160874839	chr2:160874839:T:C	4.23906e-10	-2.12258e-10	-1.2924
160875264	chr2:160875264:G:A	5.57702e-10	-2.12258e-10	-1.01809
160875570	chr2:160875570:G:A	2.70203e-10	-1.27182	-0.470913
160875586	chr2:160875586:C:A	1.12189e-10	-1.56306	-1.05867
160875735	chr2:160875735:G:A	4.60203e-10	-2.12258e-10	-1.21024
160876023	chr2:160876023:C:T	5.16405e-10	-2.12258e-10	-1.09502
160876198	chr2:160876198:C:G	6.52337e-10	-2.12258e-10	-0.861348
160876327	chr2:160876327:T:C	3.10755e-09	-2.12258e-10	0.69968
160876620	chr2:160876620:G:A	1.17289e-10	-1.55386	-1.02342
160876852	chr2:160876852:C:T	4.23868e-10	-2.12258e-10	-1.29249
160877439	chr2:160877439:C:T	4.22164e-10	-2.12258e-10	-1.29652
160878987	chr2:160878987:T:A	1.33209e-10	-1.19983	-1.25015
160879099	chr2:160879099:A:C	1.21393e-10	-1.54647	-0.996408
160880313	chr2:160880313:T:C	4.21889e-10	-2.12258e-10	-1.29717
160880613	chr2:160880613:T:A	3.71383e-10	-1.14393	-0.28075
160880908	chr2:160880908:A:G	6.83227e-11	-1.87906	-1.2386
160880966	chr2:160880966:T:C	3.6579e-10	-1.43985	-3.10475e-10
160881009	chr2:160881009:C:T	9.40363e-11	-1.55696	-1.24127
160881210	chr2:160881210:C:T	6.92805e-11	-1.87813	-1.22562
160882406	chr2:160882406:A:G	7.41597e-10	-0.733104	-3.10475e-10
160883068	chr2:160883068:C:T	7.23343e-11	-1.87821	-1.18241
160883107	chr2:160883107:T:C	8.11452e-10	-0.643085	-3.10475e-10
160883229	chr2:160883229:A:G	3.95387e-10	-1.14536	-0.21668
160883265	chr2:160883265:A:G	6.82642e-11	-1.87939	-1.23913
160883689	chr2:160883689:C:T	2.21432e-10	-1.22832	-0.713473
160884443	chr2:160884443:G:A	1.12066e-10	-1.50051	-1.12232
160884622	chr2:160884622:T:C	6.99409e-11	-1.87025	-1.22401
160884843	chr2:160884843:C:G	4.22861e-10	-2.12258e-10	-1.29487
160885119	chr2:160885119:C:T	3.74376e-10	-1.19695	-0.219696
160885218	chr2:160885218:G:C	3.79858e-10	-1.18242	-0.219696
160885307	chr2:160885307:T:A	3.06897e-10	-1.6154	-3.10475e-10
160885540	chr2:160885540:G:A	4.67392e-10	-0.748954	-0.445787
160885804	chr2:160885804:A:C	6.61005e-10	-2.12258e-10	-0.848148
160885836	chr2:160885836:C:T	4.44287e-10	-1.0222	-0.223243
160885873	chr2:160885873:T:C	4.49825e-10	-2.12258e-10	-1.23305
160886042	chr2:160886042:T:C	1.04617e-09	-2.12258e-10	-0.389019
160886255	chr2:160886255:A:G	5.47651e-10	-2.12258e-10	-1.03627
160886669	chr2:160886669:A:G	1.38478e-10	-1.1272	-1.284
160887283	chr2:160887283:T:C	5.78854e-10	-1.18994	0.209076
160887504	chr2:160887504:G:A	2.53888e-10	-1.80502	-3.10475e-10
160887688	chr2:160887688:T:A	1.78365e-10	-1.40934	-0.748739
160888064	chr2:160888064:T:C	1.02096e-09	-2.12258e-10	-0.413415
160888457	chr2:160888457:G:A	4.45994e-10	-2.12258e-10	-1.24161
160888475	chr2:160888475:A:G	7.47106e-10	-2.12258e-10	-0.725703
160888686	chr2:160888686:A:T	2.5094e-10	-1.8167	-3.10475e-10
160889500	chr2:160889500:G:A	1.06209e-10	-1.68268	-0.993815
160889567	chr2:160889567:T:C	4.07936e-10	-1.19593	-0.134867
160889708	chr2:160889708:C:T	4.24942e-10	-1.21852	-0.0714328
160890031	chr2:160890031:T:C	4.1124e-10	-1.20506	-0.11767
160890120	chr2:160890120:T:C	4.4007e-10	-2.12258e-10	-1.25498
160890133	chr2:160890133:C:T	2.82007e-10	-1.16135	-0.538628
160890254	chr2:160890254:TA:T	4.23485e-10	-2.12258e-10	-1.29339
160890343	chr2:160890343:T:G	1.09536e-10	-1.45827	-1.18738
160890349	chr2:160890349:G:A	4.07134e-10	-1.33277	-3.10475e-10
160890352	chr2:160890352:A:G	1.05653e-10	-1.48425	-1.19751
160890397	chr2:160890397:A:C	6.68275e-10	-1.08504	0.247824
160890485	chr2:160890485:C:T	2.98814e-10	-1.64209	-3.10475e-10
160890587	chr2:160890587:T:C	1.71092e-09	-2.12258e-10	0.102874
160890919	chr2:160890919:C:T	4.48822e-10	-2.12258e-10	-1.23528
160890998	chr2:160890998:T:C	9.59026e-11	-1.66849	-1.11009
160891079	chr2:160891079:TC:T	1.96999e-10	-1.84208	-0.216633
160891406	chr2:160891406:T:C	1.02843e-10	-1.49754	-1.21116
160891422	chr2:160891422:T:C	1.91796e-10	-1.84215	-0.243329
160891537	chr2:160891537:G:A	4.53643e-10	-2.12258e-10	-1.2246
160891753	chr2:160891753:A:C	4.57477e-10	-1.04373	-0.172456
160891928	chr2:160891928:G:A	8.71921e-11	-1.66607	-1.20772
160891981	chr2:160891981:G:T	5.84037e-10	-1.33188	0.359932
160892260	chr2:160892260:GC:G	4.35257e-10	-1.09278	-0.173198
160892262	chr2:160892262:G:A	4.37462e-10	-1.08772	-0.173198
160892405	chr2:160892405:G:A	2.46794e-10	-1.42454	-0.408819
160892420	chr2:160892420:G:A	7.05703e-10	-2.12258e-10	-0.782716
160892485	chr2:160892485:G:A	2.44585e-10	-1.84235	-3.10475e-10
160892494	chr2:160892494:C:T	4.53252e-10	-2.12258e-10	-1.22546
160892709	chr2:160892709:T:C	1.79357e-10	-1.44469	-0.707843
160893071	chr2:160893071:ATAAT:A	8.15261e-11	-1.70138	-1.2396
160893445	chr2:160893445:G:A	1.61452e-10	-1.47992	-0.777788
160893613	chr2:160893613:G:A	4.4603e-10	-2.12258e-10	-1.24152
160893631	chr2:160893631:G:C	3.3657e-10	-1.26665	-0.256451
160893644	chr2:160893644:G:A	2.58516e-10	-1.06824	-0.718713
160893706	chr2:160893706:C:T	4.2591e-10	-1.24759	-0.0400869
160893717	chr2:160893717:C:T	4.94099e-10	-2.12258e-10	-1.13917
160893775	chr2:160893775:T:C	3.59223e-10	-1.27091	-0.187062
160893792	chr2:160893792:A:G	1.21604e-09	-0.238554	-3.10475e-10
160893967	chr2:160893967:T:C	9.44308e-11	-1.77304	-1.02101
160894024	chr2:160894024:G:A	4.75843e-10	-2.12258e-10	-1.17682
160894091	chr2:160894091:A:C	3.15591e-10	-1.27355	-0.313911
160894450	chr2:160894450:C:G	4.22983e-10	-2.12258e-10	-1.29458
160894694	chr2:160894694:A:T	4.7149e-10	-2.12258e-10	-1.18601
160894773	chr2:160894773:A:T	7.19251e-10	-2.12258e-10	-0.763699
160894791	chr2:160894791:G:A	1.63309e-10	-1.45713	-0.789133
160894994	chr2:160894994:C:T	4.89098e-10	-2.12258e-10	-1.14935
160895010	chr2:160895010:C:A	9.3575e-11	-1.79302	-1.01013
160895041	chr2:160895041:T:C	7.40554e-11	-1.87581	-1.16129
160895147	chr2:160895147:T:C	2.95612e-10	-1.65286	-3.10475e-10
160895401	chr2:160895401:A:C	4.71462e-10	-1.02703	-0.159039
160895530	chr2:160895530:ATATAT:A	2.38622e-10	-1.86703	-3.10475e-10
160895616	chr2:160895616:T:G	7.03325e-11	-1.87365	-1.21502
160895669	chr2:160895669:C:T	1.59857e-10	-1.82927	-0.438355
160895973	chr2:160895973:C:T	9.39911e-11	-1.77234	-1.02637
160896075	chr2:160896075:C:CA	1.06756e-09	-2.12258e-10	-0.368782
160896339	chr2:160896339:GTTAT:G	8.0087e-10	-2.12258e-10	-0.656211
160896645	chr2:160896645:G:A	1.11974e-10	-1.86525	-0.758391
160896665	chr2:160896665:G:GC	1.09109e-10	-1.49735	-1.15221
160896837	chr2:160896837:T:C	1.08414e-10	-1.50542	-1.15053
160896973	chr2:160896973:GTA:G	4.26251e-10	-2.12258e-10	-1.28688
160897094	chr2:160897094:G:C	4.22988e-10	-2.12258e-10	-1.29457
160897197	chr2:160897197:G:A	4.84651e-10	-2.12258e-10	-1.15848
160897549	chr2:160897549:C:T	4.63494e-10	-2.12258e-10	-1.20312
160897701	chr2:160897701:G:A	5.18649e-10	-2.12258e-10	-1.09068
160897745	chr2:160897745:T:C	4.73959e-10	-2.12258e-10	-1.18079
160897809	chr2:160897809:GTCTT:G	8.35399e-11	-1.67906	-1.23753
160898490	chr2:160898490:T:C	1.52549e-10	-1.84115	-0.473274
160898516	chr2:160898516:T:C	6.69861e-10	-1.09094	0.256101
160898647	chr2:160898647:G:A	4.76353e-10	-2.12258e-10	-1.17575
160898895	chr2:160898895:T:C	1.38581e-10	-1.53288	-0.877575
160899424	chr2:160899424:A:G	4.24202e-10	-2.12258e-10	-1.2917
160899769	chr2:160899769:A:G	8.55539e-11	-1.5995	-1.29327
160899893	chr2:160899893:G:T	8.82043e-11	-1.57483	-1.28743
160899971	chr2:160899971:TGA:T	3.56654e-10	-1.46514	-3.10475e-10
160900181	chr2:160900181:T:C	8.00743e-11	-1.8537	-1.10525
160900214	chr2:160900214:C:T	1.80448e-10	-1.39768	-0.748781
160900254	chr2:160900254:A:C	4.21813e-10	-2.12258e-10	-1.29735
160900281	chr2:160900281:AGTCCCTG:A	7.36455e-10	-2.12258e-10	-0.740062
160900618	chr2:160900618:G:A	4.65582e-10	-2.12258e-10	-1.19862
160900630	chr2:160900630:A:G	1.41403e-10	-1.5234	-0.866892
160900762	chr2:160900762:T:C	3.60537e-10	-1.24408	-0.210234
160900912	chr2:160900912:T:C	4.59411e-10	-2.12258e-10	-1.21196
160900932	chr2:160900932:G:C	6.34382e-10	-2.12258e-10	-0.889259
160901053	chr2:160901053:T:C	9.0648e-11	-1.6518	-1.18312
160901443	chr2:160901443:T:C	9.52596e-11	-1.60352	-1.18178
160901545	chr2:160901545:T:C	3.28179e-10	-1.25834	-0.290013
160901842	chr2:160901842:C:A	9.74277e-11	-1.87373	-0.88907
160902169	chr2:160902169:A:G	3.31209e-10	-1.2577	-0.28146
160902296	chr2:160902296:G:C	4.30486e-10	-2.12258e-10	-1.27699
160902419	chr2:160902419:T:A	3.33624e-10	-1.27138	-0.260521
160902622	chr2:160902622:A:G	1.02282e-09	-2.12258e-10	-0.411596
160902631	chr2:160902631:T:C	1.43624e-10	-1.53376	-0.84095
160902754	chr2:160902754:C:T	6.8196e-11	-1.87891	-1.24061
160902920	chr2:160902920:A:G	2.58946e-10	-1.78529	-3.10475e-10
160903059	chr2:160903059:T:G	3.63104e-10	-1.25013	-0.197093
160903268	chr2:160903268:C:T	5.82763e-10	-1.00299	0.0288587
160903956	chr2:160903956:T:C	4.39199e-10	-2.12258e-10	-1.25696
160904364	chr2:160904364:A:C	5.11516e-10	-2.12258e-10	-1.10453
160904383	chr2:160904383:C:A	4.32669e-10	-2.12258e-10	-1.27194
160904406	chr2:160904406:G:A	1.13045e-09	-2.12258e-10	-0.31154
160904688	chr2:160904688:T:A	5.90408e-10	-2.12258e-10	-0.961096
160904694	chr2:160904694:C:T	1.04725e-09	-2.12258e-10	-0.387985
160904953	chr2:160904953:T:C	4.93555e-10	-0.456212	-0.684064
160905301	chr2:160905301:A:G	1.66732e-09	-2.12258e-10	0.0770607
160905616	chr2:160905616:AAT:A	7.76581e-10	-2.12258e-10	-0.687009
160905693	chr2:160905693:T:C	5.70266e-10	-2.12258e-10	-0.995806
160906220	chr2:160906220:G:A	4.22993e-10	-2.12258e-10	-1.29456
160906448	chr2:160906448:T:C	3.92925e-10	-0.950607	-0.417685
160906722	chr2:160906722:C:T	6.59717e-10	-2.12258e-10	-0.8501
160907056	chr2:160907056:T:C	6.74956e-10	-2.12258e-10	-0.827262
160907485	chr2:160907485:C:T	9.69545e-10	-0.987016	0.521933
160907867	chr2:160907867:C:T	2.75629e-10	-1.72285	-3.10475e-10
160908122	chr2:160908122:T:G	9.45929e-10	-2.12258e-10	-0.489743
160908359	chr2:160908359:C:A	2.36991e-10	-1.87389	-3.10475e-10
160908620	chr2:160908620:G:A	6.00284e-10	-2.12258e-10	-0.944506
160908786	chr2:160908786:G:T	7.5916e-10	-2.12258e-10	-0.709697
160908890	chr2:160908890:T:A	4.22279e-10	-2.12258e-10	-1.29624
160909170	chr2:160909170:T:C	7.56286e-10	-0.988373	0.274882
160909182	chr2:160909182:A:G	8.93465e-10	-2.12258e-10	-0.546803
160909947	chr2:160909947:A:G	3.15797e-10	-0.297435	-1.28938
160910179	chr2:160910179:A:G	2.44744e-10	-1.8417	-3.10475e-10
160910849	chr2:160910849:A:C	1.97886e-10	-1.31258	-0.741643
160912514	chr2:160912514:G:A	2.5562e-10	-1.79822	-3.10475e-10
160912602	chr2:160912602:A:C	1.05272e-10	-1.49355	-1.19181
160912835	chr2:160912835:CT:C	6.04015e-10	-2.12258e-10	-0.938311
160912942	chr2:160912942:C:T	7.38827e-10	0.100524	-0.837371
160913198	chr2:160913198:C:T	4.31802e-10	-2.12258e-10	-1.27394
160913917	chr2:160913917:A:G	4.22065e-09	-1.55515	2.56098
160914041	chr2:160914041:A:G	2.42581e-10	-1.85057	-3.10475e-10
160914064	chr2:160914064:G:A	1.07444e-09	-1.26041	0.898054
160914123	chr2:160914123:A:G	1.39065e-10	-1.2454	-1.16157
160914402	chr2:160914402:C:T	4.12508e-10	-1.87828	0.55862
160914789	chr2:160914789:C:A	3.69887e-10	-0.255172	-1.17354
160915107	chr2:160915107:G:T	4.21864e-10	-2.12258e-10	-1.29723
160915147	chr2:160915147:G:A	4.57694e-10	-2.12258e-10	-1.21571
160915190	chr2:160915190:C:A	2.46835e-10	-1.83319	-3.10475e-10
160915768	chr2:160915768:T:C	3.75507e-10	-1.41363	-3.10475e-10
160916158	chr2:160916158:A:G	7.0889e-10	-1.01483	0.236618
160916250	chr2:160916250:C:T	5.56327e-10	-2.12258e-10	-1.02055
160916293	chr2:160916293:G:A	5.22425e-10	-2.12258e-10	-1.08343
160916299	chr2:160916299:C:A	3.2647e-10	-0.351335	-1.20224
160916646	chr2:160916646:T:C	7.09779e-10	-2.12258e-10	-0.776957
160916860	chr2:160916860:C:G	3.41196e-10	-0.317845	-1.19161
160916939	chr2:160916939:G:A	2.38575e-09	-0.116321	0.551682
160916949	chr2:160916949:G:A	2.44635e-10	-1.84214	-3.10475e-10
160916996	chr2:160916996:A:G	4.99196e-10	-2.12258e-10	-1.12891
160917179	chr2:160917179:T:C	2.95037e-09	-0.0626939	0.710471
160917563	chr2:160917563:G:A	4.08068e-10	-1.86577	0.535296
160917784	chr2:160917784:C:T	9.88812e-10	-2.12258e-10	-0.445406
160918074	chr2:160918074:C:T	2.5397e-09	-0.0156374	0.51353
160918577	chr2:160918577:GAAGA:G	2.25399e-09	-0.115634	0.494183
160918597	chr2:160918597:T:A	3.56574e-10	-0.280909	-1.18446
160918978	chr2:160918978:C:T	2.37928e-09	-0.0924697	0.525111
160919377	chr2:160919377:T:A	7.98369e-10	-2.12258e-10	-0.65934
160919577	chr2:160919577:T:C	1.43524e-09	-2.12258e-10	-0.072821
160919709	chr2:160919709:T:C	1.47116e-10	-1.35242	-0.998274
160919753	chr2:160919753:ATGTC:A	3.15343e-09	0.0186336	0.695701
160919894	chr2:160919894:T:C	1.23621e-08	3.30238	-1.2219
160920160	chr2:160920160:C:T	1.60549e-10	-1.02657	-1.23675
160920203	chr2:160920203:C:T	6.01324e-10	-1.47012	0.527342
160920235	chr2:160920235:G:A	4.13523e-10	-0.27161	-1.04559
160920370	chr2:160920370:A:T	6.81461e-10	-2.12258e-10	-0.817671
160920510	chr2:160920510:C:T	5.26492e-10	-1.07567	-3.10475e-10
160920619	chr2:160920619:A:G	3.39733e-10	-1.51375	-3.10475e-10
160921355	chr2:160921355:G:T	2.7917e-09	-0.211053	0.803548
160921366	chr2:160921366:G:C	2.40257e-10	-1.8602	-3.10475e-10
160921609	chr2:160921609:T:A	2.41226e-10	-1.85618	-3.10475e-10
160922536	chr2:160922536:T:C	2.85406e-10	-0.538652	-1.14934
160922654	chr2:160922654:C:T	2.99327e-10	-0.492043	-1.14833
160922761	chr2:160922761:A:G	2.76601e-10	-0.56555	-1.15378
160922817	chr2:160922817:C:T	2.93467e-10	-0.507409	-1.15274
160922896	chr2:160922896:A:G	2.36444e-10	-1.8762	-3.10475e-10
160923688	chr2:160923688:G:C	1.79148e-08	3.56612	-1.11464
160924179	chr2:160924179:C:G	4.36922e-10	-2.12258e-10	-1.26215
160924954	chr2:160924954:C:T	8.2814e-10	-2.12258e-10	-0.622728
160925295	chr2:160925295:A:G	1.73464e-08	3.62981	-1.21058
160925663	chr2:160925663:A:G	2.38518e-10	-1.86747	-3.10475e-10
160925864	chr2:160925864:G:A	5.35397e-10	-1.43439	0.375485
160926398	chr2:160926398:G:A	5.10992e-10	-1.43898	0.333428
160926573	chr2:160926573:TG:T	6.99324e-10	-2.12258e-10	-0.791797
160927206	chr2:160927206:A:G	1.02701e-10	-1.43616	-1.27393
160927265	chr2:160927265:T:C	1.74672e-10	-0.923507	-1.25549
160927703	chr2:160927703:C:T	5.41887e-10	-1.51688	0.470027
160927857	chr2:160927857:A:G	4.29569e-10	-2.12258e-10	-1.27913
160928191	chr2:160928191:C:T	1.09325e-09	0.943821	-1.28882
160928249	chr2:160928249:T:C	2.36802e-10	-1.87468	-3.10475e-10
160928658	chr2:160928658:C:T	1.08058e-10	-1.42143	-1.23781
160928695	chr2:160928695:C:T	2.43562e-09	1.75263	-1.29659
160928820	chr2:160928820:T:C	2.35778e-10	-1.87902	-3.10475e-10
160928912	chr2:160928912:C:T	5.34472e-10	-0.0505989	-1.01003
160929407	chr2:160929407:C:T	1.44518e-10	-1.29076	-1.07774
160930407	chr2:160930407:C:T	2.55447e-10	-1.7989	-3.10475e-10
160930558	chr2:160930558:T:C	4.22836e-10	-2.12258e-10	-1.29493
160930694	chr2:160930694:G:A	1.33907e-09	-2.12258e-10	-0.14218
160930704	chr2:160930704:C:T	7.11093e-10	-2.12258e-10	-0.775106
160931085	chr2:160931085:T:C	4.73825e-10	-2.12258e-10	-1.18107
160931337	chr2:160931337:A:G	1.31836e-09	-2.12258e-10	-0.157763
160931391	chr2:160931391:T:C	3.95264e-09	0.580287	0.359942
160931540	chr2:160931540:G:A	3.41809e-06	7.70268	-3.10475e-10
160931778	chr2:160931778:C:A	5.19172e-09	2.27643	-1.06352
160932215	chr2:160932215:T:C	4.9358e-10	-2.12258e-10	-1.14023
160932347	chr2:160932347:A:G	5.93933e-10	-2.12258e-10	-0.955144
160932722	chr2:160932722:T:C	1.12257e-10	-1.32377	-1.29735
160932873	chr2:160932873:C:T	1.15389e-10	-1.29744	-1.29616
160932985	chr2:160932985:T:C	1.14401e-10	-1.30504	-1.29716
160933301	chr2:160933301:G:A	5.93219e-10	-2.12258e-10	-0.956347
160933809	chr2:160933809:G:A	4.33351e-10	-2.12258e-10	-1.27036
160934373	chr2:160934373:A:C	3.74821e-10	-1.41546	-3.10475e-10
160934543	chr2:160934543:C:T	2.56398e-10	-1.79518	-3.10475e-10
160934856	chr2:160934856:T:A	5.93522e-10	-2.12258e-10	-0.955836
160935248	chr2:160935248:C:G	1.00219e-10	-1.70806	-1.02649
160935701	chr2:160935701:T:C	1.23066e-10	-1.27157	-1.25762
160936089	chr2:160936089:G:A	1.08696e-10	-1.35612	-1.29724
160936131	chr2:160936131:A:C	1.4462e-09	-0.235954	0.17074
160936261	chr2:160936261:C:T	5.93219e-10	-2.12258e-10	-0.956347
160937767	chr2:160937767:G:A	4.25043e-10	-2.12258e-10	-1.28972
160937989	chr2:160937989:A:G	9.70608e-10	-0.463987	-3.10475e-10
160938202	chr2:160938202:A:T	5.50698e-09	2.26671	-0.994849
160938459	chr2:160938459:T:C	6.50498e-10	-0.864172	-3.10475e-10
160938479	chr2:160938479:A:AT	3.2628e-10	-1.55415	-3.10475e-10
160938678	chr2:160938678:C:T	5.93188e-10	-2.12258e-10	-0.956399
160938785	chr2:160938785:C:T	5.93219e-10	-2.12258e-10	-0.956347
160939047	chr2:160939047:T:C	1.78009e-09	1.41838	-1.27587
160939462	chr2:160939462:T:C	7.00436e-10	-0.790207	-3.10475e-10
160939679	chr2:160939679:G:A	4.57494e-10	-2.12258e-10	-1.21615
160940100	chr2:160940100:T:C	5.96306e-10	-2.12258e-10	-0.951155
160940238	chr2:160940238:A:C	6.07547e-10	-2.12258e-10	-0.932481
160940311	chr2:160940311:A:G	4.58569e-10	-2.12258e-10	-1.2138
160940468	chr2:160940468:C:T	1.52476e-09	1.27045	-1.28276
160940749	chr2:160940749:C:T	1.48616e-09	-2.12258e-10	-0.0379582
160940818	chr2:160940818:C:T	1.29802e-10	-1.18532	-1.29058
160941002	chr2:160941002:A:G	1.45057e-10	-1.14025	-1.22454
160941472	chr2:160941472:A:T	2.57662e-10	-1.0018	-0.788462
160941610	chr2:160941610:A:G	5.79222e-10	-2.12258e-10	-0.980224
160942327	chr2:160942327:C:A	7.11171e-09	2.40868	-0.881088
160942722	chr2:160942722:C:T	2.11889e-09	1.58057	-1.26384
160942758	chr2:160942758:G:T	2.68777e-10	-1.74803	-3.10475e-10
160943603	chr2:160943603:A:G	2.16035e-09	1.5704	-1.23429
160944354	chr2:160944354:A:G	8.79135e-10	-2.12258e-10	-0.562972
160944415	chr2:160944415:G:A	1.28382e-10	-1.71987	-0.767034
160944644	chr2:160944644:A:G	1.12084e-10	-1.34315	-1.27951
160944645	chr2:160944645:T:A	4.39466e-10	-2.12258e-10	-1.25635
160944854	chr2:160944854:A:G	1.49599e-09	1.22348	-1.25485
160945866	chr2:160945866:G:A	4.26734e-10	-2.12258e-10	-1.28575
160946301	chr2:160946301:T:C	1.77639e-10	-1.35634	-0.80582
160946712	chr2:160946712:G:A	6.7732e-09	2.38185	-0.903035
160946725	chr2:160946725:T:C	4.26493e-10	-2.12258e-10	-1.28631
160946798	chr2:160946798:T:G	1.16898e-10	-1.31235	-1.26825
160947259	chr2:160947259:A:G	4.23764e-10	-2.12258e-10	-1.29273
160947671	chr2:160947671:G:A	4.40136e-10	-2.12258e-10	-1.25483
160947677	chr2:160947677:C:G	1.93817e-07	3.59348	1.23928
160947683	chr2:160947683:G:A	1.45094e-09	0.339546	-0.401491
160947803	chr2:160947803:G:A	2.19682e-09	0.303693	0.0491633
160947854	chr2:160947854:A:T	6.51766e-09	2.38683	-0.946471
160947871	chr2:160947871:T:C	2.1622e-09	0.136583	0.200387
160947886	chr2:160947886:C:T	4.26508e-10	-2.12258e-10	-1.28628
160948127	chr2:160948127:A:G	5.25792e-10	-2.12258e-10	-1.077
160948764	chr2:160948764:G:A	2.27127e-09	0.154284	0.231901
160949206	chr2:160949206:C:A	1.0938e-10	-1.35349	-1.29359
160949672	chr2:160949672:C:T	9.97126e-11	-1.73533	-1.00429
160950002	chr2:160950002:G:A	4.8182e-10	-2.12258e-10	-1.16434
160950115	chr2:160950115:C:T	1.18239e-10	-1.71935	-0.84985
160950287	chr2:160950287:T:C	1.35995e-09	1.13616	-1.26287
160950308	chr2:160950308:C:T	5.31539e-10	-2.12258e-10	-1.06613
160950529	chr2:160950529:T:C	1.15578e-10	-1.31675	-1.27522
160950634	chr2:160950634:C:T	8.63433e-09	2.58553	-0.863939
160950844	chr2:160950844:G:A	5.82648e-10	-0.974327	-3.10475e-10
160950974	chr2:160950974:T:C	1.17928e-10	-1.28888	-1.28295
160951156	chr2:160951156:T:C	1.92309e-10	-1.29867	-0.784135
160951527	chr2:160951527:T:A	1.447e-09	1.20228	-1.26695
160951857	chr2:160951857:G:C	1.15662e-10	-1.30771	-1.28353
160951927	chr2:160951927:A:G	2.50718e-10	-1.81758	-3.10475e-10
160952119	chr2:160952119:T:C	1.46968e-09	1.22011	-1.26923
160952179	chr2:160952179:A:C	3.13921e-10	-1.66113	0.0683644
160952220	chr2:160952220:A:G	1.20511e-10	-1.26961	-1.28056
160952332	chr2:160952332:T:A	1.16981e-10	-1.30122	-1.27868
160952455	chr2:160952455:T:C	5.81382e-09	2.44649	-1.12041
160952812	chr2:160952812:G:A	5.59927e-10	-2.12258e-10	-1.0141
160952858	chr2:160952858:A:AT	1.46737e-09	1.09388	-1.14456
160953023	chr2:160953023:G:C	1.33447e-10	-1.17357	-1.27464
160953201	chr2:160953201:C:T	7.05769e-09	2.44344	-0.923474
160953347	chr2:160953347:T:A	1.18211e-10	-1.27257	-1.29687
160953598	chr2:160953598:G:C	6.05612e-10	-2.12258e-10	-0.935671
160953729	chr2:160953729:C:T	2.08506e-09	0.057519	0.243123
160953908	chr2:160953908:T:G	4.62207e-10	-2.12258e-10	-1.2059
160954355	chr2:160954355:C:G	4.2193e-10	-2.12258e-10	-1.29707
160954368	chr2:160954368:TTC:T	4.39398e-10	-2.12258e-10	-1.2565
160954655	chr2:160954655:G:A	4.46128e-10	-2.12258e-10	-1.2413
160955054	chr2:160955054:G:A	4.39102e-10	-2.12258e-10	-1.25718
160955137	chr2:160955137:T:C	1.91167e-10	-1.3632	-0.72557
160955329	chr2:160955329:C:A	1.3027e-10	-1.71232	-0.759985
160955446	chr2:160955446:T:C	4.5293e-10	-2.12258e-10	-1.22617
160955646	chr2:160955646:A:G	6.49614e-09	2.61934	-1.18228
160955841	chr2:160955841:C:T	1.16307e-09	-0.283096	-3.10475e-10
160956106	chr2:160956106:G:T	1.03864e-08	3.16256	-1.25621
160956141	chr2:160956141:T:C	1.46553e-08	3.20491	-0.95427
160956231	chr2:160956231:C:T	2.50125e-10	-0.778225	-1.04172
160956253	chr2:160956253:T:G	3.64211e-10	-0.618915	-0.825261
160957205	chr2:160957205:T:C	4.52201e-10	-2.12258e-10	-1.22778
160957260	chr2:160957260:G:A	1.00494e-09	-1.73841	1.30918
160957342	chr2:160957342:T:C	1.36032e-10	-1.31506	-1.11395
160957854	chr2:160957854:C:A	1.46826e-09	-1.65387	1.60379
160958059	chr2:160958059:A:T	8.58825e-10	-1.76916	1.18281
160958251	chr2:160958251:A:T	5.30871e-10	-2.12258e-10	-1.06739
160958691	chr2:160958691:G:A	1.34414e-10	-1.29666	-1.14432
160958824	chr2:160958824:C:A	3.28961e-09	-1.71861	2.47523
160959309	chr2:160959309:T:C	1.44602e-09	1.22495	-1.29029
160959576	chr2:160959576:C:T	1.30928e-10	-1.3039	-1.16336
160959577	chr2:160959577:G:A	3.07417e-09	-1.76903	2.45791
160959805	chr2:160959805:G:A	3.05553e-09	0.174882	0.507915
160959840	chr2:160959840:G:A	8.67361e-08	3.73714	0.291574
160959937	chr2:160959937:G:C	1.48674e-06	6.87019	-3.10475e-10
160959961	chr2:160959961:C:A	4.2342e-10	-2.12258e-10	-1.29354
160960021	chr2:160960021:T:C	6.41022e-10	-1.72391	0.845061
160960243	chr2:160960243:C:T	9.93057e-11	-1.47897	-1.26474
160960369	chr2:160960369:C:T	1.67644e-10	-1.83675	-0.383322
160960388	chr2:160960388:G:T	4.09409e-10	-1.77921	0.452014
160960432	chr2:160960432:G:A	4.62457e-10	-2.12258e-10	-1.20536
160961505	chr2:160961505:G:A	6.55801e-10	-1.71441	0.858353
160961549	chr2:160961549:T:C	4.73748e-10	-1.74007	0.558835
160961833	chr2:160961833:T:C	6.4803e-10	-1.70615	0.838181
160961988	chr2:160961988:A:C	2.31043e-07	4.00146	1.00699
160962128	chr2:160962128:C:T	4.48423e-10	-2.12258e-10	-1.23617
160962186	chr2:160962186:A:G	1.10384e-09	-2.12258e-10	-0.335362
160962732	chr2:160962732:A:T	3.07912e-09	0.179274	0.511216
160963401	chr2:160963401:T:C	4.51488e-10	-2.12258e-10	-1.22936
160963541	chr2:160963541:A:G	8.38146e-10	-1.65997	1.04925
160963653	chr2:160963653:T:A	2.51338e-10	-1.81511	-3.10475e-10
160964023	chr2:160964023:T:C	3.78277e-08	2.96718	0.231702
160964294	chr2:160964294:A:G	7.57438e-10	-1.69862	0.986655
160964316	chr2:160964316:C:T	8.02883e-10	-1.66864	1.01494
160964491	chr2:160964491:A:G	4.29627e-10	-1.27899	-3.10475e-10
160964624	chr2:160964624:T:C	6.26303e-10	-1.68198	0.779905
160964635	chr2:160964635:C:T	8.06758e-10	-1.67879	1.02991
160964698	chr2:160964698:C:T	6.96971e-10	-1.72159	0.926424
160964826	chr2:160964826:C:T	2.37311e-10	-1.87254	-3.10475e-10
160964900	chr2:160964900:C:A	4.22651e-10	-2.12258e-10	-1.29536
160965068	chr2:160965068:T:C	8.82047e-11	-1.61924	-1.24301
160965299	chr2:160965299:T:C	3.54472e-08	3.99493	-0.861045
160965414	chr2:160965414:G:T	6.84748e-10	-1.71857	0.905706
160965465	chr2:160965465:TTATC:T	6.69029e-10	-1.73229	0.89621
160965633	chr2:160965633:T:C	5.10578e-10	-2.12258e-10	-1.10637
160965761	chr2:160965761:T:TAA	7.55196e-10	-1.6668	0.951869
160965790	chr2:160965790:T:G	4.71568e-08	3.21185	0.207473
160966052	chr2:160966052:G:A	4.84872e-08	3.2043	0.242849
160966335	chr2:160966335:G:C	3.48334e-09	-2.12258e-10	0.813838
160966416	chr2:160966416:AG:A	5.36472e-10	-1.74368	0.686782
160966446	chr2:160966446:T:G	6.1862e-10	-2.12258e-10	-0.914419
160967135	chr2:160967135:CA:C	1.19797e-08	2.89603	-0.846972
160967221	chr2:160967221:C:T	5.18482e-10	-2.12258e-10	-1.09101
160968411	chr2:160968411:G:A	3.28446e-09	-1.69989	2.45494
160968490	chr2:160968490:C:T	7.30033e-10	-1.72703	0.97821
160968554	chr2:160968554:C:T	5.36058e-10	-1.75563	0.697959
160968806	chr2:160968806:A:G	2.65262e-10	-1.76119	-3.10475e-10
160968819	chr2:160968819:T:C	5.19885e-10	-2.12258e-10	-1.0883
160968876	chr2:160968876:CCACAGCATT:C	4.21829e-10	-2.12258e-10	-1.29731
160968943	chr2:160968943:T:C	1.29377e-10	-1.74942	-0.72976
160969050	chr2:160969050:G:C	2.49241e-09	0.0116015	0.467492
160969253	chr2:160969253:G:A	9.80458e-11	-1.47961	-1.27686
160969371	chr2:160969371:ATT:A	2.95604e-10	-1.6572	0.00430845
160969374	chr2:160969374:T:C	2.94907e-10	-1.65956	0.00430845
160969849	chr2:160969849:G:A	1.31254e-10	-1.65958	-0.805197
160970067	chr2:160970067:C:T	1.04159e-09	-0.393402	-3.10475e-10
160970693	chr2:160970693:G:T	1.76989e-10	-1.6203	-0.54552
160970916	chr2:160970916:A:G	4.44068e-10	-2.12258e-10	-1.24593
160971146	chr2:160971146:C:T	9.6335e-10	0.227288	-0.69878
160972554	chr2:160972554:T:G	8.44282e-10	-2.12258e-10	-0.603424
160972609	chr2:160972609:C:G	4.77157e-10	-2.12258e-10	-1.17406
160972899	chr2:160972899:A:T	4.22404e-10	-2.12258e-10	-1.29595
160973981	chr2:160973981:G:A	4.71003e-09	0.916656	0.198883
160974095	chr2:160974095:C:G	4.70342e-09	1.14892	-0.0347857
160974321	chr2:160974321:T:C	1.16718e-09	-2.12258e-10	-0.279562
160974596	chr2:160974596:C:A	5.65984e-10	-2.12258e-10	-1.00335
160974795	chr2:160974795:G:A	4.93897e-10	-2.12258e-10	-1.13958
160974808	chr2:160974808:C:T	5.63392e-10	-2.12258e-10	-1.00794
160974883	chr2:160974883:T:G	4.848e-09	0.935148	0.209263
160974940	chr2:160974940:G:A	4.71581e-10	-2.12258e-10	-1.18582
160974976	chr2:160974976:T:C	2.8042e-08	2.89955	-3.10475e-10
160975678	chr2:160975678:G:A	2.38586e-10	-0.748647	-1.11853
160975989	chr2:160975989:A:G	1.24704e-10	-1.23499	-1.28097
160976429	chr2:160976429:T:C	4.46788e-10	-2.12258e-10	-1.23983
160976675	chr2:160976675:G:A	1.61445e-09	0.885912	-0.84107
160976709	chr2:160976709:A:G	2.14339e-09	0.444043	-0.11581
160977056	chr2:160977056:T:C	4.39202e-09	0.876605	0.169029
160977432	chr2:160977432:T:C	4.65744e-09	0.932321	0.17199
160977577	chr2:160977577:A:G	2.32554e-10	-0.765909	-1.12688
160977605	chr2:160977605:G:A	4.21919e-10	-2.12258e-10	-1.2971
160977686	chr2:160977686:T:C	1.94763e-09	0.232456	-3.10475e-10
160977842	chr2:160977842:A:G	5.06594e-10	-2.12258e-10	-1.1142
160978271	chr2:160978271:A:G	1.65401e-09	1.06981	-1.00076
160978559	chr2:160978559:A:G	8.8708e-10	-2.12258e-10	-0.553975
160979044	chr2:160979044:G:T	4.27866e-09	0.837314	0.182171
160979137	chr2:160979137:C:T	2.79272e-10	-1.70972	-3.10475e-10
160979582	chr2:160979582:G:A	4.56072e-09	0.907865	0.175462
160980222	chr2:160980222:A:G	3.55374e-09	0.79799	0.0358554
160980262	chr2:160980262:CTATT:C	4.56532e-09	0.884163	0.200172
160980615	chr2:160980615:G:A	8.47397e-10	-2.12258e-10	-0.59974
160980627	chr2:160980627:T:C	4.24915e-09	0.847249	0.165317
160980781	chr2:160980781:C:T	4.52994e-09	0.910271	0.166283
160980813	chr2:160980813:G:A	2.37302e-10	-1.87257	-3.10475e-10
160981818	chr2:160981818:GA:G	4.67384e-09	0.917355	0.19047
160981860	chr2:160981860:G:T	4.68024e-09	0.910996	0.1982
160981979	chr2:160981979:A:G	4.75266e-10	-2.12258e-10	-1.17804
160982112	chr2:160982112:C:T	3.79767e-09	0.865772	0.0344602
160982188	chr2:160982188:T:TA	3.84208e-10	-1.39073	-3.10475e-10
160982609	chr2:160982609:T:C	4.62123e-10	-2.12258e-10	-1.20608
160983126	chr2:160983126:A:G	2.00676e-09	-2.12258e-10	0.262367
160983361	chr2:160983361:T:C	4.30283e-10	-2.12258e-10	-1.27747
160983364	chr2:160983364:T:C	3.63681e-09	0.777176	0.0797749
160983659	chr2:160983659:G:A	3.35023e-10	-1.52771	-3.10475e-10
160983664	chr2:160983664:TG:T	7.60744e-10	-2.12258e-10	-0.707613
160983737	chr2:160983737:G:A	4.66004e-10	-2.12258e-10	-1.19772
160984689	chr2:160984689:T:C	9.97418e-11	-1.45748	-1.28185
160984699	chr2:160984699:A:C	9.89333e-11	-1.46556	-1.2819
160985194	chr2:160985194:C:T	9.0097e-10	-0.538438	-3.10475e-10
160985224	chr2:160985224:C:G	6.84302e-11	-1.87644	-1.23966
160985274	chr2:160985274:T:G	2.216e-09	-2.12258e-10	0.361547
160985953	chr2:160985953:A:G	4.38291e-10	-2.12258e-10	-1.25903
160986057	chr2:160986057:C:T	6.84376e-11	-1.87134	-1.24464
160986079	chr2:160986079:A:C	4.98706e-10	-1.62148	0.491592
160986083	chr2:160986083:A:G	4.23316e-10	-2.12258e-10	-1.29379
160986236	chr2:160986236:C:A	1.84692e-09	-2.12258e-10	0.179367
160986461	chr2:160986461:C:T	5.93034e-10	-2.12258e-10	-0.956659
160986530	chr2:160986530:G:A	2.80142e-10	-1.70661	-3.10475e-10
160986708	chr2:160986708:G:A	5.90862e-10	-0.116862	-0.843466
160986770	chr2:160986770:G:T	4.68041e-10	-2.12258e-10	-1.19335
160986890	chr2:160986890:C:T	5.25427e-10	-2.12258e-10	-1.0777
160987254	chr2:160987254:C:T	4.87147e-10	-2.12258e-10	-1.15334
160987355	chr2:160987355:CAT:C	4.68355e-10	-2.12258e-10	-1.19268
160987413	chr2:160987413:G:A	1.14459e-09	0.60477	-0.903875
160987622	chr2:160987622:G:A	1.27555e-09	-2.12258e-10	-0.190775
160987874	chr2:160987874:G:A	4.41888e-10	-2.12258e-10	-1.25085
160987887	chr2:160987887:G:A	4.29733e-10	-2.12258e-10	-1.27875
160987969	chr2:160987969:T:C	8.06634e-10	-2.12258e-10	-0.64904
160988029	chr2:160988029:G:T	1.53852e-09	0.797556	-0.800888
160988373	chr2:160988373:T:C	4.45042e-10	-2.12258e-10	-1.24374
160988882	chr2:160988882:C:T	5.09619e-10	-2.12258e-10	-1.10825
160988942	chr2:160988942:T:C	3.89128e-10	-1.378	-3.10475e-10
160989113	chr2:160989113:G:T	1.26651e-10	-1.53059	-0.969889
160989138	chr2:160989138:AG:A	8.56887e-10	-2.12258e-10	-0.588604
160989329	chr2:160989329:C:T	1.40517e-10	-1.43905	-0.957525
160990261	chr2:160990261:T:C	7.44354e-10	-2.12258e-10	-0.729394
160990490	chr2:160990490:G:A	4.33894e-10	-2.12258e-10	-1.26911
160990726	chr2:160990726:G:A	2.15079e-10	-0.796129	-1.17478
160991021	chr2:160991021:T:C	5.718e-10	-2.12258e-10	-0.993122
160991102	chr2:160991102:A:G	5.06543e-10	-2.12258e-10	-1.1143
160991131	chr2:160991131:A:G	2.2554e-08	2.68176	-3.10475e-10
160992347	chr2:160992347:T:C	4.79439e-10	-2.12258e-10	-1.16929
160992422	chr2:160992422:C:G	4.25228e-10	-2.12258e-10	-1.28928
160992571	chr2:160992571:T:C	1.13155e-10	-1.67476	-0.938391
160992698	chr2:160992698:C:T	3.67334e-09	0.493203	0.373744
160992816	chr2:160992816:T:C	1.2039e-10	-1.63264	-0.918529
160993062	chr2:160993062:C:T	4.40558e-10	-2.12258e-10	-1.25387
160993356	chr2:160993356:A:G	7.60042e-11	-1.72069	-1.29043
160993468	chr2:160993468:ATACTTT:A	8.89362e-10	-0.168527	-0.382878
160993559	chr2:160993559:G:A	4.34516e-10	-2.12258e-10	-1.26768
160994381	chr2:160994381:T:C	1.40108e-09	0.554873	-0.651785
160994965	chr2:160994965:C:T	1.16458e-10	-1.69818	-0.886203
160995130	chr2:160995130:G:T	1.23914e-09	-0.0745156	-0.14522
160995474	chr2:160995474:C:T	7.51266e-10	-2.12258e-10	-0.72015
160995544	chr2:160995544:T:C	7.54878e-10	-2.12258e-10	-0.715354
160996356	chr2:160996356:T:C	2.38726e-09	-2.12258e-10	0.435992
160996368	chr2:160996368:T:G	5.00092e-10	-2.12258e-10	-1.12712
160996481	chr2:160996481:T:C	1.21182e-10	-1.69268	-0.851938
160996926	chr2:160996926:T:C	1.34381e-10	-1.14396	-1.29727
160997296	chr2:160997296:C:T	7.49215e-10	-2.12258e-10	-0.722884
160997568	chr2:160997568:A:G	9.72998e-10	-2.12258e-10	-0.461528
160997758	chr2:160997758:C:T	1.22905e-10	-1.49487	-1.03562
160997795	chr2:160997795:A:G	3.81372e-09	0.304494	0.599957
160997911	chr2:160997911:A:G	4.53518e-10	-2.12258e-10	-1.22487
160998232	chr2:160998232:A:G	1.22e-10	-1.28183	-1.25606
160998481	chr2:160998481:C:T	1.30318e-09	-2.12258e-10	-0.169348
160998492	chr2:160998492:T:C	1.21946e-09	-0.0814216	-0.154328
160998779	chr2:160998779:C:G	8.22254e-11	-1.68338	-1.24906
160998996	chr2:160998996:C:T	2.3568e-10	-1.87943	-3.10475e-10
160999056	chr2:160999056:G:A	2.40029e-10	-0.906128	-0.955021
160999529	chr2:160999529:C:G	8.53241e-10	-2.12258e-10	-0.592869
160999991	chr2:160999991:G:C	1.13637e-09	-0.0589544	-0.247358
161000195	chr2:161000195:T:C	2.34878e-10	-1.48354	-0.399308
161000218	chr2:161000218:G:A	7.46061e-11	-1.76516	-1.26452
161000373	chr2:161000373:A:C	8.44921e-10	-2.12258e-10	-0.602667
161000480	chr2:161000480:TTTG:T	2.66571e-10	-0.698995	-1.05727
161001045	chr2:161001045:C:T	6.21442e-10	-2.12258e-10	-0.909868
161001527	chr2:161001527:C:T	1.40403e-09	0.539075	-0.63388
161001536	chr2:161001536:T:G	1.21431e-09	-0.0944472	-0.145528
161001697	chr2:161001697:TG:T	1.22254e-10	-1.67277	-0.863038
161002233	chr2:161002233:C:T	7.88422e-11	-1.75914	-1.21532
161002345	chr2:161002345:G:A	6.22721e-09	0.0804648	1.31431
161002388	chr2:161002388:C:T	8.20431e-11	-1.74062	-1.19404
161002448	chr2:161002448:C:T	1.12137e-09	-0.100161	-0.219441
161002465	chr2:161002465:C:T	7.87833e-11	-1.69542	-1.27979
161002528	chr2:161002528:C:T	8.04186e-10	-2.12258e-10	-0.65208
161002529	chr2:161002529:A:G	8.05168e-10	-2.12258e-10	-0.650859
161002710	chr2:161002710:C:G	3.03147e-10	-1.62769	-3.10475e-10
161002777	chr2:161002777:T:G	9.20419e-11	-1.74532	-1.07435
161002836	chr2:161002836:C:T	1.04464e-10	-1.78271	-0.910363
161002911	chr2:161002911:C:T	7.93608e-10	-2.12258e-10	-0.66532
161003026	chr2:161003026:A:G	4.49031e-10	-2.12258e-10	-1.23482
161003158	chr2:161003158:A:C	1.15415e-09	-0.0152762	-0.275511
161003209	chr2:161003209:C:A	1.56072e-09	0.701476	-0.690486
161003249	chr2:161003249:T:C	1.38593e-09	0.594456	-0.702242
161003524	chr2:161003524:A:G	2.84163e-10	-0.808607	-0.883757
161004912	chr2:161004912:A:G	1.16784e-09	-0.007166	-0.271829
161004966	chr2:161004966:A:G	9.28068e-10	-2.12258e-10	-0.508805
161005002	chr2:161005002:G:A	1.10508e-09	0.441358	-0.775593
161005224	chr2:161005224:G:A	1.09757e-09	-0.102113	-0.238943
161005720	chr2:161005720:G:A	1.12025e-09	-0.043907	-0.276693
161005945	chr2:161005945:T:C	2.84208e-10	-0.774256	-0.917949
161006541	chr2:161006541:A:G	7.4144e-10	-1.85488	1.12157
161006655	chr2:161006655:A:C	4.2815e-10	-2.12258e-10	-1.28244
161007486	chr2:161007486:C:T	1.3082e-09	0.0813187	-0.246823
161007700	chr2:161007700:A:G	4.25953e-10	-2.12258e-10	-1.28758
161008220	chr2:161008220:T:C	4.51276e-10	-2.12258e-10	-1.22983
161008511	chr2:161008511:G:A	9.8536e-11	-1.68481	-1.06668
161009221	chr2:161009221:A:G	5.43913e-09	0.743799	0.515665
161009390	chr2:161009390:C:T	9.97836e-10	0.628413	-1.06473
161009750	chr2:161009750:TTGA:T	6.38094e-10	-2.12258e-10	-0.883425
161009981	chr2:161009981:T:G	4.56115e-10	-1.21916	-3.10475e-10
161009993	chr2:161009993:G:A	1.53161e-09	1.13527	-1.1431
161010216	chr2:161010216:G:A	1.60003e-08	3.52053	-1.18208
161010368	chr2:161010368:G:A	1.09388e-08	3.12397	-1.16581
161010370	chr2:161010370:C:T	6.44554e-10	0.163862	-1.03721
161010427	chr2:161010427:C:T	1.1875e-09	-2.12258e-10	-0.262303
161010445	chr2:161010445:C:T	6.08272e-10	0.273629	-1.20492
161010526	chr2:161010526:G:A	1.72948e-08	3.55429	-1.13804
161010693	chr2:161010693:G:A	7.52865e-10	-0.849262	0.131239
161010848	chr2:161010848:T:C	1.07813e-09	-2.12258e-10	-0.358926
161011009	chr2:161011009:G:A	4.40056e-10	-2.12258e-10	-1.25501
161011416	chr2:161011416:G:A	4.3456e-10	-2.12258e-10	-1.26758
161011488	chr2:161011488:A:G	4.22844e-10	-2.12258e-10	-1.29491
```
