## Supplementary material for "Characterization of shared and ancestry-specific signals driving complex traits using multi-ancestry fine-mapping": susiex_nc1.cs80.summary

```
# chr2:158835987-161011584
CS_ID	CS_LENGTH	CS_PURITY	MAX_PIP_SNP	BP	REF_ALLELE	ALT_ALLELE	REF_FRQ	BETA	SE	-LOG10P	MAX_PIP	POST-HOC_PROB_POP1	POST-HOC_PROB_POP2
1	14	0.130728	chr2:159834145:G:A	159834145	A,NA	G,NA	1,NA	-inf,NA	inf,NA	9.75176,NA	0.101985	0.999991	0.344444
```
