## Supplementary material for "Characterization of shared and ancestry-specific signals driving complex traits using multi-ancestry fine-mapping": susiex_nc2.cs80.cs

```
CS_ID	SNP	BP	REF_ALLELE	ALT_ALLELE	REF_FRQ	BETA	SE	-LOG10P	CS_PIP	OVRL_PIP
1	chr2:159831840:C:T	159831840	T,T	C,C	1,1	inf,inf	inf,inf	10.0139,0.596228	0.0962715	0.0962716
1	chr2:159830857:C:T	159830857	T,T	C,C	1,1	inf,inf	inf,inf	9.86156,0.583582	0.0702202	0.0702203
1	chr2:159821048:C:T	159821048	T,T	C,C	1,1	inf,inf	inf,inf	9.54662,1.19412	0.0598958	0.059896
1	chr2:159828143:C:T	159828143	T,T	C,C	1,1	inf,inf	inf,inf	9.83326,0.490625	0.0583384	0.0583385
1	chr2:159830305:C:T	159830305	T,T	C,C	1,1	inf,inf	inf,inf	9.76742,0.573595	0.0575347	0.0575347
1	chr2:159828308:C:T	159828308	T,T	C,C	1,1	inf,inf	inf,inf	9.815,0.506901	0.0575073	0.0575073
1	chr2:159830653:C:G	159830653	G,G	C,C	1,1	inf,inf	inf,inf	9.77035,0.562402	0.0571743	0.0571743
1	chr2:159829738:C:T	159829738	T,T	C,C	1,1	inf,inf	inf,inf	9.76132,0.548679	0.054782	0.054782
1	chr2:159825506:C:G	159825506	G,G	C,C	1,1	inf,inf	inf,inf	9.79122,0.49251	0.0537266	0.0537267
1	chr2:159825597:C:A	159825597	A,A	C,C	1,1	inf,inf	inf,inf	9.76448,0.482582	0.0503938	0.0503938
1	chr2:159826500:AG:A	159826500	A,A	AG,AG	1,1	inf,inf	inf,inf	9.67379,0.520716	0.0443716	0.0443717
1	chr2:159826204:G:A	159826204	A,A	G,G	1,1	inf,inf	inf,inf	9.66451,0.502032	0.0423804	0.0423804
1	chr2:159826497:G:A	159826497	A,A	G,G	1,1	inf,inf	inf,inf	9.64945,0.520716	0.0422628	0.0422629
1	chr2:159824453:C:A	159824453	A,A	C,C	1,1	inf,inf	inf,inf	9.66562,0.498524	0.0420797	0.0420798
1	chr2:159868900:C:A	159868900	A,A	C,C	1,1	inf,inf	inf,inf	8.70679,0.934308	0.0388392	0.0388394
2	chr2:159834145:G:A	159834145	A,NA	G,NA	1,NA	-inf,NA	inf,NA	9.75176,NA	0.623264	0.623264
2	chr2:159879079:G:T	159879079	T,NA	G,NA	1,NA	-inf,NA	inf,NA	9.22227,NA	0.190687	0.190687
```
