## Supplementary material for "Characterization of shared and ancestry-specific signals driving complex traits using multi-ancestry fine-mapping": susiex_nc2.cs80.snp

```
BP	SNP	PIP(CS1)	LogBF(CS1,Pop1)	LogBF(CS1,Pop2)	PIP(CS2)	LogBF(CS2,Pop1)	LogBF(CS2,Pop2)
158836552	chr2:158836552:C:A	1.7005e-08	-1.8794	0.0621724	9.74011e-08	-1.78885	0.145097
158836899	chr2:158836899:C:T	3.60275e-08	-2.12258e-10	-1.06645	1.78597e-07	-2.12258e-10	-1.03746
158836939	chr2:158836939:C:T	3.51663e-08	-2.12258e-10	-1.09064	1.74059e-07	-2.12258e-10	-1.0632
158836940	chr2:158836940:A:G	3.53198e-08	-2.12258e-10	-1.08628	1.74863e-07	-2.12258e-10	-1.05859
158837042	chr2:158837042:A:C	3.14996e-08	-2.12258e-10	-1.20076	1.49841e-07	-2.12258e-10	-1.21302
158837103	chr2:158837103:T:C	2.86134e-08	-2.12258e-10	-1.29685	1.38062e-07	-2.12258e-10	-1.29489
158837253	chr2:158837253:G:T	3.2915e-08	-2.12258e-10	-1.1568	1.56576e-07	-2.12258e-10	-1.16905
158837311	chr2:158837311:A:G	1.76542e-07	-1.82913	2.35196	1.54169e-06	-1.17699	2.29503
158837318	chr2:158837318:C:T	1.71132e-08	-1.87922	0.0683408	1.00006e-07	-1.76795	0.150585
158837569	chr2:158837569:G:A	1.70468e-08	-1.87958	0.0648172	9.85691e-08	-1.77845	0.146616
158837628	chr2:158837628:C:T	3.90126e-08	-2.12258e-10	-0.986845	1.89058e-07	-2.12258e-10	-0.980542
158837672	chr2:158837672:T:C	3.65606e-08	-2.12258e-10	-1.05176	1.81406e-07	-2.12258e-10	-1.02186
158837975	chr2:158837975:G:A	3.67643e-08	-2.12258e-10	-1.0462	1.77062e-07	-2.12258e-10	-1.0461
158838053	chr2:158838053:C:T	3.85133e-08	-2.12258e-10	-0.999725	1.85079e-07	-2.12258e-10	-1.00181
158838237	chr2:158838237:T:C	2.73735e-08	-1.85535	0.514195	2.17867e-07	-1.25534	0.416626
158838428	chr2:158838428:G:C	4.71416e-08	-1.82198	1.0244	4.15999e-07	-1.13122	0.939304
158838552	chr2:158838552:C:T	1.56722e-08	-1.87592	-0.0229208	7.91362e-08	-1.85407	0.00264639
158838565	chr2:158838565:G:T	1.60018e-08	-1.87803	-3.10475e-10	7.84126e-08	-1.86061	-3.10475e-10
158838730	chr2:158838730:A:T	5.66038e-08	-1.81568	1.20103	5.06062e-07	-1.10756	1.11162
158838864	chr2:158838864:A:G	3.64867e-08	-2.12258e-10	-1.05378	1.73821e-07	-2.12258e-10	-1.06457
158838872	chr2:158838872:A:T	1.71191e-08	-1.7529	-0.0576328	7.00856e-08	-1.87951	-0.0933656
158839538	chr2:158839538:G:A	4.21742e-08	-2.12258e-10	-0.90892	2.07846e-07	-2.12258e-10	-0.885798
158839665	chr2:158839665:G:A	4.01259e-08	-2.12258e-10	-0.958707	1.99242e-07	-2.12258e-10	-0.928074
158839775	chr2:158839775:C:T	4.78164e-08	-1.83586	1.0525	4.07928e-07	-1.19192	0.980416
158840092	chr2:158840092:T:A	4.57856e-08	-2.12258e-10	-0.82676	2.22386e-07	-2.12258e-10	-0.818178
158840157	chr2:158840157:T:A	5.12629e-08	-2.12258e-10	-0.713762	2.4942e-07	-2.12258e-10	-0.703457
158840160	chr2:158840160:T:C	4.59568e-08	-2.12258e-10	-0.823026	2.23225e-07	-2.12258e-10	-0.814412
158840383	chr2:158840383:G:A	1.13152e-08	-1.7452	-0.479378	4.61125e-08	-1.87951	-0.511995
158840709	chr2:158840709:T:C	2.87669e-08	-2.12258e-10	-1.2915	1.38713e-07	-2.12258e-10	-1.29019
158840955	chr2:158840955:A:G	1.04592e-08	-1.15722	-1.14603	2.97559e-08	-1.72543	-1.10414
158840976	chr2:158840976:C:T	2.87625e-08	-2.12258e-10	-1.29166	1.38893e-07	-2.12258e-10	-1.28889
158841183	chr2:158841183:T:C	2.25809e-08	-1.87931	0.345682	1.33057e-07	-1.79776	0.465945
158841209	chr2:158841209:G:C	2.53842e-08	-1.77042	0.353823	1.27799e-07	-1.372	-0.00013585
158841547	chr2:158841547:T:C	1.60677e-08	-1.87954	0.00562075	9.38129e-08	-1.79108	0.109787
158841602	chr2:158841602:T:A	2.91601e-08	-2.12258e-10	-1.27793	1.38466e-07	-2.12258e-10	-1.29197
158841603	chr2:158841603:C:A	2.91791e-08	-2.12258e-10	-1.27728	1.38514e-07	-2.12258e-10	-1.29162
158842180	chr2:158842180:A:T	3.27968e-08	-2.12258e-10	-1.1604	1.607e-07	-2.12258e-10	-1.14305
158842423	chr2:158842423:G:A	2.90914e-08	-2.12258e-10	-1.28029	1.3833e-07	-2.12258e-10	-1.29295
158842464	chr2:158842464:T:C	4.70162e-08	-2.12258e-10	-0.800236	2.28419e-07	-2.12258e-10	-0.791413
158842474	chr2:158842474:C:A	2.87374e-08	-2.12258e-10	-1.29253	1.40424e-07	-2.12258e-10	-1.27793
158842879	chr2:158842879:T:C	2.94121e-08	-2.12258e-10	-1.26932	1.43213e-07	-2.12258e-10	-1.25826
158843016	chr2:158843016:C:A	1.83751e-08	-1.78915	0.0494183	7.78051e-08	-1.87492	0.00653837
158843563	chr2:158843563:C:T	1.85152e-08	-1.78533	0.0531945	7.80412e-08	-1.87563	0.0102771
158843688	chr2:158843688:A:C	2.99613e-08	-1.73359	0.482768	1.54718e-07	-1.2952	0.114212
158843689	chr2:158843689:G:T	3.02955e-08	-1.72679	0.487061	1.57394e-07	-1.28176	0.117914
158843707	chr2:158843707:G:A	3.05869e-08	-1.71722	0.487061	1.60282e-07	-1.26358	0.117914
158843831	chr2:158843831:G:A	2.88343e-08	-2.12258e-10	-1.28916	1.39044e-07	-2.12258e-10	-1.2878
158844068	chr2:158844068:T:A	2.63563e-08	-1.73612	0.357102	1.37848e-07	-1.29944	0.00299286
158844292	chr2:158844292:C:T	3.18167e-08	-1.19074	-3.10475e-10	1.61874e-07	-1.13577	-3.10475e-10
158844312	chr2:158844312:A:G	1.93509e-08	-1.78994	0.101953	8.19618e-08	-1.87454	0.058198
158844346	chr2:158844346:A:G	1.95107e-08	-1.79327	0.113506	8.29766e-08	-1.87374	0.0697053
158844767	chr2:158844767:A:G	2.90196e-08	-2.12258e-10	-1.28276	1.40895e-07	-2.12258e-10	-1.27458
158844864	chr2:158844864:C:T	1.83398e-08	-1.79024	0.0485897	7.77469e-08	-1.87502	0.00588338
158845060	chr2:158845060:C:T	8.29996e-08	-1.87672	1.64483	5.05895e-07	-1.35888	1.36261
158845256	chr2:158845256:A:G	2.52939e-08	-1.73488	0.314711	1.32644e-07	-1.29993	-0.0350021
158845661	chr2:158845661:C:T	2.90191e-08	-2.12258e-10	-1.28277	1.40893e-07	-2.12258e-10	-1.27459
158846616	chr2:158846616:C:A	2.90209e-08	-2.12258e-10	-1.28271	1.40903e-07	-2.12258e-10	-1.27452
158846885	chr2:158846885:G:A	2.04777e-08	-1.78466	0.153268	8.61541e-08	-1.87615	0.109698
158846900	chr2:158846900:G:A	2.88766e-08	-2.12258e-10	-1.2877	1.39125e-07	-2.12258e-10	-1.28722
158846970	chr2:158846970:C:A	4.04426e-08	-2.12258e-10	-0.950845	2.00863e-07	-2.12258e-10	-0.91997
158847212	chr2:158847212:G:A	2.88613e-08	-2.12258e-10	-1.28823	1.39063e-07	-2.12258e-10	-1.28767
158847434	chr2:158847434:C:T	1.697e-07	-2.12258e-10	0.483305	7.72149e-07	-2.12258e-10	0.426583
158847447	chr2:158847447:T:G	2.89023e-08	-2.12258e-10	-1.28681	1.38423e-07	-2.12258e-10	-1.29228
158847714	chr2:158847714:C:G	3.10238e-08	-1.73282	0.516846	1.59541e-07	-1.29482	0.144525
158847803	chr2:158847803:C:G	3.45083e-08	-2.12258e-10	-1.10953	1.64657e-07	-2.12258e-10	-1.11873
158848169	chr2:158848169:A:G	2.98249e-08	-2.12258e-10	-1.25539	1.45774e-07	-2.12258e-10	-1.24054
158848310	chr2:158848310:A:G	9.45419e-08	-2.12258e-10	-0.101686	3.32698e-07	-2.12258e-10	-0.41536
158848311	chr2:158848311:G:A	5.5178e-08	-2.12258e-10	-0.640164	2.54284e-07	-2.12258e-10	-0.684142
158848733	chr2:158848733:G:A	3.69768e-08	-2.12258e-10	-1.04044	1.79168e-07	-2.12258e-10	-1.03427
158848937	chr2:158848937:C:A	3.01584e-08	-2.12258e-10	-1.24427	1.41932e-07	-2.12258e-10	-1.26725
158848995	chr2:158848995:T:G	2.88196e-08	-2.12258e-10	-1.28967	1.38853e-07	-2.12258e-10	-1.28918
158849089	chr2:158849089:T:G	3.23131e-08	-2.12258e-10	-1.17526	1.5298e-07	-2.12258e-10	-1.19229
158849184	chr2:158849184:G:A	9.12983e-09	-1.78028	-0.658905	3.80287e-08	-1.8744	-0.709856
158849261	chr2:158849261:A:G	2.88685e-08	-2.12258e-10	-1.28798	1.39096e-07	-2.12258e-10	-1.28743
158849476	chr2:158849476:C:T	1.77966e-08	-1.78988	0.0181553	7.54104e-08	-1.87526	-0.0243888
158849523	chr2:158849523:G:A	3.4786e-08	-2.12258e-10	-1.10152	1.72191e-07	-2.12258e-10	-1.07399
158849659	chr2:158849659:G:A	2.95431e-08	-2.12258e-10	-1.26488	1.39853e-07	-2.12258e-10	-1.282
158849713	chr2:158849713:C:T	1.42359e-08	-1.7031	-0.291861	8.61921e-08	-1.24426	-0.521759
158849771	chr2:158849771:T:C	2.97386e-08	-2.12258e-10	-1.25828	1.40497e-07	-2.12258e-10	-1.27741
158849775	chr2:158849775:C:T	2.9403e-08	-2.12258e-10	-1.26963	1.39575e-07	-2.12258e-10	-1.28399
158849957	chr2:158849957:T:A	2.46107e-08	-1.73902	0.291474	1.28802e-07	-1.3094	-0.0549151
158850278	chr2:158850278:A:G	8.09933e-09	-1.77265	-0.786299	3.38126e-08	-1.854	-0.847757
158850279	chr2:158850279:A:T	3.84347e-08	-1.87936	0.877589	2.348e-07	-1.56411	0.800254
158850299	chr2:158850299:G:A	6.74606e-08	-0.439185	-3.10475e-10	2.95641e-07	-0.533447	-3.10475e-10
158850333	chr2:158850333:T:G	1.88611e-08	-1.78796	0.0743307	9.6072e-08	-1.41406	-0.243441
158850421	chr2:158850421:T:C	6.44556e-09	-1.70475	-1.08259	3.03842e-08	-1.72169	-1.08698
158850473	chr2:158850473:G:A	6.71363e-08	-2.12258e-10	-0.444004	3.51675e-07	-2.12258e-10	-0.359887
158850529	chr2:158850529:G:C	8.03438e-08	-2.12258e-10	-0.264414	4.23532e-07	-2.12258e-10	-0.173964
158850661	chr2:158850661:G:A	6.23102e-09	-1.56236	-1.25883	2.16393e-08	-1.87843	-1.26965
158850704	chr2:158850704:TA:T	5.13587e-08	-0.711895	-3.10475e-10	2.45395e-07	-0.719725	-3.10475e-10
158850710	chr2:158850710:T:C	8.58313e-09	-1.83574	-0.66519	3.72754e-08	-1.866	-0.738262
158850724	chr2:158850724:G:A	3.65786e-08	-1.83909	0.787824	3.14164e-07	-1.22435	0.751673
158850730	chr2:158850730:G:T	4.09474e-08	-1.84568	0.907237	3.44125e-07	-1.25104	0.869451
158850950	chr2:158850950:C:T	1.99619e-08	-1.8561	0.199199	9.34513e-08	-1.53041	-0.154745
158851115	chr2:158851115:C:T	2.58222e-07	-2.12258e-10	0.903091	1.1494e-06	-2.12258e-10	0.824398
158851330	chr2:158851330:A:G	8.02143e-09	-1.78009	-0.78852	5.7401e-08	-1.39868	-0.773848
158851536	chr2:158851536:A:G	2.89511e-08	-2.12258e-10	-1.28512	1.38809e-07	-2.12258e-10	-1.2895
158851581	chr2:158851581:T:C	3.2304e-08	-2.12258e-10	-1.17554	1.53362e-07	-2.12258e-10	-1.18979
158851648	chr2:158851648:C:T	6.96931e-09	-1.81526	-0.89395	2.9791e-08	-1.87845	-0.949941
158851814	chr2:158851814:A:G	3.38708e-08	-2.12258e-10	-1.12818	1.4841e-07	-2.12258e-10	-1.22261
158852020	chr2:158852020:G:A	3.23849e-08	-2.12258e-10	-1.17304	1.56547e-07	-2.12258e-10	-1.16924
158852460	chr2:158852460:T:C	2.06025e-07	-2.12258e-10	0.677267	1.13662e-06	-2.12258e-10	0.813221
158852537	chr2:158852537:G:A	6.79993e-09	-1.82033	-0.913488	3.18269e-08	-1.87395	-0.88833
158852639	chr2:158852639:C:T	8.92266e-09	-1.76331	-0.698827	5.23315e-08	-1.37253	-0.892464
158852723	chr2:158852723:T:C	3.52939e-08	-2.12258e-10	-1.08702	1.65762e-07	-2.12258e-10	-1.11204
158852736	chr2:158852736:A:C	8.01688e-08	-2.12258e-10	-0.266595	3.07219e-07	-2.12258e-10	-0.495033
158852870	chr2:158852870:T:A	8.03771e-09	-1.75854	-0.808041	4.83312e-08	-1.36235	-0.982166
158853170	chr2:158853170:G:A	8.21961e-09	-1.79025	-0.753952	4.72045e-08	-1.43	-0.938101
158853421	chr2:158853421:G:T	2.49916e-08	-1.43219	-3.10475e-10	1.12821e-07	-1.49679	-3.10475e-10
158853677	chr2:158853677:T:A	8.43281e-09	-1.76957	-0.749032	6.30673e-08	-1.34477	-0.733617
158853856	chr2:158853856:T:C	3.04325e-08	-2.12258e-10	-1.23522	1.48498e-07	-2.12258e-10	-1.22202
158854144	chr2:158854144:C:T	6.59291e-09	-1.86913	-0.895599	3.01679e-08	-1.86503	-0.950787
158854228	chr2:158854228:T:C	1.65725e-08	-1.84298	-3.10475e-10	7.92175e-08	-1.8504	-3.10475e-10
158854601	chr2:158854601:T:C	5.05623e-09	-1.81707	-1.21304	2.23368e-08	-1.87897	-1.23739
158854604	chr2:158854604:G:A	5.5662e-09	-1.79914	-1.13487	2.39782e-08	-1.87611	-1.16934
158854618	chr2:158854618:C:T	9.43464e-08	-2.12258e-10	-0.103756	4.65754e-07	-2.12258e-10	-0.078936
158855115	chr2:158855115:G:A	2.00405e-07	-2.12258e-10	0.649609	1.10369e-06	-2.12258e-10	0.783824
158855130	chr2:158855130:C:T	1.10887e-07	-2.12258e-10	0.0577853	5.01867e-07	-2.12258e-10	-0.00425919
158855402	chr2:158855402:A:G	1.6138e-07	-2.12258e-10	0.433031	8.82086e-07	-2.12258e-10	0.559695
158855462	chr2:158855462:C:T	3.55012e-08	-2.12258e-10	-1.08116	1.66665e-07	-2.12258e-10	-1.10661
158856198	chr2:158856198:G:A	6.42219e-09	-1.85347	-0.937495	2.87175e-08	-1.87577	-0.989315
158856207	chr2:158856207:G:A	1.57048e-07	-2.12258e-10	0.405822	8.57284e-07	-2.12258e-10	0.531176
158856282	chr2:158856282:A:C	1.59782e-08	-1.8795	-3.10475e-10	8.0423e-08	-1.83529	-3.10475e-10
158856453	chr2:158856453:T:A	3.66436e-08	-2.12258e-10	-1.04949	1.71718e-07	-2.12258e-10	-1.07674
158856483	chr2:158856483:T:C	8.17859e-09	-1.78093	-0.768281	4.7531e-08	-1.41084	-0.950372
158856507	chr2:158856507:G:A	2.79643e-08	-1.3198	-3.10475e-10	1.32306e-07	-1.33748	-3.10475e-10
158856808	chr2:158856808:C:T	3.58695e-08	-2.12258e-10	-1.07084	1.68402e-07	-2.12258e-10	-1.09624
158857022	chr2:158857022:G:A	3.53219e-08	-2.12258e-10	-1.08622	1.65919e-07	-2.12258e-10	-1.1111
158858015	chr2:158858015:C:T	2.88607e-08	-2.12258e-10	-1.28825	1.39905e-07	-2.12258e-10	-1.28163
158858070	chr2:158858070:G:A	8.05096e-09	-1.77521	-0.789733	4.73219e-08	-1.39806	-0.96756
158858076	chr2:158858076:G:A	8.01988e-09	-1.77809	-0.790718	4.69839e-08	-1.40445	-0.968337
158858169	chr2:158858169:C:T	3.07485e-08	-2.12258e-10	-1.22489	1.46272e-07	-2.12258e-10	-1.23712
158858177	chr2:158858177:C:T	2.05471e-07	-2.12258e-10	0.674578	1.13306e-06	-2.12258e-10	0.810086
158858206	chr2:158858206:G:C	4.5147e-08	-2.12258e-10	-0.840806	2.25831e-07	-2.12258e-10	-0.802807
158858372	chr2:158858372:T:A	3.44061e-08	-2.12258e-10	-1.11249	1.63311e-07	-2.12258e-10	-1.12694
158859169	chr2:158859169:G:C	3.10692e-08	-2.12258e-10	-1.21451	1.47693e-07	-2.12258e-10	-1.22746
158859316	chr2:158859316:A:T	3.10658e-08	-2.12258e-10	-1.21462	1.47677e-07	-2.12258e-10	-1.22757
158859375	chr2:158859375:CA:C	3.11174e-08	-2.12258e-10	-1.21296	1.47902e-07	-2.12258e-10	-1.22604
158859466	chr2:158859466:G:A	3.10702e-08	-2.12258e-10	-1.21448	1.47696e-07	-2.12258e-10	-1.22744
158859498	chr2:158859498:G:T	2.24937e-07	-2.12258e-10	0.765091	1.24307e-06	-2.12258e-10	0.902742
158859790	chr2:158859790:A:T	3.0483e-08	-2.12258e-10	-1.23356	1.45153e-07	-2.12258e-10	-1.2448
158859794	chr2:158859794:TC:T	5.68318e-09	-1.85482	-1.0584	2.57253e-08	-1.87506	-1.10006
158859837	chr2:158859837:A:G	3.10717e-08	-2.12258e-10	-1.21443	1.47702e-07	-2.12258e-10	-1.22739
158859913	chr2:158859913:G:T	7.98703e-09	-1.77554	-0.797366	4.69698e-08	-1.39923	-0.973863
158859974	chr2:158859974:C:T	3.10989e-08	-2.12258e-10	-1.21356	1.47822e-07	-2.12258e-10	-1.22659
158860079	chr2:158860079:T:C	2.88146e-08	-2.12258e-10	-1.28985	1.38307e-07	-2.12258e-10	-1.29312
158860200	chr2:158860200:T:G	3.10825e-08	-2.12258e-10	-1.21408	1.47751e-07	-2.12258e-10	-1.22706
158860228	chr2:158860228:G:A	3.10695e-08	-2.12258e-10	-1.2145	1.47694e-07	-2.12258e-10	-1.22745
158860252	chr2:158860252:A:G	7.94974e-09	-1.78308	-0.794511	4.6329e-08	-1.41542	-0.971401
158860352	chr2:158860352:A:G	3.58858e-08	-2.12258e-10	-1.07039	1.68353e-07	-2.12258e-10	-1.09653
158860363	chr2:158860363:CT:C	6.97165e-08	-2.12258e-10	-0.406292	3.05181e-07	-2.12258e-10	-0.501687
158860442	chr2:158860442:T:G	1.56193e-07	-2.12258e-10	0.400362	8.52199e-07	-2.12258e-10	0.525227
158860500	chr2:158860500:G:A	3.01392e-08	-2.12258e-10	-1.2449	1.43661e-07	-2.12258e-10	-1.25514
158860505	chr2:158860505:G:A	2.86214e-08	-2.12258e-10	-1.29657	1.38044e-07	-2.12258e-10	-1.29502
158860543	chr2:158860543:G:T	3.10676e-08	-2.12258e-10	-1.21456	1.47685e-07	-2.12258e-10	-1.22751
158860617	chr2:158860617:G:GA	3.09109e-08	-2.12258e-10	-1.21962	1.47002e-07	-2.12258e-10	-1.23215
158860631	chr2:158860631:G:A	3.22819e-08	-2.12258e-10	-1.17622	1.53022e-07	-2.12258e-10	-1.19201
158860666	chr2:158860666:C:T	1.24892e-07	-2.12258e-10	0.176723	6.72749e-07	-2.12258e-10	0.288779
158860706	chr2:158860706:G:A	3.1799e-08	-2.12258e-10	-1.19129	1.50917e-07	-2.12258e-10	-1.20586
158860833	chr2:158860833:G:A	3.10924e-08	-2.12258e-10	-1.21376	1.47793e-07	-2.12258e-10	-1.22678
158860856	chr2:158860856:T:A	3.87536e-08	-2.12258e-10	-0.993505	1.88148e-07	-2.12258e-10	-0.985365
158860882	chr2:158860882:T:C	3.13574e-08	-2.12258e-10	-1.20528	1.48953e-07	-2.12258e-10	-1.21897
158860908	chr2:158860908:C:G	2.72247e-08	-1.72585	0.379246	1.80246e-07	-1.37495	0.34668
158860946	chr2:158860946:C:G	3.08834e-08	-2.12258e-10	-1.22051	1.46888e-07	-2.12258e-10	-1.23292
158861033	chr2:158861033:A:G	8.01047e-09	-1.77074	-0.799241	5.87497e-08	-1.36363	-0.785678
158861070	chr2:158861070:T:C	1.03201e-07	-2.12258e-10	-0.0140548	4.67829e-07	-2.12258e-10	-0.0744914
158861117	chr2:158861117:G:A	1.24233e-08	-1.66666	-0.464499	4.25357e-08	-1.83627	-0.635979
158861537	chr2:158861537:T:G	2.45191e-08	-1.16225	-0.289022	7.55851e-08	-1.71397	-0.183368
158861660	chr2:158861660:C:T	8.56553e-08	-2.12258e-10	-0.200398	3.87205e-07	-2.12258e-10	-0.263639
158862081	chr2:158862081:A:G	1.90472e-08	-1.70381	-3.10475e-10	8.0807e-08	-1.83053	-3.10475e-10
158862316	chr2:158862316:C:T	1.49954e-07	-2.12258e-10	0.359598	8.12878e-07	-2.12258e-10	0.477988
158862382	chr2:158862382:A:T	5.81889e-09	-1.83513	-1.05449	2.57044e-08	-1.87924	-1.09669
158862484	chr2:158862484:C:T	2.05265e-08	-1.62901	-3.10475e-10	7.76567e-08	-1.8703	-3.10475e-10
158862615	chr2:158862615:T:C	8.26439e-09	-1.79892	-0.73985	4.65321e-08	-1.45524	-0.927207
158862652	chr2:158862652:T:C	1.85641e-08	-1.7295	-3.10475e-10	1.01998e-07	-1.59764	-3.10475e-10
158862844	chr2:158862844:G:A	1.33481e-06	-2.12258e-10	2.54581	5.52479e-06	-2.12258e-10	2.39441
158863284	chr2:158863284:A:G	3.05276e-08	-2.12258e-10	-1.2321	1.45733e-07	-2.12258e-10	-1.24081
158863314	chr2:158863314:T:C	3.6524e-08	-2.12258e-10	-1.05276	1.7121e-07	-2.12258e-10	-1.0797
158863395	chr2:158863395:C:G	5.84562e-09	-1.82747	-1.05756	2.5618e-08	-1.87959	-1.09971
158863446	chr2:158863446:T:C	7.5987e-09	-1.78307	-0.83968	5.49522e-08	-1.38895	-0.827185
158863777	chr2:158863777:C:T	7.17335e-09	-1.74282	-0.93754	4.48008e-08	-1.33637	-1.084
158863779	chr2:158863779:T:C	3.36549e-08	-1.83514	0.700569	1.60959e-07	-1.87853	0.737087
158863886	chr2:158863886:G:A	3.22281e-08	-2.12258e-10	-1.17789	1.53069e-07	-2.12258e-10	-1.19171
158864027	chr2:158864027:C:T	2.9481e-08	-2.12258e-10	-1.26698	1.43618e-07	-2.12258e-10	-1.25543
158864094	chr2:158864094:T:C	1.65691e-07	-2.12258e-10	0.459395	9.06183e-07	-2.12258e-10	0.586647
158864380	chr2:158864380:A:G	2.51488e-08	-0.380801	-1.04512	1.58257e-07	-0.0600926	-1.09828
158864438	chr2:158864438:A:G	6.14102e-08	-1.85575	1.3226	3.63806e-07	-1.53158	1.20561
158864805	chr2:158864805:A:C	3.11769e-08	-2.12258e-10	-1.21105	1.51952e-07	-2.12258e-10	-1.19903
158864958	chr2:158864958:C:T	2.87846e-08	-2.12258e-10	-1.29089	1.39217e-07	-2.12258e-10	-1.28656
158865022	chr2:158865022:G:A	8.43621e-09	-1.78389	-0.73431	4.83436e-08	-1.42061	-0.923645
158865090	chr2:158865090:A:G	3.06501e-08	-2.12258e-10	-1.22809	1.49649e-07	-2.12258e-10	-1.2143
158865210	chr2:158865210:C:T	9.17678e-09	-1.76664	-0.667417	5.30204e-08	-1.3831	-0.868817
158865274	chr2:158865274:C:T	5.73736e-09	-1.82171	-1.08202	2.50743e-08	-1.87944	-1.12131
158865442	chr2:158865442:T:C	4.15656e-08	-1.72453	0.801076	2.72942e-07	-1.37486	0.761524
158865712	chr2:158865712:G:A	4.72659e-08	-2.12258e-10	-0.794939	2.32914e-07	-2.12258e-10	-0.771925
158865744	chr2:158865744:T:C	4.70266e-09	-1.86071	-1.24189	2.39483e-08	-1.77414	-1.27256
158866004	chr2:158866004:G:C	3.64527e-08	-2.12258e-10	-1.05471	1.70855e-07	-2.12258e-10	-1.08178
158866041	chr2:158866041:T:C	3.9949e-08	-1.74529	0.782161	2.57857e-07	-1.41299	0.742799
158866233	chr2:158866233:C:T	1.69919e-07	-2.12258e-10	0.484596	9.27028e-07	-2.12258e-10	0.60939
158866320	chr2:158866320:C:G	2.19695e-08	-1.81833	0.257263	1.29652e-07	-1.58853	0.230789
158866335	chr2:158866335:A:G	2.33418e-07	-2.12258e-10	0.802103	9.94051e-07	-2.12258e-10	0.679195
158866386	chr2:158866386:T:G	5.72424e-08	-2.12258e-10	-0.603433	2.67468e-07	-2.12258e-10	-0.633593
158866598	chr2:158866598:G:C	9.14e-08	-2.12258e-10	-0.135484	4.85854e-07	-2.12258e-10	-0.0366865
158866613	chr2:158866613:C:T	7.53885e-08	-2.12258e-10	-0.328075	4.0093e-07	-2.12258e-10	-0.228808
158867089	chr2:158867089:T:C	4.75624e-08	-2.12258e-10	-0.788687	2.26942e-07	-2.12258e-10	-0.797899
158867442	chr2:158867442:G:A	7.56438e-09	-1.36084	-1.26643	3.43955e-08	-1.41072	-1.27395
158867449	chr2:158867449:T:C	7.43362e-09	-1.48153	-1.16318	2.76959e-08	-1.70978	-1.19153
158867452	chr2:158867452:C:A	7.37944e-09	-1.48915	-1.16288	2.75685e-08	-1.71472	-1.1912
158867538	chr2:158867538:C:G	2.93021e-08	-2.12258e-10	-1.27307	1.43083e-07	-2.12258e-10	-1.25917
158867715	chr2:158867715:T:A	2.21573e-08	-1.72718	0.174614	1.27796e-07	-1.56378	0.19162
158867778	chr2:158867778:C:T	3.01086e-08	-2.12258e-10	-1.24592	1.46266e-07	-2.12258e-10	-1.23716
158867976	chr2:158867976:G:C	1.02632e-07	-2.12258e-10	-0.0195759	4.60506e-07	-2.12258e-10	-0.0902684
158868020	chr2:158868020:G:A	6.49524e-09	-1.81474	-0.964923	3.835e-08	-1.46821	-1.10763
158868133	chr2:158868133:C:T	1.11172e-08	-1.26095	-0.981284	3.57554e-08	-1.59404	-1.05185
158868484	chr2:158868484:G:A	7.24448e-09	-1.87298	-0.797513	3.17507e-08	-1.78671	-0.977965
158868833	chr2:158868833:C:T	9.35528e-09	-1.46447	-0.950322	3.56435e-08	-1.70172	-0.947307
158869070	chr2:158869070:C:G	6.037e-09	-1.70735	-1.14547	2.4335e-08	-1.87167	-1.15901
158869135	chr2:158869135:G:A	6.522e-09	-1.77115	-1.0044	4.29585e-08	-1.39045	-1.07191
158869300	chr2:158869300:T:A	1.59818e-08	-1.87928	-3.10475e-10	7.69525e-08	-1.87941	-3.10475e-10
158869401	chr2:158869401:G:A	9.40518e-08	-2.12258e-10	-0.106883	4.08659e-07	-2.12258e-10	-0.209713
158869404	chr2:158869404:GA:G	4.88605e-09	-1.86616	-1.19818	3.27103e-08	-1.49538	-1.23953
158869478	chr2:158869478:G:A	6.5724e-09	-1.77971	-0.988142	4.27303e-08	-1.4097	-1.05798
158869821	chr2:158869821:G:A	6.06056e-09	-1.78277	-1.06616	3.96243e-08	-1.41756	-1.12559
158869824	chr2:158869824:C:G	4.24023e-08	-2.12258e-10	-0.903527	2.09472e-07	-2.12258e-10	-0.878003
158869861	chr2:158869861:A:G	4.86355e-08	-2.12258e-10	-0.766375	2.03255e-07	-2.12258e-10	-0.908132
158870016	chr2:158870016:G:A	3.01269e-08	-2.12258e-10	-1.24531	1.43303e-07	-2.12258e-10	-1.25764
158870050	chr2:158870050:G:A	7.19051e-08	-0.375382	-3.10475e-10	3.92556e-07	-0.249916	-3.10475e-10
158870111	chr2:158870111:T:C	6.68314e-09	-1.78	-0.971139	4.33782e-08	-1.41	-1.04263
158870408	chr2:158870408:T:C	5.07266e-09	-1.8726	-1.15426	3.25325e-08	-1.53502	-1.20533
158870555	chr2:158870555:C:T	8.3743e-08	-2.12258e-10	-0.222976	3.35136e-07	-2.12258e-10	-0.408057
158870602	chr2:158870602:A:C	5.08445e-09	-1.83585	-1.18869	2.26122e-08	-1.87548	-1.22862
158871014	chr2:158871014:C:A	5.55877e-08	-0.632768	-3.10475e-10	3.35348e-07	-0.407424	-3.10475e-10
158871058	chr2:158871058:A:G	3.29741e-06	-2.12258e-10	3.45016	1.34657e-05	-2.12258e-10	3.2853
158871113	chr2:158871113:A:C	1.11661e-07	-2.12258e-10	0.0647359	4.35519e-07	-2.12258e-10	-0.146056
158871139	chr2:158871139:C:T	2.9165e-08	-2.12258e-10	-1.27776	1.3972e-07	-2.12258e-10	-1.28295
158871309	chr2:158871309:A:C	4.92513e-09	-1.87835	-1.17803	3.02844e-08	-1.58815	-1.22381
158871342	chr2:158871342:T:A	3.00627e-08	-2.12258e-10	-1.24745	1.43014e-07	-2.12258e-10	-1.25965
158871430	chr2:158871430:T:A	2.48222e-08	-1.43899	-3.10475e-10	1.27593e-07	-1.37375	-3.10475e-10
158871749	chr2:158871749:G:A	7.65941e-08	-2.12258e-10	-0.312209	4.01003e-07	-2.12258e-10	-0.228625
158871751	chr2:158871751:G:C	3.18539e-08	-2.12258e-10	-1.18957	1.54691e-07	-2.12258e-10	-1.18116
158871758	chr2:158871758:C:T	6.35014e-09	-1.769	-1.03325	4.20536e-08	-1.38633	-1.09732
158871825	chr2:158871825:G:A	3.27801e-08	-2.12258e-10	-1.16091	1.60728e-07	-2.12258e-10	-1.14288
158871920	chr2:158871920:A:G	7.64832e-07	-2.12258e-10	1.98893	2.97453e-06	-2.12258e-10	1.77525
158872178	chr2:158872178:C:A	2.8868e-08	-2.12258e-10	-1.288	1.38831e-07	-2.12258e-10	-1.28934
158872342	chr2:158872342:T:C	5.17451e-08	-2.12258e-10	-0.7044	2.1425e-07	-2.12258e-10	-0.855449
158872381	chr2:158872381:C:A	8.96287e-09	-1.85131	-0.606328	3.94522e-08	-1.87679	-0.670713
158872465	chr2:158872465:G:A	3.28596e-08	-2.12258e-10	-1.15848	1.61673e-07	-2.12258e-10	-1.13702
158872526	chr2:158872526:T:A	5.27878e-09	-1.87897	-1.10806	3.17e-08	-1.59937	-1.1669
158872773	chr2:158872773:G:A	7.21604e-09	-1.69749	-0.976932	3.01693e-08	-1.84322	-0.97255
158872778	chr2:158872778:G:C	9.54341e-09	-1.81712	-0.577756	5.05082e-08	-1.65652	-0.643939
158873738	chr2:158873738:A:G	2.86662e-08	-2.12258e-10	-1.29501	1.37842e-07	-2.12258e-10	-1.29649
158873841	chr2:158873841:G:A	2.9972e-08	-2.12258e-10	-1.25047	1.45891e-07	-2.12258e-10	-1.23974
158873982	chr2:158873982:G:A	8.24134e-08	-2.12258e-10	-0.238981	3.79944e-07	-2.12258e-10	-0.282569
158873987	chr2:158873987:C:T	2.99644e-08	-2.12258e-10	-1.25072	1.4585e-07	-2.12258e-10	-1.24001
158874020	chr2:158874020:G:T	4.58968e-08	-2.12258e-10	-0.824334	2.27356e-07	-2.12258e-10	-0.796077
158874301	chr2:158874301:T:G	4.05885e-08	-2.12258e-10	-0.947243	1.94927e-07	-2.12258e-10	-0.949971
158874896	chr2:158874896:C:T	2.9972e-08	-2.12258e-10	-1.25047	1.45891e-07	-2.12258e-10	-1.23974
158875017	chr2:158875017:T:G	2.99794e-08	-2.12258e-10	-1.25022	1.45931e-07	-2.12258e-10	-1.23946
158875117	chr2:158875117:A:G	4.09862e-08	-2.12258e-10	-0.937494	2.015e-07	-2.12258e-10	-0.916806
158875216	chr2:158875216:A:G	4.45751e-08	-1.67538	0.821823	2.58275e-07	-1.23334	0.564776
158875446	chr2:158875446:G:T	5.93966e-09	-1.87099	-0.998087	3.30326e-08	-1.66025	-1.06485
158875494	chr2:158875494:G:C	5.67063e-09	-1.70054	-1.21489	3.07437e-08	-1.58663	-1.21028
158875595	chr2:158875595:T:A	5.75234e-09	-1.87435	-1.02678	3.01409e-08	-1.65981	-1.1569
158875642	chr2:158875642:A:T	2.20483e-08	-1.87836	0.320869	1.15932e-07	-1.6091	0.139514
158875945	chr2:158875945:A:G	3.02245e-08	-2.12258e-10	-1.24208	1.43697e-07	-2.12258e-10	-1.25489
158876091	chr2:158876091:A:C	9.11496e-09	-1.8725	-0.568316	4.36681e-08	-1.65938	-0.786601
158876383	chr2:158876383:A:G	2.96998e-08	-2.12258e-10	-1.25959	1.44409e-07	-2.12258e-10	-1.24995
158876409	chr2:158876409:T:C	3.06371e-08	-2.12258e-10	-1.22852	1.49451e-07	-2.12258e-10	-1.21562
158876758	chr2:158876758:TC:T	1.61301e-08	-1.87004	-3.10475e-10	8.37113e-08	-1.79522	-3.10475e-10
158876972	chr2:158876972:G:A	2.8606e-08	-2.12258e-10	-1.29711	1.37793e-07	-2.12258e-10	-1.29684
158877111	chr2:158877111:A:C	2.9972e-08	-2.12258e-10	-1.25047	1.45891e-07	-2.12258e-10	-1.23974
158877136	chr2:158877136:T:A	2.87105e-08	-2.12258e-10	-1.29347	1.37998e-07	-2.12258e-10	-1.29535
158877204	chr2:158877204:G:A	4.07868e-08	-2.12258e-10	-0.94237	2.01401e-07	-2.12258e-10	-0.917297
158877434	chr2:158877434:C:T	3.17021e-08	-2.12258e-10	-1.19434	1.50019e-07	-2.12258e-10	-1.21183
158877629	chr2:158877629:C:T	3.32379e-08	-2.12258e-10	-1.14704	1.64091e-07	-2.12258e-10	-1.12217
158877981	chr2:158877981:A:C	2.91519e-08	-2.12258e-10	-1.27821	1.39802e-07	-2.12258e-10	-1.28237
158878059	chr2:158878059:T:C	4.20717e-06	-2.12258e-10	3.69382	1.59382e-05	-2.12258e-10	3.45388
158878079	chr2:158878079:A:G	2.86329e-08	-2.12258e-10	-1.29617	1.37774e-07	-2.12258e-10	-1.29698
158878206	chr2:158878206:G:A	1.2369e-06	-2.12258e-10	2.46964	4.51215e-06	-2.12258e-10	2.19194
158878560	chr2:158878560:A:G	3.53978e-08	-1.08408	-3.10475e-10	1.86083e-07	-0.996401	-3.10475e-10
158878639	chr2:158878639:A:C	2.92489e-08	-2.12258e-10	-1.27489	1.41454e-07	-2.12258e-10	-1.27062
158878642	chr2:158878642:G:C	1.0203e-08	-1.42654	-0.901512	3.79362e-08	-1.65663	-0.930058
158878741	chr2:158878741:A:G	1.33571e-08	-1.57716	-0.481521	4.70429e-08	-1.78783	-0.583707
158879034	chr2:158879034:C:A	1.67829e-08	-1.83037	-3.10475e-10	7.71623e-08	-1.87668	-3.10475e-10
158879156	chr2:158879156:G:A	5.94836e-08	-1.16693	0.6019	2.46989e-07	-1.38603	0.672782
158879701	chr2:158879701:C:T	3.03543e-08	-2.12258e-10	-1.23779	1.44948e-07	-2.12258e-10	-1.24622
158879714	chr2:158879714:A:C	1.2012e-08	-1.73296	-0.431859	4.55612e-08	-1.86345	-0.540091
158879907	chr2:158879907:G:A	4.61172e-08	-0.553074	-0.266469	1.38786e-07	-1.0898	-0.199863
158879961	chr2:158879961:G:A	2.96233e-08	-2.12258e-10	-1.26217	1.43776e-07	-2.12258e-10	-1.25433
158880094	chr2:158880094:G:A	4.44114e-08	-1.55376	0.696527	1.17793e-07	-1.79589	0.342232
158880285	chr2:158880285:C:T	5.22391e-09	-1.76297	-1.23451	2.44344e-08	-1.78396	-1.24264
158880333	chr2:158880333:C:T	9.62987e-08	-2.12258e-10	-0.083274	4.63446e-07	-2.12258e-10	-0.0839033
158880390	chr2:158880390:G:A	5.5566e-08	-1.47045	0.83729	1.396e-07	-1.7539	0.470085
158880467	chr2:158880467:G:A	1.68846e-08	-1.82433	-3.10475e-10	7.8512e-08	-1.85934	-3.10475e-10
158880864	chr2:158880864:C:T	3.63771e-07	0.266873	0.978922	5.50438e-07	-0.850474	0.938595
158881052	chr2:158881052:C:A	6.13439e-08	-2.12258e-10	-0.534233	2.96682e-07	-2.12258e-10	-0.529932
158881343	chr2:158881343:A:G	2.91588e-08	-2.12258e-10	-1.27797	1.40741e-07	-2.12258e-10	-1.27567
158881592	chr2:158881592:A:T	4.38005e-08	-2.12258e-10	-0.871085	2.25536e-07	-2.12258e-10	-0.804115
158881615	chr2:158881615:A:G	5.6836e-08	-0.876188	0.26563	2.24834e-07	-1.13595	0.328718
158881686	chr2:158881686:T:A	3.21506e-07	0.414182	0.708105	4.71138e-07	-0.754212	0.686769
158881694	chr2:158881694:C:T	5.49446e-08	-1.11601	0.471607	2.32708e-07	-1.32849	0.555682
158881764	chr2:158881764:C:A	4.63003e-08	-1.44474	0.629158	1.22929e-07	-1.72729	0.316302
158882365	chr2:158882365:G:A	6.54729e-08	-1.73468	1.26559	2.38593e-07	-1.81124	1.06341
158882412	chr2:158882412:C:T	3.17058e-08	-2.12258e-10	-1.19423	1.50857e-07	-2.12258e-10	-1.20626
158882493	chr2:158882493:G:A	2.88807e-08	-2.12258e-10	-1.28756	1.39577e-07	-2.12258e-10	-1.28398
158882574	chr2:158882574:C:T	3.35669e-08	-2.12258e-10	-1.13719	1.59223e-07	-2.12258e-10	-1.15229
158882673	chr2:158882673:T:C	3.28179e-08	-2.12258e-10	-1.15976	1.55861e-07	-2.12258e-10	-1.17363
158882756	chr2:158882756:A:G	6.29517e-09	-1.51781	-1.29313	2.83852e-08	-1.58638	-1.29035
158882808	chr2:158882808:A:C	5.91524e-09	-1.57701	-1.29618	2.68286e-08	-1.63849	-1.29464
158882844	chr2:158882844:A:G	5.31707e-08	-0.85633	0.179108	2.09354e-07	-1.11976	0.241188
158882902	chr2:158882902:A:C	2.95287e-08	-2.12258e-10	-1.26537	1.42884e-07	-2.12258e-10	-1.26056
158883384	chr2:158883384:A:G	5.94663e-09	-1.57212	-1.29578	3.5178e-08	-1.37135	-1.29082
158883385	chr2:158883385:G:A	5.95288e-08	-1.31436	0.750087	1.40351e-07	-1.67089	0.392448
158883426	chr2:158883426:T:A	5.625e-08	-1.19959	0.578668	2.4202e-07	-1.39923	0.665657
158883628	chr2:158883628:G:C	1.64989e-08	-1.84744	-3.10475e-10	8.2127e-08	-1.81433	-3.10475e-10
158883812	chr2:158883812:G:A	1.84695e-08	-1.73461	-3.10475e-10	7.81329e-08	-1.86418	-3.10475e-10
158883975	chr2:158883975:C:T	6.83068e-09	-1.4368	-1.2925	3.06742e-08	-1.50964	-1.28954
158884029	chr2:158884029:C:T	2.90129e-08	-2.12258e-10	-1.28299	1.40443e-07	-2.12258e-10	-1.27779
158884184	chr2:158884184:G:A	5.66098e-08	-1.32896	0.71441	1.34706e-07	-1.67971	0.360206
158884186	chr2:158884186:G:A	5.94688e-08	-1.31303	0.747748	1.40166e-07	-1.67007	0.390301
158884609	chr2:158884609:T:C	5.63069e-08	-1.22491	0.605	2.43663e-07	-1.41918	0.69237
158884613	chr2:158884613:A:C	4.20441e-07	-0.762762	2.15334	1.05079e-06	-1.35587	2.09058
158884615	chr2:158884615:G:T	4.21459e-07	-0.746969	2.13996	1.0484e-06	-1.34486	2.07729
158884988	chr2:158884988:T:A	1.17257e-08	-1.64542	-0.54353	4.23293e-08	-1.83015	-0.646963
158885058	chr2:158885058:T:C	1.64246e-08	-1.85195	-3.10475e-10	7.79172e-08	-1.86695	-3.10475e-10
158885083	chr2:158885083:A:G	2.92985e-08	-2.12258e-10	-1.27319	1.4202e-07	-2.12258e-10	-1.26663
158885209	chr2:158885209:C:A	2.93425e-08	-2.12258e-10	-1.27169	1.4226e-07	-2.12258e-10	-1.26494
158885437	chr2:158885437:C:T	2.31363e-08	-1.44495	-0.0643758	8.7802e-08	-1.72506	-0.0224539
158885535	chr2:158885535:G:T	3.11043e-08	-2.12258e-10	-1.21338	1.48151e-07	-2.12258e-10	-1.22436
158885795	chr2:158885795:A:G	2.23438e-07	0.196883	0.561523	3.49148e-07	-0.909145	0.542045
158886350	chr2:158886350:C:T	1.03625e-08	-1.45883	-0.853707	3.85863e-08	-1.69005	-0.879646
158886390	chr2:158886390:T:C	3.79588e-08	-0.935868	-0.0783589	1.52348e-07	-1.18022	-0.0162084
158886393	chr2:158886393:C:T	1.61283e-08	-1.87016	-3.10475e-10	8.43075e-08	-1.78812	-3.10475e-10
158886399	chr2:158886399:T:C	2.52483e-07	0.534015	0.346601	3.51198e-07	-0.678959	0.317716
158886413	chr2:158886413:A:C	1.18274e-08	-1.48159	-0.698724	4.4107e-08	-1.70646	-0.729512
158886558	chr2:158886558:G:C	4.8611e-09	-1.77435	-1.29512	2.29045e-08	-1.79735	-1.29391
158886565	chr2:158886565:C:A	4.94481e-09	-1.76628	-1.28611	2.32302e-08	-1.78881	-1.28834
158886998	chr2:158886998:A:C	2.94641e-08	-2.12258e-10	-1.26756	1.43213e-07	-2.12258e-10	-1.25826
158887025	chr2:158887025:T:C	1.09517e-07	-2.12258e-10	0.0453517	5.2113e-07	-2.12258e-10	0.033406
158887103	chr2:158887103:G:T	4.2529e-08	-2.12258e-10	-0.900542	2.08872e-07	-2.12258e-10	-0.880872
158887120	chr2:158887120:T:A	5.31468e-08	-1.33408	0.656409	1.37648e-07	-1.63717	0.339278
158887156	chr2:158887156:T:G	4.68889e-08	-0.693635	-0.109313	1.08044e-07	-1.32271	-0.217343
158887375	chr2:158887375:G:A	2.50161e-07	-2.12258e-10	0.871376	1.12983e-06	-2.12258e-10	0.807233
158887616	chr2:158887616:A:G	5.55932e-09	-1.85413	-1.08113	2.77461e-08	-1.81838	-1.08112
158887645	chr2:158887645:A:G	3.02965e-08	-2.12258e-10	-1.2397	1.45034e-07	-2.12258e-10	-1.24563
158887663	chr2:158887663:A:G	3.14603e-08	-2.12258e-10	-1.202	1.50378e-07	-2.12258e-10	-1.20944
158887717	chr2:158887717:A:G	7.20989e-09	-1.42584	-1.24943	3.63836e-08	-1.38087	-1.2476
158887864	chr2:158887864:G:A	5.00556e-08	-2.12258e-10	-0.737595	2.60204e-07	-2.12258e-10	-0.661127
158888024	chr2:158888024:G:A	2.56435e-07	-0.321375	1.21752	5.36748e-07	-1.07269	1.13563
158888307	chr2:158888307:T:G	7.08993e-09	-1.73138	-0.960678	3.20831e-08	-1.78588	-0.968384
158888656	chr2:158888656:T:G	7.38285e-09	-1.55035	-1.10122	3.08843e-08	-1.70782	-1.08453
158888677	chr2:158888677:G:A	5.15064e-08	-2.12258e-10	-0.709024	2.38626e-07	-2.12258e-10	-0.747696
158888985	chr2:158888985:A:C	3.18063e-08	-2.12258e-10	-1.19106	1.51805e-07	-2.12258e-10	-1.2
158889059	chr2:158889059:C:T	5.13457e-09	-1.85372	-1.16101	2.47911e-08	-1.80925	-1.20286
158889197	chr2:158889197:A:G	1.69263e-08	-1.82186	-3.10475e-10	7.9815e-08	-1.84288	-3.10475e-10
158889198	chr2:158889198:T:C	6.15624e-09	-1.64379	-1.18947	2.63358e-08	-1.77453	-1.17713
158889264	chr2:158889264:T:C	1.60883e-08	-1.87264	-3.10475e-10	7.77762e-08	-1.86876	-3.10475e-10
158889328	chr2:158889328:C:T	3.09588e-08	-2.12258e-10	-1.21807	1.47625e-07	-2.12258e-10	-1.22792
158889529	chr2:158889529:C:A	5.78334e-08	-1.21438	0.621216	1.3567e-07	-1.58936	0.276993
158889734	chr2:158889734:T:C	6.71455e-09	-1.5144	-1.23206	3.38259e-08	-1.47066	-1.23071
158889866	chr2:158889866:C:T	1.79612e-08	-1.76252	-3.10475e-10	7.83121e-08	-1.86189	-3.10475e-10
158890395	chr2:158890395:T:A	3.1995e-08	-2.12258e-10	-1.18515	1.5268e-07	-2.12258e-10	-1.19425
158890851	chr2:158890851:G:C	4.67475e-08	-2.12258e-10	-0.805968	2.39862e-07	-2.12258e-10	-0.742531
158890869	chr2:158890869:G:T	3.07443e-08	-2.12258e-10	-1.22502	1.49144e-07	-2.12258e-10	-1.21768
158890955	chr2:158890955:G:A	3.54381e-08	-2.12258e-10	-1.08294	1.6893e-07	-2.12258e-10	-1.09311
158890977	chr2:158890977:C:T	3.08603e-08	-2.12258e-10	-1.22126	1.50775e-07	-2.12258e-10	-1.2068
158891029	chr2:158891029:C:T	3.08431e-08	-2.12258e-10	-1.22181	1.46288e-07	-2.12258e-10	-1.23702
158891561	chr2:158891561:T:C	3.0395e-08	-0.984334	-0.252115	8.04489e-08	-1.39561	-0.439359
158891907	chr2:158891907:C:T	1.60787e-08	-1.87324	-3.10475e-10	7.69704e-08	-1.87917	-3.10475e-10
158892096	chr2:158892096:A:G	5.92633e-09	-1.59438	-1.27694	2.41695e-08	-1.75246	-1.28505
158892282	chr2:158892282:G:A	5.37046e-08	-1.24133	0.574101	1.35174e-07	-1.6012	0.285167
158892385	chr2:158892385:A:G	3.47448e-08	-2.12258e-10	-1.1027	1.6657e-07	-2.12258e-10	-1.10718
158892541	chr2:158892541:T:C	4.64314e-08	-1.36093	0.548176	1.15971e-07	-1.67928	0.21003
158892582	chr2:158892582:A:G	4.03073e-08	-2.12258e-10	-0.954195	1.96522e-07	-2.12258e-10	-0.941817
158892888	chr2:158892888:A:G	4.49613e-08	-1.39691	0.551977	1.13781e-07	-1.70176	0.213441
158893526	chr2:158893526:A:C	4.40975e-08	-1.41576	0.55143	1.12446e-07	-1.71309	0.212969
158893786	chr2:158893786:T:C	2.39325e-08	-1.38349	-0.0920031	1.28588e-07	-1.04862	-0.317352
158893876	chr2:158893876:G:C	6.87025e-09	-1.791	-0.93253	3.02717e-08	-1.86117	-0.951214
158893965	chr2:158893965:G:C	3.01404e-08	-2.12258e-10	-1.24486	1.44447e-07	-2.12258e-10	-1.24968
158894111	chr2:158894111:A:G	9.29744e-08	-1.32705	1.20865	2.31294e-07	-1.65502	0.876113
158894482	chr2:158894482:A:G	5.87356e-09	-1.61926	-1.26101	2.60646e-08	-1.69621	-1.26581
158894744	chr2:158894744:AC:A	8.85378e-09	-1.57011	-0.899776	3.43349e-08	-1.75859	-0.927843
158894892	chr2:158894892:AC:A	3.10068e-08	-2.12258e-10	-1.21652	1.48803e-07	-2.12258e-10	-1.21997
158895669	chr2:158895669:C:T	6.16953e-09	-1.55762	-1.27349	2.77081e-08	-1.62817	-1.2727
158896587	chr2:158896587:G:C	1.65778e-08	-1.39649	-0.44617	4.93117e-08	-1.69374	-0.630694
158896804	chr2:158896804:C:T	2.96236e-08	-2.12258e-10	-1.26216	1.41161e-07	-2.12258e-10	-1.27269
158897213	chr2:158897213:G:A	1.63185e-08	-1.41107	-0.447353	4.88126e-08	-1.70269	-0.631919
158897245	chr2:158897245:G:A	3.81119e-08	-2.12258e-10	-1.0102	1.85257e-07	-2.12258e-10	-1.00085
158897867	chr2:158897867:G:C	5.64539e-09	-1.65689	-1.263	2.52087e-08	-1.7275	-1.2679
158898175	chr2:158898175:A:G	3.32299e-08	-2.12258e-10	-1.14728	1.61917e-07	-2.12258e-10	-1.13551
158898406	chr2:158898406:T:A	1.09806e-08	-1.81085	-0.443755	5.33593e-08	-1.86154	-0.384008
158898410	chr2:158898410:T:G	2.96257e-08	-2.12258e-10	-1.26209	1.4117e-07	-2.12258e-10	-1.27263
158898471	chr2:158898471:C:T	3.31792e-08	-2.12258e-10	-1.14881	1.64745e-07	-2.12258e-10	-1.1182
158898546	chr2:158898546:T:C	3.16231e-08	-2.12258e-10	-1.19684	1.53699e-07	-2.12258e-10	-1.18759
158898725	chr2:158898725:A:C	3.19123e-08	-2.12258e-10	-1.18774	1.52149e-07	-2.12258e-10	-1.19773
158898810	chr2:158898810:C:T	1.80644e-08	-1.38965	-0.367139	5.29094e-08	-1.69209	-0.561923
158898978	chr2:158898978:G:T	1.6016e-08	-1.87714	-3.10475e-10	7.97024e-08	-1.84429	-3.10475e-10
158899233	chr2:158899233:C:T	1.63984e-08	-1.85355	-3.10475e-10	7.71848e-08	-1.87639	-3.10475e-10
158899330	chr2:158899330:T:C	5.59565e-09	-1.79244	-1.13629	2.65601e-08	-1.84782	-1.09536
158899342	chr2:158899342:AAAT:A	2.37301e-08	-1.57857	0.0945839	7.09565e-08	-1.78858	-0.171947
158899343	chr2:158899343:A:G	3.0665e-08	-2.12258e-10	-1.22761	1.46907e-07	-2.12258e-10	-1.2328
158899355	chr2:158899355:ATTACT:A	2.17968e-08	-1.56896	-3.10475e-10	8.56504e-08	-1.77232	-3.10475e-10
158899558	chr2:158899558:A:T	1.12385e-07	-2.12258e-10	0.0712012	5.18537e-07	-2.12258e-10	0.0284176
158899726	chr2:158899726:A:G	2.93901e-08	-2.12258e-10	-1.27007	1.42242e-07	-2.12258e-10	-1.26506
158899874	chr2:158899874:A:G	3.76227e-08	-2.12258e-10	-1.02312	1.84924e-07	-2.12258e-10	-1.00265
158900194	chr2:158900194:C:T	2.88689e-08	-2.12258e-10	-1.28796	1.39276e-07	-2.12258e-10	-1.28613
158900453	chr2:158900453:C:T	3.09696e-08	-2.12258e-10	-1.21772	1.50474e-07	-2.12258e-10	-1.2088
158901131	chr2:158901131:CAT:C	3.07362e-08	-2.12258e-10	-1.22529	1.47544e-07	-2.12258e-10	-1.22846
158901265	chr2:158901265:T:C	3.47651e-08	-2.12258e-10	-1.10212	1.74991e-07	-2.12258e-10	-1.05786
158901675	chr2:158901675:T:G	2.7174e-08	-1.34847	-3.10475e-10	9.56147e-08	-1.66227	-3.10475e-10
158902095	chr2:158902095:T:A	3.05625e-08	-2.12258e-10	-1.23096	1.48301e-07	-2.12258e-10	-1.22335
158902480	chr2:158902480:G:A	5.51972e-09	-1.65382	-1.28858	2.33448e-08	-1.77606	-1.29616
158902582	chr2:158902582:A:G	2.39242e-08	-1.47149	-0.00434773	7.45233e-08	-1.73678	-0.174706
158903268	chr2:158903268:A:G	2.6712e-08	-1.4752	0.109582	8.30077e-08	-1.73781	-0.0658515
158903315	chr2:158903315:C:T	4.69671e-08	-2.12258e-10	-0.801281	2.32835e-07	-2.12258e-10	-0.772264
158903420	chr2:158903420:G:A	3.12635e-08	-2.12258e-10	-1.20828	1.50021e-07	-2.12258e-10	-1.21182
158903930	chr2:158903930:C:T	7.32642e-09	-1.39309	-1.26615	2.70442e-08	-1.65583	-1.26929
158904111	chr2:158904111:G:A	5.77948e-09	-1.84588	-1.05054	2.82077e-08	-1.8224	-1.0606
158904127	chr2:158904127:C:T	2.1224e-07	-2.12258e-10	0.706988	9.96909e-07	-2.12258e-10	0.682066
158904307	chr2:158904307:T:A	5.82793e-09	-1.61555	-1.27252	2.41765e-08	-1.74932	-1.28789
158904327	chr2:158904327:C:T	3.37061e-08	-2.12258e-10	-1.13305	1.68497e-07	-2.12258e-10	-1.09568
158904342	chr2:158904342:T:C	7.29652e-09	-1.39291	-1.27042	2.69475e-08	-1.65537	-1.27334
158904996	chr2:158904996:A:T	1.66623e-08	-1.83758	-3.10475e-10	7.74731e-08	-1.87266	-3.10475e-10
158905170	chr2:158905170:T:C	7.32341e-09	-1.37686	-1.28279	2.69199e-08	-1.6447	-1.28503
158905490	chr2:158905490:C:T	1.81326e-08	-1.75302	-3.10475e-10	8.15332e-08	-1.82158	-3.10475e-10
158905566	chr2:158905566:G:A	1.73811e-08	-0.583234	-1.21211	4.92419e-08	-1.11499	-1.21086
158905590	chr2:158905590:C:T	2.94992e-08	-2.12258e-10	-1.26637	1.41845e-07	-2.12258e-10	-1.26786
158905617	chr2:158905617:TAGATC:T	2.9032e-08	-2.12258e-10	-1.28233	1.38847e-07	-2.12258e-10	-1.28922
158905620	chr2:158905620:A:G	5.82928e-09	-1.5952	-1.29264	2.43434e-08	-1.73326	-1.29707
158905732	chr2:158905732:T:G	7.12403e-09	-1.41191	-1.27534	2.64965e-08	-1.66761	-1.27798
158906085	chr2:158906085:A:G	1.79435e-08	-1.08295	-0.680545	5.96486e-08	-1.48124	-0.652879
158906225	chr2:158906225:A:G	2.8767e-08	-2.12258e-10	-1.2915	1.3849e-07	-2.12258e-10	-1.2918
158906288	chr2:158906288:T:C	2.35134e-08	-0.8341	-0.659059	5.38889e-08	-1.42246	-0.813205
158906413	chr2:158906413:GTTTAACATCCA:G	6.32298e-08	-2.12258e-10	-0.503954	2.88377e-07	-2.12258e-10	-0.558325
158906700	chr2:158906700:A:G	5.67069e-09	-1.61855	-1.29687	2.41362e-08	-1.74496	-1.29392
158906737	chr2:158906737:A:G	3.19189e-08	-2.12258e-10	-1.18753	1.55239e-07	-2.12258e-10	-1.17763
158907138	chr2:158907138:A:G	1.65791e-08	-1.11948	-0.723103	5.56002e-08	-1.50725	-0.697152
158907662	chr2:158907662:A:G	1.76347e-08	-1.78086	-3.10475e-10	8.73524e-08	-1.75264	-3.10475e-10
158907910	chr2:158907910:TC:T	2.89696e-08	-2.12258e-10	-1.28448	1.41605e-07	-2.12258e-10	-1.26955
158908180	chr2:158908180:C:T	7.93393e-09	-1.52622	-1.05336	2.80574e-08	-1.75704	-1.1313
158908486	chr2:158908486:A:C	1.85323e-08	-1.73121	-3.10475e-10	7.88439e-08	-1.85512	-3.10475e-10
158909114	chr2:158909114:G:A	1.24758e-08	-0.887133	-1.2398	3.38103e-08	-1.42827	-1.27356
158909849	chr2:158909849:C:G	5.82693e-09	-1.59858	-1.28966	2.47723e-08	-1.73007	-1.2828
158909923	chr2:158909923:T:C	1.82035e-08	-1.74912	-3.10475e-10	8.16381e-08	-1.8203	-3.10475e-10
158909962	chr2:158909962:G:T	4.44363e-08	-1.52004	0.663367	1.19073e-07	-1.75868	0.315824
158910114	chr2:158910114:G:A	5.45988e-09	-1.68301	-1.27029	2.80002e-08	-1.63523	-1.25515
158910152	chr2:158910152:C:T	5.82886e-09	-1.59857	-1.28934	2.48059e-08	-1.72918	-1.28233
158910249	chr2:158910249:C:T	2.22362e-07	-2.12258e-10	0.753578	1.04364e-06	-2.12258e-10	0.727874
158910596	chr2:158910596:A:C	4.42149e-08	-1.52057	0.658906	1.18515e-07	-1.75916	0.311609
158911258	chr2:158911258:C:T	5.90105e-09	-1.57849	-1.29711	2.69329e-08	-1.63622	-1.29302
158911642	chr2:158911642:G:T	2.58371e-08	-0.139445	-1.25947	1.1447e-07	-0.211954	-1.27033
158911823	chr2:158911823:A:G	3.32187e-08	-2.12258e-10	-1.14762	1.59724e-07	-2.12258e-10	-1.14915
158912334	chr2:158912334:G:A	1.52953e-08	-0.712514	-1.21067	3.88444e-08	-1.3093	-1.25373
158912500	chr2:158912500:C:A	6.46876e-09	-1.50454	-1.27921	2.69978e-08	-1.65747	-1.26937
158912813	chr2:158912813:T:A	1.47933e-08	-0.722226	-1.23433	3.76494e-08	-1.3204	-1.27387
158913052	chr2:158913052:A:G	2.72397e-08	-0.256741	-1.08931	1.19463e-07	-0.323608	-1.11598
158913309	chr2:158913309:T:C	1.16275e-08	-1.08372	-1.11364	5.69094e-08	-1.08193	-1.0992
158913325	chr2:158913325:T:C	2.88243e-08	-2.12258e-10	-1.28951	1.39003e-07	-2.12258e-10	-1.2881
158913853	chr2:158913853:T:C	2.54339e-08	-1.41465	-3.10475e-10	1.44992e-07	-1.24592	-3.10475e-10
158913864	chr2:158913864:A:C	2.55323e-08	-1.41079	-3.10475e-10	1.45576e-07	-1.24189	-3.10475e-10
158913910	chr2:158913910:G:C	6.56155e-09	-1.52586	-1.24365	2.77036e-08	-1.6737	-1.22733
158913993	chr2:158913993:G:A	1.27905e-07	-2.12258e-10	0.200556	5.76547e-07	-2.12258e-10	0.134464
158914458	chr2:158914458:C:T	1.1627e-06	3.25105	-0.843275	1.58479e-06	2.01822	-0.872608
158914658	chr2:158914658:C:T	2.90606e-08	-2.12258e-10	-1.28135	1.42249e-07	-2.12258e-10	-1.26501
158914833	chr2:158914833:A:G	4.67169e-08	-1.51763	0.711003	1.24302e-07	-1.75789	0.358017
158914840	chr2:158914840:A:G	5.85133e-09	-1.60483	-1.27923	2.77213e-08	-1.61979	-1.2806
158914861	chr2:158914861:C:T	2.87684e-08	-2.12258e-10	-1.29145	1.38807e-07	-2.12258e-10	-1.28951
158915017	chr2:158915017:C:G	9.31239e-09	-1.34747	-1.07191	4.59136e-08	-1.33956	-1.05627
158915306	chr2:158915306:C:T	4.79437e-08	-1.50286	0.722157	1.26594e-07	-1.74971	0.368099
158915419	chr2:158915419:G:A	3.08867e-08	-2.12258e-10	-1.2204	1.48114e-07	-2.12258e-10	-1.22461
158915927	chr2:158915927:T:C	5.52242e-09	-1.72629	-1.21562	3.41412e-08	-1.52799	-1.1641
158915935	chr2:158915935:T:C	1.37829e-08	-0.788951	-1.23835	3.5841e-08	-1.36708	-1.27642
158916035	chr2:158916035:T:G	1.14055e-07	-2.12258e-10	0.0859531	5.16168e-07	-2.12258e-10	0.0238385
158916134	chr2:158916134:A:T	1.13561e-07	-2.12258e-10	0.0816077	5.13979e-07	-2.12258e-10	0.0195886
158916297	chr2:158916297:C:A	3.24658e-08	-2.12258e-10	-1.17054	1.58104e-07	-2.12258e-10	-1.15934
158916764	chr2:158916764:A:G	3.57383e-08	-2.12258e-10	-1.07451	1.68344e-07	-2.12258e-10	-1.09658
158916800	chr2:158916800:G:A	8.39253e-09	-1.46221	-1.06117	3.59068e-08	-1.63402	-1.00764
158917132	chr2:158917132:A:T	5.90428e-09	-1.64913	-1.22592	3.15055e-08	-1.57316	-1.19927
158917532	chr2:158917532:T:C	3.14625e-08	-2.12258e-10	-1.20193	1.50803e-07	-2.12258e-10	-1.20662
158917575	chr2:158917575:C:T	4.76204e-08	-1.51295	0.725487	1.26207e-07	-1.75565	0.370983
158917798	chr2:158917798:G:C	5.39802e-09	-1.71027	-1.25442	2.80901e-08	-1.65156	-1.23561
158917838	chr2:158917838:T:C	1.1375e-07	-2.12258e-10	0.083278	5.14813e-07	-2.12258e-10	0.0212108
158917845	chr2:158917845:G:A	2.87036e-08	-2.12258e-10	-1.29371	1.38445e-07	-2.12258e-10	-1.29212
158917865	chr2:158917865:G:T	8.57483e-09	-1.44385	-1.05805	3.65203e-08	-1.62055	-1.00418
158917997	chr2:158917997:G:A	2.88355e-08	-2.12258e-10	-1.28912	1.38192e-07	-2.12258e-10	-1.29395
158918106	chr2:158918106:C:T	3.07577e-08	-2.12258e-10	-1.22459	1.49883e-07	-2.12258e-10	-1.21274
158919015	chr2:158919015:T:C	2.98835e-08	-2.12258e-10	-1.25342	1.43591e-07	-2.12258e-10	-1.25563
158919057	chr2:158919057:C:T	3.50016e-08	-2.12258e-10	-1.09534	1.75626e-07	-2.12258e-10	-1.05424
158919488	chr2:158919488:T:C	8.54458e-09	-1.43105	-1.07438	3.13868e-08	-1.63037	-1.14584
158919660	chr2:158919660:C:T	3.27861e-08	-2.12258e-10	-1.16073	1.55701e-07	-2.12258e-10	-1.17466
158920497	chr2:158920497:C:T	7.01095e-09	-1.45515	-1.2481	2.89512e-08	-1.63472	-1.22226
158920614	chr2:158920614:T:C	2.8613e-08	-2.12258e-10	-1.29687	1.37756e-07	-2.12258e-10	-1.29711
158920755	chr2:158920755:G:A	8.12191e-07	3.04329	-0.994286	7.34299e-07	1.32037	-0.944049
158920893	chr2:158920893:T:C	6.21869e-08	-2.12258e-10	-0.520585	3.175e-07	-2.12258e-10	-0.462116
158921008	chr2:158921008:C:A	7.10686e-09	-1.43939	-1.25028	2.92146e-08	-1.62286	-1.22507
158921077	chr2:158921077:G:A	2.59952e-08	-0.519481	-0.873337	1.31159e-07	-0.489229	-0.856953
158921200	chr2:158921200:G:A	7.43456e-09	-1.50191	-1.14268	3.64804e-08	-1.49246	-1.13336
158921345	chr2:158921345:T:G	7.52675e-09	-1.45447	-1.17779	3.69735e-08	-1.44285	-1.16954
158921362	chr2:158921362:G:A	8.60619e-07	2.10692	-3.10475e-10	4.82686e-06	2.25936	-3.10475e-10
158921423	chr2:158921423:A:G	2.09712e-08	-1.09818	-0.509394	1.30561e-07	-0.955636	-0.395118
158921496	chr2:158921496:G:A	1.58286e-08	-1.8158	-0.0731133	6.87089e-08	-1.70995	-0.282766
158921918	chr2:158921918:C:T	2.4941e-08	-0.283031	-1.15119	1.10786e-07	-0.340348	-1.17464
158922105	chr2:158922105:C:T	3.06453e-08	-2.12258e-10	-1.22825	1.52852e-07	-2.12258e-10	-1.19312
158922137	chr2:158922137:G:A	2.39605e-08	-0.305773	-1.16855	1.06273e-07	-0.366185	-1.19039
158922270	chr2:158922270:G:T	5.16437e-09	-1.87653	-1.13242	2.61476e-08	-1.86298	-1.09586
158922271	chr2:158922271:G:A	8.97101e-08	-0.429801	0.275655	2.32894e-07	-1.04217	0.270159
158922351	chr2:158922351:G:A	4.01601e-08	-2.12258e-10	-0.957854	1.98221e-07	-2.12258e-10	-0.933212
158922471	chr2:158922471:G:A	3.03491e-08	-2.12258e-10	-1.23796	1.51011e-07	-2.12258e-10	-1.20524
158923197	chr2:158923197:C:T	3.06935e-08	-2.12258e-10	-1.22668	1.47213e-07	-2.12258e-10	-1.23071
158923774	chr2:158923774:G:T	2.68799e-08	-1.11214	-0.247204	1.70531e-07	-0.976652	-0.107027
158923980	chr2:158923980:AT:A	1.90648e-08	-1.70289	-3.10475e-10	9.92863e-08	-1.62459	-3.10475e-10
158924120	chr2:158924120:T:TC	2.89097e-08	-2.12258e-10	-1.28655	1.4029e-07	-2.12258e-10	-1.27888
158924322	chr2:158924322:G:C	3.55308e-08	-2.12258e-10	-1.08033	1.81583e-07	-2.12258e-10	-1.02088
158924797	chr2:158924797:C:G	9.90126e-08	-0.394081	0.338599	2.55151e-07	-1.01479	0.334048
158925020	chr2:158925020:G:A	3.47851e-08	-2.12258e-10	-1.10154	1.77295e-07	-2.12258e-10	-1.04478
158925852	chr2:158925852:C:A	4.12684e-08	-2.12258e-10	-0.930632	2.03906e-07	-2.12258e-10	-0.904933
158925895	chr2:158925895:G:A	4.60508e-09	-1.87955	-1.24402	2.28007e-08	-1.87331	-1.22249
158925953	chr2:158925953:TGTGAAG:T	5.32779e-09	-1.72376	-1.25404	2.28542e-08	-1.81852	-1.27494
158926251	chr2:158926251:G:A	2.90702e-08	-2.12258e-10	-1.28102	1.39337e-07	-2.12258e-10	-1.2857
158926468	chr2:158926468:A:G	2.86388e-08	-0.146638	-1.14933	1.26976e-07	-0.205902	-1.17269
158926725	chr2:158926725:G:A	2.88534e-08	-2.12258e-10	-1.2885	1.39913e-07	-2.12258e-10	-1.28158
158926754	chr2:158926754:T:G	2.47906e-08	-1.16192	-0.278342	1.56259e-07	-1.03079	-0.140291
158927047	chr2:158927047:C:T	2.89774e-08	-2.12258e-10	-1.28421	1.40718e-07	-2.12258e-10	-1.27584
158927062	chr2:158927062:G:A	2.87216e-08	-2.12258e-10	-1.29308	1.38014e-07	-2.12258e-10	-1.29524
158927839	chr2:158927839:T:C	3.14598e-08	-0.0604853	-1.14153	1.38667e-07	-0.124912	-1.1656
158927873	chr2:158927873:G:A	2.54482e-08	-1.08105	-0.333033	1.61085e-07	-0.941991	-0.198671
158928198	chr2:158928198:T:C	5.89826e-09	-1.83936	-1.03671	2.98427e-08	-1.87958	-0.947069
158928695	chr2:158928695:G:A	3.54515e-08	-2.12258e-10	-1.08256	1.68755e-07	-2.12258e-10	-1.09415
158928817	chr2:158928817:A:G	1.62449e-08	-1.86295	-3.10475e-10	8.87893e-08	-1.73633	-3.10475e-10
158929092	chr2:158929092:G:A	2.11198e-08	-1.77984	0.179324	6.71377e-08	-1.87935	-0.136495
158929151	chr2:158929151:T:C	3.08462e-08	-2.12258e-10	-1.22172	1.4791e-07	-2.12258e-10	-1.22599
158929255	chr2:158929255:T:C	1.72715e-08	-1.80167	-3.10475e-10	8.55422e-08	-1.77358	-3.10475e-10
158929289	chr2:158929289:A:G	7.31893e-09	-1.48423	-1.17603	3.59056e-08	-1.47409	-1.16761
158929428	chr2:158929428:T:C	2.59203e-08	-0.229876	-1.16582	1.14898e-07	-0.290586	-1.18796
158929546	chr2:158929546:C:T	3.09424e-08	-2.12258e-10	-1.2186	1.47522e-07	-2.12258e-10	-1.22861
158929692	chr2:158929692:A:G	6.41632e-09	-1.76009	-1.03179	2.96356e-08	-1.83422	-0.999396
158930172	chr2:158930172:C:T	2.77945e-08	-1.12198	-0.203914	1.73095e-07	-0.99428	-0.0744729
158930319	chr2:158930319:G:A	1.73383e-07	-2.12258e-10	0.504772	8.17836e-07	-2.12258e-10	0.484068
158930405	chr2:158930405:G:A	2.05762e-08	-1.13637	-0.490226	1.33902e-07	-0.977361	-0.348124
158930623	chr2:158930623:C:T	3.15231e-08	-2.12258e-10	-1.20001	1.53554e-07	-2.12258e-10	-1.18854
158930779	chr2:158930779:T:C	6.22948e-09	-1.73615	-1.08528	2.8436e-08	-1.81854	-1.0564
158930941	chr2:158930941:C:T	3.43348e-08	-2.12258e-10	-1.11457	1.74669e-07	-2.12258e-10	-1.0597
158931281	chr2:158931281:G:A	2.71603e-08	-1.08682	-0.262155	1.72624e-07	-0.94815	-0.123331
158931970	chr2:158931970:G:C	7.78834e-09	-1.41752	-1.18058	3.81366e-08	-1.40889	-1.17253
158932073	chr2:158932073:T:C	2.53775e-08	-0.176389	-1.24048	1.1339e-07	-0.238027	-1.25373
158932096	chr2:158932096:A:G	1.93483e-08	-1.7611	0.0729748	6.11451e-08	-1.87807	-0.231271
158932406	chr2:158932406:G:C	2.89542e-08	-0.133303	-1.15171	1.27554e-07	-0.199123	-1.17493
158932439	chr2:158932439:C:T	1.05096e-08	-1.64754	-0.650897	5.08681e-08	-1.77718	-0.516177
158932748	chr2:158932748:T:C	1.09487e-08	-1.58775	-0.66976	5.1885e-08	-1.73649	-0.537073
158933081	chr2:158933081:C:T	4.36812e-08	-2.12258e-10	-0.873811	2.16046e-07	-2.12258e-10	-0.847101
158933629	chr2:158933629:C:T	2.42883e-08	-1.72939	0.268659	7.3249e-08	-1.87179	-0.0569379
158933686	chr2:158933686:T:A	9.29089e-08	-0.395571	0.276461	2.34172e-07	-1.0231	0.256563
158933852	chr2:158933852:C:T	7.1589e-09	-1.44147	-1.2409	3.64443e-08	-1.39449	-1.23232
158934215	chr2:158934215:C:T	3.98148e-07	1.33609	-3.10475e-10	9.9124e-07	0.676363	-3.10475e-10
158934721	chr2:158934721:A:G	2.09722e-08	-0.635412	-0.972121	8.28787e-08	-0.901177	-0.904039
158934865	chr2:158934865:C:G	2.95946e-08	-2.12258e-10	-1.26314	1.42018e-07	-2.12258e-10	-1.26664
158934877	chr2:158934877:TA:T	3.33546e-08	-1.14353	-3.10475e-10	1.55206e-07	-1.17784	-3.10475e-10
158934899	chr2:158934899:C:G	3.13734e-08	-2.12258e-10	-1.20477	1.5686e-07	-2.12258e-10	-1.16724
158934926	chr2:158934926:A:G	2.94754e-08	-2.12258e-10	-1.26717	1.43643e-07	-2.12258e-10	-1.25527
158935028	chr2:158935028:C:T	4.85063e-08	-2.12258e-10	-0.769035	2.25569e-07	-2.12258e-10	-0.80397
158935148	chr2:158935148:G:C	1.95472e-08	-1.77654	0.0986416	6.26582e-08	-1.87909	-0.205812
158935223	chr2:158935223:T:G	5.9665e-08	-0.395442	-0.166541	2.37827e-07	-0.710571	-0.0404786
158935313	chr2:158935313:A:G	1.02969e-08	-1.28616	-1.03273	5.11456e-08	-1.27014	-1.01778
158935782	chr2:158935782:T:G	1.14156e-08	-1.55583	-0.659921	3.75926e-08	-1.84159	-0.754199
158935800	chr2:158935800:G:A	3.37927e-08	-2.12258e-10	-1.13048	1.65212e-07	-2.12258e-10	-1.11537
158935983	chr2:158935983:C:T	2.94347e-08	-1.37748	0.108924	8.34413e-08	-1.64155	-0.156897
158935991	chr2:158935991:T:TA	3.38001e-08	-2.12258e-10	-1.13027	1.6525e-07	-2.12258e-10	-1.11513
158936005	chr2:158936005:C:T	1.18326e-08	-1.55078	-0.629087	3.63986e-08	-1.83217	-0.795893
158936459	chr2:158936459:G:A	9.92722e-09	-1.28135	-1.07409	4.92901e-08	-1.26419	-1.06068
158937005	chr2:158937005:C:T	2.86655e-08	-2.12258e-10	-1.29503	1.38166e-07	-2.12258e-10	-1.29414
158937583	chr2:158937583:T:G	1.01784e-08	-1.47873	-0.85173	3.30307e-08	-1.79327	-0.931889
158937734	chr2:158937734:G:C	2.24282e-08	-1.54041	-3.10475e-10	1.0242e-07	-1.59351	-3.10475e-10
158937825	chr2:158937825:C:A	7.93302e-09	-1.75995	-0.819742	2.9519e-08	-1.8787	-0.958865
158938485	chr2:158938485:C:T	1.19623e-08	-1.79568	-0.373287	5.26664e-08	-1.81302	-0.445594
158938699	chr2:158938699:T:G	3.03763e-08	-2.12258e-10	-1.23707	1.47361e-07	-2.12258e-10	-1.22971
158938843	chr2:158938843:A:G	1.67643e-08	-1.87825	0.046773	6.52009e-08	-1.82613	-0.218996
158938847	chr2:158938847:C:T	2.99234e-08	-2.12258e-10	-1.25209	1.4792e-07	-2.12258e-10	-1.22592
158938946	chr2:158938946:T:A	1.57237e-06	1.05678	1.65283	2.10943e-06	-0.258037	1.68962
158939505	chr2:158939505:T:A	3.01214e-08	-2.12258e-10	-1.24549	1.48686e-07	-2.12258e-10	-1.22076
158939633	chr2:158939633:A:T	3.00233e-08	-2.12258e-10	-1.24875	1.48521e-07	-2.12258e-10	-1.22187
158940332	chr2:158940332:G:T	4.84111e-09	-1.77674	-1.29685	2.70542e-08	-1.63028	-1.29447
158940832	chr2:158940832:G:A	2.86492e-08	-2.12258e-10	-1.2956	1.38966e-07	-2.12258e-10	-1.28836
158940879	chr2:158940879:A:G	3.08302e-08	-2.12258e-10	-1.22224	1.49676e-07	-2.12258e-10	-1.21412
158941062	chr2:158941062:C:T	2.90749e-08	-2.12258e-10	-1.28085	1.42466e-07	-2.12258e-10	-1.26349
158941705	chr2:158941705:T:C	3.93017e-08	-2.12258e-10	-0.979462	1.93592e-07	-2.12258e-10	-0.956839
158941782	chr2:158941782:A:G	8.76559e-08	1.10161	-1.27892	1.94301e-07	0.334714	-1.2879
158941832	chr2:158941832:T:C	4.89505e-09	-1.78374	-1.27877	2.23105e-08	-1.84668	-1.27086
158942609	chr2:158942609:G:A	9.6986e-09	-1.51585	-0.862898	3.54256e-08	-1.77985	-0.875314
158942762	chr2:158942762:G:A	2.86144e-08	-2.12258e-10	-1.29682	1.38537e-07	-2.12258e-10	-1.29146
158942833	chr2:158942833:A:G	2.90797e-08	-2.12258e-10	-1.28069	1.3953e-07	-2.12258e-10	-1.28432
158943012	chr2:158943012:C:T	3.16528e-08	-2.12258e-10	-1.1959	1.51626e-07	-2.12258e-10	-1.20118
158943063	chr2:158943063:A:G	4.29603e-08	-2.12258e-10	-0.890453	2.07857e-07	-2.12258e-10	-0.885746
158943070	chr2:158943070:A:G	1.89945e-08	-1.70658	-3.10475e-10	8.82939e-08	-1.74192	-3.10475e-10
158943107	chr2:158943107:A:C	4.88008e-09	-1.79715	-1.26842	2.23917e-08	-1.85362	-1.26028
158943496	chr2:158943496:C:T	3.04793e-08	-2.12258e-10	-1.23368	1.45095e-07	-2.12258e-10	-1.2452
158943660	chr2:158943660:A:G	2.87131e-08	-2.12258e-10	-1.29337	1.38902e-07	-2.12258e-10	-1.28883
158943857	chr2:158943857:C:T	2.93091e-08	-2.12258e-10	-1.27283	1.4402e-07	-2.12258e-10	-1.25265
158944384	chr2:158944384:C:G	5.00584e-08	-2.12258e-10	-0.737538	2.57762e-07	-2.12258e-10	-0.670556
158944741	chr2:158944741:G:A	2.46705e-08	-1.74769	0.302564	1.1181e-07	-1.86978	0.363993
158944790	chr2:158944790:A:G	6.77236e-09	-1.71279	-1.02509	2.78383e-08	-1.86546	-1.03072
158944934	chr2:158944934:G:A	1.09048e-08	-1.24846	-1.01306	3.15527e-08	-1.69233	-1.07861
158944939	chr2:158944939:C:T	5.88587e-07	1.05367	0.673323	7.59877e-07	-0.277609	0.688172
158945059	chr2:158945059:G:T	2.99627e-08	-2.12258e-10	-1.25077	1.46453e-07	-2.12258e-10	-1.23589
158945079	chr2:158945079:G:T	3.03695e-08	-2.12258e-10	-1.23729	1.50697e-07	-2.12258e-10	-1.20732
158945136	chr2:158945136:A:G	1.11747e-08	-1.22716	-1.00992	3.20214e-08	-1.6805	-1.07569
158945835	chr2:158945835:C:T	1.7994e-08	-1.76069	-3.10475e-10	8.95509e-08	-1.72779	-3.10475e-10
158945945	chr2:158945945:T:C	3.13078e-08	-2.12258e-10	-1.20686	1.52529e-07	-2.12258e-10	-1.19524
158945983	chr2:158945983:C:T	3.03922e-08	-2.12258e-10	-1.23654	1.44718e-07	-2.12258e-10	-1.2478
158946192	chr2:158946192:G:A	1.15412e-08	-1.25156	-0.953251	3.32247e-08	-1.69345	-1.02585
158946251	chr2:158946251:G:A	1.75531e-08	-1.7855	-3.10475e-10	8.70023e-08	-1.75666	-3.10475e-10
158946516	chr2:158946516:G:A	1.8216e-08	-1.44531	-0.303122	5.17061e-08	-1.76209	-0.514929
158946718	chr2:158946718:G:A	2.91184e-08	-2.12258e-10	-1.27936	1.41508e-07	-2.12258e-10	-1.27024
158946722	chr2:158946722:TA:T	1.2482e-08	-1.37172	-0.75472	3.62081e-08	-1.76196	-0.87135
158946781	chr2:158946781:C:T	2.91234e-08	-2.12258e-10	-1.27919	1.4149e-07	-2.12258e-10	-1.27036
158947937	chr2:158947937:G:A	3.00289e-08	-2.12258e-10	-1.24857	1.47307e-07	-2.12258e-10	-1.23008
158948246	chr2:158948246:C:G	3.74861e-08	-1.02676	-3.10475e-10	1.81496e-07	-1.02136	-3.10475e-10
158948247	chr2:158948247:C:A	3.74742e-08	-1.02708	-3.10475e-10	1.81442e-07	-1.02166	-3.10475e-10
158948462	chr2:158948462:A:C	3.38419e-08	-2.12258e-10	-1.12903	1.61625e-07	-2.12258e-10	-1.13731
158948979	chr2:158948979:G:A	3.73335e-08	-2.12258e-10	-1.03084	1.83197e-07	-2.12258e-10	-1.01203
158949241	chr2:158949241:C:T	4.8825e-08	-2.12258e-10	-0.762487	2.55211e-07	-2.12258e-10	-0.680502
158950243	chr2:158950243:G:A	1.0551e-08	-1.80007	-0.494434	4.43317e-08	-1.87036	-0.560538
158950637	chr2:158950637:G:A	4.89636e-08	-2.12258e-10	-0.759652	2.438e-07	-2.12258e-10	-0.726244
158950672	chr2:158950672:C:T	3.21392e-08	-2.12258e-10	-1.18065	1.57951e-07	-2.12258e-10	-1.16031
158950762	chr2:158950762:G:C	4.86075e-08	-1.70791	0.940962	1.81943e-07	-1.87626	0.857361
158951273	chr2:158951273:A:T	3.55093e-08	-2.12258e-10	-1.08093	1.69429e-07	-2.12258e-10	-1.09016
158951390	chr2:158951390:T:A	5.86367e-07	1.72322	-3.10475e-10	1.33289e-06	0.97251	-3.10475e-10
158951410	chr2:158951410:G:A	2.96609e-08	-2.12258e-10	-1.2609	1.43672e-07	-2.12258e-10	-1.25506
158951437	chr2:158951437:G:T	1.58477e-07	1.60241	-1.18753	4.31925e-07	1.00962	-1.16396
158951937	chr2:158951937:C:T	2.91304e-08	-2.12258e-10	-1.27895	1.39256e-07	-2.12258e-10	-1.28628
158952132	chr2:158952132:G:A	3.68906e-08	-2.12258e-10	-1.04277	1.81119e-07	-2.12258e-10	-1.02344
158952184	chr2:158952184:A:G	1.59795e-08	-1.64592	-0.233508	4.63749e-08	-1.85914	-0.526695
158952244	chr2:158952244:G:A	2.44797e-07	-2.12258e-10	0.849699	1.10276e-06	-2.12258e-10	0.782974
158952283	chr2:158952283:A:G	2.6646e-07	-2.12258e-10	0.934494	1.21721e-06	-2.12258e-10	0.881726
158952349	chr2:158952349:T:G	3.54411e-08	-2.12258e-10	-1.08286	1.69111e-07	-2.12258e-10	-1.09204
158952714	chr2:158952714:A:G	3.5189e-08	-2.12258e-10	-1.08999	1.66807e-07	-2.12258e-10	-1.10575
158952873	chr2:158952873:A:C	4.0409e-08	-2.12258e-10	-0.951675	1.9162e-07	-2.12258e-10	-0.967081
158952986	chr2:158952986:T:C	3.78014e-07	2.32072	-1.03651	7.65466e-07	1.51628	-1.09839
158953017	chr2:158953017:A:C	1.79077e-06	2.98904	-0.149369	9.84136e-07	0.922073	-0.252902
158953180	chr2:158953180:G:A	1.69333e-08	-1.64029	-0.181159	4.8577e-08	-1.85716	-0.482279
158953439	chr2:158953439:A:G	3.03082e-08	-2.12258e-10	-1.23931	1.4821e-07	-2.12258e-10	-1.22396
158953491	chr2:158953491:A:T	3.76247e-08	-2.12258e-10	-1.02307	1.84874e-07	-2.12258e-10	-1.00292
158953547	chr2:158953547:G:A	2.94282e-08	-1.26878	-3.10475e-10	1.31664e-07	-1.34234	-3.10475e-10
158953805	chr2:158953805:A:G	2.76207e-07	-2.12258e-10	0.970423	1.24188e-06	-2.12258e-10	0.901787
158953815	chr2:158953815:G:A	3.03841e-08	-2.12258e-10	-1.23681	1.4529e-07	-2.12258e-10	-1.24386
158954179	chr2:158954179:A:G	1.05928e-05	3.00347	1.61373	6.53002e-06	1.03214	1.52943
158954232	chr2:158954232:G:A	3.68556e-08	-2.12258e-10	-1.04372	1.80939e-07	-2.12258e-10	-1.02444
158954451	chr2:158954451:A:G	2.86132e-08	-2.12258e-10	-1.29686	1.37754e-07	-2.12258e-10	-1.29712
158954911	chr2:158954911:A:G	9.32406e-08	-2.12258e-10	-0.115545	5.06697e-07	-2.12258e-10	0.00531847
158955366	chr2:158955366:A:G	1.0371e-08	-1.85336	-0.458354	4.70137e-08	-1.87947	-0.492683
158955678	chr2:158955678:C:T	5.10445e-08	-2.12258e-10	-0.718032	2.36013e-07	-2.12258e-10	-0.758706
158956129	chr2:158956129:T:C	8.43442e-08	-2.12258e-10	-0.215823	4.23251e-07	-2.12258e-10	-0.174628
158956429	chr2:158956429:T:C	3.37603e-08	-2.12258e-10	-1.13144	1.65033e-07	-2.12258e-10	-1.11645
158956441	chr2:158956441:A:G	2.89307e-08	-2.12258e-10	-1.28583	1.40288e-07	-2.12258e-10	-1.2789
158956749	chr2:158956749:A:G	3.77938e-08	-2.12258e-10	-1.01858	1.76801e-07	-2.12258e-10	-1.04757
158957417	chr2:158957417:G:A	3.74388e-08	-2.12258e-10	-1.02802	1.7524e-07	-2.12258e-10	-1.05644
158957771	chr2:158957771:T:C	9.23493e-09	-1.85266	-0.57508	4.07647e-08	-1.87934	-0.635442
158957826	chr2:158957826:C:G	9.38594e-08	-2.12258e-10	-0.108931	4.29699e-07	-2.12258e-10	-0.159508
158958825	chr2:158958825:G:A	1.799e-08	-1.8671	0.106192	9.857e-08	-1.8496	0.217777
158959283	chr2:158959283:G:A	9.49387e-09	-1.78917	-0.610909	3.98178e-08	-1.8662	-0.672082
158959426	chr2:158959426:C:G	1.32303e-07	-2.12258e-10	0.234363	6.72088e-07	-2.12258e-10	0.287795
158959595	chr2:158959595:A:ATCTGTG	2.873e-08	-2.12258e-10	-1.29279	1.38099e-07	-2.12258e-10	-1.29462
158959596	chr2:158959596:A:AAT	2.87445e-08	-2.12258e-10	-1.29228	1.38152e-07	-2.12258e-10	-1.29424
158959612	chr2:158959612:T:C	3.64778e-08	-2.12258e-10	-1.05403	1.78901e-07	-2.12258e-10	-1.03576
158959900	chr2:158959900:C:T	1.69124e-08	-1.82268	-3.10475e-10	8.06911e-08	-1.83197	-3.10475e-10
158960033	chr2:158960033:C:T	2.8734e-08	-2.12258e-10	-1.29265	1.38114e-07	-2.12258e-10	-1.29452
158960180	chr2:158960180:C:T	2.49714e-07	2.10334	-1.23375	6.19562e-07	1.42288	-1.21646
158960298	chr2:158960298:C:T	5.24646e-08	-2.12258e-10	-0.69059	2.75897e-07	-2.12258e-10	-0.602568
158960600	chr2:158960600:C:T	3.63889e-08	-2.12258e-10	-1.05647	1.78448e-07	-2.12258e-10	-1.0383
158961119	chr2:158961119:G:A	2.98946e-08	-2.12258e-10	-1.25305	1.44943e-07	-2.12258e-10	-1.24626
158961479	chr2:158961479:T:C	2.86286e-08	-2.12258e-10	-1.29632	1.3776e-07	-2.12258e-10	-1.29708
158961666	chr2:158961666:C:T	4.1736e-07	1.62813	-0.244907	3.8663e-07	0.0187891	-0.283914
158962365	chr2:158962365:G:A	4.50709e-09	-1.87586	-1.26921	2.17797e-08	-1.87149	-1.27012
158962896	chr2:158962896:T:G	4.27561e-07	2.56123	-1.15387	3.50316e-07	0.752905	-1.11666
158963182	chr2:158963182:T:C	3.92188e-08	-2.12258e-10	-0.981574	2.00583e-07	-2.12258e-10	-0.921367
158963204	chr2:158963204:G:A	8.5554e-09	-1.63417	-0.869993	4.56783e-08	-1.42177	-0.9792
158964037	chr2:158964037:G:A	3.2583e-08	-2.12258e-10	-1.16694	1.58626e-07	-2.12258e-10	-1.15604
158964107	chr2:158964107:T:C	3.84937e-08	-2.12258e-10	-1.00024	1.91093e-07	-2.12258e-10	-0.969833
158964857	chr2:158964857:G:T	3.98596e-08	-2.12258e-10	-0.965366	1.89189e-07	-2.12258e-10	-0.979848
158964939	chr2:158964939:A:G	1.73885e-07	-0.100824	0.608487	3.44639e-07	-0.943766	0.563669
158965176	chr2:158965176:A:G	2.9527e-08	-2.12258e-10	-1.26542	1.40571e-07	-2.12258e-10	-1.27688
158965360	chr2:158965360:C:T	2.95452e-08	-2.12258e-10	-1.26481	1.43792e-07	-2.12258e-10	-1.25423
158965569	chr2:158965569:G:A	6.45495e-09	-1.67922	-1.10666	2.56021e-08	-1.85289	-1.12703
158965661	chr2:158965661:G:A	8.76806e-08	-2.12258e-10	-0.177029	3.95696e-07	-2.12258e-10	-0.241946
158965997	chr2:158965997:G:A	4.05335e-08	-2.12258e-10	-0.948599	1.92533e-07	-2.12258e-10	-0.962325
158966195	chr2:158966195:G:A	3.79795e-08	-2.12258e-10	-1.01368	1.86749e-07	-2.12258e-10	-0.992827
158966459	chr2:158966459:T:C	4.01497e-08	-2.12258e-10	-0.958114	1.97785e-07	-2.12258e-10	-0.935415
158966829	chr2:158966829:C:A	3.7173e-08	-2.12258e-10	-1.03515	1.77001e-07	-2.12258e-10	-1.04644
158967415	chr2:158967415:A:G	4.59875e-08	-0.178721	-0.643639	2.059e-07	-0.291733	-0.603469
158967584	chr2:158967584:A:AT	4.51279e-09	-1.86685	-1.27696	2.13658e-08	-1.87695	-1.28385
158967633	chr2:158967633:C:G	2.65091e-08	-0.261584	-1.11166	9.61019e-08	-0.560336	-1.09685
158967994	chr2:158967994:A:G	3.07131e-08	-2.12258e-10	-1.22604	1.45418e-07	-2.12258e-10	-1.24298
158968052	chr2:158968052:C:T	8.79128e-08	-2.12258e-10	-0.174384	4.71522e-07	-2.12258e-10	-0.0666282
158968061	chr2:158968061:T:C	4.10139e-06	3.11881	0.549542	1.6298e-06	0.793119	0.3805
158968191	chr2:158968191:C:G	1.81072e-08	-1.6736	-0.0808158	5.6542e-08	-1.84672	-0.340895
158968332	chr2:158968332:AG:A	1.20388e-07	0.139989	-3.10475e-10	2.39532e-07	-0.743908	-3.10475e-10
158968808	chr2:158968808:C:T	2.23214e-08	-1.58345	0.0382657	1.14288e-07	-1.47283	-0.0110422
158968845	chr2:158968845:A:G	4.61757e-09	-1.85622	-1.26464	2.15303e-08	-1.87951	-1.27362
158969268	chr2:158969268:C:T	1.73087e-08	-1.79952	-3.10475e-10	7.89361e-08	-1.85396	-3.10475e-10
158969465	chr2:158969465:G:T	4.51619e-09	-1.877	-1.26606	2.18813e-08	-1.87242	-1.26455
158969466	chr2:158969466:C:T	4.51882e-09	-1.87632	-1.26616	2.18576e-08	-1.87341	-1.26464
158969796	chr2:158969796:G:T	1.43246e-07	-2.12258e-10	0.313836	6.48372e-07	-2.12258e-10	0.25187
158969909	chr2:158969909:ACTTGGGAGGTGAGGAGGGAACTTTCAT:A	7.08294e-08	-2.12258e-10	-0.390455	3.34415e-07	-2.12258e-10	-0.410211
158970035	chr2:158970035:G:A	5.15802e-08	-2.12258e-10	-0.707591	2.40604e-07	-2.12258e-10	-0.73944
158970467	chr2:158970467:A:G	3.36756e-08	-2.12258e-10	-1.13395	1.64546e-07	-2.12258e-10	-1.1194
158970502	chr2:158970502:G:A	2.24936e-08	-1.5375	-3.10475e-10	1.21944e-07	-1.41903	-3.10475e-10
158970835	chr2:158970835:C:T	1.63229e-08	-1.85816	-3.10475e-10	9.45327e-08	-1.67365	-3.10475e-10
158971416	chr2:158971416:T:C	2.0787e-08	-0.440446	-1.17596	9.54459e-08	-0.4844	-1.17963
158971460	chr2:158971460:TAAA:T	3.98215e-08	-2.12258e-10	-0.966321	1.85242e-07	-2.12258e-10	-1.00093
158972977	chr2:158972977:G:C	1.85611e-08	-0.541494	-1.18817	8.44414e-08	-0.598096	-1.18844
158972991	chr2:158972991:T:A	1.97838e-08	-1.66587	-3.10475e-10	8.5173e-08	-1.77791	-3.10475e-10
158973323	chr2:158973323:A:G	1.61612e-08	-1.86811	-3.10475e-10	8.26783e-08	-1.80764	-3.10475e-10
158973651	chr2:158973651:C:T	1.60169e-07	0.425499	-3.10475e-10	7.99102e-07	0.460895	-3.10475e-10
158973726	chr2:158973726:A:G	4.95715e-09	-1.87061	-1.17929	2.3477e-08	-1.87551	-1.19106
158974074	chr2:158974074:C:A	6.28106e-07	-2.12258e-10	1.79198	2.90326e-06	-2.12258e-10	1.751
158974092	chr2:158974092:C:A	6.51039e-08	-2.12258e-10	-0.474745	3.33767e-07	-2.12258e-10	-0.412151
158974229	chr2:158974229:C:G	4.40957e-09	-1.87909	-1.28786	2.17831e-08	-1.85544	-1.28602
158974503	chr2:158974503:A:G	1.98915e-08	-0.461604	-1.19883	9.11834e-08	-0.507521	-1.2022
158976423	chr2:158976423:A:G	5.33039e-08	-2.12258e-10	-0.674719	2.45763e-07	-2.12258e-10	-0.718228
158976540	chr2:158976540:G:A	5.50974e-08	-2.12258e-10	-0.641627	2.8574e-07	-2.12258e-10	-0.567513
158976687	chr2:158976687:C:A	1.69954e-08	-1.81779	-3.10475e-10	7.72784e-08	-1.87518	-3.10475e-10
158976993	chr2:158976993:T:A	6.76972e-09	-1.87264	-0.865629	3.30121e-08	-1.87805	-0.847673
158977310	chr2:158977310:A:T	3.53612e-08	-0.632722	-0.452393	1.62097e-07	-0.744645	-0.389754
158977866	chr2:158977866:G:A	4.83019e-08	-2.12258e-10	-0.773259	2.34332e-07	-2.12258e-10	-0.765853
158978391	chr2:158978391:G:T	1.66712e-08	-1.59289	-0.244153	5.07109e-08	-1.8095	-0.486956
158978845	chr2:158978845:G:A	3.11202e-08	-2.12258e-10	-1.21287	1.51217e-07	-2.12258e-10	-1.20388
158979257	chr2:158979257:G:A	2.43405e-08	-1.56455	0.105966	1.24861e-07	-1.45076	0.0553649
158979715	chr2:158979715:T:G	2.08254e-08	-0.435212	-1.17934	9.54833e-08	-0.480614	-1.18303
158980068	chr2:158980068:G:A	1.39758e-08	-1.63053	-0.382872	4.14281e-08	-1.84678	-0.651854
158980230	chr2:158980230:C:T	9.3068e-09	-1.86972	-0.550267	4.15106e-08	-1.87405	-0.622594
158980334	chr2:158980334:T:C	3.19489e-08	-2.12258e-10	-1.18659	1.57203e-07	-2.12258e-10	-1.16506
158980346	chr2:158980346:T:C	4.0303e-08	-2.12258e-10	-0.954303	2.04357e-07	-2.12258e-10	-0.902725
158980730	chr2:158980730:A:G	1.72123e-08	-0.508447	-1.29666	6.63399e-08	-0.731808	-1.29599
158980807	chr2:158980807:C:T	4.99129e-09	-1.86782	-1.17521	2.35282e-08	-1.87717	-1.18722
158980893	chr2:158980893:T:G	2.88845e-08	-2.12258e-10	-1.28742	1.38941e-07	-2.12258e-10	-1.28855
158981812	chr2:158981812:T:C	5.45802e-08	-2.12258e-10	-0.651057	2.82682e-07	-2.12258e-10	-0.578273
158981896	chr2:158981896:A:C	6.76411e-09	-1.83267	-0.906429	3.03093e-08	-1.87774	-0.933404
158982538	chr2:158982538:C:G	1.52692e-08	-0.719809	-1.20508	7.17961e-08	-0.740356	-1.20841
158982614	chr2:158982614:T:G	4.05254e-08	-2.12258e-10	-0.948799	1.88601e-07	-2.12258e-10	-0.982959
158983237	chr2:158983237:T:C	1.5999e-08	-1.8782	-3.10475e-10	7.99097e-08	-1.8417	-3.10475e-10
158983240	chr2:158983240:GT:G	1.60016e-08	-1.87804	-3.10475e-10	7.98428e-08	-1.84253	-3.10475e-10
158983242	chr2:158983242:T:C	1.60753e-08	-1.87344	-3.10475e-10	7.87819e-08	-1.85591	-3.10475e-10
158983677	chr2:158983677:G:A	3.4279e-08	-2.12258e-10	-1.1162	1.67738e-07	-2.12258e-10	-1.10019
158984115	chr2:158984115:A:G	6.26679e-08	-2.12258e-10	-0.512879	2.86502e-07	-2.12258e-10	-0.56485
158984573	chr2:158984573:A:G	1.54594e-07	1.41595	-1.02587	4.34938e-07	0.889739	-1.03713
158984860	chr2:158984860:G:A	1.68492e-06	2.62644	0.152306	8.33541e-07	0.506987	-0.00389745
158986022	chr2:158986022:C:T	9.57822e-08	0.939019	-1.02767	2.87278e-07	0.474615	-1.03676
158986242	chr2:158986242:A:G	5.06215e-08	-2.12258e-10	-0.726352	2.59559e-07	-2.12258e-10	-0.663608
158986247	chr2:158986247:G:T	5.22205e-08	-2.12258e-10	-0.695253	2.68218e-07	-2.12258e-10	-0.630793
158986257	chr2:158986257:C:CA	3.01421e-08	-2.12258e-10	-1.2448	1.47144e-07	-2.12258e-10	-1.23118
158986393	chr2:158986393:C:T	5.03303e-08	-2.12258e-10	-0.732121	2.34828e-07	-2.12258e-10	-0.763739
158986584	chr2:158986584:G:A	1.7691e-08	-1.77767	-3.10475e-10	7.86388e-08	-1.85773	-3.10475e-10
158986596	chr2:158986596:C:T	5.86301e-09	-1.85826	-1.02381	2.70388e-08	-1.87841	-1.04691
158987170	chr2:158987170:C:T	3.12479e-08	-2.12258e-10	-1.20878	1.51788e-07	-2.12258e-10	-1.20011
158987748	chr2:158987748:C:T	2.1383e-08	-1.86263	0.274499	1.05157e-07	-1.67617	0.109038
158987792	chr2:158987792:G:A	9.28944e-08	0.92655	-1.04582	2.79009e-07	0.463238	-1.05459
158988096	chr2:158988096:G:T	9.97451e-08	-0.0925088	0.044398	2.33543e-07	-0.739414	-0.0298146
158988153	chr2:158988153:G:A	1.31196e-07	-2.12258e-10	0.22596	6.35417e-07	-2.12258e-10	0.231687
158988672	chr2:158988672:G:A	7.05993e-08	-0.393709	-3.10475e-10	2.89903e-07	-0.553046	-3.10475e-10
158989498	chr2:158989498:C:G	8.57535e-08	0.835536	-1.03479	2.59678e-07	0.38057	-1.04372
158989871	chr2:158989871:T:C	3.11818e-08	-2.12258e-10	-1.21089	1.51544e-07	-2.12258e-10	-1.20171
158990019	chr2:158990019:G:A	1.77492e-08	-1.77439	-3.10475e-10	9.45574e-08	-1.67339	-3.10475e-10
158990072	chr2:158990072:C:T	1.03677e-07	1.20106	-1.21051	3.11243e-07	0.720597	-1.20262
158991390	chr2:158991390:G:A	7.38525e-08	-0.0447522	-0.303907	1.80285e-07	-0.690599	-0.337458
158991487	chr2:158991487:C:T	5.49271e-08	-2.12258e-10	-0.644722	2.59631e-07	-2.12258e-10	-0.663333
158991945	chr2:158991945:A:G	1.12418e-08	-1.33348	-0.89761	6.38289e-08	-1.22815	-0.838241
158991990	chr2:158991990:C:G	1.96251e-08	-1.67392	-3.10475e-10	1.13141e-07	-1.49396	-3.10475e-10
158992955	chr2:158992955:C:T	1.34149e-06	2.55081	-3.10475e-10	7.88567e-06	2.75021	-3.10475e-10
158992959	chr2:158992959:G:GCCTTTTA	1.32839e-06	2.54099	-3.10475e-10	7.82017e-06	2.74187	-3.10475e-10
158993255	chr2:158993255:G:GT	4.66638e-08	-2.12258e-10	-0.807761	2.39871e-07	-2.12258e-10	-0.742495
158993828	chr2:158993828:G:A	1.51621e-08	-1.52891	-0.403021	4.31437e-08	-1.79066	-0.667396
158993850	chr2:158993850:T:G	5.32856e-09	-1.81183	-1.16582	2.40287e-08	-1.87375	-1.16959
158993959	chr2:158993959:A:C	4.51216e-08	-2.12258e-10	-0.841368	2.2511e-07	-2.12258e-10	-0.806003
158994415	chr2:158994415:A:G	9.89986e-09	-1.06139	-1.29682	4.8991e-08	-1.03485	-1.29611
158994485	chr2:158994485:G:T	4.98529e-08	-0.741652	-3.10475e-10	3.00973e-07	-0.515574	-3.10475e-10
158994866	chr2:158994866:A:G	3.91888e-08	-0.0945153	-0.887823	9.24936e-08	-0.771653	-0.923802
158994911	chr2:158994911:A:C	6.85241e-08	0.268126	-0.691669	1.54532e-07	-0.453801	-0.728392
158995680	chr2:158995680:C:T	3.46798e-08	-2.12258e-10	-1.10457	1.71299e-07	-2.12258e-10	-1.07918
158996149	chr2:158996149:G:A	1.00302e-07	0.993434	-1.03597	3.02081e-07	0.532199	-1.0441
158997036	chr2:158997036:G:A	8.5663e-08	0.104864	-0.305172	2.0342e-07	-0.568277	-0.339045
158997072	chr2:158997072:G:A	1.51241e-08	-1.54569	-0.388745	7.77743e-08	-1.43571	-0.433077
158997480	chr2:158997480:A:G	1.37501e-08	-1.14621	-0.883475	6.65367e-08	-1.20773	-0.817108
158997500	chr2:158997500:T:G	3.29501e-08	-2.12258e-10	-1.15573	1.60917e-07	-2.12258e-10	-1.14171
158997642	chr2:158997642:C:T	6.13038e-08	-2.12258e-10	-0.534887	2.9006e-07	-2.12258e-10	-0.552505
158997668	chr2:158997668:A:C	4.15568e-08	-2.12258e-10	-0.923669	2.04823e-07	-2.12258e-10	-0.900449
158998128	chr2:158998128:G:A	3.11272e-08	-2.12258e-10	-1.21265	1.51265e-07	-2.12258e-10	-1.20356
158998585	chr2:158998585:A:G	3.76266e-08	-2.12258e-10	-1.02302	1.79322e-07	-2.12258e-10	-1.03341
158998636	chr2:158998636:C:T	4.84396e-08	-2.12258e-10	-0.770412	2.40081e-07	-2.12258e-10	-0.741615
158998772	chr2:158998772:C:G	4.5062e-08	-2.12258e-10	-0.842689	2.29331e-07	-2.12258e-10	-0.787429
159000507	chr2:159000507:C:T	7.40628e-08	0.0791656	-0.424982	1.70145e-07	-0.617709	-0.468234
159001036	chr2:159001036:G:A	3.8467e-08	-2.12258e-10	-1.00093	1.88326e-07	-2.12258e-10	-0.984419
159001130	chr2:159001130:A:G	6.51329e-08	-0.0162689	-0.45803	1.52433e-07	-0.69562	-0.500251
159001295	chr2:159001295:C:T	5.07283e-08	-2.12258e-10	-0.724244	2.60127e-07	-2.12258e-10	-0.661423
159001336	chr2:159001336:C:T	4.82694e-08	-2.12258e-10	-0.773932	2.46745e-07	-2.12258e-10	-0.714237
159001613	chr2:159001613:T:A	4.62215e-08	-2.12258e-10	-0.817283	2.35712e-07	-2.12258e-10	-0.759982
159001658	chr2:159001658:T:C	2.4322e-07	-2.12258e-10	0.843238	1.08972e-06	-2.12258e-10	0.771081
159001710	chr2:159001710:C:T	6.81498e-08	-2.12258e-10	-0.429021	3.10793e-07	-2.12258e-10	-0.483468
159001733	chr2:159001733:C:G	2.7448e-06	3.26673	-3.10475e-10	5.35994e-06	2.36411	-3.10475e-10
159002056	chr2:159002056:C:T	2.68313e-08	-1.36116	-3.10475e-10	1.59533e-07	-1.15034	-3.10475e-10
159002217	chr2:159002217:T:A	1.01493e-07	-0.0962184	0.0654771	2.49384e-07	-0.731539	0.0279393
159002460	chr2:159002460:C:T	4.52238e-09	-1.84524	-1.29645	2.11913e-08	-1.87515	-1.29385
159002619	chr2:159002619:A:G	5.71176e-08	-2.12258e-10	-0.605616	2.69873e-07	-2.12258e-10	-0.624644
159002626	chr2:159002626:G:A	7.8092e-09	-1.82148	-0.773951	3.36973e-08	-1.83795	-0.867226
159003097	chr2:159003097:T:C	8.03773e-08	-0.0513894	-0.212607	1.96061e-07	-0.6975	-0.246667
159003308	chr2:159003308:G:A	1.32932e-08	-1.37201	-0.691468	7.59487e-08	-1.27408	-0.61845
159003474	chr2:159003474:C:T	5.62068e-08	-2.12258e-10	-0.621691	2.60431e-07	-2.12258e-10	-0.660255
159003883	chr2:159003883:C:T	4.48813e-09	-1.86655	-1.28275	2.13566e-08	-1.87499	-1.28625
159004499	chr2:159004499:TCCTC:T	4.21945e-08	-2.12258e-10	-0.90844	2.13149e-07	-2.12258e-10	-0.860601
159004754	chr2:159004754:C:T	4.95566e-08	-2.12258e-10	-0.747613	2.44532e-07	-2.12258e-10	-0.723246
159005061	chr2:159005061:A:G	8.87964e-08	-0.117596	-0.0467865	2.19875e-07	-0.747474	-0.08206
159005212	chr2:159005212:T:C	3.24217e-08	-2.12258e-10	-1.1719	1.57905e-07	-2.12258e-10	-1.1606
159005263	chr2:159005263:C:T	3.4346e-08	-2.12258e-10	-1.11424	1.69604e-07	-2.12258e-10	-1.08913
159005306	chr2:159005306:A:G	7.86848e-09	-1.75098	-0.836881	3.38484e-08	-1.7761	-0.924601
159005411	chr2:159005411:C:T	4.71166e-09	-1.86745	-1.23324	2.25535e-08	-1.87592	-1.23078
159005598	chr2:159005598:A:G	5.24011e-08	-2.12258e-10	-0.691801	2.47921e-07	-2.12258e-10	-0.709482
159006261	chr2:159006261:A:T	9.94945e-08	0.903854	-0.954481	3.06332e-07	0.464308	-0.962234
159006560	chr2:159006560:A:G	3.51945e-08	-2.12258e-10	-1.08984	1.70667e-07	-2.12258e-10	-1.08288
159006843	chr2:159006843:C:T	1.60207e-08	-1.87685	-3.10475e-10	7.69876e-08	-1.87895	-3.10475e-10
159006973	chr2:159006973:C:T	2.5106e-07	1.03249	-0.157528	7.28784e-07	0.554004	-0.18522
159007082	chr2:159007082:A:G	5.45207e-08	-2.12258e-10	-0.652148	2.57804e-07	-2.12258e-10	-0.670393
159007454	chr2:159007454:T:A	4.01849e-08	-2.12258e-10	-0.957238	2.04506e-07	-2.12258e-10	-0.901994
159007945	chr2:159007945:G:A	4.0262e-08	-2.12258e-10	-0.955322	2.0492e-07	-2.12258e-10	-0.899975
159008150	chr2:159008150:A:G	3.23709e-08	-2.12258e-10	-1.17347	1.57647e-07	-2.12258e-10	-1.16224
159008275	chr2:159008275:A:T	3.95485e-08	-2.12258e-10	-0.973201	1.93735e-07	-2.12258e-10	-0.956104
159008633	chr2:159008633:A:G	5.68828e-08	-2.12258e-10	-0.609736	2.68823e-07	-2.12258e-10	-0.628542
159008880	chr2:159008880:A:G	5.49013e-08	-2.12258e-10	-0.645193	2.59577e-07	-2.12258e-10	-0.663542
159009105	chr2:159009105:T:C	4.37297e-08	-2.12258e-10	-0.872701	2.23864e-07	-2.12258e-10	-0.811553
159009625	chr2:159009625:T:C	4.0344e-08	-2.12258e-10	-0.953286	1.97752e-07	-2.12258e-10	-0.93558
159010105	chr2:159010105:G:A	5.94712e-08	-0.565237	-3.10475e-10	2.47641e-07	-0.710613	-3.10475e-10
159010157	chr2:159010157:A:G	5.56894e-08	-2.12258e-10	-0.630939	2.63251e-07	-2.12258e-10	-0.649484
159010668	chr2:159010668:TGGAC:T	9.21124e-09	-1.51363	-0.916674	5.06861e-08	-1.4336	-0.863342
159011323	chr2:159011323:C:A	7.97119e-08	0.245431	-0.517741	1.50851e-07	-0.630775	-0.575529
159011517	chr2:159011517:T:A	4.47532e-09	-1.85522	-1.29693	2.10345e-08	-1.87942	-1.29701
159012974	chr2:159012974:A:G	3.29684e-08	-1.15518	-3.10475e-10	1.48625e-07	-1.22117	-3.10475e-10
159013038	chr2:159013038:G:A	4.60211e-09	-1.82825	-1.29597	2.11218e-08	-1.87663	-1.29565
159013526	chr2:159013526:C:T	3.70018e-08	-0.156184	-0.883578	8.82654e-08	-0.82485	-0.917396
159013599	chr2:159013599:C:T	1.88974e-07	0.905096	-0.314218	5.48647e-07	0.425087	-0.340226
159013933	chr2:159013933:A:G	4.62688e-09	-1.83866	-1.28018	2.14241e-08	-1.87849	-1.27959
159014272	chr2:159014272:T:C	6.97369e-08	-0.405999	-3.10475e-10	2.69816e-07	-0.624852	-3.10475e-10
159014410	chr2:159014410:G:A	5.40995e-08	-2.12258e-10	-0.659904	2.77327e-07	-2.12258e-10	-0.597395
159015053	chr2:159015053:G:C	4.32038e-08	-0.20359	-0.681212	1.06442e-07	-0.838646	-0.716352
159015267	chr2:159015267:C:T	4.06992e-08	-2.12258e-10	-0.94452	1.99512e-07	-2.12258e-10	-0.92672
159015589	chr2:159015589:T:C	1.19041e-08	-1.28899	-0.884852	5.7097e-08	-1.35262	-0.825221
159015937	chr2:159015937:C:T	1.01155e-08	-1.34716	-0.989502	4.78794e-08	-1.41097	-0.942934
159016315	chr2:159016315:A:G	1.67217e-08	-1.46203	-0.371998	4.60874e-08	-1.75073	-0.641328
159016405	chr2:159016405:G:A	3.23535e-08	-2.12258e-10	-1.17401	1.59104e-07	-2.12258e-10	-1.15304
159016982	chr2:159016982:C:A	2.56794e-07	0.897547	-3.10475e-10	3.02766e-07	-0.509634	-3.10475e-10
159017043	chr2:159017043:TATA:T	7.58689e-08	0.800198	-1.12192	2.32955e-07	0.356392	-1.12814
159018476	chr2:159018476:AC:A	5.93774e-08	-0.0530492	-0.513767	1.40001e-07	-0.727438	-0.553507
159018753	chr2:159018753:G:GTC	3.86159e-08	-2.12258e-10	-0.997064	1.86382e-07	-2.12258e-10	-0.994793
159019009	chr2:159019009:TG:T	1.68719e-08	-1.82508	-3.10475e-10	8.77324e-08	-1.7483	-3.10475e-10
159019279	chr2:159019279:C:T	4.06992e-08	-2.12258e-10	-0.94452	1.99512e-07	-2.12258e-10	-0.92672
159019328	chr2:159019328:C:T	4.96045e-09	-1.81496	-1.23427	2.25933e-08	-1.8716	-1.23334
159019347	chr2:159019347:A:C	7.60159e-08	0.903801	-1.22359	2.29612e-07	0.440371	-1.22657
159019824	chr2:159019824:G:C	4.08433e-08	-2.12258e-10	-0.940985	2.00234e-07	-2.12258e-10	-0.923106
159020075	chr2:159020075:C:T	1.93303e-08	-1.68906	-3.10475e-10	9.82221e-08	-1.63536	-3.10475e-10
159020523	chr2:159020523:C:T	5.37917e-08	-2.12258e-10	-0.66561	2.75857e-07	-2.12258e-10	-0.602709
159020599	chr2:159020599:A:G	4.31166e-08	-2.12258e-10	-0.886821	2.11686e-07	-2.12258e-10	-0.867491
159020774	chr2:159020774:G:A	3.31163e-08	-2.12258e-10	-1.1507	1.59547e-07	-2.12258e-10	-1.15025
159020892	chr2:159020892:C:T	4.79579e-08	-2.12258e-10	-0.780404	2.44229e-07	-2.12258e-10	-0.724488
159021475	chr2:159021475:T:C	7.43834e-08	0.700452	-1.04195	2.25756e-07	0.246108	-1.04925
159022183	chr2:159022183:A:T	4.70882e-09	-1.83677	-1.26453	2.16173e-08	-1.87905	-1.27005
159022206	chr2:159022206:C:A	1.11601e-07	-2.12258e-10	0.0641966	5.18151e-07	-2.12258e-10	0.0276735
159022414	chr2:159022414:G:A	1.09763e-08	-1.41625	-0.838742	6.08558e-08	-1.33314	-0.780943
159022837	chr2:159022837:C:T	7.32764e-08	0.766105	-1.1226	2.2112e-07	0.304884	-1.12877
159023593	chr2:159023593:T:C	1.15441e-07	0.347103	-0.24907	2.0966e-07	-0.55126	-0.325848
159023827	chr2:159023827:G:T	5.2318e-09	-1.70726	-1.28872	2.38249e-08	-1.78656	-1.26531
159024487	chr2:159024487:A:G	2.58168e-08	-1.3997	-3.10475e-10	1.28906e-07	-1.36351	-3.10475e-10
159025140	chr2:159025140:TTTTC:T	6.65202e-08	-2.12258e-10	-0.453223	3.13146e-07	-2.12258e-10	-0.475926
159025145	chr2:159025145:T:C	7.87329e-09	-1.74226	-0.844989	3.87118e-08	-1.6845	-0.881953
159025357	chr2:159025357:G:A	1.11832e-08	-1.33596	-0.900354	5.37443e-08	-1.39075	-0.847602
159025573	chr2:159025573:T:C	1.3805e-06	2.15404	0.425432	7.64927e-07	0.161315	0.255872
159025754	chr2:159025754:T:A	7.84676e-08	0.716843	-1.00489	2.45513e-07	0.29354	-1.01279
159026098	chr2:159026098:A:C	4.57157e-09	-1.83401	-1.29686	2.10843e-08	-1.87711	-1.29695
159026313	chr2:159026313:C:T	2.28086e-08	-1.52359	-3.10475e-10	1.11604e-07	-1.50764	-3.10475e-10
159026342	chr2:159026342:T:C	1.90281e-07	1.69026	-1.09249	2.02316e-07	0.135038	-1.0478
159026420	chr2:159026420:G:A	1.51614e-07	1.05237	-0.68176	4.39217e-07	0.573136	-0.710736
159027050	chr2:159027050:C:A	6.16433e-08	-2.12258e-10	-0.529365	3.1798e-07	-2.12258e-10	-0.460604
159027085	chr2:159027085:C:G	7.44778e-09	-1.66292	-0.979895	3.70989e-08	-1.59639	-1.01262
159027477	chr2:159027477:G:A	4.06992e-08	-2.12258e-10	-0.94452	1.99512e-07	-2.12258e-10	-0.92672
159027498	chr2:159027498:A:G	4.14635e-08	-0.105613	-0.820302	1.00635e-07	-0.759972	-0.851123
159027812	chr2:159027812:C:T	1.51861e-08	-1.47746	-0.452884	4.26929e-08	-1.75951	-0.709053
159027918	chr2:159027918:C:T	1.608e-08	-1.87315	-3.10475e-10	7.79806e-08	-1.86613	-3.10475e-10
159028146	chr2:159028146:G:A	4.5389e-09	-1.84451	-1.29353	2.11186e-08	-1.87921	-1.29323
159028340	chr2:159028340:C:T	4.33682e-08	-2.12258e-10	-0.881003	2.12522e-07	-2.12258e-10	-0.863551
159028341	chr2:159028341:G:A	8.41517e-07	-2.12258e-10	2.08448	3.83342e-06	-2.12258e-10	2.02892
159029110	chr2:159029110:T:C	1.62844e-08	-1.35544	-0.505085	8.02916e-08	-1.41116	-0.425766
159029194	chr2:159029194:C:T	2.67836e-08	-0.230969	-1.13197	6.65804e-08	-0.871337	-1.15285
159029195	chr2:159029195:G:A	1.40151e-08	-1.66198	-0.348615	4.56436e-08	-1.82825	-0.573476
159029567	chr2:159029567:C:T	3.34381e-08	-2.12258e-10	-1.14103	1.63583e-07	-2.12258e-10	-1.12527
159029915	chr2:159029915:C:T	3.76252e-08	-2.12258e-10	-1.02306	1.84809e-07	-2.12258e-10	-1.00327
159030501	chr2:159030501:A:G	3.83039e-08	-2.12258e-10	-1.00518	1.86421e-07	-2.12258e-10	-0.994585
159030511	chr2:159030511:A:G	7.57083e-08	-2.12258e-10	-0.323841	3.56306e-07	-2.12258e-10	-0.346804
159031047	chr2:159031047:G:A	2.77168e-08	-0.186335	-1.14236	6.93822e-08	-0.822807	-1.16016
159031273	chr2:159031273:G:C	7.47906e-09	-1.34237	-1.29625	3.87351e-08	-1.27054	-1.29531
159031308	chr2:159031308:T:C	4.06625e-08	-2.12258e-10	-0.945422	1.9935e-07	-2.12258e-10	-0.927533
159031534	chr2:159031534:A:C	8.7185e-08	0.764065	-0.946762	2.71901e-07	0.338276	-0.955432
159032199	chr2:159032199:G:A	8.83224e-09	-1.32637	-1.14595	4.20185e-08	-1.37857	-1.10591
159032239	chr2:159032239:C:T	4.54281e-09	-1.84056	-1.29662	2.10589e-08	-1.87875	-1.29653
159032789	chr2:159032789:A:AG	8.70014e-09	-1.33657	-1.15082	4.14083e-08	-1.3875	-1.11161
159033129	chr2:159033129:C:G	2.86699e-08	-2.12258e-10	-1.29488	1.38372e-07	-2.12258e-10	-1.29265
159033343	chr2:159033343:A:C	4.58148e-08	-2.12258e-10	-0.826122	2.13792e-07	-2.12258e-10	-0.857592
159033513	chr2:159033513:T:C	3.88222e-08	-2.12258e-10	-0.991738	1.96351e-07	-2.12258e-10	-0.942689
159033786	chr2:159033786:T:A	1.67244e-08	-1.83386	-3.10475e-10	8.76193e-08	-1.74959	-3.10475e-10
159033875	chr2:159033875:C:T	3.56546e-08	-2.12258e-10	-1.07685	1.75203e-07	-2.12258e-10	-1.05665
159034420	chr2:159034420:A:G	9.20306e-08	0.856988	-0.985596	2.84529e-07	0.422461	-0.994219
159034631	chr2:159034631:G:T	7.48686e-09	-1.36628	-1.2713	3.94547e-08	-1.27055	-1.27689
159034862	chr2:159034862:A:G	1.49196e-08	-1.44084	-0.507218	4.18861e-08	-1.7368	-0.750842
159035606	chr2:159035606:G:A	3.27356e-08	-2.12258e-10	-1.16227	1.63226e-07	-2.12258e-10	-1.12746
159036388	chr2:159036388:C:A	7.85982e-08	-2.12258e-10	-0.28638	3.69813e-07	-2.12258e-10	-0.309596
159036494	chr2:159036494:T:C	3.85302e-08	-0.0954652	-0.903822	9.37693e-08	-0.749997	-0.931759
159036497	chr2:159036497:C:T	8.89866e-08	0.311409	-0.473652	1.68887e-07	-0.564953	-0.528411
159036995	chr2:159036995:G:A	3.0306e-08	-2.12258e-10	-1.23938	1.44894e-07	-2.12258e-10	-1.24659
159037372	chr2:159037372:C:T	4.16643e-08	-2.12258e-10	-0.921083	2.04397e-07	-2.12258e-10	-0.902529
159038138	chr2:159038138:A:G	2.00348e-08	-1.65326	-3.10475e-10	1.02653e-07	-1.59124	-3.10475e-10
159038236	chr2:159038236:G:A	1.62887e-08	-1.43377	-0.426487	4.48907e-08	-1.73252	-0.685843
159038390	chr2:159038390:T:C	4.72157e-09	-1.81097	-1.28762	2.14205e-08	-1.87088	-1.28737
159038437	chr2:159038437:A:C	4.94471e-08	-2.12258e-10	-0.749826	2.47575e-07	-2.12258e-10	-0.71088
159038948	chr2:159038948:T:C	5.32394e-08	-2.12258e-10	-0.67593	2.51542e-07	-2.12258e-10	-0.694983
159038996	chr2:159038996:G:A	2.93083e-08	-2.12258e-10	-1.27286	1.41772e-07	-2.12258e-10	-1.26837
159039005	chr2:159039005:T:C	2.37145e-08	-1.48464	-3.10475e-10	1.06195e-07	-1.55732	-3.10475e-10
159039740	chr2:159039740:T:C	3.18989e-08	-2.12258e-10	-1.18816	1.51515e-07	-2.12258e-10	-1.20191
159040113	chr2:159040113:C:T	4.59108e-09	-1.83971	-1.2869	2.12709e-08	-1.87862	-1.28663
159040578	chr2:159040578:T:C	3.59018e-08	-2.12258e-10	-1.06994	1.80422e-07	-2.12258e-10	-1.02729
159040755	chr2:159040755:A:G	4.8535e-08	-2.12258e-10	-0.768445	2.26106e-07	-2.12258e-10	-0.80159
159040847	chr2:159040847:G:A	4.44228e-08	-0.856975	-3.10475e-10	2.20634e-07	-0.826089	-3.10475e-10
159040989	chr2:159040989:T:C	8.17404e-08	0.743571	-0.990751	2.64532e-07	0.3536	-0.99823
159041074	chr2:159041074:C:T	3.6047e-08	-2.12258e-10	-1.0659	1.81212e-07	-2.12258e-10	-1.02293
159041092	chr2:159041092:G:T	7.68219e-08	-2.12258e-10	-0.309239	3.60808e-07	-2.12258e-10	-0.334248
159041965	chr2:159041965:G:A	4.54125e-09	-1.84786	-1.28967	2.11943e-08	-1.87949	-1.28937
159041974	chr2:159041974:A:G	2.95353e-08	-2.12258e-10	-1.26514	1.42029e-07	-2.12258e-10	-1.26656
159042313	chr2:159042313:C:T	4.21103e-08	-2.12258e-10	-0.910437	1.962e-07	-2.12258e-10	-0.943459
159042643	chr2:159042643:G:C	4.07779e-08	-0.0136318	-0.928957	9.85533e-08	-0.678849	-0.953147
159042858	chr2:159042858:G:A	3.05786e-08	-2.12258e-10	-1.23043	1.49477e-07	-2.12258e-10	-1.21545
159042948	chr2:159042948:G:A	2.87935e-08	-2.12258e-10	-1.29058	1.3915e-07	-2.12258e-10	-1.28704
159042977	chr2:159042977:G:T	7.83367e-08	1.00588	-1.29559	1.30885e-07	-0.0512673	-1.297
159043401	chr2:159043401:C:T	5.95739e-08	0.730191	-1.2937	1.05719e-07	-0.276994	-1.28482
159043766	chr2:159043766:G:A	1.51157e-07	0.329783	0.0378066	2.89768e-07	-0.527396	-0.0261165
159044241	chr2:159044241:C:T	5.65275e-09	-1.87306	-1.04552	2.66452e-08	-1.8717	-1.06828
159044294	chr2:159044294:G:T	4.69574e-08	-2.12258e-10	-0.801488	2.18821e-07	-2.12258e-10	-0.83434
159044959	chr2:159044959:C:T	8.74457e-09	-1.72853	-0.753762	3.66114e-08	-1.77262	-0.849615
159045146	chr2:159045146:T:C	1.60019e-08	-1.87802	-3.10475e-10	7.71838e-08	-1.8764	-3.10475e-10
159045356	chr2:159045356:C:T	5.25472e-08	0.582365	-1.27138	9.79651e-08	-0.386168	-1.25181
159045430	chr2:159045430:A:G	4.26684e-08	-2.12258e-10	-0.89727	2.09445e-07	-2.12258e-10	-0.878133
159045637	chr2:159045637:A:C	1.30686e-07	0.919723	-0.697654	3.97177e-07	0.486774	-0.724986
159046246	chr2:159046246:T:C	3.16786e-08	-2.12258e-10	-1.19509	1.55516e-07	-2.12258e-10	-1.17584
159046424	chr2:159046424:T:C	5.02697e-09	-1.75678	-1.27913	2.22531e-08	-1.82525	-1.29487
159046500	chr2:159046500:A:G	4.24885e-08	-2.12258e-10	-0.901495	2.08554e-07	-2.12258e-10	-0.882396
159046537	chr2:159046537:C:T	5.13779e-09	-1.79506	-1.21904	2.29015e-08	-1.86853	-1.22286
159046555	chr2:159046555:TG:T	1.56095e-08	-1.43966	-0.463194	4.3084e-08	-1.73889	-0.720557
159046881	chr2:159046881:A:G	3.99547e-08	-2.12258e-10	-0.962983	1.95905e-07	-2.12258e-10	-0.944966
159047244	chr2:159047244:G:A	1.60095e-08	-1.87754	-3.10475e-10	9.32857e-08	-1.68693	-3.10475e-10
159047545	chr2:159047545:A:G	9.11757e-08	-2.12258e-10	-0.137941	4.26456e-07	-2.12258e-10	-0.167084
159047599	chr2:159047599:G:C	6.94739e-08	0.614051	-1.02383	2.21044e-07	0.20745	-1.03168
159047713	chr2:159047713:A:G	3.80818e-08	-2.12258e-10	-1.01099	1.80921e-07	-2.12258e-10	-1.02453
159048419	chr2:159048419:A:G	5.36671e-09	-1.6734	-1.29711	2.38818e-08	-1.76014	-1.28934
159049590	chr2:159049590:C:T	4.5438e-08	-2.12258e-10	-0.834379	2.23332e-07	-2.12258e-10	-0.813936
159049707	chr2:159049707:T:C	8.4987e-08	0.149581	-0.357811	1.7166e-07	-0.67891	-0.398169
159050444	chr2:159050444:G:T	4.03873e-08	-2.12258e-10	-0.952213	1.92112e-07	-2.12258e-10	-0.964517
159051520	chr2:159051520:G:A	5.80791e-08	-2.12258e-10	-0.588923	2.66582e-07	-2.12258e-10	-0.636912
159051522	chr2:159051522:G:A	3.9435e-08	-2.12258e-10	-0.976075	1.87693e-07	-2.12258e-10	-0.987784
159051661	chr2:159051661:G:A	1.36725e-07	-2.12258e-10	0.267244	6.59122e-07	-2.12258e-10	0.268314
159051772	chr2:159051772:A:G	4.83276e-09	-1.82444	-1.25087	2.22933e-08	-1.87412	-1.24419
159052040	chr2:159052040:T:TG	3.2241e-08	-2.12258e-10	-1.17749	1.5602e-07	-2.12258e-10	-1.17261
159052234	chr2:159052234:TTGTC:T	1.97835e-08	-1.12806	-0.53782	4.65158e-08	-1.59756	-0.785237
159052748	chr2:159052748:A:G	6.79838e-09	-1.67671	-1.05734	3.42924e-08	-1.60372	-1.08395
159052886	chr2:159052886:C:T	8.12002e-08	0.310042	-0.563854	1.58838e-07	-0.553487	-0.601223
159053254	chr2:159053254:C:T	4.68984e-08	-2.12258e-10	-0.802746	2.18565e-07	-2.12258e-10	-0.83551
159053279	chr2:159053279:A:G	1.54111e-08	-1.42846	-0.487177	4.59268e-08	-1.66025	-0.735299
159053694	chr2:159053694:T:C	1.29424e-07	-2.12258e-10	0.212363	5.98879e-07	-2.12258e-10	0.172466
159053697	chr2:159053697:G:GT	1.60721e-08	-1.87364	-3.10475e-10	7.70692e-08	-1.87789	-3.10475e-10
159053753	chr2:159053753:G:A	3.52521e-08	-2.12258e-10	-1.0882	1.67479e-07	-2.12258e-10	-1.10174
159054525	chr2:159054525:G:A	3.7683e-08	-2.12258e-10	-1.02152	1.76742e-07	-2.12258e-10	-1.0479
159054933	chr2:159054933:G:C	3.16042e-08	-2.12258e-10	-1.19744	1.49651e-07	-2.12258e-10	-1.21429
159055222	chr2:159055222:C:T	4.01777e-08	-2.12258e-10	-0.957417	2.04172e-07	-2.12258e-10	-0.903629
159055934	chr2:159055934:A:T	1.03159e-07	0.800643	-0.815098	3.20182e-07	0.368686	-0.822391
159056191	chr2:159056191:A:G	1.52782e-08	-1.42271	-0.50159	4.23807e-08	-1.72721	-0.748692
159056350	chr2:159056350:C:T	1.50517e-08	-1.41883	-0.520401	4.17501e-08	-1.72605	-0.764842
159056492	chr2:159056492:C:T	9.54909e-08	0.159666	-0.251364	1.9168e-07	-0.67041	-0.296357
159056846	chr2:159056846:T:C	5.51811e-09	-1.78776	-1.15493	2.48624e-08	-1.8626	-1.14663
159056990	chr2:159056990:A:T	5.47709e-09	-1.78645	-1.1637	2.46388e-08	-1.86207	-1.1562
159057042	chr2:159057042:T:C	4.45928e-08	-0.406312	-0.446845	1.1421e-07	-0.983236	-0.501316
159057374	chr2:159057374:G:A	7.84705e-09	-1.29567	-1.29492	3.26176e-08	-1.441	-1.29675
159057430	chr2:159057430:G:A	2.27595e-06	3.10585	-0.0264271	1.40587e-06	1.19908	-0.173267
159057437	chr2:159057437:G:A	4.78175e-08	-0.383388	-0.399949	1.21839e-07	-0.964342	-0.455552
159057716	chr2:159057716:G:C	4.82723e-09	-1.80659	-1.26986	2.1979e-08	-1.86747	-1.26503
159058292	chr2:159058292:G:A	4.40368e-09	-1.87927	-1.28902	2.21758e-08	-1.83609	-1.2875
159058949	chr2:159058949:G:A	4.83012e-09	-1.87233	-1.20353	2.3089e-08	-1.86604	-1.2172
159059104	chr2:159059104:A:AG	7.52151e-08	0.0666714	-0.397048	1.53989e-07	-0.746026	-0.439685
159059950	chr2:159059950:T:G	2.59536e-08	-1.72336	0.328939	1.12517e-07	-1.69964	0.200148
159060189	chr2:159060189:A:G	3.37012e-08	-2.12258e-10	-1.13319	1.59109e-07	-2.12258e-10	-1.15301
159060351	chr2:159060351:G:A	5.27853e-09	-1.81889	-1.16819	2.4232e-08	-1.87415	-1.16077
159061481	chr2:159061481:G:T	4.39709e-08	-2.12258e-10	-0.867201	2.25484e-07	-2.12258e-10	-0.804347
159061568	chr2:159061568:T:C	5.67701e-09	-1.84122	-1.07309	2.58963e-08	-1.8776	-1.0909
159061577	chr2:159061577:G:A	5.86916e-09	-1.82977	-1.05125	2.65242e-08	-1.87465	-1.06989
159061775	chr2:159061775:G:A	5.3448e-09	-1.82331	-1.1513	2.46327e-08	-1.87536	-1.14316
159061866	chr2:159061866:T:C	4.81729e-09	-1.87491	-1.20361	2.30035e-08	-1.86967	-1.21728
159061969	chr2:159061969:A:G	2.91582e-08	-2.12258e-10	-1.27799	1.41047e-07	-2.12258e-10	-1.2735
159062041	chr2:159062041:C:T	4.49745e-09	-1.86433	-1.28289	2.23927e-08	-1.82544	-1.28842
159062509	chr2:159062509:AGT:A	3.35608e-08	-2.12258e-10	-1.13737	1.58487e-07	-2.12258e-10	-1.15692
159063455	chr2:159063455:G:A	6.1171e-08	-2.12258e-10	-0.537055	2.88732e-07	-2.12258e-10	-0.557094
159063896	chr2:159063896:G:A	1.38749e-07	0.869216	-0.587277	4.11819e-07	0.416036	-0.618045
159063908	chr2:159063908:G:A	1.92173e-08	-1.69492	-3.10475e-10	7.77524e-08	-1.86906	-3.10475e-10
159063931	chr2:159063931:G:C	3.03786e-08	-2.12258e-10	-1.23699	1.49317e-07	-2.12258e-10	-1.21652
159064028	chr2:159064028:G:A	4.41322e-08	-2.12258e-10	-0.863539	2.16983e-07	-2.12258e-10	-0.842776
159064147	chr2:159064147:C:T	3.82126e-08	-2.12258e-10	-1.00756	1.93718e-07	-2.12258e-10	-0.95619
159064389	chr2:159064389:C:T	4.39882e-09	-1.87728	-1.29212	2.1582e-08	-1.85565	-1.29508
159064610	chr2:159064610:G:A	4.76716e-08	0.485497	-1.27189	7.06939e-08	-0.708556	-1.25568
159065107	chr2:159065107:G:A	3.89165e-08	-2.12258e-10	-0.98931	1.82257e-07	-2.12258e-10	-1.01718
159066039	chr2:159066039:G:A	6.33511e-08	-2.12258e-10	-0.502036	2.93695e-07	-2.12258e-10	-0.540051
159066175	chr2:159066175:A:G	2.89303e-08	-2.12258e-10	-1.28584	1.39873e-07	-2.12258e-10	-1.28186
159066261	chr2:159066261:A:T	8.62911e-08	-2.12258e-10	-0.193002	4.05193e-07	-2.12258e-10	-0.21823
159067060	chr2:159067060:T:C	5.54455e-09	-1.82111	-1.1168	2.79052e-08	-1.75711	-1.13667
159067731	chr2:159067731:C:T	2.89551e-08	-2.12258e-10	-1.28498	1.40025e-07	-2.12258e-10	-1.28077
159068673	chr2:159068673:A:G	3.31043e-08	-2.12258e-10	-1.15107	1.61356e-07	-2.12258e-10	-1.13898
159069227	chr2:159069227:C:T	1.53853e-08	-1.38137	-0.535943	4.18421e-08	-1.70994	-0.778752
159070173	chr2:159070173:C:T	1.9114e-07	1.11771	-0.515437	5.6362e-07	0.6434	-0.531613
159070215	chr2:159070215:G:A	3.81486e-08	-2.12258e-10	-1.00924	1.78797e-07	-2.12258e-10	-1.03634
159071400	chr2:159071400:T:A	4.19309e-08	-2.12258e-10	-0.914706	2.02843e-07	-2.12258e-10	-0.91016
159071501	chr2:159071501:G:A	4.10959e-08	-2.12258e-10	-0.93482	2.01508e-07	-2.12258e-10	-0.916766
159071746	chr2:159071746:C:T	1.5977e-08	-1.87958	-3.10475e-10	7.98415e-08	-1.84255	-3.10475e-10
159071808	chr2:159071808:A:G	1.90673e-08	-1.70276	-3.10475e-10	1.04146e-07	-1.5768	-3.10475e-10
159071955	chr2:159071955:A:G	5.70835e-09	-1.80471	-1.10409	2.59683e-08	-1.86963	-1.09608
159072084	chr2:159072084:C:T	1.67916e-08	-1.33253	-0.497316	4.41241e-08	-1.68785	-0.747742
159072086	chr2:159072086:A:AT	5.0533e-09	-1.81456	-1.21613	2.28444e-08	-1.86861	-1.22528
159072578	chr2:159072578:A:G	3.77843e-08	-2.12258e-10	-1.01883	1.77205e-07	-2.12258e-10	-1.04529
159072646	chr2:159072646:T:C	3.66462e-08	-2.12258e-10	-1.04942	1.79282e-07	-2.12258e-10	-1.03363
159072919	chr2:159072919:A:G	5.87078e-08	0.0052292	-0.583386	1.39651e-07	-0.646498	-0.636949
159073074	chr2:159073074:G:T	6.97113e-08	0.152433	-0.5588	1.61027e-07	-0.528192	-0.612833
159073396	chr2:159073396:A:C	1.38753e-08	-1.43634	-0.584274	3.89085e-08	-1.74291	-0.81847
159075025	chr2:159075025:G:A	2.99637e-08	-2.12258e-10	-1.25074	1.45494e-07	-2.12258e-10	-1.24246
159075296	chr2:159075296:A:G	2.03251e-07	1.23944	-0.575732	6.01134e-07	0.767567	-0.591343
159075736	chr2:159075736:G:A	4.85844e-07	-2.12258e-10	1.53516	2.24225e-06	-2.12258e-10	1.49264
159075805	chr2:159075805:T:C	8.03004e-08	-2.12258e-10	-0.264954	3.77608e-07	-2.12258e-10	-0.288737
159075984	chr2:159075984:G:A	3.28978e-08	-2.12258e-10	-1.15732	1.60751e-07	-2.12258e-10	-1.14274
159076714	chr2:159076714:GAGTTCAATTTCTTGC:G	3.82145e-08	-2.12258e-10	-1.00751	1.86937e-07	-2.12258e-10	-0.991822
159076791	chr2:159076791:G:A	1.12931e-07	-2.12258e-10	0.0760516	5.12471e-07	-2.12258e-10	0.01665
159077213	chr2:159077213:C:T	2.86549e-08	-2.12258e-10	-1.2954	1.38334e-07	-2.12258e-10	-1.29292
159077386	chr2:159077386:C:A	8.28112e-09	-1.56774	-0.969013	3.79115e-08	-1.52068	-1.06666
159077638	chr2:159077638:A:G	1.30294e-07	0.694001	-0.474933	2.29823e-07	-0.275321	-0.509962
159077640	chr2:159077640:A:G	3.96159e-08	-2.12258e-10	-0.971499	1.88162e-07	-2.12258e-10	-0.985288
159077910	chr2:159077910:C:T	2.35064e-08	-1.49346	-3.10475e-10	1.05566e-07	-1.56325	-3.10475e-10
159079879	chr2:159079879:C:A	1.38904e-07	1.56807	-1.28502	2.11292e-07	0.424618	-1.29397
159080315	chr2:159080315:CAG:C	1.53105e-08	-1.36201	-0.560183	4.14684e-08	-1.69938	-0.798282
159080352	chr2:159080352:T:G	8.04305e-09	-1.73221	-0.833711	3.45713e-08	-1.75895	-0.920623
159080436	chr2:159080436:G:A	4.01733e-08	-2.12258e-10	-0.957526	2.04818e-07	-2.12258e-10	-0.900471
159081259	chr2:159081259:G:A	3.81711e-08	-2.12258e-10	-1.00865	1.86717e-07	-2.12258e-10	-0.993001
159081402	chr2:159081402:A:G	2.90354e-08	-2.12258e-10	-1.28221	1.40491e-07	-2.12258e-10	-1.27745
159081953	chr2:159081953:T:A	3.49541e-08	-2.12258e-10	-1.09669	1.75726e-07	-2.12258e-10	-1.05367
159082608	chr2:159082608:A:G	1.59816e-08	-1.87929	-3.10475e-10	7.79977e-08	-1.86591	-3.10475e-10
159082627	chr2:159082627:C:T	4.37137e-08	-2.12258e-10	-0.873068	2.2366e-07	-2.12258e-10	-0.812468
159082999	chr2:159082999:A:G	2.91754e-08	-2.12258e-10	-1.2774	1.41276e-07	-2.12258e-10	-1.27188
159083380	chr2:159083380:A:G	1.64313e-08	-1.85154	-3.10475e-10	8.49486e-08	-1.78055	-3.10475e-10
159083497	chr2:159083497:CAAAG:C	2.91822e-08	-2.12258e-10	-1.27717	1.41775e-07	-2.12258e-10	-1.26835
159083964	chr2:159083964:GTC:G	6.64557e-09	-1.79321	-0.963565	2.94098e-08	-1.85918	-0.982085
159083967	chr2:159083967:A:AT	6.70239e-09	-1.78864	-0.959625	2.95895e-08	-1.85691	-0.978269
159084061	chr2:159084061:C:G	1.64838e-08	-1.84835	-3.10475e-10	8.26475e-08	-1.80801	-3.10475e-10
159084589	chr2:159084589:C:T	8.22259e-08	-2.12258e-10	-0.241258	3.86648e-07	-2.12258e-10	-0.265079
159084880	chr2:159084880:C:T	8.51424e-08	0.539778	-0.746181	1.55038e-07	-0.403547	-0.775373
159084897	chr2:159084897:G:T	2.98734e-08	-2.12258e-10	-1.25376	1.45976e-07	-2.12258e-10	-1.23915
159085768	chr2:159085768:T:C	3.18869e-08	-2.12258e-10	-1.18853	1.58937e-07	-2.12258e-10	-1.15409
159086055	chr2:159086055:G:A	4.71651e-09	-1.80281	-1.29685	2.13109e-08	-1.86625	-1.29712
159087003	chr2:159087003:G:A	5.6562e-09	-1.78588	-1.13209	2.54509e-08	-1.8621	-1.12374
159087114	chr2:159087114:C:T	1.59804e-08	-1.87936	-3.10475e-10	7.95614e-08	-1.84606	-3.10475e-10
159087471	chr2:159087471:T:G	3.13363e-07	1.09663	-3.10475e-10	5.04487e-07	0.000947981	-3.10475e-10
159087505	chr2:159087505:T:C	2.86413e-08	-2.12258e-10	-1.29588	1.38681e-07	-2.12258e-10	-1.29042
159088564	chr2:159088564:A:AAG	1.68377e-08	-1.82711	-3.10475e-10	8.69636e-08	-1.7571	-3.10475e-10
159088711	chr2:159088711:G:A	8.0411e-08	-2.12258e-10	-0.263579	3.39939e-07	-2.12258e-10	-0.393826
159089165	chr2:159089165:AGT:A	5.03832e-09	-1.76734	-1.26631	2.33319e-08	-1.84726	-1.22551
159089210	chr2:159089210:C:T	1.48831e-08	-1.33537	-0.615127	4.02064e-08	-1.68509	-0.843473
159089230	chr2:159089230:T:C	4.71857e-09	-1.81231	-1.28691	2.13804e-08	-1.87034	-1.28978
159090134	chr2:159090134:C:T	3.32014e-08	-2.12258e-10	-1.14814	1.62167e-07	-2.12258e-10	-1.13397
159090537	chr2:159090537:A:G	2.53782e-07	1.81871	-0.932961	3.32552e-07	0.583168	-0.998967
159090547	chr2:159090547:A:G	4.81655e-09	-1.82595	-1.25272	2.22516e-08	-1.87462	-1.24556
159090730	chr2:159090730:T:C	4.77442e-08	-2.12258e-10	-0.784872	2.2165e-07	-2.12258e-10	-0.821493
159091045	chr2:159091045:C:T	3.0411e-07	1.92058	-0.853916	3.86215e-07	0.662233	-0.928433
159091143	chr2:159091143:T:C	4.50933e-09	-1.8646	-1.27998	2.36484e-08	-1.78127	-1.27802
159091195	chr2:159091195:C:T	3.81989e-08	-2.12258e-10	-1.00792	1.78852e-07	-2.12258e-10	-1.03603
159091227	chr2:159091227:T:C	1.46475e-08	-1.38027	-0.586191	4.00843e-08	-1.71135	-0.820261
159091690	chr2:159091690:A:G	4.02062e-07	2.22158	-0.875704	4.83017e-07	0.90494	-0.947483
159092483	chr2:159092483:A:G	8.92267e-08	-2.12258e-10	-0.159548	4.19091e-07	-2.12258e-10	-0.184506
159092498	chr2:159092498:A:C	8.91203e-08	-2.12258e-10	-0.160742	4.18593e-07	-2.12258e-10	-0.185694
159094230	chr2:159094230:T:C	3.81846e-08	-2.12258e-10	-1.0083	1.8658e-07	-2.12258e-10	-0.993735
159094353	chr2:159094353:C:G	2.64126e-07	1.86952	-0.943825	3.30435e-07	0.596164	-1.01835
159094357	chr2:159094357:G:A	2.96026e-08	-2.12258e-10	-1.26287	1.44235e-07	-2.12258e-10	-1.25115
159094386	chr2:159094386:C:T	1.67923e-08	-1.27552	-0.554286	4.51457e-08	-1.70982	-0.702875
159094440	chr2:159094440:C:T	5.05662e-08	-0.396441	-0.331004	1.42505e-07	-0.884626	-0.37859
159094933	chr2:159094933:T:C	6.8493e-08	-2.12258e-10	-0.423997	3.40234e-07	-2.12258e-10	-0.392959
159094954	chr2:159094954:T:G	3.58038e-08	-2.12258e-10	-1.07267	1.72349e-07	-2.12258e-10	-1.07307
159095133	chr2:159095133:A:G	4.19606e-08	-2.12258e-10	-0.913997	1.93175e-07	-2.12258e-10	-0.958996
159095197	chr2:159095197:C:T	2.5809e-07	1.38165	-0.479073	4.17608e-07	0.366864	-0.554915
159095198	chr2:159095198:G:A	2.6148e-08	-0.91932	-0.467637	1.01899e-07	-1.09702	-0.501588
159095450	chr2:159095450:A:G	1.84339e-08	-1.51678	-0.219752	7.86946e-08	-1.47691	-0.380107
159095586	chr2:159095586:A:G	1.65696e-07	0.384355	0.0750707	5.56994e-07	0.0798057	0.0201555
159095690	chr2:159095690:C:T	1.84922e-07	0.494465	0.0747426	6.27531e-07	0.199277	0.0199218
159096212	chr2:159096212:T:C	5.14447e-09	-1.81013	-1.20268	2.16835e-08	-1.87939	-1.26665
159096522	chr2:159096522:T:C	5.68104e-08	-2.12258e-10	-0.611009	2.81339e-07	-2.12258e-10	-0.583034
159096834	chr2:159096834:AC:A	7.0054e-08	-2.12258e-10	-0.401462	3.32302e-07	-2.12258e-10	-0.41655
159096954	chr2:159096954:A:G	2.63136e-06	1.78074	1.44378	3.16052e-06	0.611702	1.2242
159097663	chr2:159097663:C:T	8.17451e-09	-1.79776	-0.751945	2.96742e-08	-1.87902	-0.953292
159097783	chr2:159097783:C:A	5.13264e-08	-2.12258e-10	-0.712523	2.43414e-07	-2.12258e-10	-0.72783
159097908	chr2:159097908:C:T	2.22079e-06	3.96591	-0.911017	6.73928e-06	3.5041	-0.910989
159097929	chr2:159097929:A:G	4.80663e-08	-2.12258e-10	-0.778148	2.28241e-07	-2.12258e-10	-0.792191
159098031	chr2:159098031:A:G	7.58513e-08	-2.12258e-10	-0.321954	3.46998e-07	-2.12258e-10	-0.373276
159098184	chr2:159098184:A:G	2.77718e-07	0.169635	0.806244	1.10606e-06	-0.0280717	0.814041
159098247	chr2:159098247:T:C	7.51822e-08	-2.12258e-10	-0.330815	3.44099e-07	-2.12258e-10	-0.381663
159098313	chr2:159098313:T:A	2.31895e-07	0.0247483	0.770806	5.81199e-07	-0.553438	0.695937
159098404	chr2:159098404:G:A	6.90059e-08	-2.12258e-10	-0.416537	3.16226e-07	-2.12258e-10	-0.466135
159098610	chr2:159098610:A:G	1.23825e-07	-2.12258e-10	0.16814	5.99223e-07	-2.12258e-10	0.173041
159098967	chr2:159098967:G:A	2.1303e-08	-1.86842	0.276536	9.74404e-08	-1.87948	0.236128
159099063	chr2:159099063:C:T	1.39658e-06	3.10935	-0.518304	3.80971e-06	2.54917	-0.526452
159099083	chr2:159099083:C:T	6.14172e-09	-1.77047	-1.06516	2.65002e-08	-1.87816	-1.06728
159099898	chr2:159099898:T:C	3.24125e-08	-1.17218	-3.10475e-10	1.2356e-07	-1.40587	-3.10475e-10
159100008	chr2:159100008:C:T	2.00868e-07	1.57964	-0.927717	1.15479e-07	-0.441498	-1.03201
159100546	chr2:159100546:T:C	1.17724e-08	-1.06129	-1.12368	5.93024e-08	-1.00622	-1.13373
159100628	chr2:159100628:C:T	3.93919e-08	-0.977168	-3.10475e-10	2.03385e-07	-0.907495	-3.10475e-10
159100952	chr2:159100952:G:A	4.69468e-08	-2.12258e-10	-0.801714	2.19515e-07	-2.12258e-10	-0.831172
159100965	chr2:159100965:A:G	1.02263e-08	-1.87953	-0.446234	3.93115e-08	-1.84759	-0.703483
159101033	chr2:159101033:T:C	4.50863e-09	-1.85898	-1.28575	2.15824e-08	-1.85715	-1.29356
159101100	chr2:159101100:A:G	5.43687e-08	0.639779	-1.29472	6.66647e-08	-0.727016	-1.2959
159101136	chr2:159101136:C:T	5.69057e-08	-2.12258e-10	-0.609334	2.65148e-07	-2.12258e-10	-0.642307
159101252	chr2:159101252:A:G	1.07933e-08	-1.87203	-0.399773	4.31156e-08	-1.80508	-0.653629
159101433	chr2:159101433:G:A	6.36739e-07	1.84412	-0.0384899	1.71249e-06	1.25355	-0.0304395
159101666	chr2:159101666:A:T	2.88708e-08	-2.12258e-10	-1.2879	1.38652e-07	-2.12258e-10	-1.29062
159101914	chr2:159101914:A:C	1.10397e-06	1.95312	0.402816	3.09162e-06	1.3934	0.420461
159101931	chr2:159101931:G:A	3.82864e-08	-2.12258e-10	-1.00563	1.79266e-07	-2.12258e-10	-1.03373
159102170	chr2:159102170:A:G	2.52359e-08	-1.80821	0.385745	1.08451e-07	-1.80556	0.269261
159105245	chr2:159105245:C:T	2.01599e-08	-0.37362	-1.27341	1.30009e-07	-0.0780767	-1.27691
159105289	chr2:159105289:C:T	5.39313e-09	-1.87238	-1.09322	2.75161e-08	-1.85403	-1.05379
159105290	chr2:159105290:G:A	1.84057e-08	-0.444246	-1.29382	1.19072e-07	-0.147752	-1.29511
159105309	chr2:159105309:A:T	3.23584e-08	-2.12258e-10	-1.17385	1.63367e-07	-2.12258e-10	-1.12659
159105866	chr2:159105866:T:C	1.99637e-08	-0.360912	-1.2959	1.31731e-07	-0.0473278	-1.2945
159105899	chr2:159105899:A:G	4.92981e-09	-1.87591	-1.17952	2.48115e-08	-1.86216	-1.14913
159106140	chr2:159106140:A:G	2.94055e-08	-2.12258e-10	-1.26955	1.42543e-07	-2.12258e-10	-1.26295
159106194	chr2:159106194:A:G	3.80004e-08	-2.12258e-10	-1.01313	1.8514e-07	-2.12258e-10	-1.00148
159106304	chr2:159106304:C:T	4.90549e-07	-2.12258e-10	1.5448	2.27658e-06	-2.12258e-10	1.50783
159106473	chr2:159106473:A:T	2.67716e-08	-1.82774	0.46435	1.14718e-07	-1.82546	0.345344
159106665	chr2:159106665:T:A	2.8746e-08	-2.12258e-10	-1.29223	1.38602e-07	-2.12258e-10	-1.29098
159106775	chr2:159106775:A:G	5.40149e-08	-2.12258e-10	-0.661469	2.41586e-07	-2.12258e-10	-0.735368
159106808	chr2:159106808:C:T	5.11699e-08	-0.617084	-0.0984948	2.17484e-07	-0.665986	-0.174484
159107473	chr2:159107473:T:C	4.57614e-07	-2.12258e-10	1.4753	2.12556e-06	-2.12258e-10	1.4392
159107756	chr2:159107756:C:CT	2.96646e-08	-2.12258e-10	-1.26077	1.44899e-07	-2.12258e-10	-1.24656
159108004	chr2:159108004:T:C	2.58006e-07	2.16167	-1.25941	7.16634e-07	1.59769	-1.24572
159108040	chr2:159108040:T:C	9.02515e-07	1.82953	0.324928	1.27473e-06	0.706845	0.221048
159108506	chr2:159108506:A:AG	3.08327e-08	-2.12258e-10	-1.22215	1.49204e-07	-2.12258e-10	-1.21728
159108686	chr2:159108686:G:A	5.43492e-07	-2.12258e-10	1.64729	2.52123e-06	-2.12258e-10	1.60991
159108877	chr2:159108877:G:C	7.14647e-08	0.900669	-1.28219	8.0533e-08	-0.549334	-1.28459
159108988	chr2:159108988:T:C	2.88581e-08	-2.12258e-10	-1.28834	1.38286e-07	-2.12258e-10	-1.29327
159109365	chr2:159109365:C:G	2.80936e-08	-1.31519	-3.10475e-10	2.17986e-07	-0.838161	-3.10475e-10
159109536	chr2:159109536:A:G	5.47561e-08	-0.650253	0.00241203	2.32481e-07	-0.697638	-0.0761466
159109584	chr2:159109584:T:C	4.99477e-07	-2.12258e-10	1.56283	2.31835e-06	-2.12258e-10	1.52602
159109802	chr2:159109802:A:G	5.70657e-08	-0.64751	0.0409837	2.41908e-07	-0.695361	-0.0386757
159109851	chr2:159109851:G:A	2.47455e-07	2.12703	-1.26653	6.87039e-07	1.56395	-1.25415
159110247	chr2:159110247:C:T	3.11991e-08	-2.12258e-10	-1.21034	1.49972e-07	-2.12258e-10	-1.21215
159110255	chr2:159110255:A:G	5.46634e-08	-0.677239	0.027704	2.31901e-07	-0.724781	-0.0515033
159110585	chr2:159110585:G:C	1.71299e-08	-0.515668	-1.29424	1.07302e-07	-0.251706	-1.29524
159110879	chr2:159110879:G:A	1.60597e-08	-0.578814	-1.2956	1.00171e-07	-0.319414	-1.2963
159111001	chr2:159111001:T:C	4.75298e-08	-0.708379	-0.0809945	2.0164e-07	-0.756339	-0.159771
159111392	chr2:159111392:T:G	2.9703e-08	-2.12258e-10	-1.25948	1.44134e-07	-2.12258e-10	-1.25185
159111491	chr2:159111491:T:C	5.43312e-08	-0.686927	0.0312975	2.30502e-07	-0.734266	-0.0480687
159111620	chr2:159111620:C:T	1.20316e-07	-2.12258e-10	0.139389	5.828e-07	-2.12258e-10	0.145251
159112133	chr2:159112133:TGTGCACTCAGA:T	1.53375e-08	-0.629225	-1.29121	9.48793e-08	-0.377262	-1.29273
159112324	chr2:159112324:C:T	3.12961e-07	-2.12258e-10	1.09535	1.45556e-06	-2.12258e-10	1.06055
159112415	chr2:159112415:G:T	1.548e-08	-0.617167	-1.29401	9.59162e-08	-0.364034	-1.29509
159112502	chr2:159112502:C:T	1.91463e-07	-2.12258e-10	0.603968	8.06046e-07	-2.12258e-10	0.469546
159112939	chr2:159112939:T:C	2.9605e-08	-2.12258e-10	-1.26278	1.41933e-07	-2.12258e-10	-1.26724
159112950	chr2:159112950:A:T	5.01447e-08	-0.66683	-0.0689859	2.13608e-07	-0.713285	-0.145167
159113013	chr2:159113013:C:T	4.66024e-08	-2.12258e-10	-0.809077	2.1271e-07	-2.12258e-10	-0.862665
159113093	chr2:159113093:C:T	4.10389e-08	-2.12258e-10	-0.936209	1.8893e-07	-2.12258e-10	-0.98122
159113361	chr2:159113361:G:T	3.09181e-07	1.89389	-0.81069	9.58747e-07	1.3976	-0.754566
159113942	chr2:159113942:G:T	5.97207e-08	-2.12258e-10	-0.561051	2.77495e-07	-2.12258e-10	-0.596791
159114101	chr2:159114101:A:G	2.98787e-08	-2.12258e-10	-1.25358	1.46123e-07	-2.12258e-10	-1.23814
159114250	chr2:159114250:C:T	2.11355e-08	-1.59977	-3.10475e-10	9.48836e-08	-1.66994	-3.10475e-10
159114356	chr2:159114356:G:C	2.97876e-08	-2.12258e-10	-1.25664	1.45603e-07	-2.12258e-10	-1.24171
159114412	chr2:159114412:G:C	7.9854e-08	-0.614432	0.343903	3.36075e-07	-0.661839	0.25658
159114427	chr2:159114427:T:C	9.62944e-09	-1.87947	-0.506435	3.75997e-08	-1.84245	-0.753144
159114540	chr2:159114540:T:C	6.18044e-08	-0.69862	0.171866	2.61546e-07	-0.745277	0.0892925
159114851	chr2:159114851:A:G	6.3135e-08	-0.659342	0.153888	2.66855e-07	-0.707156	0.0712686
159115286	chr2:159115286:G:A	4.82669e-07	-2.12258e-10	1.5286	2.2418e-06	-2.12258e-10	1.49244
159115374	chr2:159115374:C:A	2.99387e-08	-2.12258e-10	-1.25158	1.45343e-07	-2.12258e-10	-1.2435
159115630	chr2:159115630:C:T	4.47028e-07	-2.12258e-10	1.45189	2.0773e-06	-2.12258e-10	1.41623
159115694	chr2:159115694:G:T	2.86398e-08	-2.12258e-10	-1.29593	1.37782e-07	-2.12258e-10	-1.29692
159115712	chr2:159115712:T:C	3.4664e-08	-0.476483	-0.628546	1.47906e-07	-0.546572	-0.679446
159115992	chr2:159115992:G:A	3.54816e-08	0.183197	-1.26491	5.1401e-08	-1.01592	-1.26702
159116035	chr2:159116035:C:G	3.78816e-07	-2.12258e-10	1.28632	1.76061e-06	-2.12258e-10	1.25082
159116314	chr2:159116314:C:T	5.29337e-08	0.571778	-1.25347	6.61593e-08	-0.772947	-1.25758
159116453	chr2:159116453:AC:A	2.2866e-08	-1.52108	-3.10475e-10	9.64162e-08	-1.65392	-3.10475e-10
159116459	chr2:159116459:A:C	3.40511e-08	-2.12258e-10	-1.12287	1.65274e-07	-2.12258e-10	-1.11499
159116582	chr2:159116582:G:A	1.09173e-07	-2.12258e-10	0.0422055	5.25666e-07	-2.12258e-10	0.0420722
159116592	chr2:159116592:C:T	8.28148e-09	-1.8766	-0.660108	3.37808e-08	-1.86472	-0.837985
159116640	chr2:159116640:G:A	1.20008e-08	-1.06845	-1.0973	9.03931e-08	-0.543748	-1.17468
159116934	chr2:159116934:T:C	3.76433e-08	-2.12258e-10	-1.02257	1.74775e-07	-2.12258e-10	-1.05909
159117030	chr2:159117030:G:A	2.92592e-08	-2.12258e-10	-1.27453	1.41197e-07	-2.12258e-10	-1.27244
159117098	chr2:159117098:T:G	2.90034e-08	-2.12258e-10	-1.28332	1.39899e-07	-2.12258e-10	-1.28167
159117284	chr2:159117284:T:A	5.27066e-07	-2.12258e-10	1.6166	2.444e-06	-2.12258e-10	1.5788
159117383	chr2:159117383:C:T	4.10545e-07	-2.12258e-10	1.36676	1.90511e-06	-2.12258e-10	1.3297
159117456	chr2:159117456:T:C	3.49007e-08	-2.12258e-10	-1.09822	1.63404e-07	-2.12258e-10	-1.12637
159117497	chr2:159117497:G:A	3.71143e-08	-2.12258e-10	-1.03673	1.73835e-07	-2.12258e-10	-1.06449
159117556	chr2:159117556:C:T	5.4269e-08	0.595838	-1.25261	6.73736e-08	-0.755574	-1.25677
159117638	chr2:159117638:C:T	3.98809e-07	-2.12258e-10	1.33775	1.85052e-06	-2.12258e-10	1.30063
159117676	chr2:159117676:G:A	1.49788e-08	-0.73507	-1.20902	1.04684e-07	-0.389586	-1.18206
159118199	chr2:159118199:G:A	1.08902e-07	-2.12258e-10	0.0397163	5.15494e-07	-2.12258e-10	0.0225318
159118641	chr2:159118641:G:A	2.88327e-08	-2.12258e-10	-1.28922	1.38076e-07	-2.12258e-10	-1.29479
159118845	chr2:159118845:T:C	2.96828e-08	-2.12258e-10	-1.26016	1.45011e-07	-2.12258e-10	-1.24579
159119004	chr2:159119004:T:C	1.51488e-08	-0.764844	-1.16797	1.05482e-07	-0.42746	-1.1366
159119052	chr2:159119052:A:G	3.36339e-08	-2.12258e-10	-1.13519	1.61423e-07	-2.12258e-10	-1.13857
159119501	chr2:159119501:G:T	1.77399e-07	-2.12258e-10	0.527672	8.22313e-07	-2.12258e-10	0.489528
159119751	chr2:159119751:T:G	3.27766e-08	-2.12258e-10	-1.16101	1.54877e-07	-2.12258e-10	-1.17996
159120025	chr2:159120025:G:A	4.84762e-09	-1.79284	-1.2794	2.27979e-08	-1.80126	-1.29467
159120127	chr2:159120127:CAGATGCCAG:C	3.27709e-08	-2.12258e-10	-1.16119	1.54853e-07	-2.12258e-10	-1.18012
159120489	chr2:159120489:T:A	1.28344e-08	-0.814296	-1.28431	9.45851e-08	-0.383905	-1.28919
159120907	chr2:159120907:T:C	9.76728e-09	-1.87567	-0.496024	3.71291e-08	-1.86245	-0.745739
159121171	chr2:159121171:G:A	4.94094e-07	-2.12258e-10	1.552	2.28967e-06	-2.12258e-10	1.51357
159121979	chr2:159121979:C:T	4.06113e-07	-2.12258e-10	1.3559	1.88471e-06	-2.12258e-10	1.31893
159122006	chr2:159122006:C:T	3.21255e-08	-2.12258e-10	-1.18108	1.51926e-07	-2.12258e-10	-1.1992
159122009	chr2:159122009:C:T	2.78047e-08	-1.52945	0.203931	1.0163e-07	-1.77125	0.169996
159122339	chr2:159122339:A:G	5.0272e-08	-2.12258e-10	-0.73328	2.39597e-07	-2.12258e-10	-0.743637
159122599	chr2:159122599:C:T	3.09189e-08	-2.12258e-10	-1.21936	1.51045e-07	-2.12258e-10	-1.20502
159122700	chr2:159122700:T:A	9.77201e-09	-1.87908	-0.492126	3.7693e-08	-1.8504	-0.742719
159122741	chr2:159122741:G:A	4.64651e-07	2.5734	-1.08284	1.29222e-06	1.98968	-1.04815
159123585	chr2:159123585:T:A	2.10154e-08	-1.72935	0.123879	9.12157e-08	-1.73164	0.0222769
159123762	chr2:159123762:T:C	5.30104e-07	-2.12258e-10	1.62234	2.45796e-06	-2.12258e-10	1.58449
159123765	chr2:159123765:A:G	1.37697e-07	1.46873	-1.19441	1.24946e-07	-0.215052	-1.17966
159124553	chr2:159124553:T:C	5.08175e-08	-2.12258e-10	-0.722489	2.37189e-07	-2.12258e-10	-0.753738
159125068	chr2:159125068:G:A	1.49723e-08	-0.657179	-1.28735	1.04936e-07	-0.274723	-1.29452
159125076	chr2:159125076:T:C	4.76275e-08	-2.12258e-10	-0.787318	2.19155e-07	-2.12258e-10	-0.832814
159125176	chr2:159125176:G:T	1.65061e-06	2.09498	0.663196	4.57459e-06	1.5279	0.677777
159125185	chr2:159125185:G:C	1.56729e-08	-0.694173	-1.20462	1.11146e-07	-0.334909	-1.17684
159125745	chr2:159125745:C:T	4.95972e-07	-2.12258e-10	1.55579	2.30146e-06	-2.12258e-10	1.5187
159126280	chr2:159126280:T:G	1.00974e-08	-1.87901	-0.459436	3.87108e-08	-1.85134	-0.715137
159126358	chr2:159126358:C:A	2.92829e-08	-2.12258e-10	-1.27373	1.42874e-07	-2.12258e-10	-1.26063
159126538	chr2:159126538:A:G	1.54548e-08	-0.628461	-1.28435	1.08516e-07	-0.242918	-1.29278
159126695	chr2:159126695:A:T	1.00742e-08	-1.87331	-0.467444	3.78636e-08	-1.86666	-0.721942
159127273	chr2:159127273:A:G	1.47399e-08	-0.750914	-1.20926	1.04257e-07	-0.393973	-1.18176
159127282	chr2:159127282:G:A	2.86114e-08	-2.12258e-10	-1.29692	1.3787e-07	-2.12258e-10	-1.29628
159127726	chr2:159127726:G:C	3.22359e-07	2.24368	-1.11874	9.20429e-07	1.69033	-1.08808
159128001	chr2:159128001:C:T	3.00681e-08	-2.12258e-10	-1.24727	1.42912e-07	-2.12258e-10	-1.26036
159128190	chr2:159128190:G:A	1.20154e-08	-0.953198	-1.21134	3.27104e-08	-1.49684	-1.23806
159128645	chr2:159128645:A:G	2.69163e-07	-2.12258e-10	0.944589	1.15469e-06	-2.12258e-10	0.828995
159128900	chr2:159128900:T:G	2.86561e-08	-2.12258e-10	-1.29536	1.38556e-07	-2.12258e-10	-1.29132
159128975	chr2:159128975:A:G	9.32846e-09	-1.1236	-1.29405	2.59219e-08	-1.67937	-1.28814
159129128	chr2:159129128:T:C	2.669e-08	-1.27452	-0.091918	8.09715e-08	-1.53145	-0.297047
159129155	chr2:159129155:G:A	5.13793e-07	-2.12258e-10	1.59109	2.4228e-06	-2.12258e-10	1.57009
159129696	chr2:159129696:G:T	6.77534e-09	-1.87424	-0.863202	2.78314e-08	-1.85902	-1.03741
159129811	chr2:159129811:A:G	2.07601e-08	-1.6177	-3.10475e-10	7.9522e-08	-1.84656	-3.10475e-10
159130039	chr2:159130039:C:T	2.01482e-08	-1.64762	-3.10475e-10	9.11498e-08	-1.71009	-3.10475e-10
159130153	chr2:159130153:T:G	6.57255e-09	-1.71574	-1.05208	2.99765e-08	-1.78527	-1.03691
159130295	chr2:159130295:T:C	1.05167e-08	-1.46465	-0.833115	7.13656e-08	-1.10749	-0.847286
159130357	chr2:159130357:G:A	1.01582e-08	-1.84505	-0.487399	3.93337e-08	-1.87956	-0.670954
159130506	chr2:159130506:G:A	1.19245e-07	-2.12258e-10	0.130454	5.38813e-07	-2.12258e-10	0.066774
159130649	chr2:159130649:G:C	4.94205e-08	-2.12258e-10	-0.750364	2.34779e-07	-2.12258e-10	-0.76395
159130972	chr2:159130972:A:G	2.87281e-08	-2.12258e-10	-1.29285	1.39046e-07	-2.12258e-10	-1.28779
159130986	chr2:159130986:T:A	8.31478e-09	-1.78576	-0.746938	3.94094e-08	-1.83021	-0.718377
159131055	chr2:159131055:TTCTTC:T	1.66554e-08	-0.596583	-1.24141	3.29093e-08	-1.50082	-1.22802
159131084	chr2:159131084:G:A	4.17681e-08	-2.12258e-10	-0.918596	2.11757e-07	-2.12258e-10	-0.867156
159131399	chr2:159131399:C:G	1.19598e-07	-2.12258e-10	0.133411	5.39391e-07	-2.12258e-10	0.0678464
159131784	chr2:159131784:T:C	5.72463e-09	-1.72674	-1.17921	2.41076e-08	-1.82073	-1.21934
159132079	chr2:159132079:C:T	8.67661e-09	-1.72041	-0.76969	4.04756e-08	-1.78058	-0.741311
159132348	chr2:159132348:C:T	2.87824e-08	-2.12258e-10	-1.29096	1.38325e-07	-2.12258e-10	-1.29299
159132643	chr2:159132643:C:T	1.67798e-08	-0.615362	-1.21519	3.34385e-08	-1.51364	-1.19925
159132725	chr2:159132725:A:T	2.86058e-08	-2.12258e-10	-1.29712	1.37787e-07	-2.12258e-10	-1.29689
159132841	chr2:159132841:G:A	4.36556e-08	-2.12258e-10	-0.874398	2.14097e-07	-2.12258e-10	-0.856167
159133314	chr2:159133314:G:A	1.50414e-08	-0.705381	-1.23454	3.12677e-08	-1.55959	-1.22042
159133988	chr2:159133988:A:G	6.14146e-08	-1.79285	1.25977	2.97943e-07	-1.82339	1.2977
159134153	chr2:159134153:G:A	7.16792e-08	0.349718	-0.728246	6.84962e-07	1.02298	-0.716213
159134638	chr2:159134638:G:A	8.79583e-09	-1.71695	-0.759497	4.10152e-08	-1.77665	-0.731996
159134752	chr2:159134752:G:C	2.88202e-08	-2.12258e-10	-1.28965	1.37937e-07	-2.12258e-10	-1.2958
159134852	chr2:159134852:G:A	2.23741e-07	-1.65605	2.41581	9.9029e-07	-1.69324	2.36865
159134917	chr2:159134917:C:T	2.9487e-08	-2.12258e-10	-1.26678	1.40552e-07	-2.12258e-10	-1.27701
159135184	chr2:159135184:TGAATG:T	2.87512e-08	-2.12258e-10	-1.29205	1.38225e-07	-2.12258e-10	-1.29371
159135244	chr2:159135244:G:C	8.7645e-09	-1.72178	-0.758242	4.09115e-08	-1.78049	-0.730694
159135309	chr2:159135309:T:C	2.83486e-06	3.29902	-3.10475e-10	6.18792e-06	2.50776	-3.10475e-10
159135470	chr2:159135470:T:C	1.91193e-08	-1.70003	-3.10475e-10	8.54928e-08	-1.77416	-3.10475e-10
159135545	chr2:159135545:T:G	8.35466e-09	-1.72828	-0.799626	3.89938e-08	-1.78573	-0.773461
159135813	chr2:159135813:C:A	2.94761e-08	-2.12258e-10	-1.26715	1.42795e-07	-2.12258e-10	-1.26119
159136188	chr2:159136188:C:T	1.46853e-08	-0.713364	-1.25052	3.06238e-08	-1.56194	-1.23888
159136839	chr2:159136839:TTATATG:T	8.19402e-09	-1.71092	-0.836403	3.80817e-08	-1.77205	-0.810813
159136895	chr2:159136895:A:G	4.87002e-08	-0.71778	-0.0472662	4.17135e-07	-0.0270272	-0.162158
159137135	chr2:159137135:A:G	2.90929e-08	-2.12258e-10	-1.28024	1.41074e-07	-2.12258e-10	-1.27331
159137396	chr2:159137396:G:A	1.04084e-08	-1.49763	-0.810484	3.87447e-08	-1.67146	-0.894141
159138028	chr2:159138028:C:T	2.56804e-08	-1.405	-3.10475e-10	9.41281e-08	-1.67794	-3.10475e-10
159138470	chr2:159138470:GTTAA:G	1.04596e-08	-1.87882	-0.424381	4.0696e-08	-1.83607	-0.680392
159138709	chr2:159138709:C:T	7.67651e-08	-2.12258e-10	-0.309979	3.82724e-07	-2.12258e-10	-0.27528
159138895	chr2:159138895:T:C	2.88499e-08	-2.12258e-10	-1.28862	1.39559e-07	-2.12258e-10	-1.2841
159138959	chr2:159138959:T:C	7.129e-09	-1.43757	-1.24899	4.84165e-08	-1.09406	-1.24869
159139207	chr2:159139207:AAAAG:A	2.86263e-08	-2.12258e-10	-1.2964	1.3801e-07	-2.12258e-10	-1.29527
159139435	chr2:159139435:A:G	1.66461e-08	-1.83855	-3.10475e-10	9.92539e-08	-1.62491	-3.10475e-10
159139528	chr2:159139528:T:C	2.87728e-08	-2.12258e-10	-1.2913	1.37987e-07	-2.12258e-10	-1.29543
159139533	chr2:159139533:G:A	5.80761e-09	-1.84439	-1.04717	2.44592e-08	-1.87928	-1.14631
159139790	chr2:159139790:A:G	1.3827e-08	-1.87163	-0.152473	5.13315e-08	-1.8711	-0.413185
159140085	chr2:159140085:T:C	1.18582e-08	-1.87786	-0.299843	4.6756e-08	-1.86066	-0.516986
159140302	chr2:159140302:A:G	4.15672e-08	-2.12258e-10	-0.923417	2.03726e-07	-2.12258e-10	-0.905816
159140614	chr2:159140614:G:A	6.14662e-09	-1.77273	-1.06209	2.88534e-08	-1.82167	-1.03869
159140840	chr2:159140840:A:G	6.64743e-09	-1.85563	-0.900868	2.75024e-08	-1.8769	-1.03142
159141056	chr2:159141056:C:G	3.29039e-08	-2.12258e-10	-1.15714	1.61355e-07	-2.12258e-10	-1.13898
159141192	chr2:159141192:A:G	4.19079e-08	-2.12258e-10	-0.915255	2.0717e-07	-2.12258e-10	-0.889056
159141398	chr2:159141398:G:A	1.23721e-08	-1.87639	-0.258891	4.82757e-08	-1.86478	-0.480889
159141553	chr2:159141553:G:A	1.20065e-07	0.801504	-0.664203	8.99001e-07	1.24288	-0.664188
159141584	chr2:159141584:G:T	1.221e-08	-1.87837	-0.270107	4.80679e-08	-1.85899	-0.490986
159141655	chr2:159141655:A:T	2.88856e-08	-2.12258e-10	-1.28738	1.40175e-07	-2.12258e-10	-1.27971
159141742	chr2:159141742:G:A	2.99891e-08	-2.12258e-10	-1.2499	1.45905e-07	-2.12258e-10	-1.23964
159141824	chr2:159141824:A:G	1.76473e-08	-1.78014	-3.10475e-10	8.06574e-08	-1.83238	-3.10475e-10
159142496	chr2:159142496:G:A	8.00294e-09	-1.87798	-0.692939	3.30817e-08	-1.86038	-0.863232
159142556	chr2:159142556:A:T	1.17913e-08	-1.87551	-0.307855	4.61607e-08	-1.86637	-0.524092
159142666	chr2:159142666:G:GT	2.87268e-08	-2.12258e-10	-1.2929	1.38366e-07	-2.12258e-10	-1.29269
159142835	chr2:159142835:G:A	2.86652e-08	-2.12258e-10	-1.29505	1.38278e-07	-2.12258e-10	-1.29333
159142891	chr2:159142891:T:C	5.21174e-08	-2.12258e-10	-0.69723	2.44191e-07	-2.12258e-10	-0.724644
159143113	chr2:159143113:C:T	7.10055e-09	-1.8787	-0.81186	3.05071e-08	-1.84021	-0.964424
159143880	chr2:159143880:T:A	7.77436e-09	-1.87598	-0.72392	3.20638e-08	-1.86545	-0.889418
159143904	chr2:159143904:ATTG:A	2.89551e-08	-2.12258e-10	-1.28498	1.39508e-07	-2.12258e-10	-1.28447
159144429	chr2:159144429:A:G	7.95912e-09	-1.87945	-0.696965	3.32533e-08	-1.8518	-0.866644
159145508	chr2:159145508:T:C	8.06858e-09	-1.87616	-0.686591	3.30991e-08	-1.8657	-0.857386
159146267	chr2:159146267:T:C	2.86064e-08	-2.12258e-10	-1.2971	1.37975e-07	-2.12258e-10	-1.29552
159146408	chr2:159146408:T:C	1.43711e-08	-0.693947	-1.29156	2.94213e-08	-1.5538	-1.28707
159146697	chr2:159146697:C:T	3.45056e-08	-2.12258e-10	-1.10961	1.63869e-07	-2.12258e-10	-1.12353
159146731	chr2:159146731:G:C	2.3547e-06	3.11344	-3.10475e-10	5.23986e-06	2.34146	-3.10475e-10
159146929	chr2:159146929:T:G	4.09041e-08	-2.12258e-10	-0.939498	2.0174e-07	-2.12258e-10	-0.915617
159147161	chr2:159147161:G:A	7.12791e-09	-1.75772	-0.928991	3.33845e-08	-1.80777	-0.90673
159147212	chr2:159147212:G:A	1.60353e-08	-1.87594	-3.10475e-10	7.6945e-08	-1.8795	-3.10475e-10
159147345	chr2:159147345:A:G	2.86058e-08	-2.12258e-10	-1.29712	1.37909e-07	-2.12258e-10	-1.296
159147981	chr2:159147981:A:C	6.09358e-09	-1.77896	-1.06453	2.83556e-08	-1.82013	-1.05764
159148372	chr2:159148372:C:T	2.94405e-08	-2.12258e-10	-1.26836	1.42655e-07	-2.12258e-10	-1.26216
159148522	chr2:159148522:C:T	8.13905e-09	-1.62828	-0.92578	2.71904e-08	-1.8448	-1.07493
159148748	chr2:159148748:C:T	1.99607e-08	-0.427629	-1.22934	3.33658e-07	0.792104	-1.20458
159148873	chr2:159148873:A:G	4.43948e-09	-1.87946	-1.28073	2.21742e-08	-1.83938	-1.28429
159149523	chr2:159149523:C:G	2.93205e-08	-2.12258e-10	-1.27244	1.40303e-07	-2.12258e-10	-1.27879
159149557	chr2:159149557:A:T	6.30282e-09	-1.59051	-1.21922	2.91685e-08	-1.6202	-1.22931
159149632	chr2:159149632:C:T	5.96238e-09	-1.82188	-1.04338	2.48163e-08	-1.87711	-1.13399
159149818	chr2:159149818:G:A	2.86142e-08	-2.12258e-10	-1.29683	1.37919e-07	-2.12258e-10	-1.29593
159150199	chr2:159150199:TATAG:T	7.62258e-08	-0.317029	-3.10475e-10	5.16057e-07	0.0236241	-3.10475e-10
159150224	chr2:159150224:A:G	3.73734e-08	-2.12258e-10	-1.02977	1.83389e-07	-2.12258e-10	-1.01098
159150572	chr2:159150572:C:T	3.26931e-08	-2.12258e-10	-1.16356	1.60252e-07	-2.12258e-10	-1.14585
159151216	chr2:159151216:G:A	1.95141e-08	-1.67959	-3.10475e-10	8.70084e-08	-1.75659	-3.10475e-10
159151231	chr2:159151231:A:G	4.68525e-08	-2.12258e-10	-0.803724	2.2032e-07	-2.12258e-10	-0.827515
159151277	chr2:159151277:A:G	2.87124e-08	-2.12258e-10	-1.2934	1.38623e-07	-2.12258e-10	-1.29084
159151801	chr2:159151801:T:A	1.86687e-08	-1.43473	-0.289154	8.34904e-08	-1.4607	-0.337165
159151868	chr2:159151868:A:G	4.65302e-08	-2.12258e-10	-0.810628	2.15501e-07	-2.12258e-10	-0.84963
159151901	chr2:159151901:T:C	1.19505e-08	-0.873523	-1.29643	2.64261e-08	-1.65354	-1.2947
159151994	chr2:159151994:A:G	1.86854e-08	-1.72299	-3.10475e-10	8.41462e-08	-1.79004	-3.10475e-10
159152434	chr2:159152434:T:A	2.96333e-08	-2.12258e-10	-1.26183	1.41467e-07	-2.12258e-10	-1.27053
159152653	chr2:159152653:C:A	2.4603e-08	-1.44786	-3.10475e-10	1.10598e-07	-1.5167	-3.10475e-10
159152994	chr2:159152994:C:CT	7.42901e-09	-1.34825	-1.29709	7.89512e-08	-0.556651	-1.29711
159153297	chr2:159153297:C:T	1.77251e-08	-1.77575	-3.10475e-10	8.09139e-08	-1.82921	-3.10475e-10
159153329	chr2:159153329:A:G	2.76515e-06	3.27412	-3.10475e-10	6.15464e-06	2.50237	-3.10475e-10
159153671	chr2:159153671:G:T	1.15173e-08	-0.939404	-1.26747	1.24537e-07	-0.128702	-1.26929
159153864	chr2:159153864:T:G	4.11836e-08	-2.12258e-10	-0.93269	2.01777e-07	-2.12258e-10	-0.915432
159154018	chr2:159154018:G:A	2.19482e-08	-1.56204	-3.10475e-10	1.59279e-07	-1.15194	-3.10475e-10
159154118	chr2:159154118:G:A	3.71779e-08	-2.12258e-10	-1.03501	1.72819e-07	-2.12258e-10	-1.07035
159154147	chr2:159154147:C:T	2.86843e-08	-2.12258e-10	-1.29438	1.38872e-07	-2.12258e-10	-1.28904
159154466	chr2:159154466:T:C	2.96088e-08	-2.12258e-10	-1.26266	1.43994e-07	-2.12258e-10	-1.25282
159154529	chr2:159154529:T:C	2.8787e-08	-2.12258e-10	-1.29081	1.39074e-07	-2.12258e-10	-1.28759
159154636	chr2:159154636:TCTG:T	2.87963e-08	-2.12258e-10	-1.29048	1.39129e-07	-2.12258e-10	-1.2872
159154660	chr2:159154660:A:G	1.87803e-08	-1.71792	-3.10475e-10	8.44662e-08	-1.78624	-3.10475e-10
159155359	chr2:159155359:A:G	3.00275e-08	-2.12258e-10	-1.24862	1.47165e-07	-2.12258e-10	-1.23104
159155429	chr2:159155429:A:G	2.9853e-08	-2.12258e-10	-1.25444	1.45986e-07	-2.12258e-10	-1.23909
159155523	chr2:159155523:C:G	2.71129e-08	-1.35072	-3.10475e-10	3.16269e-07	-0.466001	-3.10475e-10
159155676	chr2:159155676:A:G	2.863e-08	-2.12258e-10	-1.29627	1.38108e-07	-2.12258e-10	-1.29456
159156238	chr2:159156238:C:T	3.68987e-08	-2.12258e-10	-1.04255	1.71607e-07	-2.12258e-10	-1.07739
159156465	chr2:159156465:G:A	1.07448e-08	-1.8716	-0.404705	3.99518e-08	-1.87038	-0.664538
159157176	chr2:159157176:A:G	5.05969e-09	-1.76329	-1.26613	2.15734e-08	-1.86278	-1.28836
159157478	chr2:159157478:T:A	5.47206e-09	-1.67912	-1.27196	2.43315e-08	-1.74943	-1.2814
159158629	chr2:159158629:A:G	2.57627e-08	-0.297134	-1.10467	4.35953e-08	-1.34905	-1.0986
159159193	chr2:159159193:C:G	6.19406e-09	-1.61214	-1.21499	2.87323e-08	-1.6394	-1.22518
159159486	chr2:159159486:C:T	3.02965e-08	-2.12258e-10	-1.2397	1.45288e-07	-2.12258e-10	-1.24388
159159498	chr2:159159498:C:G	7.76048e-09	-1.65422	-0.947469	3.56629e-08	-1.68302	-0.965465
159159789	chr2:159159789:A:G	1.42038e-08	-0.83426	-1.16296	2.95977e-08	-1.65079	-1.18411
159160270	chr2:159160270:T:A	2.9713e-08	-2.12258e-10	-1.25915	1.41321e-07	-2.12258e-10	-1.27156
159160403	chr2:159160403:T:C	4.93803e-09	-1.77085	-1.28291	2.13227e-08	-1.86663	-1.29619
159160623	chr2:159160623:A:G	2.97379e-08	-2.12258e-10	-1.25831	1.4432e-07	-2.12258e-10	-1.25056
159162028	chr2:159162028:G:A	1.80598e-08	-1.75704	-3.10475e-10	8.19659e-08	-1.81629	-3.10475e-10
159162128	chr2:159162128:A:G	1.89928e-08	-1.70667	-3.10475e-10	8.51839e-08	-1.77778	-3.10475e-10
159163352	chr2:159163352:A:G	4.08217e-08	-2.12258e-10	-0.941515	1.88512e-07	-2.12258e-10	-0.983434
159163390	chr2:159163390:C:T	2.98164e-08	-2.12258e-10	-1.25567	1.45553e-07	-2.12258e-10	-1.24205
159163830	chr2:159163830:T:TTTG	6.52557e-09	-1.72936	-1.04564	2.64984e-08	-1.87326	-1.07225
159163914	chr2:159163914:C:T	4.05033e-08	-2.12258e-10	-0.949345	1.88431e-07	-2.12258e-10	-0.983863
159163919	chr2:159163919:A:T	1.54291e-07	-2.12258e-10	0.388114	6.84037e-07	-2.12258e-10	0.305418
159163999	chr2:159163999:T:C	1.07133e-08	-1.50553	-0.773711	3.37402e-08	-1.73486	-0.969042
159164141	chr2:159164141:A:T	2.86207e-08	-2.12258e-10	-1.2966	1.37976e-07	-2.12258e-10	-1.29551
159164164	chr2:159164164:A:G	1.87541e-08	-1.71932	-3.10475e-10	8.43672e-08	-1.78742	-3.10475e-10
159164225	chr2:159164225:A:G	3.2892e-08	-2.12258e-10	-1.1575	1.54531e-07	-2.12258e-10	-1.1822
159164629	chr2:159164629:A:G	2.51912e-06	3.18094	-3.10475e-10	5.59321e-06	2.40671	-3.10475e-10
159164999	chr2:159164999:G:A	1.93812e-08	-1.68642	-3.10475e-10	8.65293e-08	-1.76211	-3.10475e-10
159165070	chr2:159165070:A:G	1.89822e-08	-1.70723	-3.10475e-10	8.51457e-08	-1.77823	-3.10475e-10
159165638	chr2:159165638:A:G	3.46397e-08	-2.12258e-10	-1.10573	1.71589e-07	-2.12258e-10	-1.07749
159165722	chr2:159165722:C:G	9.97226e-09	-1.05659	-1.29433	2.43174e-08	-1.73505	-1.29635
159165902	chr2:159165902:T:C	1.87391e-08	-1.72012	-3.10475e-10	8.43365e-08	-1.78778	-3.10475e-10
159166323	chr2:159166323:A:G	6.35293e-09	-1.58646	-1.21535	2.94322e-08	-1.61482	-1.22568
159166548	chr2:159166548:A:G	1.90728e-08	-1.70247	-3.10475e-10	8.55224e-08	-1.77382	-3.10475e-10
159166655	chr2:159166655:A:G	2.69773e-07	0.946853	-3.10475e-10	4.43406e-07	-0.128109	-3.10475e-10
159167044	chr2:159167044:T:G	2.86338e-08	-2.12258e-10	-1.29614	1.37764e-07	-2.12258e-10	-1.29705
159167231	chr2:159167231:C:T	2.86469e-08	-2.12258e-10	-1.29568	1.3821e-07	-2.12258e-10	-1.29382
159167245	chr2:159167245:G:C	1.59849e-08	-1.87908	-3.10475e-10	7.8354e-08	-1.86136	-3.10475e-10
159168166	chr2:159168166:A:G	2.86752e-08	-2.12258e-10	-1.2947	1.3837e-07	-2.12258e-10	-1.29266
159168173	chr2:159168173:G:A	2.8625e-08	-2.12258e-10	-1.29645	1.3808e-07	-2.12258e-10	-1.29476
159168202	chr2:159168202:A:G	2.19852e-08	-1.56036	-3.10475e-10	1.24681e-07	-1.39684	-3.10475e-10
159168751	chr2:159168751:G:A	1.6138e-08	-1.86955	-3.10475e-10	7.8793e-08	-1.85577	-3.10475e-10
159168778	chr2:159168778:G:A	7.83546e-09	-1.35332	-1.23875	7.86809e-08	-0.601985	-1.25521
159169925	chr2:159169925:G:A	9.76495e-09	-1.07493	-1.297	2.41006e-08	-1.74343	-1.29693
159170110	chr2:159170110:G:A	2.91927e-08	-2.12258e-10	-1.27681	1.40203e-07	-2.12258e-10	-1.2795
159170439	chr2:159170439:G:A	1.89686e-08	-1.70795	-3.10475e-10	8.51085e-08	-1.77867	-3.10475e-10
159170457	chr2:159170457:A:G	1.91243e-08	-1.69977	-3.10475e-10	8.56333e-08	-1.77252	-3.10475e-10
159171364	chr2:159171364:A:G	4.18354e-08	-2.12258e-10	-0.916987	1.92896e-07	-2.12258e-10	-0.960444
159171478	chr2:159171478:A:G	1.88419e-08	-1.71465	-3.10475e-10	8.46518e-08	-1.78405	-3.10475e-10
159171617	chr2:159171617:T:G	1.91763e-08	-1.69705	-3.10475e-10	8.58002e-08	-1.77057	-3.10475e-10
159172021	chr2:159172021:T:A	1.90142e-08	-1.70554	-3.10475e-10	8.52477e-08	-1.77703	-3.10475e-10
159172027	chr2:159172027:T:C	9.77671e-08	-2.12258e-10	-0.0681413	4.50331e-07	-2.12258e-10	-0.11261
159172182	chr2:159172182:T:G	2.27849e-08	-1.52463	-3.10475e-10	1.30611e-07	-1.35037	-3.10475e-10
159172385	chr2:159172385:A:G	1.88258e-08	-1.7155	-3.10475e-10	8.46021e-08	-1.78463	-3.10475e-10
159172445	chr2:159172445:G:A	3.65793e-08	-2.12258e-10	-1.05125	1.80954e-07	-2.12258e-10	-1.02435
159172575	chr2:159172575:A:G	2.86636e-08	-2.12258e-10	-1.2951	1.38366e-07	-2.12258e-10	-1.29269
159172818	chr2:159172818:G:A	2.93298e-08	-2.12258e-10	-1.27212	1.39973e-07	-2.12258e-10	-1.28114
159173135	chr2:159173135:T:C	2.92746e-08	-2.12258e-10	-1.27401	1.39764e-07	-2.12258e-10	-1.28264
159173261	chr2:159173261:A:G	1.90268e-08	-1.70488	-3.10475e-10	8.52799e-08	-1.77665	-3.10475e-10
159173292	chr2:159173292:A:T	1.07358e-08	-1.87678	-0.400366	4.04082e-08	-1.86285	-0.660713
159173632	chr2:159173632:A:G	1.87728e-08	-1.71832	-3.10475e-10	8.4405e-08	-1.78697	-3.10475e-10
159173690	chr2:159173690:T:C	2.90789e-08	-2.12258e-10	-1.28072	1.38935e-07	-2.12258e-10	-1.28859
159173894	chr2:159173894:A:G	6.46827e-09	-1.56097	-1.22285	2.9864e-08	-1.59326	-1.23268
159174226	chr2:159174226:C:T	2.88048e-08	-2.12258e-10	-1.29019	1.38073e-07	-2.12258e-10	-1.29481
159174388	chr2:159174388:T:C	4.37048e-08	-2.12258e-10	-0.873272	2.03501e-07	-2.12258e-10	-0.906921
159174467	chr2:159174467:CAGG:C	1.90893e-08	-1.7016	-3.10475e-10	8.55095e-08	-1.77397	-3.10475e-10
159174663	chr2:159174663:A:G	1.20579e-07	-2.12258e-10	0.141577	5.61731e-07	-2.12258e-10	0.108429
159175496	chr2:159175496:G:A	4.48289e-09	-1.86133	-1.28913	2.11456e-08	-1.8751	-1.29606
159175560	chr2:159175560:A:G	1.27863e-08	-1.37496	-0.727394	4.81126e-08	-1.53196	-0.817092
159175658	chr2:159175658:A:G	9.95667e-09	-1.87739	-0.475092	3.80214e-08	-1.86022	-0.724222
159176018	chr2:159176018:G:A	2.86193e-08	-2.12258e-10	-1.29665	1.37774e-07	-2.12258e-10	-1.29698
159176105	chr2:159176105:G:A	3.27627e-08	-2.12258e-10	-1.16144	1.61505e-07	-2.12258e-10	-1.13806
159176332	chr2:159176332:A:T	4.87709e-08	-1.4158	0.652202	1.6098e-07	-1.60397	0.462662
159176541	chr2:159176541:T:C	1.87617e-08	-1.71891	-3.10475e-10	8.44174e-08	-1.78682	-3.10475e-10
159176663	chr2:159176663:A:G	3.74984e-08	-2.12258e-10	-1.02643	1.74129e-07	-2.12258e-10	-1.0628
159176786	chr2:159176786:G:A	1.25656e-07	-2.12258e-10	0.182815	5.60754e-07	-2.12258e-10	0.106689
159176949	chr2:159176949:A:G	3.74091e-08	-2.12258e-10	-1.02881	1.73801e-07	-2.12258e-10	-1.06468
159177180	chr2:159177180:G:A	6.14514e-09	-1.82614	-1.00892	2.55154e-08	-1.87795	-1.10537
159177597	chr2:159177597:A:G	1.02179e-08	-1.87211	-0.45448	3.83261e-08	-1.86961	-0.706854
159178375	chr2:159178375:T:C	2.88888e-08	-2.12258e-10	-1.28727	1.3856e-07	-2.12258e-10	-1.29129
159178408	chr2:159178408:A:G	3.58789e-08	-2.12258e-10	-1.07058	1.67153e-07	-2.12258e-10	-1.10368
159178684	chr2:159178684:C:T	6.26156e-09	-1.80529	-1.01101	2.55923e-08	-1.87288	-1.10742
159179041	chr2:159179041:C:T	6.39918e-09	-1.56148	-1.23307	2.95607e-08	-1.59389	-1.24225
159179230	chr2:159179230:A:G	6.01517e-09	-1.60846	-1.24799	2.79685e-08	-1.63553	-1.25598
159179263	chr2:159179263:C:T	4.66504e-08	-2.12258e-10	-0.808048	2.23542e-07	-2.12258e-10	-0.812995
159179428	chr2:159179428:G:C	6.40738e-09	-1.57056	-1.22272	2.95916e-08	-1.60238	-1.23272
159179749	chr2:159179749:G:A	6.31938e-09	-1.58823	-1.21888	2.92082e-08	-1.61901	-1.22914
159179947	chr2:159179947:C:T	1.93732e-08	-1.68684	-3.10475e-10	8.65605e-08	-1.76175	-3.10475e-10
159180082	chr2:159180082:G:A	1.7634e-08	-0.551764	-1.22914	2.75361e-07	0.600141	-1.20465
159180418	chr2:159180418:G:A	1.6134e-08	-1.8698	-3.10475e-10	7.87799e-08	-1.85594	-3.10475e-10
159180660	chr2:159180660:C:T	3.68812e-08	-2.12258e-10	-1.04303	1.76444e-07	-2.12258e-10	-1.04959
159181000	chr2:159181000:G:A	6.15159e-09	-1.62064	-1.21338	2.8545e-08	-1.64689	-1.22422
159181046	chr2:159181046:A:G	9.01618e-09	-1.24182	-1.20989	1.02701e-07	-0.366517	-1.22426
159181143	chr2:159181143:C:T	4.45852e-09	-1.878	-1.27791	2.23504e-08	-1.85544	-1.26031
159181480	chr2:159181480:G:A	8.94265e-08	-2.12258e-10	-0.157312	4.15877e-07	-2.12258e-10	-0.192204
159181543	chr2:159181543:C:T	4.48895e-09	-1.86908	-1.28003	2.13504e-08	-1.86975	-1.29177
159181588	chr2:159181588:C:T	3.95027e-08	-2.12258e-10	-0.97436	1.94239e-07	-2.12258e-10	-0.953502
159181812	chr2:159181812:G:A	4.44179e-08	-2.12258e-10	-0.857087	2.13302e-07	-2.12258e-10	-0.859885
159181954	chr2:159181954:A:C	4.71161e-09	-1.87946	-1.22124	2.25971e-08	-1.85143	-1.25335
159181998	chr2:159181998:C:T	4.70833e-08	-2.12258e-10	-0.798811	2.2563e-07	-2.12258e-10	-0.803699
159182246	chr2:159182246:T:G	5.49796e-07	-2.12258e-10	1.65882	2.50051e-06	-2.12258e-10	1.60165
159182826	chr2:159182826:G:GT	8.20608e-09	-1.25153	-1.29432	9.23764e-08	-0.4021	-1.29462
159182957	chr2:159182957:C:T	1.79168e-08	-0.535777	-1.22921	2.83752e-07	0.630289	-1.20478
159182987	chr2:159182987:G:A	1.93223e-08	-1.68947	-3.10475e-10	3.7083e-07	-0.306849	-3.10475e-10
159183292	chr2:159183292:G:A	6.11222e-09	-1.58369	-1.25675	2.84092e-08	-1.61187	-1.26402
159183639	chr2:159183639:A:C	2.86831e-08	-2.12258e-10	-1.29442	1.38264e-07	-2.12258e-10	-1.29343
159183642	chr2:159183642:G:A	5.32709e-07	-2.12258e-10	1.62725	2.40527e-06	-2.12258e-10	1.56283
159184104	chr2:159184104:T:C	3.6136e-08	-2.12258e-10	-1.06344	1.68246e-07	-2.12258e-10	-1.09717
159184141	chr2:159184141:A:G	3.6093e-08	-2.12258e-10	-1.06463	1.68061e-07	-2.12258e-10	-1.09827
159184238	chr2:159184238:A:G	1.65276e-08	-1.8457	-3.10475e-10	7.7735e-08	-1.86929	-3.10475e-10
159184460	chr2:159184460:T:TG	2.89283e-08	-2.12258e-10	-1.28591	1.38708e-07	-2.12258e-10	-1.29023
159184509	chr2:159184509:G:A	5.01578e-09	-1.85409	-1.18405	2.3404e-08	-1.87107	-1.19862
159185292	chr2:159185292:T:C	3.49036e-08	-2.12258e-10	-1.09814	1.62916e-07	-2.12258e-10	-1.12936
159185482	chr2:159185482:C:T	6.53438e-09	-1.4774	-1.29625	2.8186e-08	-1.58783	-1.29593
159185572	chr2:159185572:T:C	2.12887e-08	-0.564688	-1.02787	4.0489e-08	-1.5011	-1.02046
159185687	chr2:159185687:G:A	1.03939e-08	-1.8765	-0.433008	3.9314e-08	-1.86204	-0.688973
159185869	chr2:159185869:C:T	4.45269e-09	-1.87166	-1.28556	2.14037e-08	-1.86782	-1.29121
159185919	chr2:159185919:G:A	9.731e-09	-1.10116	-1.27425	9.72723e-08	-0.369309	-1.27577
159186388	chr2:159186388:C:T	6.54922e-07	-2.12258e-10	1.83379	2.97386e-06	-2.12258e-10	1.77502
159186829	chr2:159186829:C:T	4.31554e-08	-2.12258e-10	-0.885921	2.066e-07	-2.12258e-10	-0.891811
159187061	chr2:159187061:C:T	2.86473e-08	-2.12258e-10	-1.29567	1.37757e-07	-2.12258e-10	-1.2971
159187130	chr2:159187130:G:A	4.03275e-08	-2.12258e-10	-0.953694	1.96739e-07	-2.12258e-10	-0.940715
159187234	chr2:159187234:G:A	5.68345e-09	-1.65819	-1.25498	2.56866e-08	-1.71472	-1.26191
159187559	chr2:159187559:C:T	1.96932e-08	-1.67045	-3.10475e-10	9.35075e-08	-1.68455	-3.10475e-10
159187569	chr2:159187569:T:TAAA	2.97396e-08	-2.12258e-10	-1.25825	1.42009e-07	-2.12258e-10	-1.2667
159188083	chr2:159188083:C:T	5.18e-08	-2.12258e-10	-0.703339	2.58762e-07	-2.12258e-10	-0.666684
159188151	chr2:159188151:CTTCTGT:C	1.02898e-08	-1.86832	-0.451258	3.82981e-08	-1.87302	-0.704176
159188902	chr2:159188902:T:C	3.80995e-08	-2.12258e-10	-1.01053	1.76794e-07	-2.12258e-10	-1.04761
159188959	chr2:159188959:C:T	3.33659e-08	-1.14319	-3.10475e-10	1.75548e-07	-1.05468	-3.10475e-10
159189035	chr2:159189035:G:T	2.07099e-07	-1.00709	1.68956	4.71317e-07	-1.41494	1.34787
159189636	chr2:159189636:A:G	2.4141e-08	-0.322539	-1.14428	4.15303e-07	0.914718	-1.1083
159189792	chr2:159189792:A:ACAGCCC	2.94634e-08	-2.12258e-10	-1.26758	1.42831e-07	-2.12258e-10	-1.26093
159189937	chr2:159189937:C:T	1.17093e-08	-0.920811	-1.26954	1.26898e-07	-0.112661	-1.26655
159190058	chr2:159190058:G:A	1.07524e-08	-1.8733	-0.402302	4.01152e-08	-1.86788	-0.662956
159190713	chr2:159190713:A:G	1.09838e-08	-1.86871	-0.385593	4.04774e-08	-1.87299	-0.648859
159190793	chr2:159190793:C:T	3.67904e-08	-2.12258e-10	-1.04549	1.70987e-07	-2.12258e-10	-1.081
159191309	chr2:159191309:G:A	1.79427e-08	-1.76354	-3.10475e-10	8.0143e-08	-1.83878	-3.10475e-10
159191525	chr2:159191525:C:T	6.8862e-09	-1.73667	-0.984538	3.08938e-08	-1.75547	-1.03657
159191627	chr2:159191627:A:G	3.39989e-08	-2.12258e-10	-1.1244	1.59075e-07	-2.12258e-10	-1.15322
159191674	chr2:159191674:A:G	1.10789e-08	-1.85243	-0.393258	3.99774e-08	-1.87911	-0.655166
159191709	chr2:159191709:T:C	5.77759e-09	-1.71287	-1.18387	2.70475e-08	-1.72077	-1.20423
159192055	chr2:159192055:C:T	2.44021e-08	-0.177449	-1.27861	3.93279e-08	-1.28153	-1.26913
159192142	chr2:159192142:T:C	4.72097e-08	-2.12258e-10	-0.796129	2.15909e-07	-2.12258e-10	-0.847738
159192239	chr2:159192239:G:T	1.30034e-07	1.51368	-1.29661	1.236e-07	-0.11258	-1.29296
159192322	chr2:159192322:C:A	6.4743e-09	-1.67931	-1.10358	3.00819e-08	-1.68711	-1.13156
159192989	chr2:159192989:C:T	7.94987e-09	-1.59095	-0.986624	3.64739e-08	-1.60726	-1.01874
159193175	chr2:159193175:TG:T	2.34929e-08	-1.6629	0.168866	8.35848e-08	-1.80749	0.0107591
159193214	chr2:159193214:T:A	8.04758e-09	-1.57912	-0.986236	3.69115e-08	-1.59573	-1.01834
159193257	chr2:159193257:C:T	2.64804e-08	-1.37432	-3.10475e-10	1.20668e-07	-1.42955	-3.10475e-10
159193459	chr2:159193459:A:G	7.81423e-09	-1.31515	-1.27963	8.48402e-08	-0.501549	-1.28027
159193511	chr2:159193511:A:G	3.53023e-08	-2.12258e-10	-1.08678	1.65148e-07	-2.12258e-10	-1.11575
159193810	chr2:159193810:C:T	8.58239e-09	-1.57119	-0.929827	3.92323e-08	-1.5886	-0.964488
159193814	chr2:159193814:C:G	2.96254e-08	-2.12258e-10	-1.2621	1.41637e-07	-2.12258e-10	-1.26933
159193845	chr2:159193845:T:A	3.38568e-08	-2.12258e-10	-1.12859	1.63863e-07	-2.12258e-10	-1.12356
159194057	chr2:159194057:T:G	8.18148e-09	-1.56083	-0.988022	3.75011e-08	-1.57818	-1.02004
159194145	chr2:159194145:GTTTGAGAACCAC:G	3.60374e-08	-2.12258e-10	-1.06617	1.68398e-07	-2.12258e-10	-1.09626
159194171	chr2:159194171:T:C	4.53119e-09	-1.87463	-1.26511	2.39731e-08	-1.81685	-1.22881
159194556	chr2:159194556:T:G	1.61939e-07	1.73354	-1.29705	1.43981e-07	0.0416959	-1.29461
159194663	chr2:159194663:T:G	8.22925e-09	-1.79124	-0.75179	3.67624e-08	-1.80253	-0.81559
159194791	chr2:159194791:A:G	8.08541e-09	-1.57657	-0.984093	3.70781e-08	-1.59324	-1.01633
159194975	chr2:159194975:A:G	1.11092e-08	-1.8671	-0.375856	4.07549e-08	-1.87386	-0.641159
159194998	chr2:159194998:A:G	3.48942e-08	-2.12258e-10	-1.09841	1.63424e-07	-2.12258e-10	-1.12625
159195202	chr2:159195202:C:T	1.64516e-08	-1.8503	-3.10475e-10	7.70175e-08	-1.87856	-3.10475e-10
159195206	chr2:159195206:C:T	8.55044e-09	-1.57448	-0.93027	3.89994e-08	-1.59361	-0.96544
159195356	chr2:159195356:A:G	8.40057e-09	-1.57707	-0.945355	3.84439e-08	-1.5939	-0.979489
159195412	chr2:159195412:G:A	2.06933e-08	-1.62092	-3.10475e-10	1.15092e-07	-1.47686	-3.10475e-10
159195535	chr2:159195535:ACTG:A	2.94557e-08	-2.12258e-10	-1.26784	1.41757e-07	-2.12258e-10	-1.26848
159195769	chr2:159195769:G:A	4.38214e-09	-1.87751	-1.29568	2.11216e-08	-1.87522	-1.29707
159195984	chr2:159195984:T:G	7.1966e-08	-1.26663	0.892096	2.15435e-07	-1.48865	0.638712
159196051	chr2:159196051:T:C	4.33319e-08	-0.881841	-3.10475e-10	6.38943e-07	0.237221	-3.10475e-10
159196063	chr2:159196063:C:CT	1.60875e-08	-1.87268	-3.10475e-10	7.80805e-08	-1.86485	-3.10475e-10
159196172	chr2:159196172:C:T	7.92834e-09	-1.5926	-0.987688	3.63861e-08	-1.60821	-1.02019
159196289	chr2:159196289:C:T	2.92479e-08	-2.12258e-10	-1.27492	1.40749e-07	-2.12258e-10	-1.27562
159196553	chr2:159196553:A:G	2.86211e-08	-2.12258e-10	-1.29658	1.37778e-07	-2.12258e-10	-1.29695
159196934	chr2:159196934:G:T	6.47404e-09	-1.58879	-1.19414	3.03382e-08	-1.60039	-1.2098
159197509	chr2:159197509:G:C	7.75523e-09	-1.60735	-0.995007	3.56409e-08	-1.62242	-1.02668
159197547	chr2:159197547:A:G	6.82424e-09	-1.60164	-1.12861	7.03751e-08	-0.811751	-1.157
159197550	chr2:159197550:G:A	9.3744e-09	-1.87078	-0.541963	3.58555e-08	-1.87129	-0.771803
159197555	chr2:159197555:C:T	1.1799e-08	-1.87041	-0.3123	4.31461e-08	-1.8716	-0.586402
159198421	chr2:159198421:G:A	5.69113e-09	-1.87905	-1.03277	2.59631e-08	-1.87827	-1.08765
159198937	chr2:159198937:T:A	4.39056e-09	-1.87656	-1.29471	2.67685e-08	-1.64466	-1.29071
159198955	chr2:159198955:C:T	1.60548e-08	-1.87472	-3.10475e-10	7.70231e-08	-1.87849	-3.10475e-10
159199111	chr2:159199111:T:C	4.96544e-08	-2.12258e-10	-0.745642	2.32317e-07	-2.12258e-10	-0.774493
159199211	chr2:159199211:T:G	5.64048e-08	-2.12258e-10	-0.618174	2.66315e-07	-2.12258e-10	-0.637914
159199294	chr2:159199294:C:T	5.20992e-09	-1.85327	-1.14689	2.44798e-08	-1.85599	-1.16875
159199404	chr2:159199404:G:A	3.40273e-08	-2.12258e-10	-1.12357	1.61988e-07	-2.12258e-10	-1.13507
159200403	chr2:159200403:G:A	6.82686e-09	-1.77999	-0.949878	3.23566e-08	-1.80397	-0.941802
159200630	chr2:159200630:A:C	3.00312e-08	-2.12258e-10	-1.24849	1.39554e-07	-2.12258e-10	-1.28414
159200652	chr2:159200652:C:T	4.98877e-09	-1.87947	-1.16407	2.8326e-08	-1.72758	-1.15123
159200679	chr2:159200679:A:C	3.01698e-08	-2.12258e-10	-1.24389	1.46786e-07	-2.12258e-10	-1.23362
159200709	chr2:159200709:A:C	6.21102e-08	-2.12258e-10	-0.521819	2.99493e-07	-2.12258e-10	-0.520502
159200996	chr2:159200996:G:A	4.2724e-08	-2.12258e-10	-0.895968	2.00358e-07	-2.12258e-10	-0.922489
159201526	chr2:159201526:G:A	6.75733e-09	-1.66055	-1.07955	2.41917e-08	-1.87289	-1.1637
159202047	chr2:159202047:G:T	2.8779e-08	-2.12258e-10	-1.29108	1.38598e-07	-2.12258e-10	-1.29101
159202075	chr2:159202075:T:C	2.99307e-08	-2.12258e-10	-1.25185	1.43987e-07	-2.12258e-10	-1.25287
159202906	chr2:159202906:CA:C	1.65643e-08	-1.84348	-3.10475e-10	8.5751e-08	-1.77115	-3.10475e-10
159202908	chr2:159202908:G:C	1.6487e-08	-1.84815	-3.10475e-10	8.50584e-08	-1.77926	-3.10475e-10
159203204	chr2:159203204:C:T	3.30039e-08	-2.12258e-10	-1.1541	1.53608e-07	-2.12258e-10	-1.18819
159203294	chr2:159203294:A:G	2.91068e-08	-2.12258e-10	-1.27976	1.39901e-07	-2.12258e-10	-1.28166
159203363	chr2:159203363:C:T	5.82609e-08	-2.12258e-10	-0.585797	2.66323e-07	-2.12258e-10	-0.637885
159203430	chr2:159203430:C:T	2.1741e-07	-2.12258e-10	0.731055	1.06417e-06	-2.12258e-10	0.747361
159203484	chr2:159203484:T:C	6.82026e-09	-1.53226	-1.19857	3.0766e-08	-1.61283	-1.18335
159203716	chr2:159203716:G:GC	7.34077e-09	-1.63799	-1.01929	2.7813e-08	-1.86416	-1.03293
159203912	chr2:159203912:C:G	1.66371e-08	-1.83909	-3.10475e-10	7.97503e-08	-1.84369	-3.10475e-10
159203914	chr2:159203914:C:A	1.66782e-08	-1.83663	-3.10475e-10	7.99349e-08	-1.84138	-3.10475e-10
159204818	chr2:159204818:T:C	6.73066e-09	-1.6912	-1.05286	3.15226e-08	-1.72449	-1.0474
159205412	chr2:159205412:C:A	3.23336e-08	-1.17462	-3.10475e-10	1.96176e-07	-0.94358	-3.10475e-10
159205504	chr2:159205504:T:A	3.89908e-07	-2.12258e-10	1.31518	1.97799e-06	-2.12258e-10	1.36724
159205509	chr2:159205509:A:G	5.62555e-09	-1.66362	-1.25979	2.31276e-08	-1.84759	-1.23398
159205686	chr2:159205686:A:G	2.98736e-08	-2.12258e-10	-1.25376	1.42455e-07	-2.12258e-10	-1.26357
159205890	chr2:159205890:C:T	1.6457e-08	-1.84998	-3.10475e-10	7.79374e-08	-1.86669	-3.10475e-10
159206962	chr2:159206962:C:G	8.55667e-08	0.769292	-0.970725	4.99199e-07	1.00325	-1.01284
159207000	chr2:159207000:T:C	1.07044e-07	-2.12258e-10	0.0225086	5.24203e-07	-2.12258e-10	0.0392851
159207246	chr2:159207246:C:A	7.72646e-08	0.898901	-1.20239	4.62365e-07	1.13871	-1.22495
159207483	chr2:159207483:C:T	7.51456e-09	-1.87574	-0.758149	3.23792e-08	-1.81096	-0.934117
159207691	chr2:159207691:G:T	1.85306e-08	-1.73131	-3.10475e-10	8.90324e-08	-1.73359	-3.10475e-10
159207884	chr2:159207884:A:G	3.24816e-08	-2.12258e-10	-1.17005	1.50535e-07	-2.12258e-10	-1.20839
159208092	chr2:159208092:A:G	3.11417e-08	-2.12258e-10	-1.21218	1.50946e-07	-2.12258e-10	-1.20567
159208498	chr2:159208498:C:T	3.44562e-08	-2.12258e-10	-1.11104	1.70388e-07	-2.12258e-10	-1.08452
159208516	chr2:159208516:G:A	6.17531e-09	-1.76425	-1.06592	3.30097e-08	-1.60128	-1.12451
159208587	chr2:159208587:G:A	2.58249e-08	-0.44612	-0.953268	8.31845e-08	-0.808458	-0.993074
159208762	chr2:159208762:C:A	3.04982e-08	-0.578626	-0.654435	1.02114e-07	-0.764705	-0.831795
159208785	chr2:159208785:G:A	8.53236e-08	-2.12258e-10	-0.204278	3.65226e-07	-2.12258e-10	-0.322078
159209305	chr2:159209305:T:C	6.66224e-09	-1.58705	-1.16723	2.79162e-08	-1.70395	-1.18943
159209368	chr2:159209368:C:T	2.87134e-08	-2.12258e-10	-1.29336	1.38627e-07	-2.12258e-10	-1.29081
159209387	chr2:159209387:G:A	2.87535e-08	-2.12258e-10	-1.29197	1.38871e-07	-2.12258e-10	-1.28905
159210136	chr2:159210136:C:G	3.30532e-08	-2.12258e-10	-1.15261	1.62151e-07	-2.12258e-10	-1.13406
159210378	chr2:159210378:G:C	3.67912e-08	-2.12258e-10	-1.04547	1.66297e-07	-2.12258e-10	-1.10882
159210487	chr2:159210487:C:A	3.35955e-08	-1.13634	-3.10475e-10	1.094e-07	-1.52758	-3.10475e-10
159210531	chr2:159210531:A:G	1.62929e-08	-1.86	-3.10475e-10	7.72237e-08	-1.87589	-3.10475e-10
159210626	chr2:159210626:G:A	3.25225e-08	-2.12258e-10	-1.1688	1.59383e-07	-2.12258e-10	-1.15128
159210866	chr2:159210866:T:C	2.7277e-08	-0.540504	-0.804183	6.77272e-08	-1.09029	-0.91682
159210911	chr2:159210911:G:A	2.90672e-08	-2.12258e-10	-1.28112	1.41788e-07	-2.12258e-10	-1.26826
159212292	chr2:159212292:C:T	2.38848e-08	-0.465606	-1.01188	7.77193e-08	-0.821335	-1.04816
159212510	chr2:159212510:G:A	4.8042e-09	-1.81667	-1.26456	3.51576e-08	-1.42366	-1.23909
159212590	chr2:159212590:G:A	5.59946e-08	-0.625474	-3.10475e-10	2.6781e-07	-0.632316	-3.10475e-10
159213134	chr2:159213134:T:C	6.28361e-08	-2.12258e-10	-0.510199	2.7373e-07	-2.12258e-10	-0.610451
159213200	chr2:159213200:G:A	2.86064e-08	-2.12258e-10	-1.2971	1.37824e-07	-2.12258e-10	-1.29662
159213245	chr2:159213245:A:G	7.37378e-07	2.74246	-0.790086	3.03966e-06	2.64489	-0.847982
159213300	chr2:159213300:G:A	3.40472e-08	-2.12258e-10	-1.12298	1.68195e-07	-2.12258e-10	-1.09747
159213810	chr2:159213810:G:A	3.04198e-08	-2.12258e-10	-1.23564	1.42769e-07	-2.12258e-10	-1.26137
159213843	chr2:159213843:C:T	6.6161e-08	0.586884	-1.04552	1.27904e-07	-0.294906	-1.07641
159213916	chr2:159213916:A:G	3.56981e-08	-2.12258e-10	-1.07563	1.76942e-07	-2.12258e-10	-1.04677
159214000	chr2:159214000:C:T	3.46005e-08	-2.12258e-10	-1.10686	1.68533e-07	-2.12258e-10	-1.09546
159214052	chr2:159214052:G:A	1.40214e-08	-1.15043	-0.859713	7.39667e-08	-0.92113	-0.997849
159214440	chr2:159214440:GTC:G	2.94774e-08	-2.12258e-10	-1.2671	1.43513e-07	-2.12258e-10	-1.25617
159214763	chr2:159214763:C:T	1.73115e-08	-1.79936	-3.10475e-10	7.95569e-08	-1.84612	-3.10475e-10
159214941	chr2:159214941:G:A	8.61595e-07	3.38971	-1.28165	4.51385e-06	3.48327	-1.29096
159215182	chr2:159215182:C:A	1.65127e-08	-0.576543	-1.27006	4.11949e-08	-1.21642	-1.28786
159215193	chr2:159215193:C:T	6.50134e-09	-1.85507	-0.923649	2.94154e-08	-1.85765	-0.983424
159215202	chr2:159215202:C:T	3.15554e-08	-2.12258e-10	-1.19898	1.49169e-07	-2.12258e-10	-1.21752
159215216	chr2:159215216:G:A	3.14234e-08	-2.12258e-10	-1.20318	1.4862e-07	-2.12258e-10	-1.2212
159215238	chr2:159215238:C:T	2.87828e-08	-2.12258e-10	-1.29095	1.37811e-07	-2.12258e-10	-1.29671
159215445	chr2:159215445:G:A	1.26552e-08	-0.819462	-1.2932	3.34443e-08	-1.41563	-1.29708
159215670	chr2:159215670:G:A	1.22471e-08	-0.849983	-1.29545	3.27883e-08	-1.43564	-1.29689
159215823	chr2:159215823:C:G	3.36451e-08	-2.12258e-10	-1.13486	1.67443e-07	-2.12258e-10	-1.10195
159215840	chr2:159215840:A:G	1.55887e-08	-0.650559	-1.25362	3.57759e-08	-1.36585	-1.27947
159215852	chr2:159215852:C:T	1.55228e-08	-0.654535	-1.25388	3.56564e-08	-1.36904	-1.27962
159216038	chr2:159216038:T:TA	3.11371e-08	-2.12258e-10	-1.21233	1.47369e-07	-2.12258e-10	-1.22965
159216044	chr2:159216044:T:C	4.65106e-08	0.2518	-1.06285	1.60037e-07	-0.00174565	-1.14544
159216152	chr2:159216152:A:G	4.81024e-09	-1.80021	-1.27978	2.121e-08	-1.87954	-1.28858
159216284	chr2:159216284:G:A	5.97225e-09	-1.8609	-1.0027	2.76408e-08	-1.85055	-1.05275
159216359	chr2:159216359:G:A	2.88172e-08	-2.12258e-10	-1.28976	1.39221e-07	-2.12258e-10	-1.28653
159216524	chr2:159216524:A:G	1.939e-08	-1.87188	0.185908	8.32461e-08	-1.76112	-0.0396691
159216619	chr2:159216619:C:T	2.8881e-08	-2.12258e-10	-1.28754	1.37975e-07	-2.12258e-10	-1.29552
159216698	chr2:159216698:C:T	5.11218e-09	-1.76472	-1.25439	2.29229e-08	-1.83547	-1.25499
159217015	chr2:159217015:T:C	4.87595e-09	-1.81197	-1.25444	2.16453e-08	-1.87882	-1.26899
159217021	chr2:159217021:A:G	5.73727e-09	-1.67554	-1.2282	2.83747e-08	-1.64631	-1.23079
159217148	chr2:159217148:G:C	2.8956e-08	-2.12258e-10	-1.28495	1.38135e-07	-2.12258e-10	-1.29436
159217251	chr2:159217251:A:G	4.47582e-08	0.203839	-1.05329	1.53336e-07	-0.0519715	-1.13799
159217326	chr2:159217326:T:C	2.86379e-08	-2.12258e-10	-1.296	1.37836e-07	-2.12258e-10	-1.29653
159217670	chr2:159217670:G:C	6.66541e-07	3.14671	-1.29533	3.54365e-06	3.2391	-1.28878
159217738	chr2:159217738:C:T	1.4247e-08	-0.867543	-1.12664	4.87721e-08	-1.18016	-1.15527
159217760	chr2:159217760:C:A	4.87635e-08	0.268122	-1.03187	1.65946e-07	0.00961031	-1.12054
159217786	chr2:159217786:G:A	3.07148e-08	-2.12258e-10	-1.22599	1.45593e-07	-2.12258e-10	-1.24178
159217813	chr2:159217813:G:A	1.78971e-08	-0.871777	-0.894315	1.26156e-07	-0.408981	-0.976091
159218070	chr2:159218070:T:G	1.61394e-08	-1.86947	-3.10475e-10	8.76678e-08	-1.74904	-3.10475e-10
159218214	chr2:159218214:T:C	1.73216e-08	-0.851596	-0.947179	1.23142e-07	-0.386188	-1.02307
159218388	chr2:159218388:C:G	1.85838e-08	-0.828264	-0.900174	1.31891e-07	-0.359294	-0.981322
159218498	chr2:159218498:G:A	1.71547e-08	-0.905982	-0.902477	1.2005e-07	-0.451293	-0.983397
159218675	chr2:159218675:G:T	4.87028e-08	0.242346	-1.00734	1.65412e-07	-0.0135996	-1.10055
159219105	chr2:159219105:A:G	1.5606e-08	-1.13491	-0.768167	5.50287e-08	-1.40034	-0.814399
159219173	chr2:159219173:C:T	1.95051e-08	-0.802786	-0.877266	1.38854e-07	-0.328631	-0.960542
159219200	chr2:159219200:T:G	1.85813e-08	-0.841663	-0.886911	1.3136e-07	-0.3754	-0.969255
159219375	chr2:159219375:G:GC	3.12973e-08	-0.242818	-0.964379	5.9849e-08	-1.07323	-1.05754
159219552	chr2:159219552:G:A	3.37718e-08	-2.12258e-10	-1.1311	1.6527e-07	-2.12258e-10	-1.11501
159219616	chr2:159219616:G:A	2.8606e-08	-2.12258e-10	-1.29711	1.38319e-07	-2.12258e-10	-1.29303
159219798	chr2:159219798:A:G	1.93829e-08	-0.81163	-0.87471	1.37566e-07	-0.339788	-0.958706
159220065	chr2:159220065:G:A	1.8313e-08	-0.815626	-0.927492	1.30916e-07	-0.342047	-1.00599
159220254	chr2:159220254:T:G	3.48073e-08	-2.12258e-10	-1.1009	1.65288e-07	-2.12258e-10	-1.1149
159220370	chr2:159220370:C:T	6.72922e-08	-0.441684	-3.10475e-10	1.47995e-07	-1.22541	-3.10475e-10
159220620	chr2:159220620:C:T	1.8752e-08	-1.71611	-0.00331397	5.92323e-08	-1.87725	-0.263879
159220783	chr2:159220783:T:C	2.80956e-08	-0.277351	-1.03777	5.49668e-08	-1.09592	-1.11994
159220824	chr2:159220824:A:G	1.82937e-08	-0.869213	-0.874957	1.28438e-07	-0.408392	-0.958757
159221057	chr2:159221057:G:C	1.20598e-08	-1.43693	-0.723926	8.70294e-08	-0.916823	-0.839525
159221101	chr2:159221101:G:A	1.74432e-08	-0.91211	-0.879671	1.21293e-07	-0.461414	-0.962973
159221122	chr2:159221122:G:A	6.24332e-07	3.08137	-1.29542	3.35252e-06	3.18383	-1.28895
159221188	chr2:159221188:T:C	1.99064e-08	-0.771765	-0.887924	1.42413e-07	-0.293303	-0.970562
159221237	chr2:159221237:T:C	1.73375e-08	-0.867474	-0.930384	1.22473e-07	-0.40637	-1.00833
159221318	chr2:159221318:C:T	4.43421e-08	-0.279391	-0.579402	6.6526e-08	-1.15387	-0.871131
159221402	chr2:159221402:TATTA:T	1.93285e-08	-0.816236	-0.87291	1.37127e-07	-0.344836	-0.956853
159221529	chr2:159221529:G:A	5.67279e-09	-1.68624	-1.22881	2.79732e-08	-1.66005	-1.2313
159221785	chr2:159221785:C:T	1.94226e-08	-0.831015	-0.853276	1.37096e-07	-0.362587	-0.939329
159221847	chr2:159221847:A:G	3.08354e-08	-2.12258e-10	-1.22207	1.46094e-07	-2.12258e-10	-1.23834
159221918	chr2:159221918:G:A	1.86156e-08	-0.841351	-0.885377	1.31577e-07	-0.374923	-0.968076
159222026	chr2:159222026:T:TA	2.90893e-08	-2.12258e-10	-1.28036	1.39494e-07	-2.12258e-10	-1.28457
159222246	chr2:159222246:C:T	1.95405e-08	-0.827764	-0.850476	1.37997e-07	-0.358642	-0.936719
159222437	chr2:159222437:G:GT	1.69159e-08	-1.82247	-3.10475e-10	7.77557e-08	-1.86902	-3.10475e-10
159222438	chr2:159222438:T:G	1.81429e-08	-0.87804	-0.874409	1.30667e-07	-0.392136	-0.957804
159222448	chr2:159222448:C:T	7.30217e-09	-1.84688	-0.815672	3.22959e-08	-1.86415	-0.883504
159222525	chr2:159222525:T:C	1.98461e-08	-0.861088	-0.801635	1.38502e-07	-0.398725	-0.892982
159222547	chr2:159222547:A:G	3.28883e-08	-2.12258e-10	-1.15761	1.60836e-07	-2.12258e-10	-1.14221
159222674	chr2:159222674:G:A	2.17582e-08	-0.785562	-0.785176	1.54032e-07	-0.307461	-0.877969
159222746	chr2:159222746:T:C	1.62336e-08	-1.86364	-3.10475e-10	7.71428e-08	-1.87694	-3.10475e-10
159222774	chr2:159222774:C:T	2.87053e-08	-2.12258e-10	-1.29365	1.37754e-07	-2.12258e-10	-1.29712
159222830	chr2:159222830:T:C	4.80912e-09	-1.80083	-1.27939	2.37599e-08	-1.7702	-1.28439
159223251	chr2:159223251:G:T	4.51883e-08	-0.259491	-0.580401	6.73146e-08	-1.14132	-0.871901
159223317	chr2:159223317:T:C	2.09114e-08	-0.823519	-0.786914	1.46865e-07	-0.353486	-0.879593
159223463	chr2:159223463:G:A	4.16574e-08	0.290214	-1.21146	9.63279e-08	-0.442669	-1.21217
159223500	chr2:159223500:A:G	2.13527e-08	-0.838554	-0.750995	1.49e-07	-0.37167	-0.846979
159223731	chr2:159223731:C:T	4.69581e-06	5.00308	-1.19938	2.15064e-05	4.97783	-1.22431
159224737	chr2:159224737:C:T	3.59347e-08	-2.12258e-10	-1.06903	1.71327e-07	-2.12258e-10	-1.07902
159224749	chr2:159224749:G:A	3.89244e-08	-2.12258e-10	-0.989108	1.89938e-07	-2.12258e-10	-0.975898
159224994	chr2:159224994:A:G	2.87113e-08	-2.12258e-10	-1.29344	1.37871e-07	-2.12258e-10	-1.29627
159225028	chr2:159225028:A:C	1.65549e-08	-1.84404	-3.10475e-10	8.18601e-08	-1.81758	-3.10475e-10
159225438	chr2:159225438:T:G	2.25227e-08	-0.916999	-0.619206	1.52948e-07	-0.466169	-0.72633
159225820	chr2:159225820:G:C	2.58631e-08	-0.869085	-0.528825	1.76325e-07	-0.406593	-0.643672
159225843	chr2:159225843:C:T	2.42379e-07	2.10986	-1.27009	1.31541e-06	2.24016	-1.28085
159225873	chr2:159225873:T:A	4.56949e-08	0.388726	-1.21747	1.04212e-07	-0.357853	-1.21832
159225991	chr2:159225991:G:A	2.96453e-08	-0.274042	-0.987383	5.74179e-08	-1.09437	-1.07786
159226070	chr2:159226070:T:C	2.99313e-08	-2.12258e-10	-1.25182	1.46385e-07	-2.12258e-10	-1.23635
159226089	chr2:159226089:C:G	2.55337e-08	-0.8384	-0.572329	1.75798e-07	-0.369622	-0.683635
159226119	chr2:159226119:G:A	2.86901e-08	-2.12258e-10	-1.29418	1.37825e-07	-2.12258e-10	-1.29661
159226171	chr2:159226171:G:A	2.56834e-08	-0.812669	-0.592216	1.78171e-07	-0.337919	-0.701931
159226213	chr2:159226213:C:T	2.54405e-08	-1.64467	0.230285	7.44643e-08	-1.86222	-0.0500535
159226347	chr2:159226347:G:A	3.30439e-08	-2.12258e-10	-1.15289	1.62871e-07	-2.12258e-10	-1.12964
159226365	chr2:159226365:T:C	2.64793e-08	-0.799531	-0.574835	1.83821e-07	-0.322764	-0.685868
159226379	chr2:159226379:A:G	2.59383e-08	-0.815218	-0.57979	1.79681e-07	-0.340955	-0.690459
159226593	chr2:159226593:T:G	2.88104e-08	-2.12258e-10	-1.28999	1.37855e-07	-2.12258e-10	-1.29639
159226693	chr2:159226693:G:A	2.69875e-06	3.24982	-3.10475e-10	5.11004e-06	2.31637	-3.10475e-10
159226794	chr2:159226794:A:G	3.37968e-08	-2.12258e-10	-1.13036	1.65154e-07	-2.12258e-10	-1.11571
159227200	chr2:159227200:T:C	2.16683e-08	-1.57488	-3.10475e-10	1.04073e-07	-1.5775	-3.10475e-10
159227573	chr2:159227573:T:G	2.88327e-08	-2.12258e-10	-1.28922	1.38204e-07	-2.12258e-10	-1.29386
159227603	chr2:159227603:T:TA	2.88769e-08	-2.12258e-10	-1.28769	1.38346e-07	-2.12258e-10	-1.29284
159227713	chr2:159227713:G:A	2.20608e-07	2.03833	-1.29267	1.21857e-06	2.16798	-1.28514
159227752	chr2:159227752:A:G	2.14071e-07	1.96638	-1.2508	1.16231e-06	2.10073	-1.26516
159227962	chr2:159227962:A:C	4.76629e-09	-1.8699	-1.21926	2.79627e-08	-1.66016	-1.23157
159228157	chr2:159228157:G:A	6.40298e-08	-2.12258e-10	-0.49138	3.21086e-07	-2.12258e-10	-0.450884
159228202	chr2:159228202:A:G	2.86199e-08	-2.12258e-10	-1.29663	1.38065e-07	-2.12258e-10	-1.29487
159228298	chr2:159228298:C:T	2.86137e-08	-2.12258e-10	-1.29684	1.37785e-07	-2.12258e-10	-1.2969
159228476	chr2:159228476:T:A	3.35975e-08	-2.12258e-10	-1.13628	1.64156e-07	-2.12258e-10	-1.12177
159228734	chr2:159228734:C:T	2.86201e-08	-2.12258e-10	-1.29662	1.37927e-07	-2.12258e-10	-1.29587
159228776	chr2:159228776:G:A	2.87874e-08	-2.12258e-10	-1.29079	1.38069e-07	-2.12258e-10	-1.29484
159228778	chr2:159228778:A:G	1.73874e-08	-1.79498	-3.10475e-10	8.4994e-08	-1.78001	-3.10475e-10
159228995	chr2:159228995:A:G	1.55869e-08	-1.60506	-0.29924	8.00778e-08	-1.5561	-0.283492
159229055	chr2:159229055:G:A	2.88244e-08	-2.12258e-10	-1.28951	1.38181e-07	-2.12258e-10	-1.29403
159229259	chr2:159229259:A:G	4.77634e-09	-1.87248	-1.21457	2.85764e-08	-1.63386	-1.23615
159229341	chr2:159229341:T:C	4.60338e-09	-1.87184	-1.2521	2.80465e-08	-1.62122	-1.26751
159229472	chr2:159229472:C:T	3.2766e-08	-2.12258e-10	-1.16134	1.60626e-07	-2.12258e-10	-1.14351
159229957	chr2:159229957:G:A	1.52e-08	-1.0598	-0.869636	1.02543e-07	-0.637326	-0.954986
159230142	chr2:159230142:C:T	5.64866e-09	-1.87655	-1.04277	3.24475e-08	-1.66873	-1.07424
159230143	chr2:159230143:A:G	4.80947e-09	-1.8781	-1.20204	2.76966e-08	-1.67599	-1.22529
159230899	chr2:159230899:C:T	2.86644e-08	-2.12258e-10	-1.29507	1.37777e-07	-2.12258e-10	-1.29696
159231024	chr2:159231024:T:G	2.7358e-07	2.20916	-1.2483	1.49321e-06	2.34894	-1.26285
159231371	chr2:159231371:G:A	6.96531e-09	-1.67035	-1.03944	3.64768e-08	-1.59828	-1.02764
159232282	chr2:159232282:A:G	2.0215e-08	-1.87955	0.235245	8.20223e-08	-1.80588	-0.00972306
159233417	chr2:159233417:G:A	4.87694e-08	-0.335708	-0.427917	3.37671e-07	0.147516	-0.548037
159233492	chr2:159233492:T:C	2.98526e-08	-2.12258e-10	-1.25446	1.46366e-07	-2.12258e-10	-1.23649
159233543	chr2:159233543:A:G	5.20919e-08	-0.0811289	-0.616591	7.31122e-08	-1.03189	-0.898707
159233732	chr2:159233732:G:A	5.12746e-08	-0.185534	-0.527999	3.51473e-07	0.282866	-0.643327
159233782	chr2:159233782:G:A	2.79185e-08	-0.590926	-0.730513	5.90653e-08	-1.29117	-0.852784
159233799	chr2:159233799:A:G	4.03199e-08	-0.953883	-3.10475e-10	2.45366e-07	-0.719845	-3.10475e-10
159233859	chr2:159233859:G:A	2.90054e-08	-2.12258e-10	-1.28325	1.40626e-07	-2.12258e-10	-1.27649
159233869	chr2:159233869:A:G	6.60795e-08	-2.12258e-10	-0.459871	3.10537e-07	-2.12258e-10	-0.48429
159234083	chr2:159234083:T:C	3.4425e-08	-2.12258e-10	-1.11195	1.63148e-07	-2.12258e-10	-1.12794
159234101	chr2:159234101:C:T	6.47981e-09	-1.87951	-0.902524	3.08535e-08	-1.79928	-0.994065
159234109	chr2:159234109:A:G	2.25505e-08	-1.53497	-3.10475e-10	9.84854e-08	-1.63269	-3.10475e-10
159234138	chr2:159234138:AAC:A	2.15554e-08	-1.5801	-3.10475e-10	1.25025e-07	-1.39408	-3.10475e-10
159234229	chr2:159234229:G:A	2.88272e-08	-2.12258e-10	-1.28941	1.39262e-07	-2.12258e-10	-1.28624
159234589	chr2:159234589:A:G	1.15357e-06	3.67277	-1.27288	4.65789e-06	3.47835	-1.25462
159234715	chr2:159234715:G:A	2.86941e-08	-2.12258e-10	-1.29404	1.37962e-07	-2.12258e-10	-1.29562
159234788	chr2:159234788:A:AAAAG	3.22031e-08	-0.594051	-0.584616	2.12489e-07	-0.166513	-0.697192
159235079	chr2:159235079:C:A	1.81792e-08	-1.64653	-0.103917	5.46549e-08	-1.86936	-0.352196
159235180	chr2:159235180:G:C	2.86682e-08	-2.12258e-10	-1.29494	1.37885e-07	-2.12258e-10	-1.29617
159235834	chr2:159235834:T:G	7.44977e-08	-2.12258e-10	-0.339961	3.20044e-07	-2.12258e-10	-0.454135
159235876	chr2:159235876:GT:G	6.24058e-09	-1.52802	-1.29164	2.37319e-08	-1.76037	-1.2954
159235894	chr2:159235894:A:G	3.82346e-08	-0.292617	-0.714372	2.74079e-07	0.205504	-0.814682
159236246	chr2:159236246:C:A	3.05848e-08	-2.12258e-10	-1.23023	1.49905e-07	-2.12258e-10	-1.21259
159236380	chr2:159236380:C:T	3.02428e-08	-0.491632	-0.74984	2.09272e-07	-0.0316622	-0.847299
159236618	chr2:159236618:C:G	5.83534e-08	-2.12258e-10	-0.584212	2.87332e-07	-2.12258e-10	-0.561957
159236638	chr2:159236638:C:T	3.12369e-08	-2.12258e-10	-1.20913	1.53578e-07	-2.12258e-10	-1.18838
159236709	chr2:159236709:A:G	6.42714e-09	-1.49533	-1.29487	2.4149e-08	-1.74147	-1.29688
159236745	chr2:159236745:C:A	3.03682e-08	-2.12258e-10	-1.23733	1.48688e-07	-2.12258e-10	-1.22075
159237157	chr2:159237157:T:C	2.35081e-08	-0.392601	-1.10078	4.91092e-08	-1.15944	-1.16911
159237245	chr2:159237245:C:T	1.60562e-08	-1.87464	-3.10475e-10	7.7213e-08	-1.87603	-3.10475e-10
159237496	chr2:159237496:GGGTGACAGAGCAAGACTCCA:G	4.54023e-08	-2.12258e-10	-0.835165	2.10486e-07	-2.12258e-10	-0.873174
159237518	chr2:159237518:C:T	4.39262e-08	-2.12258e-10	-0.868218	2.03549e-07	-2.12258e-10	-0.906688
159237519	chr2:159237519:TCAAAAAAAAAAA:T	4.63875e-08	-2.12258e-10	-0.813698	2.14273e-07	-2.12258e-10	-0.855341
159237937	chr2:159237937:G:A	2.90457e-08	-2.12258e-10	-1.28186	1.38357e-07	-2.12258e-10	-1.29276
159238082	chr2:159238082:G:A	1.09138e-08	-1.24232	-1.01837	8.5251e-08	-0.678883	-1.09811
159238634	chr2:159238634:T:C	6.27104e-08	0.152041	-0.664242	4.84162e-07	0.719517	-0.759691
159238959	chr2:159238959:T:A	9.92855e-07	3.54325	-1.2934	3.51235e-06	3.23005	-1.2886
159239206	chr2:159239206:C:T	2.05267e-08	-0.597466	-1.03154	4.97673e-08	-1.22933	-1.0859
159239361	chr2:159239361:A:T	4.88311e-08	-0.274498	-0.487865	7.33556e-08	-1.1323	-0.794978
159239580	chr2:159239580:T:C	1.23005e-08	-0.90437	-1.23671	4.32723e-08	-1.20627	-1.24881
159239840	chr2:159239840:G:A	2.45587e-08	-1.44966	-3.10475e-10	1.02202e-07	-1.59564	-3.10475e-10
159240070	chr2:159240070:A:G	2.97786e-08	-2.12258e-10	-1.25694	1.40612e-07	-2.12258e-10	-1.27659
159240073	chr2:159240073:G:A	3.03484e-08	-2.12258e-10	-1.23799	1.48598e-07	-2.12258e-10	-1.22135
159240217	chr2:159240217:TG:T	2.96866e-08	-2.12258e-10	-1.26003	1.44885e-07	-2.12258e-10	-1.24665
159240685	chr2:159240685:T:C	6.52644e-09	-1.48049	-1.29438	2.43862e-08	-1.73187	-1.29671
159241604	chr2:159241604:A:G	3.07305e-08	-2.12258e-10	-1.22547	1.46835e-07	-2.12258e-10	-1.23329
159242657	chr2:159242657:AAAAT:A	1.60157e-08	-1.87716	-3.10475e-10	7.77806e-08	-1.8687	-3.10475e-10
159242671	chr2:159242671:A:C	3.32291e-08	-1.1473	-3.10475e-10	1.22018e-07	-1.41842	-3.10475e-10
159243822	chr2:159243822:A:G	3.93625e-08	0.301505	-1.27942	9.14095e-08	-0.426407	-1.28084
159244037	chr2:159244037:A:G	8.26142e-07	3.36222	-1.29618	3.69266e-06	3.28242	-1.29091
159244038	chr2:159244038:A:G	3.40505e-08	-2.12258e-10	-1.12288	1.68228e-07	-2.12258e-10	-1.09727
159244268	chr2:159244268:G:T	3.75875e-08	-0.495182	-0.528876	2.56504e-07	-0.0297541	-0.645696
159245194	chr2:159245194:G:T	2.78538e-08	-0.552075	-0.771684	1.91911e-07	-0.0984828	-0.86708
159245482	chr2:159245482:G:A	1.97198e-08	-0.641645	-1.02746	4.85716e-08	-1.2573	-1.08226
159245500	chr2:159245500:T:C	2.97525e-08	-2.12258e-10	-1.25782	1.45243e-07	-2.12258e-10	-1.24419
159245506	chr2:159245506:G:A	5.22523e-09	-1.81902	-1.17821	2.77868e-08	-1.70139	-1.19664
159245540	chr2:159245540:A:AG	2.97656e-08	-2.12258e-10	-1.25737	1.40571e-07	-2.12258e-10	-1.27688
159245702	chr2:159245702:A:G	2.96059e-08	-2.12258e-10	-1.26275	1.40041e-07	-2.12258e-10	-1.28066
159245733	chr2:159245733:A:T	4.02262e-08	0.322087	-1.2783	9.30271e-08	-0.409935	-1.27977
159245940	chr2:159245940:CA:C	3.99056e-08	0.314624	-1.27884	9.2424e-08	-0.415941	-1.28027
159245958	chr2:159245958:T:C	2.89811e-08	-2.12258e-10	-1.28408	1.40135e-07	-2.12258e-10	-1.27999
159246170	chr2:159246170:C:T	2.05539e-08	-0.637837	-0.989843	4.99224e-08	-1.26326	-1.04887
159246214	chr2:159246214:C:T	2.15173e-08	-0.627454	-0.954418	5.19844e-08	-1.25482	-1.01683
159246375	chr2:159246375:T:A	2.8464e-08	-0.570167	-0.731921	1.95268e-07	-0.117842	-0.830377
159246866	chr2:159246866:G:A	5.77109e-08	-2.12258e-10	-0.595283	2.8915e-07	-2.12258e-10	-0.555648
159247078	chr2:159247078:C:G	3.53657e-08	-2.12258e-10	-1.08499	1.62777e-07	-2.12258e-10	-1.13021
159247815	chr2:159247815:CCAGA:C	9.09001e-09	-1.44722	-0.996329	4.74562e-08	-1.36095	-1.00183
159248111	chr2:159248111:A:ATTTT	4.2323e-08	-2.12258e-10	-0.905398	1.97665e-07	-2.12258e-10	-0.936018
159248477	chr2:159248477:T:C	2.95023e-08	-2.12258e-10	-1.26626	1.39706e-07	-2.12258e-10	-1.28305
159248496	chr2:159248496:A:G	2.85259e-08	-0.584973	-0.714945	1.9458e-07	-0.136471	-0.815278
159248573	chr2:159248573:AC:A	2.96957e-08	-2.12258e-10	-1.25973	1.40338e-07	-2.12258e-10	-1.27854
159248689	chr2:159248689:T:G	3.91591e-08	-2.12258e-10	-0.983097	1.93267e-07	-2.12258e-10	-0.95852
159249187	chr2:159249187:T:C	6.85656e-08	-2.12258e-10	-0.422938	3.47072e-07	-2.12258e-10	-0.373063
159249273	chr2:159249273:CAAAT:C	8.88331e-08	-2.12258e-10	-0.16397	4.51904e-07	-2.12258e-10	-0.109124
159249654	chr2:159249654:A:G	5.02284e-08	-0.274713	-0.459435	7.50675e-08	-1.13185	-0.772359
159249694	chr2:159249694:T:C	2.93335e-08	-2.12258e-10	-1.272	1.39179e-07	-2.12258e-10	-1.28683
159249737	chr2:159249737:A:G	2.3842e-08	-0.436138	-1.04314	4.99826e-08	-1.18917	-1.12175
159249745	chr2:159249745:A:AAACC	6.87715e-08	-2.12258e-10	-0.419939	3.48163e-07	-2.12258e-10	-0.369923
159249794	chr2:159249794:A:G	4.56524e-08	-2.12258e-10	-0.829673	2.12553e-07	-2.12258e-10	-0.863403
159250178	chr2:159250178:G:A	4.35043e-08	-2.12258e-10	-0.877869	2.03182e-07	-2.12258e-10	-0.908491
159250561	chr2:159250561:T:C	2.13392e-08	-0.589665	-1.00052	5.14737e-08	-1.2232	-1.05832
159250676	chr2:159250676:G:A	7.22759e-07	3.22945	-1.2971	2.58716e-06	2.93209	-1.29637
159251062	chr2:159251062:A:C	2.93833e-08	-2.12258e-10	-1.2703	1.3935e-07	-2.12258e-10	-1.2856
159251143	chr2:159251143:G:A	2.93219e-08	-2.12258e-10	-1.27239	1.42164e-07	-2.12258e-10	-1.26561
159251153	chr2:159251153:C:G	3.12673e-08	-2.12258e-10	-1.20816	1.52022e-07	-2.12258e-10	-1.19857
159251217	chr2:159251217:G:A	2.25102e-08	-0.437431	-1.09933	4.77051e-08	-1.18963	-1.16792
159251586	chr2:159251586:A:C	1.19135e-06	3.65293	-1.22082	4.88629e-06	3.45846	-1.18687
159252146	chr2:159252146:A:T	3.63573e-08	0.223318	-1.28065	8.55203e-08	-0.491818	-1.28202
159252353	chr2:159252353:A:G	4.02824e-08	0.325632	-1.28045	9.31407e-08	-0.406649	-1.28183
159252363	chr2:159252363:A:C	1.40681e-07	-2.12258e-10	0.295763	6.21566e-07	-2.12258e-10	0.209649
159252706	chr2:159252706:A:G	2.99822e-08	-2.12258e-10	-1.25013	1.46556e-07	-2.12258e-10	-1.23519
159252708	chr2:159252708:A:T	4.58598e-08	-0.352626	-0.472513	7.04426e-08	-1.18508	-0.782718
159252823	chr2:159252823:T:C	4.74373e-08	-2.12258e-10	-0.791321	2.34673e-07	-2.12258e-10	-0.764401
159252852	chr2:159252852:G:A	3.04817e-08	-0.469609	-0.763993	2.12514e-07	-0.0037868	-0.8598
159253023	chr2:159253023:C:T	2.87247e-08	-2.12258e-10	-1.29297	1.38571e-07	-2.12258e-10	-1.29121
159253062	chr2:159253062:T:C	4.28438e-08	-0.478367	-0.414801	1.35477e-07	-0.82814	-0.485652
159253200	chr2:159253200:G:A	4.74373e-08	-2.12258e-10	-0.791321	2.34673e-07	-2.12258e-10	-0.764401
159253287	chr2:159253287:A:G	4.05355e-08	0.334728	-1.28328	9.36271e-08	-0.398754	-1.28452
159253494	chr2:159253494:A:G	4.70945e-08	-0.322833	-0.47574	7.17417e-08	-1.16424	-0.785286
159253571	chr2:159253571:T:C	5.06616e-08	-2.12258e-10	-0.725561	2.49865e-07	-2.12258e-10	-0.701672
159253575	chr2:159253575:TTACTG:T	3.34855e-08	-0.532263	-0.607352	6.68068e-08	-1.23343	-0.787358
159253678	chr2:159253678:C:T	1.49988e-08	-1.01536	-0.9274	5.21034e-08	-1.31084	-0.958528
159254068	chr2:159254068:T:C	2.93115e-08	-0.509085	-0.763663	2.0312e-07	-0.0492665	-0.85953
159254444	chr2:159254444:C:T	1.97321e-08	-1.66848	-3.10475e-10	8.14314e-08	-1.82283	-3.10475e-10
159254492	chr2:159254492:T:C	2.13635e-08	-0.583585	-1.00546	5.15066e-08	-1.21812	-1.06277
159254554	chr2:159254554:C:G	2.09684e-07	-0.185397	0.880269	2.9451e-07	-1.18365	0.646368
159254832	chr2:159254832:G:A	6.57983e-09	-1.47049	-1.29623	2.44915e-08	-1.72715	-1.29712
159255062	chr2:159255062:C:T	2.34453e-08	-0.598711	-0.897348	5.62761e-08	-1.22768	-0.964644
159255259	chr2:159255259:A:T	4.42405e-08	-0.269233	-0.591856	6.79496e-08	-1.12761	-0.876222
159255392	chr2:159255392:G:A	2.96391e-08	-2.12258e-10	-1.26164	1.40152e-07	-2.12258e-10	-1.27986
159255499	chr2:159255499:TTAAA:T	3.50423e-08	-0.461591	-0.632583	2.41836e-07	0.00566383	-0.739996
159255795	chr2:159255795:A:T	2.0467e-08	-0.586577	-1.04534	4.95897e-08	-1.22035	-1.09845
159255863	chr2:159255863:T:C	1.68105e-08	-1.82873	-3.10475e-10	8.26115e-08	-1.80845	-3.10475e-10
159255923	chr2:159255923:T:C	1.00761e-08	-1.13365	-1.20691	3.51996e-08	-1.38816	-1.2734
159255960	chr2:159255960:AAAG:A	4.23509e-08	-2.12258e-10	-0.90474	2.07129e-07	-2.12258e-10	-0.889251
159256071	chr2:159256071:CAAG:C	3.19924e-08	-0.468922	-0.716308	2.22116e-07	-0.00296385	-0.816428
159256994	chr2:159256994:G:C	4.19555e-08	0.35935	-1.27347	9.63511e-08	-0.37953	-1.27507
159257425	chr2:159257425:C:T	5.20834e-08	-2.12258e-10	-0.697883	2.58293e-07	-2.12258e-10	-0.668499
159257473	chr2:159257473:G:A	4.62361e-08	-0.283925	-0.533043	7.02956e-08	-1.13904	-0.830849
159257489	chr2:159257489:C:T	1.0746e-08	-1.87208	-0.404114	4.37831e-08	-1.84559	-0.597754
159257675	chr2:159257675:G:A	3.18283e-08	-0.445638	-0.744735	2.2247e-07	0.0246256	-0.842425
159257804	chr2:159257804:G:A	3.11353e-08	-0.472837	-0.739551	2.16509e-07	-0.00745157	-0.837512
159257898	chr2:159257898:G:A	2.95282e-08	-2.12258e-10	-1.26538	1.39791e-07	-2.12258e-10	-1.28244
159257926	chr2:159257926:G:A	4.0448e-08	0.32347	-1.27418	9.36047e-08	-0.407764	-1.27575
159258467	chr2:159258467:T:C	4.61285e-08	-2.12258e-10	-0.819298	2.14681e-07	-2.12258e-10	-0.85344
159258628	chr2:159258628:C:T	3.08693e-08	-2.12258e-10	-1.22097	1.47574e-07	-2.12258e-10	-1.22827
159258752	chr2:159258752:C:T	2.96634e-08	-2.12258e-10	-1.26082	1.40233e-07	-2.12258e-10	-1.27929
159258781	chr2:159258781:T:C	2.1055e-08	-0.547922	-1.05567	5.04812e-08	-1.19334	-1.10766
159258831	chr2:159258831:C:T	2.02652e-08	-0.59095	-1.05087	4.91522e-08	-1.22425	-1.10343
159258890	chr2:159258890:C:G	1.72398e-08	-1.5161	-0.287412	4.82312e-08	-1.83041	-0.516179
159259047	chr2:159259047:A:G	7.49183e-09	-1.63162	-1.00529	3.85208e-08	-1.56152	-1.00988
159259055	chr2:159259055:A:G	7.38688e-09	-1.61119	-1.03984	3.80808e-08	-1.53881	-1.04407
159259115	chr2:159259115:C:T	2.93046e-08	-2.12258e-10	-1.27298	1.42715e-07	-2.12258e-10	-1.26175
159259171	chr2:159259171:G:A	7.32164e-09	-1.67658	-0.983313	3.82889e-08	-1.60453	-0.9729
159259232	chr2:159259232:C:T	2.08056e-08	-0.553385	-1.06212	4.99548e-08	-1.19806	-1.11341
159259282	chr2:159259282:T:C	3.3734e-08	-0.387551	-0.744672	2.38472e-07	0.0939153	-0.842258
159259347	chr2:159259347:A:G	5.11068e-08	-2.12258e-10	-0.716812	2.59905e-07	-2.12258e-10	-0.662279
159259770	chr2:159259770:A:G	3.45964e-08	-0.318936	-0.788043	5.66652e-08	-1.16226	-1.02317
159260035	chr2:159260035:G:A	2.96558e-08	-2.12258e-10	-1.26107	1.40206e-07	-2.12258e-10	-1.27948
159260068	chr2:159260068:T:C	3.14289e-08	-0.459401	-0.743601	2.19229e-07	0.0086907	-0.841166
159260111	chr2:159260111:G:A	1.66191e-08	-0.943773	-0.896404	5.6845e-08	-1.25331	-0.928959
159260149	chr2:159260149:A:G	3.01579e-08	-2.12258e-10	-1.24428	1.47535e-07	-2.12258e-10	-1.22853
159260264	chr2:159260264:C:T	2.9704e-08	-2.12258e-10	-1.25945	1.44008e-07	-2.12258e-10	-1.25273
159260331	chr2:159260331:A:C	7.38602e-08	-2.12258e-10	-0.348555	3.39608e-07	-2.12258e-10	-0.394801
159260534	chr2:159260534:C:T	3.19439e-08	-0.460848	-0.725899	2.22383e-07	0.00690495	-0.825099
159260666	chr2:159260666:A:G	8.11323e-09	-1.40069	-1.15655	2.70956e-08	-1.70814	-1.21508
159260753	chr2:159260753:C:G	2.98556e-08	-2.12258e-10	-1.25436	1.45844e-07	-2.12258e-10	-1.24006
159260967	chr2:159260967:A:G	3.09405e-08	-0.482059	-0.736605	2.14799e-07	-0.0180122	-0.83488
159261202	chr2:159261202:A:C	4.87392e-08	-2.12258e-10	-0.764246	2.4128e-07	-2.12258e-10	-0.736637
159261462	chr2:159261462:T:C	2.96379e-08	-2.12258e-10	-1.26168	1.40147e-07	-2.12258e-10	-1.2799
159261524	chr2:159261524:A:G	4.15732e-08	0.341245	-1.26452	9.57291e-08	-0.394729	-1.26634
159261586	chr2:159261586:T:G	1.14335e-06	3.68322	-1.29223	4.03103e-06	3.36604	-1.28686
159261615	chr2:159261615:C:G	3.61858e-08	-0.344141	-0.71792	2.5616e-07	0.14102	-0.81781
159262070	chr2:159262070:T:C	8.86662e-09	-1.53455	-0.933882	4.61199e-08	-1.45277	-0.93858
159262314	chr2:159262314:G:A	5.08207e-08	-2.12258e-10	-0.722426	2.30961e-07	-2.12258e-10	-0.780343
159263420	chr2:159263420:G:A	2.98505e-08	-2.12258e-10	-1.25453	1.4582e-07	-2.12258e-10	-1.24022
159263466	chr2:159263466:G:A	2.98797e-08	-2.12258e-10	-1.25355	1.45986e-07	-2.12258e-10	-1.23908
159263806	chr2:159263806:T:C	2.32452e-08	-0.366558	-1.13807	4.85931e-08	-1.14012	-1.199
159264107	chr2:159264107:A:G	1.53634e-06	3.91589	-1.22946	6.26796e-06	3.71784	-1.19723
159264263	chr2:159264263:C:T	2.9837e-08	-2.12258e-10	-1.25498	1.40818e-07	-2.12258e-10	-1.27513
159264726	chr2:159264726:G:A	2.95782e-08	-0.49402	-0.769671	2.05669e-07	-0.0313399	-0.864988
159264957	chr2:159264957:A:G	6.35276e-09	-1.52562	-1.27622	2.40593e-08	-1.75758	-1.28449
159264972	chr2:159264972:T:C	3.00045e-08	-0.529382	-0.720001	2.06376e-07	-0.0729742	-0.819922
159265040	chr2:159265040:C:T	1.78106e-08	-1.77094	-3.10475e-10	1.12536e-07	-1.49932	-3.10475e-10
159265242	chr2:159265242:C:CT	3.67363e-08	-0.399151	-0.647813	5.96899e-08	-1.21414	-0.919293
159265326	chr2:159265326:C:G	6.67859e-09	-1.71075	-1.04107	3.47989e-08	-1.64129	-1.03172
159265330	chr2:159265330:CTT:C	3.47378e-07	-2.12258e-10	1.19968	1.50681e-06	-2.12258e-10	1.09516
159265450	chr2:159265450:G:A	3.85402e-08	-2.12258e-10	-0.999028	1.94088e-07	-2.12258e-10	-0.954281
159265558	chr2:159265558:C:A	6.71699e-09	-1.47235	-1.27374	2.48935e-08	-1.72542	-1.28257
159265609	chr2:159265609:G:A	4.54898e-08	-2.12258e-10	-0.833241	2.25732e-07	-2.12258e-10	-0.803244
159265701	chr2:159265701:T:C	2.98138e-08	-2.12258e-10	-1.25576	1.40737e-07	-2.12258e-10	-1.2757
159265730	chr2:159265730:T:C	1.59868e-08	-0.910104	-0.968862	5.4646e-08	-1.22509	-0.996626
159265802	chr2:159265802:A:G	3.96422e-08	-0.363788	-0.607046	6.30649e-08	-1.19037	-0.888056
159266027	chr2:159266027:A:G	3.25381e-08	-0.463761	-0.704556	2.25859e-07	0.00290277	-0.805586
159266128	chr2:159266128:T:C	3.75375e-08	-0.367577	-0.657812	6.05165e-08	-1.19278	-0.9269
159266164	chr2:159266164:G:A	3.86426e-08	-0.39287	-0.603503	6.19714e-08	-1.21053	-0.885393
159266281	chr2:159266281:C:T	1.61409e-08	-1.86937	-3.10475e-10	7.74515e-08	-1.87294	-3.10475e-10
159266350	chr2:159266350:G:A	3.05472e-08	-2.12258e-10	-1.23146	1.48462e-07	-2.12258e-10	-1.22227
159266379	chr2:159266379:G:A	3.2488e-08	-0.458125	-0.711733	2.257e-07	0.00923574	-0.812622
159266418	chr2:159266418:G:A	5.56596e-09	-1.77774	-1.15632	2.34102e-08	-1.87896	-1.19046
159266431	chr2:159266431:G:A	4.55842e-08	-2.12258e-10	-0.831167	2.2622e-07	-2.12258e-10	-0.801086
159266434	chr2:159266434:C:T	2.92975e-08	-2.12258e-10	-1.27323	1.41879e-07	-2.12258e-10	-1.26762
159266536	chr2:159266536:A:G	2.99383e-08	-2.12258e-10	-1.25159	1.46296e-07	-2.12258e-10	-1.23696
159266569	chr2:159266569:C:A	1.43535e-08	-1.87267	-0.114069	5.65428e-08	-1.8501	-0.3375
159266596	chr2:159266596:C:T	3.65069e-08	-0.310416	-0.742813	2.5987e-07	0.177111	-0.839523
159267177	chr2:159267177:C:A	2.97898e-08	-2.12258e-10	-1.25656	1.40658e-07	-2.12258e-10	-1.27626
159267547	chr2:159267547:C:T	9.26323e-09	-1.21968	-1.20499	3.30336e-08	-1.45262	-1.27245
159268038	chr2:159268038:T:C	2.97838e-08	-2.12258e-10	-1.25676	1.40637e-07	-2.12258e-10	-1.27641
159268102	chr2:159268102:C:A	1.99951e-08	-0.682472	-0.972772	6.23746e-08	-1.02884	-1.0606
159268222	chr2:159268222:T:C	6.36615e-09	-1.52359	-1.27615	2.40867e-08	-1.75646	-1.28447
159268321	chr2:159268321:A:T	3.86417e-08	-2.12258e-10	-0.996396	1.90653e-07	-2.12258e-10	-0.972138
159268339	chr2:159268339:GCAGA:G	3.87562e-08	-0.38464	-0.608798	6.21076e-08	-1.20434	-0.889385
159268546	chr2:159268546:T:C	3.07256e-08	-2.12258e-10	-1.22563	1.46918e-07	-2.12258e-10	-1.23272
159268700	chr2:159268700:A:G	3.0348e-08	-2.12258e-10	-1.238	1.48595e-07	-2.12258e-10	-1.22137
159268742	chr2:159268742:A:C	6.58304e-09	-1.48692	-1.27932	2.45708e-08	-1.73412	-1.28691
159268936	chr2:159268936:AGAAAG:A	2.9703e-08	-2.12258e-10	-1.25948	1.44983e-07	-2.12258e-10	-1.24598
159269154	chr2:159269154:T:C	3.72452e-08	-0.434343	-0.598862	6.05152e-08	-1.23723	-0.882469
159269252	chr2:159269252:C:T	9.24853e-07	3.38988	-1.21097	4.16432e-06	3.34653	-1.23482
159269333	chr2:159269333:G:A	2.92115e-08	-2.12258e-10	-1.27617	1.41418e-07	-2.12258e-10	-1.27087
159269357	chr2:159269357:G:C	1.87048e-08	-0.764802	-0.957146	5.90375e-08	-1.09702	-1.0474
159270141	chr2:159270141:C:T	2.86267e-08	-2.12258e-10	-1.29639	1.38016e-07	-2.12258e-10	-1.29522
159270368	chr2:159270368:G:A	5.724e-08	-2.12258e-10	-0.603476	2.81718e-07	-2.12258e-10	-0.581686
159270397	chr2:159270397:T:C	3.19326e-08	-0.383547	-0.803553	2.26345e-07	0.0956701	-0.896203
159270441	chr2:159270441:C:CA	3.79778e-08	-0.400823	-0.612903	6.11564e-08	-1.21635	-0.892812
159270571	chr2:159270571:C:T	2.97023e-08	-2.12258e-10	-1.2595	1.4036e-07	-2.12258e-10	-1.27838
159270872	chr2:159270872:C:A	2.88181e-08	-2.12258e-10	-1.28972	1.39084e-07	-2.12258e-10	-1.28752
159271102	chr2:159271102:A:G	1.98675e-08	-0.705956	-0.955689	6.19942e-08	-1.04936	-1.04619
159271172	chr2:159271172:T:A	1.85415e-08	-0.753837	-0.97688	5.84793e-08	-1.08979	-1.06413
159271239	chr2:159271239:G:A	3.01138e-08	-2.12258e-10	-1.24575	1.47285e-07	-2.12258e-10	-1.23023
159271691	chr2:159271691:A:C	1.92037e-08	-0.752135	-0.943492	6.02374e-08	-1.08863	-1.03567
159272009	chr2:159272009:A:G	6.45545e-09	-1.50722	-1.27858	2.42744e-08	-1.74681	-1.28636
159272099	chr2:159272099:A:G	6.41783e-09	-1.50987	-1.28178	2.4181e-08	-1.74825	-1.28878
159272238	chr2:159272238:T:C	2.92188e-08	-2.12258e-10	-1.27592	1.41464e-07	-2.12258e-10	-1.27055
159272270	chr2:159272270:C:T	1.69479e-08	-1.82058	-3.10475e-10	9.42495e-08	-1.67665	-3.10475e-10
159272773	chr2:159272773:C:T	3.00954e-08	-2.12258e-10	-1.24636	1.47184e-07	-2.12258e-10	-1.23091
159272954	chr2:159272954:G:A	3.92987e-08	-0.979538	-3.10475e-10	1.22154e-07	-1.41731	-3.10475e-10
159273305	chr2:159273305:TACA:T	3.43258e-08	-2.12258e-10	-1.11483	1.69639e-07	-2.12258e-10	-1.08892
159273530	chr2:159273530:C:T	2.01375e-08	-1.64815	-3.10475e-10	1.76542e-07	-1.04904	-3.10475e-10
159273568	chr2:159273568:G:A	2.98356e-08	-2.12258e-10	-1.25503	1.45727e-07	-2.12258e-10	-1.24086
159273730	chr2:159273730:T:G	6.48873e-09	-1.50012	-1.28054	2.4349e-08	-1.74226	-1.28784
159273743	chr2:159273743:G:A	2.92109e-08	-2.12258e-10	-1.27619	1.41422e-07	-2.12258e-10	-1.27085
159273940	chr2:159273940:G:C	1.13552e-07	-2.12258e-10	0.0815284	5.12255e-07	-2.12258e-10	0.0162289
159274072	chr2:159274072:G:A	4.62053e-08	-2.12258e-10	-0.817636	2.1505e-07	-2.12258e-10	-0.851725
159274135	chr2:159274135:G:A	2.99638e-08	-2.12258e-10	-1.25074	1.46448e-07	-2.12258e-10	-1.23593
159274159	chr2:159274159:G:C	3.9894e-08	-0.351528	-0.612976	6.33068e-08	-1.18201	-0.892594
159274246	chr2:159274246:G:A	4.62426e-08	-2.12258e-10	-0.816827	2.15198e-07	-2.12258e-10	-0.851037
159274528	chr2:159274528:T:C	7.17209e-09	-1.44391	-1.23662	2.54589e-08	-1.74388	-1.24165
159274675	chr2:159274675:AACTACCC:A	1.94671e-08	-0.689898	-0.992106	6.08974e-08	-1.03622	-1.07718
159274786	chr2:159274786:A:T	2.91746e-08	-2.12258e-10	-1.27743	1.40206e-07	-2.12258e-10	-1.27948
159274840	chr2:159274840:ACTC:A	3.01915e-08	-2.12258e-10	-1.24317	1.46621e-07	-2.12258e-10	-1.23474
159274966	chr2:159274966:A:G	1.97628e-08	-0.683022	-0.983905	6.16917e-08	-1.03018	-1.07026
159275266	chr2:159275266:A:G	3.03259e-08	-2.12258e-10	-1.23873	1.48476e-07	-2.12258e-10	-1.22217
159275381	chr2:159275381:G:A	3.01473e-08	-2.12258e-10	-1.24463	1.41899e-07	-2.12258e-10	-1.26748
159275934	chr2:159275934:C:T	3.02167e-08	-2.12258e-10	-1.24233	1.47858e-07	-2.12258e-10	-1.22634
159276073	chr2:159276073:T:G	2.99329e-08	-2.12258e-10	-1.25177	1.46272e-07	-2.12258e-10	-1.23712
159276225	chr2:159276225:C:G	1.46241e-06	3.86796	-1.23085	6.6226e-06	3.82694	-1.25129
159276487	chr2:159276487:T:C	2.10439e-08	-0.457064	-1.14705	4.53387e-08	-1.20238	-1.20605
159276637	chr2:159276637:C:T	2.23586e-08	-1.54352	-3.10475e-10	1.04574e-07	-1.5727	-3.10475e-10
159276906	chr2:159276906:G:A	3.91781e-08	-0.338037	-0.644574	6.23135e-08	-1.17357	-0.916846
159276920	chr2:159276920:C:T	5.0415e-08	-2.12258e-10	-0.73044	2.33944e-07	-2.12258e-10	-0.767514
159277096	chr2:159277096:T:C	2.96582e-08	-2.12258e-10	-1.26099	1.40218e-07	-2.12258e-10	-1.2794
159277120	chr2:159277120:C:T	5.00609e-08	-2.12258e-10	-0.737488	2.32461e-07	-2.12258e-10	-0.77387
159277284	chr2:159277284:G:C	1.08193e-06	3.56288	-1.22711	4.91312e-06	3.52516	-1.24809
159277387	chr2:159277387:C:T	3.07449e-08	-2.12258e-10	-1.22501	1.50775e-07	-2.12258e-10	-1.20681
159277553	chr2:159277553:A:G	2.99591e-08	-2.12258e-10	-1.25089	1.4124e-07	-2.12258e-10	-1.27213
159277686	chr2:159277686:T:A	3.78006e-08	-0.414794	-0.60361	2.62358e-07	0.0605216	-0.713405
159278034	chr2:159278034:T:C	1.93602e-08	-0.745342	-0.942169	6.06769e-08	-1.0825	-1.03453
159278044	chr2:159278044:C:A	2.90545e-08	-2.12258e-10	-1.28155	1.39343e-07	-2.12258e-10	-1.28566
159278500	chr2:159278500:ATACT:A	2.96877e-08	-2.12258e-10	-1.26	1.449e-07	-2.12258e-10	-1.24655
159278713	chr2:159278713:T:C	4.83356e-08	-2.12258e-10	-0.77256	2.24613e-07	-2.12258e-10	-0.808214
159278730	chr2:159278730:A:G	1.98974e-08	-0.592289	-1.06785	4.84455e-08	-1.22358	-1.11857
159278967	chr2:159278967:T:C	4.63761e-08	-2.12258e-10	-0.813944	2.27342e-07	-2.12258e-10	-0.796137
159279434	chr2:159279434:A:G	1.68013e-08	-1.82927	-3.10475e-10	8.36708e-08	-1.7957	-3.10475e-10
159279503	chr2:159279503:C:G	3.69572e-06	4.84211	-1.27791	1.30627e-05	4.52063	-1.26571
159279703	chr2:159279703:T:C	1.82389e-08	-0.762643	-0.984532	5.76593e-08	-1.09722	-1.07082
159279742	chr2:159279742:A:C	3.04149e-08	-2.12258e-10	-1.2358	1.42857e-07	-2.12258e-10	-1.26075
159280127	chr2:159280127:G:A	4.21995e-08	-0.32015	-0.588171	6.58174e-08	-1.16219	-0.873516
159280364	chr2:159280364:G:T	2.86165e-08	-2.12258e-10	-1.29674	1.37932e-07	-2.12258e-10	-1.29583
159280532	chr2:159280532:A:G	1.86993e-08	-0.629025	-1.09322	4.629e-08	-1.24666	-1.141
159280548	chr2:159280548:G:A	4.55015e-08	-0.284448	-0.548537	6.96647e-08	-1.13616	-0.842744
159280749	chr2:159280749:T:C	2.95575e-08	-2.12258e-10	-1.26439	1.3986e-07	-2.12258e-10	-1.28195
159281110	chr2:159281110:A:G	1.65257e-08	-0.679808	-1.16601	4.20959e-08	-1.28069	-1.20195
159281227	chr2:159281227:G:T	8.57196e-09	-1.86082	-0.641411	3.747e-08	-1.87121	-0.727838
159281401	chr2:159281401:G:A	4.62426e-08	-2.12258e-10	-0.816827	2.15198e-07	-2.12258e-10	-0.851037
159281484	chr2:159281484:A:G	4.7695e-09	-1.80781	-1.28068	2.357e-08	-1.77846	-1.28416
159281672	chr2:159281672:AAAG:A	1.9546e-08	-0.588951	-1.08901	4.77464e-08	-1.21941	-1.13728
159281677	chr2:159281677:TTTACATACTA:T	1.89468e-08	-0.609933	-1.09916	4.66227e-08	-1.23441	-1.1461
159281693	chr2:159281693:C:T	2.86896e-08	-2.12258e-10	-1.29419	1.38449e-07	-2.12258e-10	-1.29209
159282119	chr2:159282119:G:C	3.64818e-08	-2.12258e-10	-1.05391	1.76922e-07	-2.12258e-10	-1.04688
159282143	chr2:159282143:A:C	1.8856e-08	-0.613028	-1.10087	4.64216e-08	-1.23719	-1.14764
159282224	chr2:159282224:G:A	2.99246e-08	-2.12258e-10	-1.25205	1.46226e-07	-2.12258e-10	-1.23744
159282370	chr2:159282370:T:C	4.54246e-09	-1.84647	-1.29079	2.2324e-08	-1.82404	-1.29289
159282383	chr2:159282383:G:A	3.02045e-08	-2.12258e-10	-1.24274	1.46688e-07	-2.12258e-10	-1.23428
159282537	chr2:159282537:C:T	1.08849e-06	3.6385	-1.29668	3.83262e-06	3.32315	-1.29444
159282773	chr2:159282773:A:C	2.99581e-08	-2.12258e-10	-1.25093	1.46411e-07	-2.12258e-10	-1.23618
159282839	chr2:159282839:G:A	1.00894e-07	-2.12258e-10	-0.0366625	4.30541e-07	-2.12258e-10	-0.157551
159283374	chr2:159283374:C:T	3.04733e-08	-2.12258e-10	-1.23388	1.43068e-07	-2.12258e-10	-1.25927
159283521	chr2:159283521:A:G	2.90504e-08	-2.12258e-10	-1.2817	1.41147e-07	-2.12258e-10	-1.27279
159283786	chr2:159283786:G:A	1.88668e-08	-0.615192	-1.09813	4.66065e-08	-1.23563	-1.14522
159283914	chr2:159283914:A:C	2.86059e-08	-2.12258e-10	-1.29712	1.37852e-07	-2.12258e-10	-1.29641
159283921	chr2:159283921:T:G	1.83126e-08	-0.658772	-1.08437	4.57397e-08	-1.26645	-1.13318
159284005	chr2:159284005:C:T	4.79601e-08	-0.422264	-0.358095	3.23859e-07	0.0428606	-0.485145
159284054	chr2:159284054:C:T	1.5283e-07	-2.12258e-10	0.378599	6.7099e-07	-2.12258e-10	0.28616
159284288	chr2:159284288:G:A	3.95509e-08	-0.352921	-0.62022	2.76007e-07	0.124573	-0.726741
159284557	chr2:159284557:T:C	1.21114e-08	-1.87393	-0.28265	4.86905e-08	-1.84802	-0.489092
159284862	chr2:159284862:G:A	3.01805e-08	-2.12258e-10	-1.24353	1.4765e-07	-2.12258e-10	-1.22775
159284939	chr2:159284939:G:A	3.00555e-08	-2.12258e-10	-1.24768	1.46953e-07	-2.12258e-10	-1.23248
159285069	chr2:159285069:G:A	1.84225e-08	-0.568054	-1.1691	4.14246e-08	-1.2757	-1.22302
159285174	chr2:159285174:A:T	1.65812e-08	-0.748727	-1.09373	4.25559e-08	-1.3305	-1.14128
159285274	chr2:159285274:C:T	1.40509e-06	3.83822	-1.24109	5.80244e-06	3.65484	-1.2114
159285353	chr2:159285353:T:C	4.86339e-08	-2.12258e-10	-0.766409	2.3856e-07	-2.12258e-10	-0.747972
159285366	chr2:159285366:T:C	3.05441e-08	-2.12258e-10	-1.23156	1.42504e-07	-2.12258e-10	-1.26323
159285395	chr2:159285395:C:T	6.55457e-09	-1.52867	-1.24189	2.47329e-08	-1.7591	-1.25536
159285486	chr2:159285486:A:T	1.94512e-08	-0.802722	-0.8801	6.15305e-08	-1.12383	-0.979234
159285497	chr2:159285497:A:G	6.35349e-09	-1.55147	-1.25025	2.42334e-08	-1.7723	-1.26257
159285535	chr2:159285535:ATC:A	2.00539e-08	-0.768844	-0.88346	6.31584e-08	-1.09491	-0.982041
159285721	chr2:159285721:T:C	2.89054e-08	-2.12258e-10	-1.2867	1.38734e-07	-2.12258e-10	-1.29004
159285761	chr2:159285761:T:C	2.97272e-08	-2.12258e-10	-1.25867	1.45106e-07	-2.12258e-10	-1.24513
159285982	chr2:159285982:T:A	3.0301e-08	-2.12258e-10	-1.23955	1.4832e-07	-2.12258e-10	-1.22322
159286016	chr2:159286016:T:C	6.98877e-09	-1.86261	-0.843815	3.13875e-08	-1.86966	-0.906529
159286074	chr2:159286074:G:C	1.74865e-08	-0.758314	-1.03099	5.7648e-08	-1.10913	-1.05911
159286190	chr2:159286190:A:C	2.87049e-08	-2.12258e-10	-1.29366	1.38835e-07	-2.12258e-10	-1.2893
159286499	chr2:159286499:ACGCCCCGCGCGAGCAGGCCCAGC:A	2.0314e-08	-1.87702	0.237596	8.52081e-08	-1.78345	0.00594968
159286849	chr2:159286849:C:T	2.86307e-08	-2.12258e-10	-1.29625	1.37829e-07	-2.12258e-10	-1.29658
159286855	chr2:159286855:A:G	2.34697e-08	-0.622266	-0.872753	5.30757e-08	-1.29743	-0.953447
159286891	chr2:159286891:C:T	4.52579e-08	-0.220929	-0.617423	1.43009e-07	-0.520957	-0.738727
159287223	chr2:159287223:C:T	1.29417e-06	3.76214	-1.24725	4.75393e-06	3.50201	-1.25788
159287305	chr2:159287305:T:G	3.07019e-08	-2.12258e-10	-1.2264	1.43893e-07	-2.12258e-10	-1.25353
159287561	chr2:159287561:G:A	8.66658e-09	-1.38152	-1.10973	3.65256e-08	-1.48038	-1.1442
159287629	chr2:159287629:CTA:C	1.47939e-07	0.374185	-0.0281123	3.65305e-07	-0.047105	-0.274756
159288108	chr2:159288108:A:G	1.7188e-08	-1.80652	-3.10475e-10	9.66357e-08	-1.65165	-3.10475e-10
159288473	chr2:159288473:T:A	9.98867e-08	0.60475	-0.651442	2.51397e-07	0.0319476	-0.727507
159288792	chr2:159288792:T:C	2.5526e-07	0.43265	0.458903	5.94718e-07	-0.00314089	0.168634
159288800	chr2:159288800:A:G	9.81126e-08	0.520644	-0.585257	2.49159e-07	-0.0403969	-0.664106
159288828	chr2:159288828:T:G	3.09161e-08	-2.12258e-10	-1.21945	1.52165e-07	-2.12258e-10	-1.19763
159289213	chr2:159289213:A:C	6.15318e-08	-2.12258e-10	-0.531175	3.03152e-07	-2.12258e-10	-0.508359
159289381	chr2:159289381:G:A	3.05478e-08	-2.12258e-10	-1.23144	1.43329e-07	-2.12258e-10	-1.25745
159289486	chr2:159289486:C:G	1.38516e-06	2.58284	-3.10475e-10	2.82e-06	1.7219	-3.10475e-10
159289609	chr2:159289609:A:G	3.23237e-08	-1.84736	0.672436	1.58963e-07	-1.6731	0.519175
159289644	chr2:159289644:CTG:C	2.86061e-08	-2.12258e-10	-1.29711	1.37784e-07	-2.12258e-10	-1.29691
159289854	chr2:159289854:C:T	1.21618e-08	-0.9299	-1.22253	3.13211e-08	-1.51644	-1.26186
159290025	chr2:159290025:T:C	2.31778e-08	-0.296697	-1.21084	4.83873e-08	-1.08578	-1.25758
159290073	chr2:159290073:G:A	3.9369e-08	-0.155219	-0.822531	1.2666e-07	-0.460641	-0.920445
159290095	chr2:159290095:TTTTC:T	4.85954e-08	-2.12258e-10	-0.767199	2.42216e-07	-2.12258e-10	-0.732766
159290532	chr2:159290532:T:C	3.15839e-08	-2.12258e-10	-1.19808	1.47181e-07	-2.12258e-10	-1.23093
159290556	chr2:159290556:A:G	2.86893e-08	-2.12258e-10	-1.2942	1.37944e-07	-2.12258e-10	-1.29575
159290634	chr2:159290634:T:C	4.56213e-09	-1.87661	-1.25633	2.44637e-08	-1.7547	-1.27071
159290893	chr2:159290893:A:G	2.99205e-08	-2.12258e-10	-1.25218	1.45801e-07	-2.12258e-10	-1.24035
159291047	chr2:159291047:C:T	3.3688e-08	-2.12258e-10	-1.13359	1.55412e-07	-2.12258e-10	-1.17651
159291195	chr2:159291195:T:A	6.77765e-09	-1.62796	-1.10914	2.56914e-08	-1.85881	-1.11763
159291315	chr2:159291315:C:A	3.37277e-08	-2.12258e-10	-1.13241	1.64331e-07	-2.12258e-10	-1.12071
159291317	chr2:159291317:C:T	3.35335e-08	-2.12258e-10	-1.13818	1.63353e-07	-2.12258e-10	-1.12668
159292021	chr2:159292021:G:A	1.59855e-07	0.276705	0.146833	1.45991e-07	-0.975413	-0.263634
159292099	chr2:159292099:A:G	5.08678e-08	-1.45617	0.734669	1.97921e-07	-1.40508	0.470355
159292276	chr2:159292276:C:CT	2.27973e-08	-1.52409	-3.10475e-10	8.39379e-08	-1.79252	-3.10475e-10
159292451	chr2:159292451:A:T	3.85175e-07	1.35606	-0.0530925	2.95108e-07	-0.0981916	-0.437062
159292487	chr2:159292487:C:T	4.02829e-08	-0.774896	-0.179906	2.0564e-07	-0.625439	-0.271028
159292584	chr2:159292584:T:TA	1.65411e-07	-2.12258e-10	0.457701	8.13466e-07	-2.12258e-10	0.478711
159295276	chr2:159295276:A:G	1.08821e-06	3.63804	-1.29648	1.01172e-06	1.99393	-1.29712
159295405	chr2:159295405:C:A	1.47802e-07	-2.12258e-10	0.345146	6.81276e-07	-2.12258e-10	0.301374
159295597	chr2:159295597:G:A	6.4446e-08	-2.12258e-10	-0.484902	3.0225e-07	-2.12258e-10	-0.51134
159295980	chr2:159295980:A:T	6.82637e-08	0.150503	-0.577854	8.23845e-08	-0.994263	-0.816934
159296101	chr2:159296101:T:C	6.60039e-08	-2.12258e-10	-0.461015	3.11652e-07	-2.12258e-10	-0.480708
159296327	chr2:159296327:G:A	4.99512e-08	-2.12258e-10	-0.739682	2.33705e-07	-2.12258e-10	-0.768536
159296433	chr2:159296433:C:T	1.12704e-07	-2.12258e-10	0.0740373	5.52944e-07	-2.12258e-10	0.0926634
159297003	chr2:159297003:G:T	1.19617e-06	3.73243	-1.29628	1.10833e-06	2.08513	-1.29712
159297116	chr2:159297116:G:A	1.65721e-08	-1.84301	-3.10475e-10	8.84424e-08	-1.74024	-3.10475e-10
159297132	chr2:159297132:A:G	2.48075e-07	1.93401	-1.07101	1.75356e-07	0.0937307	-1.14951
159297187	chr2:159297187:G:A	5.08813e-08	-0.678429	-0.0428053	2.56842e-07	-0.53474	-0.139394
159297192	chr2:159297192:G:C	4.68696e-07	1.15288	0.346348	2.47373e-07	-0.591178	-0.120519
159297319	chr2:159297319:G:T	3.49119e-08	-0.552118	-0.545782	1.8167e-07	-0.403563	-0.616839
159297831	chr2:159297831:G:A	4.63033e-08	-0.703701	-0.111815	2.33827e-07	-0.562042	-0.205969
159298018	chr2:159298018:C:T	6.14019e-09	-1.65454	-1.18133	4.0298e-08	-1.37942	-1.14687
159298905	chr2:159298905:G:A	2.91121e-08	-2.12258e-10	-1.27957	1.43055e-07	-2.12258e-10	-1.25937
159298918	chr2:159298918:T:C	1.80707e-08	-1.75644	-3.10475e-10	1.04049e-07	-1.57773	-3.10475e-10
159299179	chr2:159299179:T:C	6.70198e-08	-2.12258e-10	-0.445741	3.42388e-07	-2.12258e-10	-0.38665
159299222	chr2:159299222:T:C	1.23168e-07	0.81385	-0.651032	1.00491e-07	-0.725519	-0.887006
159299343	chr2:159299343:C:T	2.96208e-08	-2.12258e-10	-1.26225	1.47202e-07	-2.12258e-10	-1.23079
159299383	chr2:159299383:G:A	1.85282e-07	1.81181	-1.24066	1.57438e-07	0.0358589	-1.19942
159299538	chr2:159299538:T:C	1.22493e-07	-2.12258e-10	0.157323	6.02043e-07	-2.12258e-10	0.177735
159299766	chr2:159299766:C:A	1.12016e-07	-2.12258e-10	0.0679157	5.18914e-07	-2.12258e-10	0.0291442
159300231	chr2:159300231:A:G	4.83358e-08	-0.637488	-0.135068	2.45821e-07	-0.489996	-0.227993
159300546	chr2:159300546:T:A	1.73149e-07	1.78414	-1.28072	1.41869e-07	-0.0220546	-1.24563
159300895	chr2:159300895:C:G	2.86143e-08	-2.12258e-10	-1.29682	1.37789e-07	-2.12258e-10	-1.29687
159300906	chr2:159300906:G:A	2.98395e-08	-0.538288	-0.716607	4.99034e-08	-1.39298	-0.919521
159301323	chr2:159301323:T:C	3.97674e-07	0.958613	0.37629	2.25106e-07	-0.710416	-0.0956062
159302227	chr2:159302227:G:T	2.16398e-08	-1.49371	-0.0824865	1.14732e-07	-1.26412	-0.215876
159302230	chr2:159302230:T:C	4.43832e-08	-2.12258e-10	-0.857868	2.07571e-07	-2.12258e-10	-0.88712
159302235	chr2:159302235:G:A	9.77209e-07	3.51951	-1.28554	9.37587e-07	1.91126	-1.29054
159302881	chr2:159302881:A:G	3.53109e-08	-2.12258e-10	-1.08654	1.6721e-07	-2.12258e-10	-1.10334
159302908	chr2:159302908:G:T	5.72717e-09	-1.65099	-1.25452	3.79714e-08	-1.35546	-1.2303
159303119	chr2:159303119:C:T	5.4234e-08	-2.12258e-10	-0.657421	2.41461e-07	-2.12258e-10	-0.735887
159303462	chr2:159303462:C:T	1.57424e-08	-1.87093	-0.0234392	8.01675e-08	-1.85734	0.0188695
159303463	chr2:159303463:T:C	2.96325e-07	1.97734	-0.936611	2.34157e-07	0.0412516	-0.807854
159303667	chr2:159303667:A:G	1.95232e-07	1.92023	-1.29677	1.3585e-07	-0.0306884	-1.28035
159303755	chr2:159303755:G:C	3.07894e-08	-2.12258e-10	-1.22356	1.49937e-07	-2.12258e-10	-1.21238
159303894	chr2:159303894:T:G	6.21782e-08	-2.12258e-10	-0.520724	3.25974e-07	-2.12258e-10	-0.435777
159304247	chr2:159304247:G:A	5.70487e-08	-0.138084	-0.46874	1.09446e-07	-1.12181	-0.405359
159304383	chr2:159304383:T:C	3.37735e-08	-2.12258e-10	-1.13105	1.54132e-07	-2.12258e-10	-1.18479
159304843	chr2:159304843:G:C	1.16449e-08	-1.5673	-0.628556	6.94561e-08	-1.33465	-0.647245
159304899	chr2:159304899:A:G	1.03161e-08	-1.62901	-0.688014	6.02703e-08	-1.41749	-0.70627
159305559	chr2:159305559:A:G	4.53308e-08	-2.12258e-10	-0.836743	2.29386e-07	-2.12258e-10	-0.78719
159305822	chr2:159305822:T:C	7.37018e-08	-2.12258e-10	-0.350701	3.66171e-07	-2.12258e-10	-0.319494
159305905	chr2:159305905:C:T	3.82641e-08	-2.12258e-10	-1.00622	1.80555e-07	-2.12258e-10	-1.02656
159306009	chr2:159306009:C:T	2.11041e-08	-1.60126	-3.10475e-10	1.4631e-07	-1.23687	-3.10475e-10
159306018	chr2:159306018:G:C	1.56928e-06	3.93103	-1.22338	1.17101e-06	2.08328	-1.24026
159306055	chr2:159306055:G:A	3.25935e-08	-2.12258e-10	-1.16662	1.49728e-07	-2.12258e-10	-1.21377
159306231	chr2:159306231:G:A	9.77426e-09	-1.58905	-0.78193	5.80066e-08	-1.36497	-0.797065
159306402	chr2:159306402:A:G	1.78386e-07	-2.12258e-10	0.533223	8.36941e-07	-2.12258e-10	0.50716
159306864	chr2:159306864:T:C	1.61264e-07	1.72427	-1.29196	1.1589e-07	-0.174316	-1.29563
159307146	chr2:159307146:T:C	1.34846e-08	-1.2813	-0.767879	9.39923e-08	-0.800981	-0.878399
159307508	chr2:159307508:G:GA	9.92755e-08	-2.12258e-10	-0.0528299	4.69145e-07	-2.12258e-10	-0.0716811
159307819	chr2:159307819:T:C	1.30125e-08	-1.29866	-0.786154	9.02078e-08	-0.826091	-0.894387
159307840	chr2:159307840:A:G	1.26374e-08	-1.25768	-0.856389	8.98115e-08	-0.767932	-0.956949
159307856	chr2:159307856:CTATT:C	8.44205e-07	1.41179	0.675872	8.04379e-07	0.227474	0.240003
159308027	chr2:159308027:C:T	5.66875e-09	-1.70752	-1.20824	3.48011e-08	-1.43341	-1.23954
159308205	chr2:159308205:C:T	5.60999e-09	-1.73518	-1.191	3.36682e-08	-1.481	-1.22504
159308264	chr2:159308264:T:C	3.43052e-07	2.46387	-1.27671	3.45532e-07	0.90789	-1.2854
159308579	chr2:159308579:C:T	1.42527e-08	-1.87749	-0.116294	7.90584e-08	-1.77533	-0.0770732
159308739	chr2:159308739:G:T	2.86058e-08	-2.12258e-10	-1.29712	1.37761e-07	-2.12258e-10	-1.29707
159309060	chr2:159309060:T:G	2.34662e-08	-0.618	-0.877168	1.24082e-07	-0.471344	-0.930308
159309373	chr2:159309373:C:G	4.18982e-08	-2.12258e-10	-0.915487	2.01129e-07	-2.12258e-10	-0.918647
159309412	chr2:159309412:T:C	2.02938e-08	-1.3905	-0.249913	1.27991e-07	-0.917967	-0.452664
159309449	chr2:159309449:C:T	1.42603e-07	-2.12258e-10	0.309337	6.30116e-07	-2.12258e-10	0.22331
159310418	chr2:159310418:T:C	5.40794e-08	-2.12258e-10	-0.660275	2.30335e-07	-2.12258e-10	-0.783058
159311083	chr2:159311083:C:T	2.97492e-08	-2.12258e-10	-1.25793	1.39896e-07	-2.12258e-10	-1.2817
159311101	chr2:159311101:T:C	3.15799e-07	0.794025	0.310353	2.01195e-07	-0.809115	-0.109203
159311215	chr2:159311215:T:C	2.8615e-08	-2.12258e-10	-1.2968	1.38763e-07	-2.12258e-10	-1.28983
159311340	chr2:159311340:G:A	3.66036e-08	-2.12258e-10	-1.05058	1.65614e-07	-2.12258e-10	-1.11293
159311415	chr2:159311415:A:G	2.95553e-07	0.938148	0.099972	1.77033e-07	-0.717538	-0.328718
159311517	chr2:159311517:G:A	1.44775e-08	-0.727785	-1.25035	9.4537e-08	-0.401651	-1.27195
159311641	chr2:159311641:G:A	3.10705e-08	-2.12258e-10	-1.21447	1.54464e-07	-2.12258e-10	-1.18263
159311643	chr2:159311643:AATGTT:A	1.25228e-08	-0.9824	-1.14078	7.51763e-08	-0.718274	-1.18448
159312070	chr2:159312070:C:T	1.30956e-08	-0.93012	-1.14833	7.90854e-08	-0.661152	-1.19091
159312084	chr2:159312084:A:G	1.3263e-08	-0.909691	-1.15606	8.04108e-08	-0.637996	-1.19745
159312128	chr2:159312128:AGATTAGAAAAAT:A	2.21822e-08	-1.55144	-3.10475e-10	1.24901e-07	-1.39507	-3.10475e-10
159312236	chr2:159312236:T:C	1.47371e-08	-0.700816	-1.25955	9.67709e-08	-0.371697	-1.27855
159312625	chr2:159312625:A:G	1.30063e-08	-0.927968	-1.15732	7.86771e-08	-0.658686	-1.19856
159312837	chr2:159312837:A:G	1.09717e-08	-1.0874	-1.168	6.47946e-08	-0.843885	-1.20749
159312986	chr2:159312986:C:T	1.84877e-08	-0.852144	-0.881482	9.65198e-08	-0.718625	-0.93422
159313512	chr2:159313512:T:C	1.26386e-08	-0.948905	-1.16507	7.63375e-08	-0.682435	-1.20499
159313923	chr2:159313923:A:G	3.77994e-08	-2.12258e-10	-1.01844	1.78342e-07	-2.12258e-10	-1.03889
159313940	chr2:159313940:A:T	3.33647e-08	-2.12258e-10	-1.14323	1.60871e-07	-2.12258e-10	-1.14199
159314381	chr2:159314381:C:A	1.25173e-08	-0.951044	-1.17258	7.55911e-08	-0.686049	-1.21121
159314382	chr2:159314382:T:C	1.28306e-08	-0.926909	-1.17198	7.77306e-08	-0.65866	-1.21069
159314388	chr2:159314388:G:C	3.80998e-08	-1.01052	-3.10475e-10	2.53335e-07	-0.68788	-3.10475e-10
159314796	chr2:159314796:G:A	1.8089e-08	-1.02793	-0.727496	1.04335e-07	-0.765795	-0.809195
159314912	chr2:159314912:G:A	3.01533e-08	-2.12258e-10	-1.24443	1.43097e-07	-2.12258e-10	-1.25907
159315156	chr2:159315156:C:G	1.88432e-08	-0.861324	-0.853255	1.23029e-07	-0.484601	-0.925574
159315307	chr2:159315307:C:T	2.41836e-08	-1.46505	-3.10475e-10	1.76528e-07	-1.04911	-3.10475e-10
159315363	chr2:159315363:G:C	6.90857e-08	-2.12258e-10	-0.415382	3.42561e-07	-2.12258e-10	-0.386143
159315427	chr2:159315427:T:A	3.39358e-08	-2.12258e-10	-1.12626	1.63649e-07	-2.12258e-10	-1.12487
159315536	chr2:159315536:A:C	6.91051e-08	-2.12258e-10	-0.4151	3.42656e-07	-2.12258e-10	-0.385867
159315537	chr2:159315537:T:C	9.549e-08	0.436201	-0.527909	8.58204e-08	-0.975243	-0.795094
159315571	chr2:159315571:A:G	2.97068e-08	-2.12258e-10	-1.25935	1.39774e-07	-2.12258e-10	-1.28256
159315801	chr2:159315801:A:G	2.96937e-08	-0.416263	-0.843531	1.57654e-07	-0.263131	-0.899062
159315873	chr2:159315873:G:A	1.61143e-08	-0.631509	-1.23951	1.0589e-07	-0.296459	-1.26374
159316257	chr2:159316257:A:C	2.51379e-08	-0.542809	-0.883546	1.33128e-07	-0.394621	-0.936662
159316367	chr2:159316367:G:T	2.23011e-08	-0.750609	-0.795482	1.47323e-07	-0.356419	-0.873549
159316386	chr2:159316386:C:T	8.51375e-08	-2.12258e-10	-0.206462	4.04296e-07	-2.12258e-10	-0.220446
159316451	chr2:159316451:G:A	2.54382e-07	1.66463	-0.776515	2.41687e-07	-0.0248607	-0.710089
159317296	chr2:159317296:G:A	5.79626e-08	-0.59093	-3.10475e-10	1.45156e-07	-1.24479	-3.10475e-10
159317320	chr2:159317320:A:G	3.36517e-08	-2.12258e-10	-1.13467	1.62262e-07	-2.12258e-10	-1.13338
159317669	chr2:159317669:A:G	3.64513e-08	-2.12258e-10	-1.05475	1.72178e-07	-2.12258e-10	-1.07406
159317862	chr2:159317862:C:T	1.44709e-08	-0.876383	-1.1022	8.74648e-08	-0.59983	-1.15153
159318000	chr2:159318000:T:C	4.52987e-08	0.456575	-1.29402	5.52718e-08	-0.913313	-1.29702
159318255	chr2:159318255:T:C	4.98714e-08	-2.12258e-10	-0.741282	2.43188e-07	-2.12258e-10	-0.728759
159318280	chr2:159318280:C:T	2.88388e-08	-2.12258e-10	-1.28901	1.40068e-07	-2.12258e-10	-1.28047
159318483	chr2:159318483:G:C	2.86211e-07	1.81563	-0.809631	3.50236e-07	0.365207	-0.729194
159318549	chr2:159318549:G:A	1.94326e-08	-0.835012	-0.848764	1.01282e-07	-0.700721	-0.903965
159318608	chr2:159318608:T:A	5.40377e-08	-2.12258e-10	-0.661046	2.63142e-07	-2.12258e-10	-0.649898
159318768	chr2:159318768:A:G	3.17476e-08	-2.12258e-10	-1.19291	1.46298e-07	-2.12258e-10	-1.23695
159318799	chr2:159318799:T:C	1.21586e-08	-1.38382	-0.76887	7.69698e-08	-0.965673	-0.913508
159318807	chr2:159318807:C:CT	3.13164e-08	-2.12258e-10	-1.20659	1.4619e-07	-2.12258e-10	-1.23769
159318843	chr2:159318843:C:T	1.57193e-07	-2.12258e-10	0.406747	7.37045e-07	-2.12258e-10	0.380056
159320128	chr2:159320128:C:T	1.69693e-08	-1.81932	-3.10475e-10	7.72834e-08	-1.87511	-3.10475e-10
159320432	chr2:159320432:A:C	3.16935e-08	-2.12258e-10	-1.19462	1.46121e-07	-2.12258e-10	-1.23816
159320713	chr2:159320713:A:G	4.96148e-08	-2.12258e-10	-0.746441	2.41986e-07	-2.12258e-10	-0.733716
159321151	chr2:159321151:T:C	9.06348e-07	1.36204	0.796655	6.15634e-07	-0.109884	0.309942
159321435	chr2:159321435:TGAAA:T	2.11566e-08	-1.59878	-3.10475e-10	1.4503e-07	-1.24565	-3.10475e-10
159322188	chr2:159322188:C:T	7.34739e-08	0.675925	-1.02972	7.02506e-08	-0.876872	-1.09365
159322264	chr2:159322264:C:T	7.98399e-08	0.770223	-1.04093	7.39362e-08	-0.816008	-1.10338
159322332	chr2:159322332:A:G	7.7794e-08	0.732298	-1.02896	7.28851e-08	-0.841037	-1.09267
159322350	chr2:159322350:T:C	3.26051e-08	-2.12258e-10	-1.16626	1.49398e-07	-2.12258e-10	-1.21598
159322363	chr2:159322363:T:C	2.25742e-07	0.777711	-0.00904861	1.32006e-07	-0.912035	-0.427713
159322461	chr2:159322461:A:G	1.56717e-07	-2.12258e-10	0.403715	7.30947e-07	-2.12258e-10	0.371747
159322906	chr2:159322906:C:T	3.02173e-08	-2.12258e-10	-1.24232	1.4867e-07	-2.12258e-10	-1.22086
159323403	chr2:159323403:A:G	1.6072e-08	-1.87365	-3.10475e-10	8.20497e-08	-1.81527	-3.10475e-10
159323536	chr2:159323536:T:C	3.83582e-08	0.0720523	-1.07581	4.65208e-08	-1.24879	-1.13391
159323600	chr2:159323600:C:T	3.02353e-08	-2.12258e-10	-1.24172	1.43531e-07	-2.12258e-10	-1.25604
159323717	chr2:159323717:T:C	3.00556e-08	-2.12258e-10	-1.24768	1.42794e-07	-2.12258e-10	-1.26119
159323736	chr2:159323736:A:G	4.21444e-08	0.153527	-1.06315	5.45847e-08	-1.10644	-1.1164
159324011	chr2:159324011:G:A	1.91859e-07	1.25017	-0.644139	1.79551e-07	-0.437727	-0.594407
159324128	chr2:159324128:T:C	2.38084e-08	-1.48069	-3.10475e-10	1.50262e-07	-1.21022	-3.10475e-10
159324139	chr2:159324139:A:G	2.24819e-08	-0.749863	-0.788156	1.171e-07	-0.610145	-0.849424
159324140	chr2:159324140:A:G	2.25686e-08	-0.749875	-0.784296	1.17567e-07	-0.609813	-0.845776
159324172	chr2:159324172:A:AT	2.18214e-07	1.39368	-0.658929	1.95592e-07	-0.336944	-0.609619
159324282	chr2:159324282:G:A	3.64158e-08	-2.12258e-10	-1.05573	1.75064e-07	-2.12258e-10	-1.05744
159324391	chr2:159324391:T:C	2.94212e-08	-2.12258e-10	-1.26901	1.43149e-07	-2.12258e-10	-1.25871
159324429	chr2:159324429:G:T	2.16271e-07	0.776122	-0.0503183	1.27583e-07	-0.912844	-0.460983
159325286	chr2:159325286:A:G	9.99913e-08	-2.12258e-10	-0.0456455	5.21595e-07	-2.12258e-10	0.0342967
159325389	chr2:159325389:T:C	3.39582e-08	-2.12258e-10	-1.1256	1.63263e-07	-2.12258e-10	-1.12723
159325563	chr2:159325563:T:A	5.77264e-08	0.579494	-1.17451	5.74131e-08	-0.956058	-1.21626
159325619	chr2:159325619:AT:A	3.21656e-08	-2.12258e-10	-1.17983	1.6049e-07	-2.12258e-10	-1.14436
159325631	chr2:159325631:T:C	2.98891e-08	-2.12258e-10	-1.25323	1.42142e-07	-2.12258e-10	-1.26577
159325791	chr2:159325791:C:T	8.64078e-09	-1.82345	-0.670782	4.35729e-08	-1.84341	-0.60475
159326063	chr2:159326063:G:T	1.64086e-08	-1.85293	-3.10475e-10	7.69419e-08	-1.87954	-3.10475e-10
159326265	chr2:159326265:C:A	3.11609e-08	-2.12258e-10	-1.21156	1.5405e-07	-2.12258e-10	-1.18532
159326383	chr2:159326383:A:G	3.82525e-08	-2.12258e-10	-1.00652	1.83806e-07	-2.12258e-10	-1.00871
159326691	chr2:159326691:C:G	9.2255e-09	-1.81424	-0.614517	4.6535e-08	-1.83636	-0.546028
159326751	chr2:159326751:T:G	3.04821e-08	-2.12258e-10	-1.23359	1.50191e-07	-2.12258e-10	-1.21069
159327439	chr2:159327439:G:C	5.44158e-09	-1.77653	-1.18013	2.76306e-08	-1.79081	-1.11286
159327637	chr2:159327637:A:G	2.2362e-08	-0.268946	-1.27442	1.35987e-07	-0.0511935	-1.25884
159327652	chr2:159327652:A:G	3.44015e-08	-2.12258e-10	-1.11263	1.55993e-07	-2.12258e-10	-1.17278
159327792	chr2:159327792:G:A	3.38221e-08	-2.12258e-10	-1.12961	1.61937e-07	-2.12258e-10	-1.13538
159328228	chr2:159328228:T:G	2.15434e-08	-0.310412	-1.27025	1.30821e-07	-0.095269	-1.2535
159328262	chr2:159328262:T:C	5.21391e-09	-1.87883	-1.12057	2.80165e-08	-1.8792	-1.0106
159328362	chr2:159328362:A:G	2.88598e-08	-2.12258e-10	-1.28828	1.38588e-07	-2.12258e-10	-1.29109
159328590	chr2:159328590:G:A	2.14774e-07	1.13696	-0.418098	2.06231e-07	-0.52783	-0.365767
159328697	chr2:159328697:G:A	1.7323e-07	-2.12258e-10	0.503889	8.4418e-07	-2.12258e-10	0.515772
159328715	chr2:159328715:G:A	4.53021e-09	-1.87927	-1.26069	2.32104e-08	-1.87418	-1.20382
159328782	chr2:159328782:C:A	5.32046e-09	-1.87898	-1.10019	2.89087e-08	-1.87405	-0.984407
159329025	chr2:159329025:G:C	2.86375e-08	-2.12258e-10	-1.29601	1.38254e-07	-2.12258e-10	-1.2935
159329043	chr2:159329043:G:A	1.81973e-07	-2.12258e-10	0.553127	8.44375e-07	-2.12258e-10	0.516002
159329159	chr2:159329159:T:C	1.90445e-08	-1.70395	-3.10475e-10	8.35979e-08	-1.79657	-3.10475e-10
159329613	chr2:159329613:A:G	3.3411e-07	0.827935	0.332806	2.05664e-07	-0.769122	-0.127228
159329889	chr2:159329889:C:T	4.99139e-09	-1.87239	-1.17062	2.63308e-08	-1.87667	-1.07518
159330271	chr2:159330271:A:G	3.82204e-07	0.857442	0.437784	2.29819e-07	-0.747249	-0.0380519
159330390	chr2:159330390:T:C	4.64522e-09	-1.87956	-1.23533	2.44875e-08	-1.86422	-1.16021
159330675	chr2:159330675:T:C	3.08654e-07	1.84063	-0.759134	2.39827e-07	-0.0283949	-0.714282
159330859	chr2:159330859:A:T	4.33115e-07	1.01892	0.401356	2.46476e-07	-0.646115	-0.0692152
159331078	chr2:159331078:T:C	2.56568e-08	-0.130254	-1.27566	1.57716e-07	0.0984914	-1.26029
159331294	chr2:159331294:G:A	2.88521e-08	-2.12258e-10	-1.28855	1.38267e-07	-2.12258e-10	-1.29341
159331404	chr2:159331404:G:A	5.14038e-09	-1.86123	-1.15237	2.7866e-08	-1.8453	-1.04988
159331471	chr2:159331471:G:A	6.54894e-08	-2.12258e-10	-0.468841	3.15574e-07	-2.12258e-10	-0.4682
159331665	chr2:159331665:A:G	3.03277e-07	0.758548	0.305369	1.91726e-07	-0.815043	-0.151484
159331741	chr2:159331741:C:G	3.66688e-07	0.8928	0.360984	2.18426e-07	-0.732356	-0.103793
159331783	chr2:159331783:A:G	2.56253e-08	-0.128564	-1.27859	1.57386e-07	0.100254	-1.26415
159332098	chr2:159332098:G:A	3.67926e-08	-2.12258e-10	-1.04543	1.76772e-07	-2.12258e-10	-1.04773
159332260	chr2:159332260:A:G	4.10461e-08	-2.12258e-10	-0.936034	2.06238e-07	-2.12258e-10	-0.893562
159332286	chr2:159332286:A:T	3.8125e-08	-2.12258e-10	-1.00986	1.8314e-07	-2.12258e-10	-1.01234
159332364	chr2:159332364:G:C	1.90025e-08	-1.70616	-3.10475e-10	1.07069e-07	-1.54912	-3.10475e-10
159332433	chr2:159332433:G:T	4.61537e-08	-2.12258e-10	-0.818751	2.15854e-07	-2.12258e-10	-0.847993
159333698	chr2:159333698:A:C	1.14981e-08	-1.01797	-1.19058	8.34591e-08	-0.554514	-1.24372
159333908	chr2:159333908:G:T	2.03057e-08	-1.63983	-3.10475e-10	1.02065e-07	-1.59698	-3.10475e-10
159334406	chr2:159334406:A:G	3.66591e-08	-2.12258e-10	-1.04907	1.76115e-07	-2.12258e-10	-1.05146
159334724	chr2:159334724:T:C	2.98392e-08	-2.12258e-10	-1.2549	1.39836e-07	-2.12258e-10	-1.28212
159334871	chr2:159334871:C:T	5.53519e-08	-2.12258e-10	-0.637017	2.69205e-07	-2.12258e-10	-0.627122
159334897	chr2:159334897:A:T	3.81198e-07	0.955643	0.336947	2.24048e-07	-0.686161	-0.124571
159335378	chr2:159335378:C:T	1.69947e-08	-1.81783	-3.10475e-10	8.60389e-08	-1.76779	-3.10475e-10
159335384	chr2:159335384:T:C	2.869e-08	-2.12258e-10	-1.29418	1.3865e-07	-2.12258e-10	-1.29064
159335988	chr2:159335988:C:T	9.70107e-08	-0.455794	0.379887	1.4639e-07	-1.3282	0.0918804
159336640	chr2:159336640:A:G	2.8645e-08	-2.12258e-10	-1.29575	1.39779e-07	-2.12258e-10	-1.28253
159336667	chr2:159336667:T:A	3.3787e-08	-2.12258e-10	-1.13065	1.53682e-07	-2.12258e-10	-1.18771
159336676	chr2:159336676:T:C	2.86425e-08	-2.12258e-10	-1.29584	1.39606e-07	-2.12258e-10	-1.28377
159337481	chr2:159337481:C:T	2.5698e-08	-0.589436	-0.814881	1.35571e-07	-0.441381	-0.871717
159338101	chr2:159338101:G:A	3.53516e-08	-2.12258e-10	-1.08539	1.59355e-07	-2.12258e-10	-1.15146
159338255	chr2:159338255:C:T	1.59962e-08	-1.87838	-3.10475e-10	7.85909e-08	-1.85834	-3.10475e-10
159338812	chr2:159338812:C:T	2.8646e-08	-2.12258e-10	-1.29572	1.38317e-07	-2.12258e-10	-1.29305
159338859	chr2:159338859:T:G	2.31039e-07	-2.12258e-10	0.791858	1.08351e-06	-2.12258e-10	0.765364
159339062	chr2:159339062:T:A	3.27333e-08	-2.12258e-10	-1.16234	1.57158e-07	-2.12258e-10	-1.16534
159339068	chr2:159339068:T:C	3.21016e-08	-2.12258e-10	-1.18182	1.47547e-07	-2.12258e-10	-1.22845
159339127	chr2:159339127:A:C	1.94799e-08	-1.68992	0.00857713	1.00341e-07	-1.64177	0.0277445
159339208	chr2:159339208:CT:C	3.22371e-08	-2.12258e-10	-1.17761	1.48053e-07	-2.12258e-10	-1.22502
159339315	chr2:159339315:T:C	3.2699e-08	-2.12258e-10	-1.16339	1.49697e-07	-2.12258e-10	-1.21398
159339378	chr2:159339378:C:T	3.21982e-08	-2.12258e-10	-1.17882	1.47887e-07	-2.12258e-10	-1.22614
159339503	chr2:159339503:G:A	2.92509e-08	-2.12258e-10	-1.27482	1.42997e-07	-2.12258e-10	-1.25977
159339596	chr2:159339596:T:C	4.0543e-08	-2.12258e-10	-0.948365	1.97418e-07	-2.12258e-10	-0.93727
159339656	chr2:159339656:T:C	3.35224e-08	-2.12258e-10	-1.13852	1.57999e-07	-2.12258e-10	-1.16001
159339950	chr2:159339950:T:A	3.76636e-07	1.19158	0.0889694	3.6949e-07	-0.477036	0.166565
159340104	chr2:159340104:A:C	2.5398e-08	-1.3803	-0.0357615	1.17073e-07	-1.46479	0.00498877
159340190	chr2:159340190:G:T	2.86631e-08	-2.12258e-10	-1.29512	1.37965e-07	-2.12258e-10	-1.29559
159340254	chr2:159340254:G:GA	5.54505e-08	-2.12258e-10	-0.635239	2.75005e-07	-2.12258e-10	-0.605805
159340594	chr2:159340594:T:C	3.33775e-08	-2.12258e-10	-1.14285	1.60218e-07	-2.12258e-10	-1.14606
159340858	chr2:159340858:G:A	3.18495e-08	-2.12258e-10	-1.18971	1.55861e-07	-2.12258e-10	-1.17363
159341248	chr2:159341248:CA:C	9.76295e-08	-2.12258e-10	-0.0695493	5.06125e-07	-2.12258e-10	0.00418997
159341381	chr2:159341381:A:C	9.66641e-09	-1.19421	-1.18787	6.30199e-08	-0.894075	-1.18507
159341399	chr2:159341399:C:G	2.86391e-08	-2.12258e-10	-1.29596	1.38259e-07	-2.12258e-10	-1.29346
159341559	chr2:159341559:C:G	2.87616e-08	-2.12258e-10	-1.29169	1.39136e-07	-2.12258e-10	-1.28714
159341662	chr2:159341662:C:G	7.80852e-07	1.05378	0.955873	4.17964e-07	-0.61592	0.428723
159341916	chr2:159341916:T:C	2.88169e-08	-2.12258e-10	-1.28977	1.39249e-07	-2.12258e-10	-1.28633
159341960	chr2:159341960:C:T	3.04111e-08	-2.12258e-10	-1.23592	1.48018e-07	-2.12258e-10	-1.22526
159342316	chr2:159342316:A:G	3.67816e-08	-2.12258e-10	-1.04573	1.64734e-07	-2.12258e-10	-1.11826
159342680	chr2:159342680:T:A	2.86166e-08	-2.12258e-10	-1.29674	1.39243e-07	-2.12258e-10	-1.28637
159343276	chr2:159343276:G:C	2.86428e-08	-2.12258e-10	-1.29583	1.38068e-07	-2.12258e-10	-1.29485
159343382	chr2:159343382:C:G	3.09199e-08	-2.12258e-10	-1.21933	1.48434e-07	-2.12258e-10	-1.22245
159343780	chr2:159343780:A:T	3.27553e-07	-2.12258e-10	1.14092	1.4373e-06	-2.12258e-10	1.04793
159343809	chr2:159343809:A:G	3.27717e-08	-2.12258e-10	-1.16116	1.50061e-07	-2.12258e-10	-1.21155
159343819	chr2:159343819:G:A	4.04903e-08	-0.303473	-0.646193	2.15301e-07	-0.137703	-0.712854
159343868	chr2:159343868:T:C	1.29949e-07	-2.12258e-10	0.216413	5.96842e-07	-2.12258e-10	0.169059
159343919	chr2:159343919:G:A	2.55355e-08	-1.78444	0.373775	1.18983e-07	-1.64131	0.197697
159344051	chr2:159344051:A:G	5.10978e-09	-1.73951	-1.28006	2.1383e-08	-1.86528	-1.29472
159344238	chr2:159344238:C:T	1.10538e-08	-1.82214	-0.425818	5.52453e-08	-1.86678	-0.344034
159344479	chr2:159344479:A:G	1.33598e-07	0.634624	-0.390515	1.50754e-07	-0.871996	-0.334946
159344491	chr2:159344491:G:A	3.20136e-08	-2.12258e-10	-1.18457	1.53762e-07	-2.12258e-10	-1.18719
159344969	chr2:159344969:G:A	3.01665e-08	-0.018756	-1.22524	1.10171e-07	-0.329705	-1.19086
159345447	chr2:159345447:T:C	4.41853e-08	-2.12258e-10	-0.862336	2.0491e-07	-2.12258e-10	-0.900021
159345757	chr2:159345757:C:T	5.96201e-09	-1.87949	-0.985826	2.76154e-08	-1.87855	-1.02566
159345792	chr2:159345792:G:A	2.95045e-08	-2.12258e-10	-1.26619	1.42966e-07	-2.12258e-10	-1.25999
159346197	chr2:159346197:C:T	3.04665e-08	-2.12258e-10	-1.2341	1.47993e-07	-2.12258e-10	-1.22543
159346198	chr2:159346198:G:A	2.8741e-08	-2.12258e-10	-1.2924	1.38551e-07	-2.12258e-10	-1.29136
159346570	chr2:159346570:C:T	8.57707e-09	-1.87921	-0.622425	3.94128e-08	-1.87865	-0.669853
159346618	chr2:159346618:A:G	3.13376e-08	-2.12258e-10	-1.20591	1.44848e-07	-2.12258e-10	-1.24691
159346651	chr2:159346651:C:T	2.88842e-08	-2.12258e-10	-1.28743	1.38883e-07	-2.12258e-10	-1.28896
159346717	chr2:159346717:C:T	2.87494e-08	-2.12258e-10	-1.29211	1.38595e-07	-2.12258e-10	-1.29104
159347037	chr2:159347037:T:C	3.59849e-08	-2.12258e-10	-1.06763	1.79569e-07	-2.12258e-10	-1.03203
159347187	chr2:159347187:G:A	5.07696e-09	-1.75661	-1.26941	3.26497e-08	-1.44453	-1.29223
159347915	chr2:159347915:T:C	9.28144e-09	-1.6097	-0.813014	2.73818e-08	-1.87939	-1.03333
159348033	chr2:159348033:T:G	2.88016e-08	-2.12258e-10	-1.2903	1.39921e-07	-2.12258e-10	-1.28152
159348116	chr2:159348116:C:T	3.03727e-08	-2.12258e-10	-1.23718	1.48253e-07	-2.12258e-10	-1.22367
159348421	chr2:159348421:G:A	3.05186e-08	-2.12258e-10	-1.23239	1.47805e-07	-2.12258e-10	-1.2267
159348634	chr2:159348634:T:C	2.38659e-08	-0.181277	-1.297	9.39426e-08	-0.383461	-1.29645
159348842	chr2:159348842:A:G	3.03691e-08	-2.12258e-10	-1.2373	1.46937e-07	-2.12258e-10	-1.23259
159349301	chr2:159349301:T:C	2.98284e-08	-2.12258e-10	-1.25527	1.42035e-07	-2.12258e-10	-1.26652
159349703	chr2:159349703:C:T	1.49421e-08	-0.653555	-1.29299	5.40499e-08	-0.939196	-1.29349
159351603	chr2:159351603:C:T	1.3992e-08	-0.71634	-1.2959	5.11906e-08	-0.990741	-1.2963
159351790	chr2:159351790:C:A	2.94174e-08	-2.12258e-10	-1.26914	1.40801e-07	-2.12258e-10	-1.27525
159351953	chr2:159351953:C:T	3.08262e-08	-2.12258e-10	-1.22237	1.49927e-07	-2.12258e-10	-1.21244
159352007	chr2:159352007:C:T	2.98836e-08	-2.12258e-10	-1.25342	1.42827e-07	-2.12258e-10	-1.26096
159352068	chr2:159352068:A:G	1.5977e-08	-1.87958	-3.10475e-10	8.22123e-08	-1.81329	-3.10475e-10
159352286	chr2:159352286:C:T	2.86131e-08	-2.12258e-10	-1.29686	1.37937e-07	-2.12258e-10	-1.2958
159352610	chr2:159352610:A:C	2.19332e-08	-0.297285	-1.26544	9.043e-08	-0.441372	-1.27665
159353436	chr2:159353436:A:G	2.56434e-08	-0.109942	-1.2965	1.06639e-07	-0.260337	-1.29281
159354351	chr2:159354351:A:AT	3.16039e-08	-2.12258e-10	-1.19745	1.4765e-07	-2.12258e-10	-1.22775
159354354	chr2:159354354:T:A	5.58277e-09	-1.64108	-1.28997	2.18144e-08	-1.85079	-1.28923
159354722	chr2:159354722:T:A	2.21195e-08	-0.257845	-1.29642	7.77339e-08	-0.573476	-1.29583
159355060	chr2:159355060:C:G	4.6504e-09	-1.84872	-1.26505	2.55341e-08	-1.69292	-1.28966
159355574	chr2:159355574:C:T	2.48797e-08	-0.140116	-1.29656	1.02073e-07	-0.300039	-1.29686
159355843	chr2:159355843:C:T	1.97604e-08	-0.369988	-1.29706	6.9275e-08	-0.687718	-1.29679
159356007	chr2:159356007:G:A	3.22375e-08	-2.12258e-10	-1.1776	1.59202e-07	-2.12258e-10	-1.15242
159356252	chr2:159356252:C:T	1.79694e-08	-0.48482	-1.27724	6.14466e-08	-0.822776	-1.28165
159356506	chr2:159356506:C:G	1.59846e-08	-1.87911	-3.10475e-10	3.51899e-07	-0.359249	-3.10475e-10
159356766	chr2:159356766:G:T	2.33039e-07	-2.12258e-10	0.800475	1.11466e-06	-2.12258e-10	0.793713
159356906	chr2:159356906:T:C	5.4616e-09	-1.65741	-1.29557	2.71817e-08	-1.62396	-1.29609
159357015	chr2:159357015:A:G	1.97791e-07	-2.12258e-10	0.636481	9.52374e-07	-2.12258e-10	0.636364
159357245	chr2:159357245:T:C	2.54674e-07	-2.12258e-10	0.889254	1.13105e-06	-2.12258e-10	0.808306
159357403	chr2:159357403:G:A	2.20499e-07	-2.12258e-10	0.745162	1.06179e-06	-2.12258e-10	0.745114
159357488	chr2:159357488:A:G	1.93622e-07	-2.12258e-10	0.615177	9.3224e-07	-2.12258e-10	0.614996
159357722	chr2:159357722:C:T	2.88247e-08	-2.12258e-10	-1.2895	1.37901e-07	-2.12258e-10	-1.29606
159357747	chr2:159357747:T:A	2.02016e-07	-2.12258e-10	0.657617	9.72658e-07	-2.12258e-10	0.657439
159357849	chr2:159357849:T:C	7.02506e-09	-1.73607	-0.96518	3.09655e-08	-1.81314	-0.97658
159357894	chr2:159357894:C:T	5.52018e-08	-2.12258e-10	-0.639733	2.54405e-07	-2.12258e-10	-0.683665
159357939	chr2:159357939:C:T	1.84903e-08	-1.73348	-3.10475e-10	7.69686e-08	-1.8792	-3.10475e-10
159358009	chr2:159358009:A:C	3.05015e-08	-2.12258e-10	-1.23295	1.49134e-07	-2.12258e-10	-1.21775
159358368	chr2:159358368:G:C	2.18241e-08	-1.56772	-3.10475e-10	8.07755e-08	-1.83092	-3.10475e-10
159358375	chr2:159358375:C:T	2.86063e-08	-2.12258e-10	-1.2971	1.38041e-07	-2.12258e-10	-1.29504
159358694	chr2:159358694:T:C	2.2378e-08	-0.253499	-1.28915	7.78668e-08	-0.580546	-1.28705
159358943	chr2:159358943:C:T	2.2156e-08	-0.272382	-1.28024	7.72543e-08	-0.598306	-1.27718
159359131	chr2:159359131:A:T	1.81188e-07	-2.12258e-10	0.548803	8.7238e-07	-2.12258e-10	0.548631
159359162	chr2:159359162:C:G	2.27422e-08	-0.248303	-1.27821	7.91168e-08	-0.576729	-1.27494
159359368	chr2:159359368:A:C	2.8797e-08	-2.12258e-10	-1.29046	1.37897e-07	-2.12258e-10	-1.29609
159359491	chr2:159359491:G:C	1.7194e-08	-1.80617	-3.10475e-10	9.34061e-08	-1.68564	-3.10475e-10
159359506	chr2:159359506:C:T	2.22712e-08	-0.267955	-1.27948	7.76296e-08	-0.594312	-1.27633
159359510	chr2:159359510:C:T	1.9753e-07	-2.12258e-10	0.63516	9.51103e-07	-2.12258e-10	0.635028
159359553	chr2:159359553:T:C	2.14189e-08	-0.300061	-1.28639	7.48657e-08	-0.622984	-1.28391
159359902	chr2:159359902:A:G	2.26533e-08	-0.253821	-1.2766	7.88691e-08	-0.581667	-1.27314
159359905	chr2:159359905:GC:G	2.86102e-08	-2.12258e-10	-1.29696	1.38297e-07	-2.12258e-10	-1.29319
159359918	chr2:159359918:A:G	2.25797e-08	-0.259704	-1.27397	7.87197e-08	-0.58621	-1.27049
159360021	chr2:159360021:A:C	2.86408e-08	-2.12258e-10	-1.2959	1.38758e-07	-2.12258e-10	-1.28986
159360479	chr2:159360479:C:T	2.14045e-08	-0.304545	-1.28258	7.48737e-08	-0.627073	-1.27972
159361000	chr2:159361000:A:G	2.21928e-08	-0.280548	-1.27041	7.75058e-08	-0.605586	-1.26665
159361045	chr2:159361045:G:A	1.83738e-07	-2.12258e-10	0.562782	8.84289e-07	-2.12258e-10	0.56219
159361065	chr2:159361065:T:C	2.02311e-07	-2.12258e-10	0.659079	9.73427e-07	-2.12258e-10	0.658229
159361079	chr2:159361079:A:G	1.86231e-07	-2.12258e-10	0.576258	8.96088e-07	-2.12258e-10	0.575445
159361237	chr2:159361237:A:G	2.25439e-08	-0.468789	-1.06648	8.35686e-08	-0.746192	-1.05073
159361255	chr2:159361255:G:A	6.9936e-09	-1.44232	-1.26341	2.33349e-08	-1.82208	-1.25056
159361428	chr2:159361428:A:G	8.29835e-09	-1.70132	-0.833355	3.6207e-08	-1.7873	-0.846037
159361716	chr2:159361716:A:C	8.3734e-09	-1.69475	-0.830923	3.64143e-08	-1.78397	-0.843665
159361896	chr2:159361896:G:A	2.68168e-08	-0.0651945	-1.2965	9.13118e-08	-0.412457	-1.29586
159362240	chr2:159362240:C:A	8.99515e-08	-2.12258e-10	-0.151458	3.55307e-07	-2.12258e-10	-0.34961
159362263	chr2:159362263:G:A	1.61912e-08	-1.86626	-3.10475e-10	7.75774e-08	-1.87132	-3.10475e-10
159362479	chr2:159362479:G:A	2.6067e-08	-1.39006	-3.10475e-10	9.10784e-08	-1.71087	-3.10475e-10
159362665	chr2:159362665:G:A	2.96266e-08	-2.12258e-10	-1.26206	1.40172e-07	-2.12258e-10	-1.27972
159362962	chr2:159362962:C:T	6.0983e-09	-1.65243	-1.19029	3.55904e-08	-1.47608	-1.17444
159363041	chr2:159363041:C:G	1.41467e-07	-2.12258e-10	0.301339	4.95149e-07	-2.12258e-10	-0.0177343
159363311	chr2:159363311:A:G	5.47983e-08	-2.12258e-10	-0.647069	2.78781e-07	-2.12258e-10	-0.592168
159363483	chr2:159363483:G:A	5.68744e-08	-2.12258e-10	-0.609883	2.87205e-07	-2.12258e-10	-0.562398
159363620	chr2:159363620:G:A	2.88706e-08	-2.12258e-10	-1.28791	1.38892e-07	-2.12258e-10	-1.2889
159363625	chr2:159363625:G:A	2.88706e-08	-2.12258e-10	-1.28791	1.38892e-07	-2.12258e-10	-1.2889
159363653	chr2:159363653:A:G	7.31959e-08	-2.12258e-10	-0.35759	2.8689e-07	-2.12258e-10	-0.563496
159363749	chr2:159363749:A:C	3.55961e-08	-2.12258e-10	-1.07849	1.64256e-07	-2.12258e-10	-1.12117
159363826	chr2:159363826:T:C	1.02564e-08	-1.02821	-1.29461	2.11555e-08	-1.87397	-1.29673
159364086	chr2:159364086:G:T	5.77213e-09	-1.62302	-1.27467	2.13339e-08	-1.87634	-1.28596
159364174	chr2:159364174:C:T	3.08414e-08	-2.12258e-10	-1.22187	1.44156e-07	-2.12258e-10	-1.2517
159364234	chr2:159364234:G:A	1.11758e-07	-2.12258e-10	0.0656035	3.95942e-07	-2.12258e-10	-0.241326
159364287	chr2:159364287:A:G	6.53338e-08	-2.12258e-10	-0.471219	2.66425e-07	-2.12258e-10	-0.6375
159365123	chr2:159365123:T:C	4.19884e-08	-2.12258e-10	-0.913336	1.96475e-07	-2.12258e-10	-0.942057
159365291	chr2:159365291:T:C	6.55435e-08	-2.12258e-10	-0.468014	2.67241e-07	-2.12258e-10	-0.634444
159365728	chr2:159365728:A:G	6.83909e-08	-2.12258e-10	-0.42549	2.77643e-07	-2.12258e-10	-0.596257
159365944	chr2:159365944:C:A	9.02119e-09	-1.20287	-1.24829	2.24736e-08	-1.87941	-1.23084
159366199	chr2:159366199:C:T	8.58129e-08	-2.12258e-10	-0.198559	3.15275e-07	-2.12258e-10	-0.469147
159366368	chr2:159366368:C:T	9.48661e-09	-1.13592	-1.26493	2.20698e-08	-1.87696	-1.25143
159366391	chr2:159366391:A:T	6.53069e-08	-2.12258e-10	-0.471631	2.66278e-07	-2.12258e-10	-0.638054
159366536	chr2:159366536:T:C	5.41147e-09	-1.68121	-1.281	2.14692e-08	-1.86573	-1.29025
159366671	chr2:159366671:T:C	5.42366e-09	-1.6783	-1.28165	2.14385e-08	-1.86662	-1.29079
159366873	chr2:159366873:G:C	7.47302e-08	-2.12258e-10	-0.336844	2.993e-07	-2.12258e-10	-0.521147
159367124	chr2:159367124:C:T	3.46528e-08	-2.12258e-10	-1.10535	1.59721e-07	-2.12258e-10	-1.14916
159367354	chr2:159367354:T:C	8.03043e-09	-1.28676	-1.28073	2.1192e-08	-1.87898	-1.28999
159367389	chr2:159367389:T:C	5.43308e-09	-1.67904	-1.27919	2.14951e-08	-1.86557	-1.2892
159367657	chr2:159367657:A:G	3.40489e-08	-2.12258e-10	-1.12293	1.52779e-07	-2.12258e-10	-1.1936
159367701	chr2:159367701:C:G	2.15455e-08	-1.58056	-3.10475e-10	8.04645e-08	-1.83478	-3.10475e-10
159367760	chr2:159367760:C:T	4.37549e-08	-2.12258e-10	-0.872125	1.79791e-07	-2.12258e-10	-1.0308
159367907	chr2:159367907:A:C	5.45906e-09	-1.69414	-1.25931	2.1881e-08	-1.86213	-1.27484
159368479	chr2:159368479:C:A	7.87038e-09	-1.29319	-1.29443	2.12367e-08	-1.87697	-1.28989
159368777	chr2:159368777:G:A	8.15515e-09	-1.27384	-1.27824	2.16719e-08	-1.87856	-1.26802
159369074	chr2:159369074:C:T	3.82798e-08	-2.12258e-10	-1.00581	1.6392e-07	-2.12258e-10	-1.12322
159369150	chr2:159369150:A:C	3.69468e-08	-2.12258e-10	-1.04125	1.69052e-07	-2.12258e-10	-1.09239
159369559	chr2:159369559:CAA:C	3.75547e-08	-2.12258e-10	-1.02493	1.61515e-07	-2.12258e-10	-1.138
159369766	chr2:159369766:C:T	2.18381e-08	-1.56707	-3.10475e-10	8.08203e-08	-1.83037	-3.10475e-10
159369889	chr2:159369889:T:A	3.74149e-08	-2.12258e-10	-1.02866	1.61045e-07	-2.12258e-10	-1.14091
159370164	chr2:159370164:C:T	3.7711e-08	-2.12258e-10	-1.02078	1.62031e-07	-2.12258e-10	-1.1348
159370259	chr2:159370259:T:G	5.26761e-09	-1.7136	-1.27555	2.17683e-08	-1.85536	-1.28678
159370347	chr2:159370347:C:T	2.87141e-08	-2.12258e-10	-1.29334	1.38933e-07	-2.12258e-10	-1.2886
159370576	chr2:159370576:G:A	1.66229e-08	-1.83995	-3.10475e-10	7.74193e-08	-1.87336	-3.10475e-10
159370796	chr2:159370796:T:G	5.24802e-09	-1.74729	-1.24559	3.13754e-08	-1.51624	-1.26033
159371464	chr2:159371464:A:T	3.45662e-08	-2.12258e-10	-1.10785	1.55349e-07	-2.12258e-10	-1.17692
159371623	chr2:159371623:G:A	3.70016e-08	-2.12258e-10	-1.03977	1.59649e-07	-2.12258e-10	-1.14962
159371672	chr2:159371672:T:C	3.61695e-08	-2.12258e-10	-1.06251	1.56932e-07	-2.12258e-10	-1.16678
159372034	chr2:159372034:A:T	3.1168e-08	-2.12258e-10	-1.21134	1.51735e-07	-2.12258e-10	-1.20046
159372769	chr2:159372769:A:T	3.48064e-08	-2.12258e-10	-1.10093	1.6123e-07	-2.12258e-10	-1.13976
159372813	chr2:159372813:A:G	1.00474e-08	-1.87083	-0.472587	4.90156e-08	-1.85332	-0.477135
159373272	chr2:159373272:G:A	3.44959e-08	-2.12258e-10	-1.10989	1.59943e-07	-2.12258e-10	-1.14778
159373627	chr2:159373627:T:C	5.58085e-08	-2.12258e-10	-0.628802	2.15407e-07	-2.12258e-10	-0.850067
159373747	chr2:159373747:C:T	1.60947e-08	-1.87224	-3.10475e-10	7.88964e-08	-1.85446	-3.10475e-10
159373999	chr2:159373999:C:T	3.43119e-08	-2.12258e-10	-1.11524	1.59181e-07	-2.12258e-10	-1.15255
159374055	chr2:159374055:A:C	3.22861e-08	-2.12258e-10	-1.17609	1.50896e-07	-2.12258e-10	-1.20601
159374137	chr2:159374137:T:C	5.33896e-09	-1.77848	-1.19722	2.36044e-08	-1.84833	-1.21284
159374242	chr2:159374242:C:T	3.45291e-08	-2.12258e-10	-1.10893	1.60082e-07	-2.12258e-10	-1.14691
159374300	chr2:159374300:A:C	1.80007e-07	-2.12258e-10	0.542265	7.70584e-07	-2.12258e-10	0.424555
159374451	chr2:159374451:T:C	3.44367e-08	-2.12258e-10	-1.11161	1.59698e-07	-2.12258e-10	-1.14931
159374597	chr2:159374597:A:G	4.00812e-08	-2.12258e-10	-0.959823	1.69806e-07	-2.12258e-10	-1.08793
159374648	chr2:159374648:A:G	1.16417e-07	-2.12258e-10	0.106447	5.12518e-07	-2.12258e-10	0.0167422
159374806	chr2:159374806:A:G	5.42096e-09	-1.71523	-1.24523	2.2303e-08	-1.85414	-1.26373
159374846	chr2:159374846:G:A	5.91088e-09	-1.86096	-1.01298	2.72275e-08	-1.87911	-1.03925
159375102	chr2:159375102:G:A	1.45645e-07	-2.12258e-10	0.330443	6.37927e-07	-2.12258e-10	0.235631
159375194	chr2:159375194:C:A	1.45851e-07	-2.12258e-10	0.331858	6.38798e-07	-2.12258e-10	0.236995
159375548	chr2:159375548:G:A	4.64964e-09	-1.82531	-1.28862	2.55139e-08	-1.69963	-1.28374
159375630	chr2:159375630:T:C	3.00637e-08	-2.12258e-10	-1.24741	1.41805e-07	-2.12258e-10	-1.26814
159375783	chr2:159375783:G:T	3.66486e-08	-2.12258e-10	-1.04935	1.58583e-07	-2.12258e-10	-1.15631
159375785	chr2:159375785:C:T	7.89e-09	-1.85841	-0.726722	4.86108e-08	-1.62289	-0.715857
159376456	chr2:159376456:G:A	3.6314e-08	-2.12258e-10	-1.05852	1.60787e-07	-2.12258e-10	-1.14251
159377423	chr2:159377423:T:C	3.86275e-08	-2.12258e-10	-0.996763	1.64274e-07	-2.12258e-10	-1.12106
159377461	chr2:159377461:A:G	4.50666e-09	-1.85951	-1.28566	2.78388e-08	-1.61619	-1.27997
159377532	chr2:159377532:T:C	5.1035e-09	-1.75601	-1.26479	2.24168e-08	-1.83381	-1.27898
159377552	chr2:159377552:T:C	4.10893e-08	-2.12258e-10	-0.93498	1.72614e-07	-2.12258e-10	-1.07154
159377994	chr2:159377994:A:G	3.27875e-08	-2.12258e-10	-1.16068	1.52631e-07	-2.12258e-10	-1.19457
159378051	chr2:159378051:C:T	3.02114e-08	-2.12258e-10	-1.24251	1.43992e-07	-2.12258e-10	-1.25284
159378169	chr2:159378169:C:T	3.18216e-08	-2.12258e-10	-1.19058	1.48767e-07	-2.12258e-10	-1.22021
159378581	chr2:159378581:A:ATAAG	3.21838e-08	-2.12258e-10	-1.17927	1.50214e-07	-2.12258e-10	-1.21053
159378682	chr2:159378682:C:CA	3.21901e-08	-2.12258e-10	-1.17907	1.50239e-07	-2.12258e-10	-1.21037
159378871	chr2:159378871:T:G	5.52459e-09	-1.69715	-1.24437	2.21944e-08	-1.86002	-1.26273
159379002	chr2:159379002:T:C	4.97783e-09	-1.86118	-1.18455	2.31732e-08	-1.87946	-1.20014
159379240	chr2:159379240:A:G	3.42871e-08	-2.12258e-10	-1.11596	1.53692e-07	-2.12258e-10	-1.18764
159379487	chr2:159379487:C:T	8.05038e-08	-2.12258e-10	-0.262425	2.9573e-07	-2.12258e-10	-0.533148
159379744	chr2:159379744:T:A	1.98069e-08	-1.6647	-3.10475e-10	7.69562e-08	-1.87936	-3.10475e-10
159380107	chr2:159380107:T:C	1.84211e-08	-1.73723	-3.10475e-10	9.51167e-08	-1.66749	-3.10475e-10
159380181	chr2:159380181:CTT:C	4.64113e-09	-1.84104	-1.27474	2.68516e-08	-1.66509	-1.26718
159380479	chr2:159380479:T:G	5.20644e-08	-2.12258e-10	-0.698248	2.02286e-07	-2.12258e-10	-0.912909
159380561	chr2:159380561:A:G	3.51241e-08	-2.12258e-10	-1.09184	1.61151e-07	-2.12258e-10	-1.14025
159380891	chr2:159380891:T:C	1.77373e-08	-1.77506	-3.10475e-10	7.6992e-08	-1.87889	-3.10475e-10
159381598	chr2:159381598:A:T	9.69193e-09	-1.72777	-0.651661	3.32925e-08	-1.8557	-0.861561
159381644	chr2:159381644:C:T	3.52013e-08	-2.12258e-10	-1.08965	1.62618e-07	-2.12258e-10	-1.13119
159381818	chr2:159381818:C:G	5.49021e-09	-1.70828	-1.23948	2.2234e-08	-1.87735	-1.24362
159382008	chr2:159382008:C:A	1.39624e-07	0.288221	-3.10475e-10	5.70272e-07	0.12352	-3.10475e-10
159382207	chr2:159382207:A:G	4.45747e-08	-0.853562	-3.10475e-10	2.75846e-07	-0.60275	-3.10475e-10
159382422	chr2:159382422:T:C	3.13174e-08	-2.12258e-10	-1.20656	1.50808e-07	-2.12258e-10	-1.20659
159382601	chr2:159382601:T:C	1.69965e-08	-1.81772	-3.10475e-10	1.71023e-07	-1.08079	-3.10475e-10
159382867	chr2:159382867:A:G	1.61209e-08	-1.82805	-0.0425577	6.03035e-08	-1.66537	-0.45783
159383381	chr2:159383381:CTT:C	2.1349e-08	-1.861	0.271271	9.73436e-08	-1.87828	0.233934
159383386	chr2:159383386:TTCTAAGTATGAAGAA:T	1.91374e-08	-1.86408	0.164993	8.77322e-08	-1.8773	0.128998
159383822	chr2:159383822:G:A	5.38346e-09	-1.75745	-1.20995	2.31423e-08	-1.86632	-1.21461
159383855	chr2:159383855:C:A	3.17051e-08	-2.12258e-10	-1.19425	1.50471e-07	-2.12258e-10	-1.20883
159384141	chr2:159384141:T:C	3.50746e-08	-2.12258e-10	-1.09325	1.60939e-07	-2.12258e-10	-1.14157
159384181	chr2:159384181:A:G	3.33106e-08	-2.12258e-10	-1.14485	1.50241e-07	-2.12258e-10	-1.21036
159384353	chr2:159384353:T:C	2.86086e-08	-2.12258e-10	-1.29702	1.3781e-07	-2.12258e-10	-1.29672
159384702	chr2:159384702:CTA:C	1.87442e-08	-1.86365	0.143804	8.5903e-08	-1.87746	0.108087
159384739	chr2:159384739:C:T	1.73845e-08	-1.79515	-3.10475e-10	7.7514e-08	-1.87214	-3.10475e-10
159384818	chr2:159384818:T:C	1.78406e-08	-1.69118	-0.078074	5.37527e-08	-1.86649	-0.371709
159385425	chr2:159385425:A:G	1.55336e-08	-1.6365	-0.271221	4.49497e-08	-1.8764	-0.540652
159385913	chr2:159385913:A:G	2.90611e-08	-2.12258e-10	-1.28133	1.37868e-07	-2.12258e-10	-1.2963
159386077	chr2:159386077:G:T	5.99467e-09	-1.56664	-1.29322	2.12827e-08	-1.86787	-1.29683
159386105	chr2:159386105:A:T	7.04186e-08	-2.12258e-10	-0.396271	2.67151e-07	-2.12258e-10	-0.634778
159386672	chr2:159386672:T:A	3.00069e-08	-2.12258e-10	-1.2493	1.38203e-07	-2.12258e-10	-1.29387
159387215	chr2:159387215:A:G	3.06181e-08	-2.12258e-10	-1.22914	1.3912e-07	-2.12258e-10	-1.28726
159387305	chr2:159387305:T:C	5.1748e-08	-2.12258e-10	-0.704342	2.4076e-07	-2.12258e-10	-0.738792
159387408	chr2:159387408:A:G	5.72994e-09	-1.87368	-1.03134	3.01506e-08	-1.7501	-1.06629
159387569	chr2:159387569:T:C	2.96455e-08	-2.12258e-10	-1.26142	1.3784e-07	-2.12258e-10	-1.2965
159387578	chr2:159387578:G:T	8.56681e-09	-1.2108	-1.29203	3.32251e-08	-1.4291	-1.29019
159387694	chr2:159387694:G:A	3.00534e-08	-2.12258e-10	-1.24775	1.38221e-07	-2.12258e-10	-1.29374
159388247	chr2:159388247:A:C	3.03435e-08	-2.12258e-10	-1.23815	1.42684e-07	-2.12258e-10	-1.26196
159388577	chr2:159388577:T:A	2.99739e-08	-2.12258e-10	-1.2504	1.38127e-07	-2.12258e-10	-1.29442
159388684	chr2:159388684:CATGTAGTAAACATGTTCA:C	5.86855e-09	-1.8645	-1.01662	3.17549e-08	-1.71201	-1.05254
159389128	chr2:159389128:A:ACC	1.02821e-08	-1.63925	-0.681072	3.4226e-08	-1.87653	-0.813075
159389133	chr2:159389133:A:C	4.12584e-08	-2.12258e-10	-0.930873	2.03476e-07	-2.12258e-10	-0.907046
159389641	chr2:159389641:T:C	7.23532e-09	-1.38309	-1.28867	2.48788e-08	-1.74136	-1.26722
159389857	chr2:159389857:C:A	8.95723e-09	-1.24103	-1.21724	3.64015e-08	-1.44021	-1.18777
159389917	chr2:159389917:ATAT:A	4.96168e-09	-1.86868	-1.18031	2.68644e-08	-1.7301	-1.2017
159390013	chr2:159390013:T:C	9.51709e-09	-1.18983	-1.20781	3.83862e-08	-1.39822	-1.17668
159390185	chr2:159390185:C:T	9.27776e-09	-1.22383	-1.19928	3.76727e-08	-1.42683	-1.16683
159390409	chr2:159390409:A:G	3.2461e-08	-2.12258e-10	-1.17069	1.58797e-07	-2.12258e-10	-1.15497
159390682	chr2:159390682:T:A	2.90166e-08	-2.12258e-10	-1.28286	1.40559e-07	-2.12258e-10	-1.27697
159390882	chr2:159390882:A:G	2.90074e-08	-2.12258e-10	-1.28318	1.40506e-07	-2.12258e-10	-1.27735
159390989	chr2:159390989:T:A	1.82758e-08	-1.74515	-3.10475e-10	1.02115e-07	-1.59649	-3.10475e-10
159391043	chr2:159391043:T:C	1.87443e-08	-0.42531	-1.29453	5.59582e-08	-0.901748	-1.29624
159391102	chr2:159391102:G:A	9.14406e-09	-1.14219	-1.29544	3.49191e-08	-1.37515	-1.29441
159391228	chr2:159391228:T:C	2.93713e-08	-2.12258e-10	-1.27071	1.49931e-07	-2.12258e-10	-1.21242
159391248	chr2:159391248:G:A	7.1243e-09	-1.49048	-1.19673	2.66393e-08	-1.79927	-1.14094
159391411	chr2:159391411:G:A	4.50757e-09	-1.87268	-1.27229	2.44181e-08	-1.7454	-1.28187
159391779	chr2:159391779:GAT:G	3.80864e-08	-2.12258e-10	-1.01087	1.56076e-07	-2.12258e-10	-1.17225
159391956	chr2:159391956:G:A	1.77593e-08	-1.77382	-3.10475e-10	8.84498e-08	-1.74016	-3.10475e-10
159392222	chr2:159392222:T:C	1.83977e-08	-1.7385	-3.10475e-10	9.07159e-08	-1.71486	-3.10475e-10
159392606	chr2:159392606:C:G	1.87552e-08	-1.79285	0.0735894	6.28607e-08	-1.72727	-0.354399
159393158	chr2:159393158:T:C	4.036e-08	-2.12258e-10	-0.952889	1.99703e-07	-2.12258e-10	-0.92576
159393260	chr2:159393260:T:C	4.54855e-08	-2.12258e-10	-0.833336	1.75936e-07	-2.12258e-10	-1.05247
159393291	chr2:159393291:T:A	3.76287e-08	-2.12258e-10	-1.02296	1.72983e-07	-2.12258e-10	-1.0694
159393627	chr2:159393627:TC:T	4.42038e-08	-2.12258e-10	-0.861918	1.72308e-07	-2.12258e-10	-1.07331
159393830	chr2:159393830:C:G	1.91213e-08	-0.405174	-1.29475	5.68021e-08	-0.88665	-1.29637
159393879	chr2:159393879:A:G	4.84469e-09	-1.87958	-1.19326	2.49103e-08	-1.7967	-1.21061
159394058	chr2:159394058:T:C	4.83394e-09	-1.87958	-1.19549	2.47941e-08	-1.79952	-1.21247
159394570	chr2:159394570:A:G	4.82819e-09	-1.87958	-1.19668	2.47735e-08	-1.79928	-1.21354
159394872	chr2:159394872:C:T	5.073e-09	-1.87929	-1.14751	2.54692e-08	-1.81184	-1.17328
159394996	chr2:159394996:C:T	2.13485e-08	-1.58975	-3.10475e-10	8.01457e-08	-1.83875	-3.10475e-10
159395061	chr2:159395061:A:G	2.90315e-08	-2.12258e-10	-1.28235	1.37801e-07	-2.12258e-10	-1.29678
159395154	chr2:159395154:C:T	2.91525e-08	-2.12258e-10	-1.27819	1.47864e-07	-2.12258e-10	-1.2263
159395881	chr2:159395881:A:G	4.86818e-09	-1.87944	-1.18857	2.48311e-08	-1.80423	-1.20626
159396057	chr2:159396057:A:G	1.74745e-08	-1.77154	-0.0184508	5.63465e-08	-1.74592	-0.445151
159396260	chr2:159396260:G:A	2.13179e-08	-1.59118	-3.10475e-10	8.00704e-08	-1.83969	-3.10475e-10
159396415	chr2:159396415:A:G	3.42735e-08	-2.12258e-10	-1.11636	1.5614e-07	-2.12258e-10	-1.17184
159396625	chr2:159396625:A:G	2.12558e-08	-1.5941	-3.10475e-10	7.9984e-08	-1.84077	-3.10475e-10
159396716	chr2:159396716:C:G	3.80113e-08	-2.12258e-10	-1.01284	1.87625e-07	-2.12258e-10	-0.988147
159398287	chr2:159398287:A:T	4.87647e-09	-1.87951	-1.1868	2.49098e-08	-1.80274	-1.2046
159398478	chr2:159398478:T:C	4.88244e-09	-1.87949	-1.18559	2.49457e-08	-1.80244	-1.20345
159398570	chr2:159398570:T:C	1.63074e-08	-1.85911	-3.10475e-10	7.70029e-08	-1.87875	-3.10475e-10
159398765	chr2:159398765:T:C	1.68219e-08	-1.8237	-0.00434453	1.41797e-07	-0.92845	-0.339749
159399226	chr2:159399226:C:CTT	4.62171e-09	-1.87758	-1.24238	2.32702e-08	-1.82075	-1.25467
159399661	chr2:159399661:A:G	4.86359e-09	-1.8752	-1.19375	2.40793e-08	-1.83389	-1.20735
159400101	chr2:159400101:T:G	1.96132e-08	-1.67452	-3.10475e-10	7.79146e-08	-1.86698	-3.10475e-10
159400807	chr2:159400807:A:G	3.07163e-08	-2.12258e-10	-1.22594	1.46173e-07	-2.12258e-10	-1.23781
159401156	chr2:159401156:T:C	2.89092e-08	-2.12258e-10	-1.28657	1.38232e-07	-2.12258e-10	-1.29366
159401333	chr2:159401333:C:G	3.23097e-08	-1.83745	0.662088	1.57699e-07	-1.84767	0.68576
159401558	chr2:159401558:C:T	8.30035e-08	-2.12258e-10	-0.231846	3.86844e-07	-2.12258e-10	-0.264573
159401859	chr2:159401859:C:T	2.90976e-08	-2.12258e-10	-1.28007	1.48615e-07	-2.12258e-10	-1.22124
159402346	chr2:159402346:A:C	1.974e-08	-1.66808	-3.10475e-10	1.36085e-07	-1.30931	-3.10475e-10
159402426	chr2:159402426:G:A	4.66041e-09	-1.82352	-1.2881	2.17007e-08	-1.85125	-1.294
159402595	chr2:159402595:G:A	2.87019e-08	-2.12258e-10	-1.29377	1.38741e-07	-2.12258e-10	-1.28999
159402616	chr2:159402616:T:C	2.90557e-08	-2.12258e-10	-1.28151	1.3861e-07	-2.12258e-10	-1.29093
159402872	chr2:159402872:C:T	3.73276e-08	-2.12258e-10	-1.031	1.82661e-07	-2.12258e-10	-1.01496
159403015	chr2:159403015:C:T	4.41361e-08	-2.12258e-10	-0.86345	2.24679e-07	-2.12258e-10	-0.807919
159403157	chr2:159403157:AT:A	6.30196e-09	-1.82878	-0.981089	2.95683e-08	-1.86229	-0.973605
159403183	chr2:159403183:TTAAAATAGACCCTATA:T	3.00724e-08	-2.12258e-10	-1.24712	1.4269e-07	-2.12258e-10	-1.26192
159403602	chr2:159403602:T:A	8.75564e-09	-1.84369	-0.637337	3.89939e-08	-1.72133	-0.837861
159404078	chr2:159404078:A:G	2.86333e-08	-2.12258e-10	-1.29616	1.37869e-07	-2.12258e-10	-1.29629
159404751	chr2:159404751:AAT:A	3.16743e-08	-0.411591	-0.783634	1.22325e-07	-0.675965	-0.73995
159404876	chr2:159404876:T:C	1.63286e-08	-1.85781	-3.10475e-10	8.90328e-08	-1.73359	-3.10475e-10
159405764	chr2:159405764:T:C	8.04865e-09	-1.8772	-0.688025	4.3195e-08	-1.58947	-0.867395
159405987	chr2:159405987:A:G	1.04431e-08	-1.62916	-0.67563	4.50107e-08	-1.87804	-0.537655
159406061	chr2:159406061:A:G	2.90409e-08	-2.12258e-10	-1.28202	1.40046e-07	-2.12258e-10	-1.28062
159406182	chr2:159406182:C:T	2.90402e-08	-2.12258e-10	-1.28205	1.47978e-07	-2.12258e-10	-1.22553
159406625	chr2:159406625:C:T	4.06783e-08	-2.12258e-10	-0.945035	2.07007e-07	-2.12258e-10	-0.88984
159407122	chr2:159407122:C:T	2.90223e-08	-2.12258e-10	-1.28266	1.39947e-07	-2.12258e-10	-1.28133
159407625	chr2:159407625:A:G	2.9044e-08	-2.12258e-10	-1.28192	1.40057e-07	-2.12258e-10	-1.28055
159407982	chr2:159407982:T:C	3.34154e-08	-2.12258e-10	-1.14171	1.46155e-07	-2.12258e-10	-1.23793
159408141	chr2:159408141:G:A	6.43584e-09	-1.55415	-1.2347	2.3269e-08	-1.83242	-1.24305
159408209	chr2:159408209:T:G	7.17686e-09	-1.76435	-0.915515	2.9493e-08	-1.75657	-1.08187
159408803	chr2:159408803:C:T	8.13058e-09	-1.71018	-0.844919	4.9166e-08	-1.52433	-0.803063
159409009	chr2:159409009:G:A	3.06447e-08	-2.12258e-10	-1.22827	1.40196e-07	-2.12258e-10	-1.27955
159409184	chr2:159409184:G:A	2.91117e-08	-2.12258e-10	-1.27959	1.40519e-07	-2.12258e-10	-1.27725
159409309	chr2:159409309:T:C	3.54426e-08	-0.380914	-0.701901	1.37303e-07	-0.64684	-0.653566
159409639	chr2:159409639:A:G	3.59645e-08	-2.12258e-10	-1.0682	1.79857e-07	-2.12258e-10	-1.03043
159409747	chr2:159409747:A:C	2.88696e-08	-2.12258e-10	-1.28794	1.38336e-07	-2.12258e-10	-1.29291
159410137	chr2:159410137:C:T	4.85327e-08	-0.76849	-3.10475e-10	2.30408e-07	-0.78274	-3.10475e-10
159410847	chr2:159410847:A:G	2.89486e-08	-2.12258e-10	-1.28521	1.39586e-07	-2.12258e-10	-1.28391
159410863	chr2:159410863:A:G	3.99865e-08	-2.12258e-10	-0.962187	2.01213e-07	-2.12258e-10	-0.918232
159411581	chr2:159411581:T:C	1.67851e-08	-1.76452	-0.0657155	5.38278e-08	-1.74965	-0.487148
159411813	chr2:159411813:T:C	2.86144e-08	-2.12258e-10	-1.29682	1.37754e-07	-2.12258e-10	-1.29712
159411882	chr2:159411882:A:G	3.26965e-08	-2.12258e-10	-1.16346	1.45703e-07	-2.12258e-10	-1.24102
159412492	chr2:159412492:T:G	1.63574e-08	-1.85605	-3.10475e-10	7.73201e-08	-1.87464	-3.10475e-10
159412798	chr2:159412798:G:A	1.19487e-08	-0.947022	-1.22308	3.3858e-08	-1.47154	-1.22887
159413275	chr2:159413275:A:G	1.24496e-08	-1.45241	-0.676633	4.69106e-08	-1.8325	-0.541853
159413336	chr2:159413336:C:A	3.39523e-08	-2.12258e-10	-1.12577	1.49353e-07	-2.12258e-10	-1.21628
159413452	chr2:159413452:A:G	3.0618e-08	-2.12258e-10	-1.22914	1.50661e-07	-2.12258e-10	-1.20756
159413536	chr2:159413536:C:T	1.63832e-08	-1.85447	-3.10475e-10	7.71119e-08	-1.87734	-3.10475e-10
159413696	chr2:159413696:G:A	2.88132e-08	-2.12258e-10	-1.2899	1.38956e-07	-2.12258e-10	-1.28844
159413858	chr2:159413858:T:A	2.88265e-08	-2.12258e-10	-1.28943	1.3799e-07	-2.12258e-10	-1.29541
159413863	chr2:159413863:CA:C	2.87563e-08	-2.12258e-10	-1.29187	1.38268e-07	-2.12258e-10	-1.2934
159414046	chr2:159414046:C:T	3.26275e-08	-0.504208	-0.661364	1.28209e-07	-0.757315	-0.611621
159414290	chr2:159414290:C:A	1.63936e-08	-1.85384	-3.10475e-10	4.52431e-07	-0.107959	-3.10475e-10
159414295	chr2:159414295:G:A	2.89859e-08	-2.12258e-10	-1.28392	1.39865e-07	-2.12258e-10	-1.28191
159414347	chr2:159414347:C:A	5.23345e-08	-2.12258e-10	-0.693074	2.45075e-07	-2.12258e-10	-0.72103
159414545	chr2:159414545:G:A	2.9289e-08	-2.12258e-10	-1.27352	1.39353e-07	-2.12258e-10	-1.28558
159415169	chr2:159415169:G:A	4.05596e-08	-2.12258e-10	-0.947955	1.9055e-07	-2.12258e-10	-0.972677
159415239	chr2:159415239:G:T	3.08613e-08	-2.12258e-10	-1.22123	1.44095e-07	-2.12258e-10	-1.25212
159415788	chr2:159415788:T:G	6.18441e-09	-1.59138	-1.23732	2.35821e-08	-1.87136	-1.19075
159416167	chr2:159416167:T:G	4.36329e-08	-2.12258e-10	-0.874917	1.96103e-07	-2.12258e-10	-0.943953
159416548	chr2:159416548:T:C	5.32046e-09	-1.85305	-1.12612	3.87411e-08	-1.37791	-1.18779
159416820	chr2:159416820:A:C	5.42035e-09	-1.84273	-1.11784	4.06558e-08	-1.33629	-1.18116
159417333	chr2:159417333:G:A	1.33378e-08	-1.74606	-0.31406	4.71377e-08	-1.76941	-0.600112
159417592	chr2:159417592:G:T	1.02443e-08	-1.72033	-0.603683	4.19376e-08	-1.77521	-0.711203
159418643	chr2:159418643:A:C	2.98668e-08	-2.12258e-10	-1.25398	1.4315e-07	-2.12258e-10	-1.2587
159418933	chr2:159418933:T:A	1.42367e-08	-1.76389	-0.231024	5.14844e-08	-1.75189	-0.529425
159418935	chr2:159418935:G:C	1.43659e-08	-1.76132	-0.224552	5.16249e-08	-1.75467	-0.523922
159418985	chr2:159418985:G:T	2.87362e-08	-2.12258e-10	-1.29257	1.385e-07	-2.12258e-10	-1.29173
159419190	chr2:159419190:G:A	3.73018e-08	-2.12258e-10	-1.03169	1.84452e-07	-2.12258e-10	-1.0052
159419526	chr2:159419526:T:C	3.46617e-08	-2.12258e-10	-1.10509	1.7075e-07	-2.12258e-10	-1.08239
159419532	chr2:159419532:C:A	8.50528e-08	-2.12258e-10	-0.207457	3.95984e-07	-2.12258e-10	-0.24122
159419622	chr2:159419622:T:G	3.4814e-08	-2.12258e-10	-1.10071	1.71511e-07	-2.12258e-10	-1.07795
159419656	chr2:159419656:T:C	2.04548e-07	0.670075	-3.10475e-10	1.21055e-07	-1.42635	-3.10475e-10
159419732	chr2:159419732:C:T	5.58576e-09	-1.86545	-1.06506	3.83184e-08	-1.43805	-1.13862
159420665	chr2:159420665:C:T	5.07567e-09	-1.86051	-1.16576	3.63721e-08	-1.40782	-1.22097
159421578	chr2:159421578:T:C	5.06547e-09	-1.86241	-1.16587	3.60333e-08	-1.41751	-1.22064
159421836	chr2:159421836:A:T	1.38672e-08	-1.75622	-0.264982	4.58352e-08	-1.75211	-0.645436
159421886	chr2:159421886:G:A	2.88089e-08	-2.12258e-10	-1.29004	1.40107e-07	-2.12258e-10	-1.28019
159421898	chr2:159421898:A:G	4.94418e-09	-1.86224	-1.19027	3.54267e-08	-1.41615	-1.23898
159422144	chr2:159422144:A:G	2.3516e-07	-2.12258e-10	0.809535	1.20251e-06	-2.12258e-10	0.869571
159422223	chr2:159422223:T:G	6.96607e-09	-1.42104	-1.28863	2.364e-08	-1.77496	-1.28469
159422231	chr2:159422231:A:T	5.06942e-09	-1.85835	-1.16915	3.66916e-08	-1.39689	-1.22315
159422519	chr2:159422519:T:G	5.43572e-09	-1.85448	-1.10326	3.88765e-08	-1.41677	-1.14544
159422601	chr2:159422601:T:G	5.07075e-09	-1.86088	-1.16636	3.63305e-08	-1.4089	-1.22103
159422741	chr2:159422741:G:A	1.96094e-08	-1.67472	-3.10475e-10	1.31748e-07	-1.3417	-3.10475e-10
159422809	chr2:159422809:T:C	7.65982e-09	-1.34507	-1.26967	2.48218e-08	-1.73708	-1.27379
159422951	chr2:159422951:C:T	2.35832e-08	-1.49019	-3.10475e-10	9.80345e-08	-1.63727	-3.10475e-10
159423043	chr2:159423043:T:C	5.16424e-09	-1.86847	-1.1405	3.55428e-08	-1.45083	-1.20103
159423248	chr2:159423248:G:A	2.92723e-08	-2.12258e-10	-1.27409	1.4175e-07	-2.12258e-10	-1.26853
159423412	chr2:159423412:C:T	7.20738e-09	-1.38496	-1.29066	2.39884e-08	-1.75788	-1.28715
159423607	chr2:159423607:T:C	7.97678e-09	-1.76697	-0.807228	3.20142e-08	-1.74719	-1.00922
159423792	chr2:159423792:C:T	8.02391e-09	-1.75467	-0.813631	3.1469e-08	-1.7597	-1.01389
159423807	chr2:159423807:C:T	8.11904e-09	-1.76225	-0.794268	3.21783e-08	-1.75225	-0.999048
159423869	chr2:159423869:A:G	5.11032e-09	-1.85725	-1.16221	3.70453e-08	-1.39253	-1.21792
159424141	chr2:159424141:TC:T	4.62163e-08	-2.12258e-10	-0.817396	2.17237e-07	-2.12258e-10	-0.841603
159424143	chr2:159424143:A:T	4.62163e-08	-2.12258e-10	-0.817396	2.17237e-07	-2.12258e-10	-0.841603
159424523	chr2:159424523:C:T	2.91484e-08	-2.12258e-10	-1.27833	1.39603e-07	-2.12258e-10	-1.28379
159424832	chr2:159424832:G:C	2.96339e-08	0.00797517	-1.26979	5.19092e-08	-0.989832	-1.28327
159424835	chr2:159424835:A:C	8.05719e-09	-1.77676	-0.787406	3.2886e-08	-1.73576	-0.993792
159424939	chr2:159424939:T:C	2.2444e-08	-1.5397	-3.10475e-10	8.08191e-08	-1.83038	-3.10475e-10
159425500	chr2:159425500:A:C	3.03093e-08	-2.12258e-10	-1.23927	1.45157e-07	-2.12258e-10	-1.24478
159425695	chr2:159425695:C:T	8.36009e-09	-1.76095	-0.766314	3.28523e-08	-1.75323	-0.977336
159425807	chr2:159425807:T:A	5.06517e-09	-1.8703	-1.15804	3.46479e-08	-1.46271	-1.21464
159425829	chr2:159425829:G:T	8.17579e-09	-1.74677	-0.802785	3.15053e-08	-1.76676	-1.00567
159426272	chr2:159426272:A:G	5.07439e-09	-1.86183	-1.16469	3.61577e-08	-1.41452	-1.22019
159426465	chr2:159426465:C:T	5.25162e-09	-1.85424	-1.13795	3.8271e-08	-1.3785	-1.1994
159426676	chr2:159426676:G:A	2.71357e-08	-0.0733597	-1.27652	4.85061e-08	-1.05306	-1.28784
159427068	chr2:159427068:G:T	2.68883e-08	-0.0930731	-1.26596	4.81941e-08	-1.06693	-1.28043
159427457	chr2:159427457:T:C	5.14894e-09	-1.86487	-1.14707	3.61165e-08	-1.4296	-1.20624
159428549	chr2:159428549:C:T	8.20144e-09	-1.75948	-0.786941	3.22891e-08	-1.7541	-0.993767
159428962	chr2:159428962:T:C	1.96579e-08	-0.75407	-0.918182	5.58892e-08	-1.39361	-0.805617
159429064	chr2:159429064:C:T	5.1048e-09	-1.86747	-1.15307	3.54131e-08	-1.44474	-1.21077
159429149	chr2:159429149:T:A	5.20223e-09	-1.86088	-1.14076	3.70659e-08	-1.4082	-1.2017
159429211	chr2:159429211:T:C	4.53546e-08	-2.12258e-10	-0.836216	2.2565e-07	-2.12258e-10	-0.803607
159429836	chr2:159429836:T:C	5.14659e-08	-2.12258e-10	-0.709809	2.38437e-07	-2.12258e-10	-0.748488
159430000	chr2:159430000:C:T	6.56431e-09	-1.73573	-1.03336	2.93726e-08	-1.84131	-1.00122
159430008	chr2:159430008:T:G	8.99813e-09	-1.73989	-0.71382	3.35804e-08	-1.77166	-0.936987
159430322	chr2:159430322:A:G	6.59187e-09	-1.78243	-0.982461	3.19849e-08	-1.81032	-0.947006
159430376	chr2:159430376:T:G	3.22442e-08	-1.17739	-3.10475e-10	1.03098e-07	-1.58691	-3.10475e-10
159430565	chr2:159430565:A:T	9.82638e-09	-1.73782	-0.627838	3.58944e-08	-1.77262	-0.869395
159430993	chr2:159430993:A:C	4.14565e-08	-2.12258e-10	-0.926083	1.87045e-07	-2.12258e-10	-0.991246
159431372	chr2:159431372:A:C	6.81658e-09	-1.67871	-1.05266	4.44631e-08	-1.33664	-1.0913
159431384	chr2:159431384:T:A	1.12115e-07	-2.12258e-10	0.0687957	5.08058e-07	-2.12258e-10	0.00800255
159431544	chr2:159431544:A:C	2.91976e-08	-2.12258e-10	-1.27664	1.41135e-07	-2.12258e-10	-1.27288
159431551	chr2:159431551:A:C	4.66493e-09	-1.87947	-1.23118	4.56338e-08	-1.14281	-1.25913
159431740	chr2:159431740:G:A	3.01169e-08	-2.12258e-10	-1.24564	1.43543e-07	-2.12258e-10	-1.25596
159431833	chr2:159431833:CTG:C	1.10489e-08	-1.70431	-0.544094	4.44515e-08	-1.77032	-0.657873
159432306	chr2:159432306:T:A	3.06239e-08	-2.12258e-10	-1.22895	1.46629e-07	-2.12258e-10	-1.23469
159432703	chr2:159432703:G:A	3.37749e-08	-1.13101	-3.10475e-10	1.09738e-07	-1.5245	-3.10475e-10
159433068	chr2:159433068:G:A	1.92557e-08	-1.69292	-3.10475e-10	8.64916e-08	-1.76255	-3.10475e-10
159433352	chr2:159433352:T:C	4.4447e-09	-1.8619	-1.29712	2.33069e-08	-1.77679	-1.29705
159433400	chr2:159433400:A:G	1.59131e-08	-1.66584	-0.217749	9.79772e-08	-1.32807	-0.309786
159434008	chr2:159434008:A:G	1.5816e-08	-1.65369	-0.236016	9.80849e-08	-1.30991	-0.326852
159434079	chr2:159434079:T:C	4.85637e-09	-1.87409	-1.19635	4.66133e-08	-1.24477	-1.13594
159434427	chr2:159434427:G:A	9.02945e-09	-1.71986	-0.730373	4.07418e-08	-1.79163	-0.723712
159434469	chr2:159434469:A:G	8.54632e-09	-1.69835	-0.806878	3.10004e-08	-1.7748	-1.01379
159434485	chr2:159434485:T:C	4.42598e-07	1.44193	-3.10475e-10	4.99987e-07	-0.00801214	-3.10475e-10
159434554	chr2:159434554:G:A	7.40423e-09	-1.73814	-0.910536	2.96756e-08	-1.7421	-1.09017
159434566	chr2:159434566:C:T	7.46181e-09	-1.72631	-0.914616	2.92561e-08	-1.75334	-1.09317
159434800	chr2:159434800:T:C	5.12604e-09	-1.86681	-1.14959	4.91086e-08	-1.25172	-1.07684
159435019	chr2:159435019:C:T	5.08247e-09	-1.86408	-1.16085	4.75684e-08	-1.26982	-1.09061
159435082	chr2:159435082:T:C	5.12321e-09	-1.86615	-1.1508	4.87719e-08	-1.25714	-1.0783
159435211	chr2:159435211:T:A	3.10818e-08	-2.12258e-10	-1.21411	1.54395e-07	-2.12258e-10	-1.18308
159435249	chr2:159435249:C:T	8.09216e-09	-1.70696	-0.852875	3.01158e-08	-1.76961	-1.04793
159435409	chr2:159435409:G:A	8.11413e-09	-1.74972	-0.807405	3.14361e-08	-1.76458	-1.01005
159435453	chr2:159435453:T:C	8.34337e-09	-1.75084	-0.778427	3.21685e-08	-1.76375	-0.987859
159435770	chr2:159435770:G:A	3.91153e-08	-2.12258e-10	-0.984216	1.92603e-07	-2.12258e-10	-0.961965
159435779	chr2:159435779:C:T	2.04695e-08	-1.69169	0.059895	1.22622e-07	-1.36601	-0.047476
159436114	chr2:159436114:T:C	4.77367e-09	-1.87898	-1.20864	4.97545e-08	-1.16401	-1.15148
159436146	chr2:159436146:T:C	3.86005e-08	-2.12258e-10	-0.997464	1.90545e-07	-2.12258e-10	-0.972705
159436422	chr2:159436422:C:T	8.52149e-09	-1.73213	-0.776009	3.17075e-08	-1.78015	-0.985887
159436431	chr2:159436431:C:T	4.80623e-09	-1.8722	-1.20862	4.49507e-08	-1.26554	-1.15149
159436479	chr2:159436479:T:G	6.26092e-09	-1.87912	-0.937283	3.58489e-08	-1.72139	-0.921888
159436657	chr2:159436657:G:A	3.43427e-08	-2.12258e-10	-1.11434	1.67981e-07	-2.12258e-10	-1.09874
159436667	chr2:159436667:C:T	8.38982e-09	-1.71566	-0.808053	3.05416e-08	-1.79343	-1.01007
159436690	chr2:159436690:G:A	4.60493e-08	-2.12258e-10	-0.821017	2.28123e-07	-2.12258e-10	-0.792708
159436691	chr2:159436691:C:A	4.60666e-08	-2.12258e-10	-0.82064	2.28213e-07	-2.12258e-10	-0.792315
159436855	chr2:159436855:G:T	4.51296e-09	-1.87943	-1.26435	4.43712e-08	-1.1867	-1.2433
159437018	chr2:159437018:A:G	8.12223e-09	-1.71353	-0.842592	2.96767e-08	-1.79513	-1.0371
159437120	chr2:159437120:T:C	3.6414e-08	-2.12258e-10	-1.05578	1.78685e-07	-2.12258e-10	-1.03697
159437325	chr2:159437325:G:A	1.45223e-08	-1.65111	-0.323932	9.12076e-08	-1.29773	-0.411724
159437762	chr2:159437762:C:A	5.88706e-09	-1.86951	-1.00846	6.53098e-08	-1.10117	-0.942282
159437821	chr2:159437821:A:G	4.83423e-09	-1.87673	-1.19828	4.80336e-08	-1.2123	-1.1384
159438063	chr2:159438063:C:G	4.78233e-09	-1.87695	-1.20885	4.75736e-08	-1.20839	-1.15192
159438268	chr2:159438268:T:C	1.23616e-08	-1.69065	-0.445484	7.51099e-08	-1.36822	-0.535424
159438331	chr2:159438331:A:G	1.48253e-08	-1.68085	-0.273546	9.10005e-08	-1.34772	-0.36401
159439221	chr2:159439221:C:T	7.60506e-09	-1.81215	-0.809767	4.40533e-08	-1.58546	-0.851736
159439800	chr2:159439800:G:A	1.08436e-08	-1.85106	-0.416099	5.77309e-08	-1.86043	-0.306371
159440016	chr2:159440016:C:T	7.63219e-09	-1.80249	-0.815861	4.47987e-08	-1.56483	-0.855589
159440061	chr2:159440061:C:T	7.47021e-09	-1.75202	-0.887788	2.96266e-08	-1.76265	-1.07127
159440134	chr2:159440134:C:T	7.82168e-09	-1.7405	-0.853325	3.00828e-08	-1.77334	-1.0453
159440547	chr2:159440547:C:T	3.38266e-08	-2.12258e-10	-1.12948	1.65421e-07	-2.12258e-10	-1.1141
159440580	chr2:159440580:G:A	1.29911e-07	0.21612	-3.10475e-10	3.35789e-07	-0.40611	-3.10475e-10
159440636	chr2:159440636:T:C	4.43734e-09	-1.86357	-1.2971	3.67973e-08	-1.33176	-1.28541
159440965	chr2:159440965:A:G	4.93328e-08	-2.12258e-10	-0.752139	2.48015e-07	-2.12258e-10	-0.709103
159440978	chr2:159440978:C:A	4.50024e-09	-1.87891	-1.26769	4.32115e-08	-1.20873	-1.24776
159441329	chr2:159441329:T:A	3.03365e-08	-2.12258e-10	-1.23838	1.49768e-07	-2.12258e-10	-1.21351
159441525	chr2:159441525:GAA:G	4.79032e-09	-1.87812	-1.20601	4.87774e-08	-1.18695	-1.14838
159441612	chr2:159441612:T:C	5.1445e-09	-1.80741	-1.20539	2.61906e-08	-1.68994	-1.26725
159441681	chr2:159441681:A:G	5.05597e-08	-2.12258e-10	-0.727575	2.29369e-07	-2.12258e-10	-0.787261
159441780	chr2:159441780:T:C	3.0286e-08	-2.12258e-10	-1.24004	1.49363e-07	-2.12258e-10	-1.21621
159441813	chr2:159441813:G:A	2.54423e-08	-1.41432	-3.10475e-10	2.96605e-07	-0.530192	-3.10475e-10
159441989	chr2:159441989:A:G	4.88638e-09	-1.87702	-1.18725	4.92288e-08	-1.20386	-1.12226
159442174	chr2:159442174:G:T	4.54655e-09	-1.8756	-1.26076	5.0596e-08	-1.05956	-1.23916
159442463	chr2:159442463:G:A	6.11523e-08	-0.537362	-3.10475e-10	1.83832e-07	-1.00857	-3.10475e-10
159442486	chr2:159442486:T:C	1.00079e-07	-2.12258e-10	-0.0447728	5.4278e-07	-2.12258e-10	0.0741109
159443151	chr2:159443151:T:G	2.97704e-08	-2.12258e-10	-1.25722	1.46392e-07	-2.12258e-10	-1.23631
159443766	chr2:159443766:GA:G	1.71353e-08	-1.80959	-3.10475e-10	7.69641e-08	-1.87925	-3.10475e-10
159444164	chr2:159444164:C:T	4.48094e-09	-1.87903	-1.27186	4.31239e-08	-1.20663	-1.25188
159444486	chr2:159444486:G:C	2.01156e-08	-1.64924	-3.10475e-10	7.73104e-08	-1.87477	-3.10475e-10
159444546	chr2:159444546:G:A	1.72514e-08	-1.80284	-3.10475e-10	1.03374e-07	-1.58424	-3.10475e-10
159444744	chr2:159444744:T:A	1.889e-07	-2.12258e-10	0.590491	8.2594e-07	-2.12258e-10	0.493929
159445233	chr2:159445233:G:A	2.08114e-08	-1.61523	-3.10475e-10	8.69844e-08	-1.75686	-3.10475e-10
159445261	chr2:159445261:G:A	3.47581e-08	-2.12258e-10	-1.10232	1.70095e-07	-2.12258e-10	-1.08623
159445368	chr2:159445368:C:T	1.89649e-08	-1.70814	-3.10475e-10	9.77993e-08	-1.63968	-3.10475e-10
159445378	chr2:159445378:G:A	4.03585e-08	-2.12258e-10	-0.952927	2.10597e-07	-2.12258e-10	-0.872645
159445637	chr2:159445637:T:C	4.54157e-09	-1.8791	-1.25836	4.38605e-08	-1.20686	-1.23473
159445841	chr2:159445841:G:C	6.60858e-09	-1.78733	-0.975028	2.9533e-08	-1.76007	-1.07702
159447192	chr2:159447192:A:AG	6.14509e-09	-1.87717	-0.957909	3.59423e-08	-1.69793	-0.94275
159447399	chr2:159447399:CTT:TTT	2.33116e-07	-2.12258e-10	0.800808	1.01389e-06	-2.12258e-10	0.698951
159447577	chr2:159447577:T:C	3.4175e-08	-2.12258e-10	-1.11924	1.5766e-07	-2.12258e-10	-1.16215
159447700	chr2:159447700:T:C	1.08165e-08	-1.69881	-0.570849	3.63365e-08	-1.80502	-0.824754
159448230	chr2:159448230:A:T	4.44289e-09	-1.86622	-1.2932	2.73171e-08	-1.61812	-1.29696
159448874	chr2:159448874:T:C	3.25123e-08	-2.12258e-10	-1.16911	1.72067e-07	-2.12258e-10	-1.07471
159449226	chr2:159449226:C:T	3.55938e-08	-2.12258e-10	-1.07856	1.74295e-07	-2.12258e-10	-1.06185
159449301	chr2:159449301:A:G	1.01875e-08	-1.6676	-0.661969	3.33347e-08	-1.81839	-0.897608
159449346	chr2:159449346:C:T	4.64903e-09	-1.82292	-1.29116	2.51328e-08	-1.70133	-1.29709
159449380	chr2:159449380:A:G	4.61477e-09	-1.82916	-1.29231	2.54154e-08	-1.6903	-1.29694
159449752	chr2:159449752:C:T	3.25111e-08	-2.12258e-10	-1.16915	1.72101e-07	-2.12258e-10	-1.07451
159449952	chr2:159449952:T:C	4.6577e-09	-1.83421	-1.278	2.57214e-08	-1.6812	-1.29407
159450017	chr2:159450017:T:G	3.51837e-08	-2.12258e-10	-1.09015	1.72405e-07	-2.12258e-10	-1.07275
159450488	chr2:159450488:T:C	4.70395e-08	-2.12258e-10	-0.799742	2.28588e-07	-2.12258e-10	-0.790673
159450620	chr2:159450620:T:G	3.02862e-08	-2.12258e-10	-1.24004	1.47025e-07	-2.12258e-10	-1.23199
159450698	chr2:159450698:A:G	6.71985e-09	-1.85901	-0.88665	4.14413e-08	-1.62674	-0.87158
159450716	chr2:159450716:A:T	2.89319e-08	-2.12258e-10	-1.28578	1.41008e-07	-2.12258e-10	-1.27378
159450743	chr2:159450743:T:C	1.21126e-08	-1.60479	-0.55169	3.54344e-08	-1.84595	-0.808963
159450941	chr2:159450941:T:C	1.6117e-08	-1.71935	-0.151507	4.8766e-08	-1.78003	-0.555526
159450990	chr2:159450990:A:G	3.02257e-08	-2.12258e-10	-1.24204	1.46636e-07	-2.12258e-10	-1.23464
159451020	chr2:159451020:C:A	1.01471e-08	-1.63602	-0.697521	3.18877e-08	-1.83498	-0.925398
159451072	chr2:159451072:C:T	1.89453e-08	-1.57524	-0.133939	4.60806e-08	-1.85315	-0.539054
159451432	chr2:159451432:C:T	4.68358e-08	-2.12258e-10	-0.804081	2.39802e-07	-2.12258e-10	-0.742781
159452090	chr2:159452090:A:G	2.86804e-08	-2.12258e-10	-1.29452	1.37784e-07	-2.12258e-10	-1.29691
159452186	chr2:159452186:A:AAT	5.39075e-09	-1.83056	-1.13549	2.84353e-08	-1.76591	-1.10905
159452187	chr2:159452187:G:A	5.37652e-09	-1.83301	-1.13568	2.85372e-08	-1.76215	-1.10924
159452404	chr2:159452404:C:G	4.24334e-08	-2.12258e-10	-0.902793	2.16452e-07	-2.12258e-10	-0.845225
159452686	chr2:159452686:C:T	8.31534e-09	-1.24677	-1.28586	3.22708e-08	-1.45457	-1.29386
159452859	chr2:159452859:T:C	2.87669e-08	-2.12258e-10	-1.2915	1.37962e-07	-2.12258e-10	-1.29561
159452865	chr2:159452865:C:T	2.87406e-08	-2.12258e-10	-1.29242	1.37899e-07	-2.12258e-10	-1.29608
159452875	chr2:159452875:G:A	2.88418e-08	-2.12258e-10	-1.2889	1.40345e-07	-2.12258e-10	-1.27849
159452882	chr2:159452882:T:G	2.89221e-08	-2.12258e-10	-1.28612	1.40919e-07	-2.12258e-10	-1.27441
159453013	chr2:159453013:C:T	2.86823e-08	-2.12258e-10	-1.29445	1.37788e-07	-2.12258e-10	-1.29688
159453120	chr2:159453120:C:CA	2.88685e-08	-2.12258e-10	-1.28798	1.40537e-07	-2.12258e-10	-1.27712
159453340	chr2:159453340:AC:A	6.07949e-08	-2.12258e-10	-0.543223	2.76335e-07	-2.12258e-10	-0.600979
159453341	chr2:159453341:C:T	3.6333e-08	-2.12258e-10	-1.058	1.65843e-07	-2.12258e-10	-1.11155
159453356	chr2:159453356:C:T	3.0034e-08	-2.12258e-10	-1.2484	1.45092e-07	-2.12258e-10	-1.24522
159453735	chr2:159453735:A:G	7.22138e-09	-1.85903	-0.814649	4.47021e-08	-1.62579	-0.796783
159453965	chr2:159453965:T:C	2.86863e-08	-2.12258e-10	-1.29431	1.38868e-07	-2.12258e-10	-1.28907
159454478	chr2:159454478:G:A	9.86336e-09	-1.644	-0.717899	3.14882e-08	-1.83186	-0.941119
159454591	chr2:159454591:G:A	5.23037e-09	-1.8598	-1.13645	6.06623e-08	-1.03092	-1.08635
159454659	chr2:159454659:C:T	2.8659e-08	-2.12258e-10	-1.29526	1.38638e-07	-2.12258e-10	-1.29073
159454714	chr2:159454714:AACAATGC:A	2.9493e-08	-2.12258e-10	-1.26658	1.44652e-07	-2.12258e-10	-1.24826
159454871	chr2:159454871:A:G	8.98586e-09	-1.17153	-1.28355	3.4607e-08	-1.38596	-1.29258
159455435	chr2:159455435:C:G	2.87986e-08	-2.12258e-10	-1.2904	1.3898e-07	-2.12258e-10	-1.28826
159455840	chr2:159455840:A:G	2.86087e-08	-2.12258e-10	-1.29702	1.38029e-07	-2.12258e-10	-1.29513
159456400	chr2:159456400:T:C	1.36445e-08	-1.71696	-0.32043	4.58891e-08	-1.7834	-0.61297
159456427	chr2:159456427:G:A	4.67911e-09	-1.87257	-1.23505	2.85491e-08	-1.67126	-1.19971
159456431	chr2:159456431:A:G	5.55141e-09	-1.86159	-1.07509	2.59188e-08	-1.86735	-1.10027
159456463	chr2:159456463:G:T	5.5374e-09	-1.87274	-1.06647	2.65063e-08	-1.85332	-1.09189
159456491	chr2:159456491:C:T	5.56609e-09	-1.86489	-1.06914	2.61458e-08	-1.8643	-1.0946
159456829	chr2:159456829:A:G	4.72709e-09	-1.87856	-1.21886	3.06474e-08	-1.62052	-1.17953
159456990	chr2:159456990:A:T	5.27976e-09	-1.8684	-1.11845	2.5078e-08	-1.85978	-1.14082
159457061	chr2:159457061:T:C	5.43698e-09	-1.85575	-1.10175	2.51855e-08	-1.87097	-1.12535
159457287	chr2:159457287:T:C	5.11779e-09	-1.86113	-1.15687	2.40091e-08	-1.86784	-1.17632
159457587	chr2:159457587:T:C	2.32453e-07	-2.12258e-10	0.797959	1.01179e-06	-2.12258e-10	0.69688
159457643	chr2:159457643:G:A	6.5215e-09	-1.85517	-0.920451	2.9839e-08	-1.87154	-0.955237
159457733	chr2:159457733:C:T	2.9425e-07	-2.12258e-10	1.0337	1.23522e-06	-2.12258e-10	0.896409
159457878	chr2:159457878:T:C	4.65658e-08	-2.12258e-10	-0.809862	2.2981e-07	-2.12258e-10	-0.785342
159458100	chr2:159458100:C:T	5.23852e-08	-0.13071	-0.561395	1.28954e-07	-0.715871	-0.647264
159458148	chr2:159458148:C:CAGCTGAAATT	6.48726e-08	-2.12258e-10	-0.478304	3.03197e-07	-2.12258e-10	-0.508213
159458577	chr2:159458577:A:G	6.43615e-09	-1.85732	-0.931475	2.95775e-08	-1.8701	-0.965474
159458595	chr2:159458595:G:A	4.64537e-08	-2.12258e-10	-0.812272	2.29132e-07	-2.12258e-10	-0.788295
159458721	chr2:159458721:T:C	2.51218e-08	-1.42699	-3.10475e-10	8.47368e-08	-1.78304	-3.10475e-10
159458875	chr2:159458875:A:T	2.43393e-07	0.843948	-3.10475e-10	1.28896e-07	-1.36359	-3.10475e-10
159459052	chr2:159459052:G:A	6.22073e-09	-1.86348	-0.959359	2.89362e-08	-1.86539	-0.99211
159459380	chr2:159459380:T:C	5.84935e-09	-1.86534	-1.01906	2.73965e-08	-1.86387	-1.04831
159459588	chr2:159459588:C:T	5.9807e-09	-1.86309	-0.999107	2.78534e-08	-1.86584	-1.0298
159459636	chr2:159459636:T:A	8.20884e-09	-1.72197	-0.823545	3.08209e-08	-1.78167	-1.01273
159459921	chr2:159459921:T:C	5.82484e-09	-1.8623	-1.0263	2.71284e-08	-1.86651	-1.0555
159459950	chr2:159459950:C:T	5.93882e-09	-1.86459	-1.00463	2.77489e-08	-1.86436	-1.03504
159460421	chr2:159460421:G:A	6.04097e-09	-1.86435	-0.987811	2.81836e-08	-1.86439	-1.01946
159460694	chr2:159460694:C:G	9.06581e-09	-1.76669	-0.679529	3.3875e-08	-1.73256	-0.967353
159460890	chr2:159460890:C:T	4.58797e-09	-1.87016	-1.25713	2.21535e-08	-1.85573	-1.26887
159461024	chr2:159461024:A:T	1.40437e-08	-0.74533	-1.26323	5.00874e-08	-1.02384	-1.28498
159461152	chr2:159461152:G:C	4.70192e-09	-1.85775	-1.24501	2.21833e-08	-1.86878	-1.25448
159461378	chr2:159461378:G:A	2.11467e-08	-1.59925	-3.10475e-10	8.42456e-08	-1.78886	-3.10475e-10
159461563	chr2:159461563:T:C	4.69234e-09	-1.8579	-1.2469	2.21453e-08	-1.86877	-1.2562
159462030	chr2:159462030:G:A	2.89963e-08	-2.12258e-10	-1.28356	1.38274e-07	-2.12258e-10	-1.29336
159462297	chr2:159462297:C:T	2.9875e-08	-1.25371	-3.10475e-10	9.44793e-08	-1.67421	-3.10475e-10
159462332	chr2:159462332:T:A	1.95342e-07	-2.12258e-10	0.624024	8.56717e-07	-2.12258e-10	0.530514
159462434	chr2:159462434:A:G	5.18703e-09	-1.84495	-1.15961	2.38817e-08	-1.87523	-1.17425
159462467	chr2:159462467:G:A	7.87684e-08	-0.284217	-3.10475e-10	8.03378e-07	0.466232	-3.10475e-10
159462534	chr2:159462534:T:C	3.01741e-08	-2.12258e-10	-1.24375	1.4349e-07	-2.12258e-10	-1.25633
159462646	chr2:159462646:A:G	4.9796e-09	-1.86852	-1.17686	2.39067e-08	-1.85786	-1.19058
159462827	chr2:159462827:A:T	5.1549e-09	-1.87139	-1.13939	2.48697e-08	-1.85366	-1.15529
159462880	chr2:159462880:T:C	4.99971e-09	-1.87317	-1.16818	2.42875e-08	-1.85026	-1.18237
159462980	chr2:159462980:G:T	4.5392e-08	-2.12258e-10	-0.835394	2.13408e-07	-2.12258e-10	-0.859389
159463148	chr2:159463148:G:A	4.51998e-09	-1.86607	-1.27616	2.17475e-08	-1.86174	-1.28136
159463243	chr2:159463243:T:C	1.77885e-07	-2.12258e-10	0.530407	7.81841e-07	-2.12258e-10	0.439057
159463361	chr2:159463361:T:C	5.29527e-09	-1.87074	-1.11318	2.5486e-08	-1.85459	-1.12988
159463458	chr2:159463458:A:G	9.55949e-09	-1.13103	-1.26217	3.54759e-08	-1.36938	-1.28436
159463775	chr2:159463775:G:A	1.27579e-08	-1.65052	-0.454057	3.93944e-08	-1.82714	-0.721829
159463971	chr2:159463971:TG:T	1.27889e-08	-1.65614	-0.446008	3.97818e-08	-1.82383	-0.715359
159463996	chr2:159463996:G:A	3.13563e-08	-2.12258e-10	-1.20532	1.48467e-07	-2.12258e-10	-1.22223
159464045	chr2:159464045:C:G	4.88601e-09	-1.86804	-1.19631	2.34512e-08	-1.85846	-1.20921
159464086	chr2:159464086:G:A	2.86161e-08	-2.12258e-10	-1.29676	1.37923e-07	-2.12258e-10	-1.2959
159464372	chr2:159464372:G:A	1.59909e-08	-1.87871	-3.10475e-10	1.0077e-07	-1.60975	-3.10475e-10
159464664	chr2:159464664:G:A	2.88059e-08	-2.12258e-10	-1.29015	1.38199e-07	-2.12258e-10	-1.2939
159465277	chr2:159465277:A:G	4.37387e-09	-1.87796	-1.29712	3.29302e-08	-1.43191	-1.2963
159465329	chr2:159465329:T:C	1.14402e-08	-1.00135	-1.21224	4.14453e-08	-1.24828	-1.24994
159465529	chr2:159465529:G:A	4.86319e-09	-1.8748	-1.19424	2.38277e-08	-1.84466	-1.20708
159465652	chr2:159465652:T:A	4.80911e-09	-1.87797	-1.20225	2.39253e-08	-1.83316	-1.2145
159465957	chr2:159465957:T:C	5.7284e-09	-1.85638	-1.04891	2.66904e-08	-1.86918	-1.06911
159466145	chr2:159466145:A:G	4.96318e-09	-1.81415	-1.23453	2.5962e-08	-1.72719	-1.23877
159466259	chr2:159466259:T:C	2.89847e-07	-2.12258e-10	1.01862	1.25381e-06	-2.12258e-10	0.911349
159466272	chr2:159466272:A:G	5.42595e-09	-1.77035	-1.18919	2.77125e-08	-1.64501	-1.2557
159466568	chr2:159466568:A:G	2.0185e-07	0.656795	-3.10475e-10	1.18612e-07	-1.44674	-3.10475e-10
159466741	chr2:159466741:GT:G	2.8606e-08	-2.12258e-10	-1.29711	1.38262e-07	-2.12258e-10	-1.29344
159466884	chr2:159466884:T:C	1.8317e-08	-1.7429	-3.10475e-10	7.72798e-08	-1.87516	-3.10475e-10
159467059	chr2:159467059:A:C	4.6126e-08	-2.12258e-10	-0.819353	2.16566e-07	-2.12258e-10	-0.844697
159467180	chr2:159467180:C:T	2.52532e-08	-1.23572	-0.186055	1.10766e-07	-1.2135	-0.301674
159467181	chr2:159467181:A:G	4.64607e-09	-1.83265	-1.28206	2.22668e-08	-1.82302	-1.29647
159467373	chr2:159467373:C:T	5.92389e-07	-0.519773	2.25321	3.98947e-07	-1.65187	1.41811
159467380	chr2:159467380:A:C	2.99269e-08	-2.12258e-10	-1.25197	1.49514e-07	-2.12258e-10	-1.2152
159467413	chr2:159467413:G:A	2.94715e-08	-2.12258e-10	-1.26731	1.41075e-07	-2.12258e-10	-1.27331
159467494	chr2:159467494:A:G	3.4931e-08	-2.12258e-10	-1.09735	1.59755e-07	-2.12258e-10	-1.14895
159467547	chr2:159467547:T:C	9.13789e-09	-1.17948	-1.25882	2.39562e-08	-1.7552	-1.29117
159467677	chr2:159467677:G:A	1.26769e-08	-1.22586	-0.88508	3.54907e-08	-1.49614	-1.15719
159467768	chr2:159467768:A:AG	1.36619e-08	-1.14554	-0.89058	3.34339e-08	-1.55367	-1.15935
159468019	chr2:159468019:C:A	9.48259e-08	-2.12258e-10	-0.0986867	4.90399e-07	-2.12258e-10	-0.027375
159468671	chr2:159468671:A:C	1.00944e-08	-1.04162	-1.29712	2.0903e-07	0.415693	-1.29581
159468780	chr2:159468780:A:C	4.49511e-09	-1.85102	-1.29672	2.12315e-08	-1.87288	-1.29422
159468813	chr2:159468813:G:A	3.20129e-08	-1.18459	-3.10475e-10	2.10637e-07	-0.872456	-3.10475e-10
159468816	chr2:159468816:G:A	7.31882e-08	-2.12258e-10	-0.357694	3.46455e-07	-2.12258e-10	-0.37484
159468832	chr2:159468832:C:T	6.26732e-09	-1.53951	-1.27587	2.26235e-08	-1.81858	-1.28502
159468858	chr2:159468858:C:T	1.71012e-08	-1.81158	-3.10475e-10	7.88349e-08	-1.85524	-3.10475e-10
159468919	chr2:159468919:T:C	4.5228e-09	-1.84494	-1.29665	2.12947e-08	-1.86977	-1.29437
159468928	chr2:159468928:G:A	6.31693e-08	-2.12258e-10	-0.504911	3.5521e-07	-2.12258e-10	-0.349886
159469259	chr2:159469259:C:T	2.57211e-08	-1.13417	-0.269246	4.90393e-08	-1.55554	-0.77443
159469414	chr2:159469414:G:A	4.46915e-09	-1.85645	-1.29708	2.12514e-08	-1.87526	-1.29091
159469416	chr2:159469416:C:T	6.67132e-08	-2.12258e-10	-0.450325	3.7703e-07	-2.12258e-10	-0.29027
159469466	chr2:159469466:C:T	1.76787e-08	-1.77837	-3.10475e-10	8.06039e-08	-1.83305	-3.10475e-10
159469562	chr2:159469562:G:A	2.8797e-08	-2.12258e-10	-1.29046	1.41334e-07	-2.12258e-10	-1.27147
159470258	chr2:159470258:G:A	1.82e-08	-1.19693	-0.552383	4.25911e-08	-1.51273	-0.958224
159470454	chr2:159470454:G:A	3.80946e-08	-2.12258e-10	-1.01066	1.82193e-07	-2.12258e-10	-1.01753
159470665	chr2:159470665:T:C	5.02424e-08	-2.12258e-10	-0.733869	2.25353e-07	-2.12258e-10	-0.804926
159470959	chr2:159470959:A:G	4.66493e-08	-2.12258e-10	-0.80807	2.09378e-07	-2.12258e-10	-0.878453
159471359	chr2:159471359:C:T	2.8779e-08	-2.12258e-10	-1.29108	1.41359e-07	-2.12258e-10	-1.27129
159471530	chr2:159471530:C:T	3.99816e-08	-2.12258e-10	-0.962308	1.96507e-07	-2.12258e-10	-0.941894
159471777	chr2:159471777:T:C	1.86873e-08	-1.72289	-3.10475e-10	1.43688e-07	-1.25495	-3.10475e-10
159472125	chr2:159472125:T:C	4.11547e-08	-2.12258e-10	-0.93339	1.90303e-07	-2.12258e-10	-0.973976
159472905	chr2:159472905:T:G	2.94823e-08	-2.12258e-10	-1.26694	1.43954e-07	-2.12258e-10	-1.2531
159473413	chr2:159473413:T:C	2.21054e-08	-1.55491	-3.10475e-10	7.72339e-08	-1.87576	-3.10475e-10
159473713	chr2:159473713:C:T	1.74151e-08	-1.79339	-3.10475e-10	8.8207e-08	-1.74291	-3.10475e-10
159474527	chr2:159474527:C:T	1.08937e-07	0.0400428	-3.10475e-10	3.73824e-07	-0.29881	-3.10475e-10
159474732	chr2:159474732:G:A	2.86066e-08	-2.12258e-10	-1.29709	1.37756e-07	-2.12258e-10	-1.29711
159474879	chr2:159474879:T:C	1.55521e-08	-1.47429	-0.432243	6.70067e-08	-1.45447	-0.563333
159475114	chr2:159475114:G:A	3.45261e-07	1.81278	-0.619206	4.57787e-07	0.695245	-0.791435
159475170	chr2:159475170:T:C	2.86484e-08	-2.12258e-10	-1.29563	1.39674e-07	-2.12258e-10	-1.28328
159475304	chr2:159475304:G:A	5.86466e-08	-2.12258e-10	-0.5792	2.6206e-07	-2.12258e-10	-0.65402
159475347	chr2:159475347:G:A	2.86186e-08	-2.12258e-10	-1.29667	1.39154e-07	-2.12258e-10	-1.28701
159477081	chr2:159477081:G:A	6.75926e-08	-0.437231	-3.10475e-10	3.54712e-07	-0.351288	-3.10475e-10
159477414	chr2:159477414:A:G	2.88651e-08	-2.12258e-10	-1.28809	1.38235e-07	-2.12258e-10	-1.29364
159477665	chr2:159477665:A:G	3.11945e-08	-2.12258e-10	-1.21049	1.51245e-07	-2.12258e-10	-1.20369
159477852	chr2:159477852:C:T	7.0066e-09	-1.87839	-0.825488	4.49245e-08	-1.48249	-0.935123
159478053	chr2:159478053:C:T	3.80039e-08	-2.12258e-10	-1.01304	1.77059e-07	-2.12258e-10	-1.04611
159478804	chr2:159478804:T:C	5.55937e-08	-1.00367	0.371013	6.57946e-08	-1.82812	-0.207932
159478967	chr2:159478967:T:C	5.0881e-08	-2.12258e-10	-0.721239	2.46726e-07	-2.12258e-10	-0.714314
159481289	chr2:159481289:A:C	1.7649e-07	-2.12258e-10	0.522533	9.0827e-07	-2.12258e-10	0.588947
159482605	chr2:159482605:A:C	2.86166e-08	-2.12258e-10	-1.29674	1.3783e-07	-2.12258e-10	-1.29657
159483290	chr2:159483290:T:C	4.91553e-08	-2.12258e-10	-0.755745	2.3683e-07	-2.12258e-10	-0.755251
159483503	chr2:159483503:G:A	7.44154e-08	0.937728	-1.27879	1.01351e-07	-0.326778	-1.27722
159483576	chr2:159483576:A:G	4.69253e-08	-2.12258e-10	-0.802172	2.49082e-07	-2.12258e-10	-0.704811
159483671	chr2:159483671:C:T	1.88505e-08	-1.71419	-3.10475e-10	7.72828e-08	-1.87512	-3.10475e-10
159484073	chr2:159484073:A:G	2.94044e-08	-2.12258e-10	-1.26959	1.42123e-07	-2.12258e-10	-1.2659
159484266	chr2:159484266:T:C	6.86501e-08	0.859532	-1.28124	9.5512e-08	-0.381186	-1.28216
159484411	chr2:159484411:A:C	9.71387e-09	-1.08202	-1.29515	1.99409e-07	0.363542	-1.29078
159485134	chr2:159485134:T:G	6.16367e-07	-2.12258e-10	1.77311	2.80989e-06	-2.12258e-10	1.71831
159485294	chr2:159485294:T:C	6.29978e-07	1.79496	-3.10475e-10	8.92382e-07	0.5713	-3.10475e-10
159485398	chr2:159485398:T:C	6.14528e-08	-2.12258e-10	-0.53246	3.13407e-07	-2.12258e-10	-0.47509
159486564	chr2:159486564:A:C	4.34673e-08	-2.12258e-10	-0.878721	2.27506e-07	-2.12258e-10	-0.795416
159488513	chr2:159488513:A:G	4.02518e-07	1.34701	-3.10475e-10	6.13266e-07	0.196205	-3.10475e-10
159488904	chr2:159488904:A:G	4.75421e-08	-2.12258e-10	-0.789114	2.1336e-07	-2.12258e-10	-0.859613
159489057	chr2:159489057:C:T	2.94326e-08	-2.12258e-10	-1.26863	1.43664e-07	-2.12258e-10	-1.25512
159489079	chr2:159489079:T:C	3.47899e-08	-1.03535	-0.0660567	5.38456e-08	-1.60675	-0.629721
159489329	chr2:159489329:T:C	6.02204e-08	-2.12258e-10	-0.552718	3.06679e-07	-2.12258e-10	-0.496792
159489388	chr2:159489388:C:T	2.8712e-08	-1.15006	-0.143354	5.4576e-08	-1.53833	-0.684666
159489977	chr2:159489977:C:T	7.46827e-08	-2.12258e-10	-0.33748	3.81394e-07	-2.12258e-10	-0.27876
159490054	chr2:159490054:A:G	1.73512e-08	-1.79707	-3.10475e-10	7.94655e-08	-1.84727	-3.10475e-10
159490507	chr2:159490507:A:G	3.34804e-08	-0.0165866	-1.12318	3.07671e-08	-1.64554	-1.15061
159490580	chr2:159490580:GAT:G	7.27221e-08	-2.12258e-10	-0.364084	4.14645e-07	-2.12258e-10	-0.19517
159490585	chr2:159490585:CAGCT:C	7.27221e-08	-2.12258e-10	-0.364084	4.14645e-07	-2.12258e-10	-0.19517
159490614	chr2:159490614:C:G	4.93231e-08	-2.12258e-10	-0.752337	2.49536e-07	-2.12258e-10	-0.70299
159491243	chr2:159491243:C:G	6.13616e-09	-1.87788	-0.95865	3.97795e-08	-1.48945	-1.04979
159491877	chr2:159491877:T:C	1.05497e-08	-0.999491	-1.29514	2.28344e-07	0.498985	-1.29073
159491880	chr2:159491880:C:T	5.89798e-09	-1.87202	-1.0041	3.61978e-08	-1.54429	-1.0893
159491910	chr2:159491910:C:T	5.04085e-08	-2.12258e-10	-0.73057	2.55197e-07	-2.12258e-10	-0.680558
159492908	chr2:159492908:C:A	3.0016e-08	-2.12258e-10	-1.249	1.39378e-07	-2.12258e-10	-1.28541
159494590	chr2:159494590:G:A	7.49322e-08	-2.12258e-10	-0.334146	3.82707e-07	-2.12258e-10	-0.275325
159494756	chr2:159494756:A:G	1.07224e-08	-0.982453	-1.29594	2.35795e-07	0.532592	-1.29222
159494828	chr2:159494828:G:A	3.13078e-08	-2.12258e-10	-1.20686	1.43648e-07	-2.12258e-10	-1.25523
159494895	chr2:159494895:TAG:T	3.06988e-08	-2.12258e-10	-1.22651	1.55357e-07	-2.12258e-10	-1.17687
159495604	chr2:159495604:T:C	4.95352e-08	0.398444	-1.14649	7.80888e-08	-0.688427	-1.17632
159495792	chr2:159495792:CAG:C	6.43695e-09	-1.74355	-1.04512	3.09133e-08	-1.69184	-1.09956
159496186	chr2:159496186:C:T	4.66471e-09	-1.83909	-1.27161	3.25032e-08	-1.46151	-1.27975
159496437	chr2:159496437:C:T	7.81273e-08	0.998433	-1.29082	1.10829e-07	-0.224844	-1.28976
159496731	chr2:159496731:C:T	1.8893e-08	-1.71194	-3.10475e-10	2.48109e-07	-0.708724	-3.10475e-10
159497090	chr2:159497090:C:G	2.05806e-08	-1.62638	-3.10475e-10	7.69992e-08	-1.8788	-3.10475e-10
159497195	chr2:159497195:G:T	3.34747e-08	-2.12258e-10	-1.13994	1.55154e-07	-2.12258e-10	-1.17817
159497581	chr2:159497581:A:AT	4.67234e-08	-2.12258e-10	-0.806484	2.11065e-07	-2.12258e-10	-0.87043
159498159	chr2:159498159:G:A	2.36615e-08	-0.811984	-0.674893	3.79447e-08	-1.8366	-0.749865
159498673	chr2:159498673:C:A	2.93169e-08	-2.12258e-10	-1.27256	1.38839e-07	-2.12258e-10	-1.28928
159498751	chr2:159498751:T:C	7.38326e-08	-2.12258e-10	-0.348928	3.4945e-07	-2.12258e-10	-0.366234
159498883	chr2:159498883:T:A	5.03261e-07	-2.12258e-10	1.57038	2.27846e-06	-2.12258e-10	1.50866
159499192	chr2:159499192:G:A	3.79957e-07	-2.12258e-10	1.28933	1.73851e-06	-2.12258e-10	1.23819
159499260	chr2:159499260:C:T	1.18596e-07	-2.12258e-10	0.124997	6.11969e-07	-2.12258e-10	0.194087
159499657	chr2:159499657:T:C	3.08982e-08	-2.12258e-10	-1.22003	1.42416e-07	-2.12258e-10	-1.26384
159499662	chr2:159499662:C:T	1.94822e-07	-2.12258e-10	0.621355	1.00573e-06	-2.12258e-10	0.690874
159499701	chr2:159499701:A:C	3.12709e-08	-2.12258e-10	-1.20804	1.43564e-07	-2.12258e-10	-1.25582
159499742	chr2:159499742:T:C	4.32838e-08	-0.796814	-0.0861365	4.78606e-08	-1.70576	-0.648539
159499779	chr2:159499779:T:C	5.96624e-08	-2.12258e-10	-0.562027	3.1062e-07	-2.12258e-10	-0.484023
159499860	chr2:159499860:A:G	4.5819e-09	-1.86855	-1.26007	3.28527e-08	-1.52042	-1.21014
159500977	chr2:159500977:G:C	1.61362e-08	-1.86967	-3.10475e-10	1.57656e-07	-1.16218	-3.10475e-10
159501375	chr2:159501375:C:T	5.36347e-08	-2.12258e-10	-0.668532	2.4271e-07	-2.12258e-10	-0.730725
159501436	chr2:159501436:G:A	5.35779e-08	-2.12258e-10	-0.669591	2.57468e-07	-2.12258e-10	-0.671698
159501629	chr2:159501629:A:T	8.668e-08	-2.12258e-10	-0.188506	5.01691e-07	-2.12258e-10	-0.00460856
159502454	chr2:159502454:G:A	4.68232e-09	-1.87753	-1.2294	3.00178e-08	-1.53503	-1.28577
159502787	chr2:159502787:G:A	2.94858e-08	-2.12258e-10	-1.26682	1.40619e-07	-2.12258e-10	-1.27654
159503324	chr2:159503324:ACT:A	7.95098e-08	-2.12258e-10	-0.274849	4.06998e-07	-2.12258e-10	-0.213786
159504714	chr2:159504714:C:T	4.69323e-09	-1.8741	-1.2305	3.41783e-08	-1.40579	-1.28522
159505487	chr2:159505487:A:C	3.15902e-08	-2.12258e-10	-1.19788	1.44336e-07	-2.12258e-10	-1.25045
159505508	chr2:159505508:T:A	6.89375e-08	0.820259	-1.23779	9.3046e-08	-0.453886	-1.23561
159507243	chr2:159507243:T:C	8.04473e-08	-2.12258e-10	-0.263127	4.1205e-07	-2.12258e-10	-0.201449
159507348	chr2:159507348:A:T	6.07028e-08	-2.12258e-10	-0.544739	3.0113e-07	-2.12258e-10	-0.515053
159507781	chr2:159507781:C:T	6.52619e-09	-1.48723	-1.28768	3.24546e-08	-1.46659	-1.27616
159509119	chr2:159509119:A:T	5.7549e-08	-2.12258e-10	-0.598092	2.7672e-07	-2.12258e-10	-0.599587
159509175	chr2:159509175:T:C	1.30129e-07	-2.12258e-10	0.217799	6.73774e-07	-2.12258e-10	0.290301
159509512	chr2:159509512:A:G	6.16241e-08	-2.12258e-10	-0.529676	3.0592e-07	-2.12258e-10	-0.499269
159509608	chr2:159509608:T:C	4.09519e-08	-2.12258e-10	-0.93833	1.85442e-07	-2.12258e-10	-0.999853
159509770	chr2:159509770:T:C	7.37836e-08	-2.12258e-10	-0.349593	3.49214e-07	-2.12258e-10	-0.366909
159509863	chr2:159509863:A:G	4.26788e-08	0.101525	-0.99855	3.58869e-08	-1.61225	-1.02997
159510195	chr2:159510195:T:G	3.85066e-08	0.131547	-1.13145	3.20213e-08	-1.60121	-1.15498
159510644	chr2:159510644:A:G	6.43635e-09	-1.49266	-1.29611	3.14746e-08	-1.47696	-1.29646
159510773	chr2:159510773:A:T	3.30487e-08	-2.12258e-10	-1.15275	1.53437e-07	-2.12258e-10	-1.18931
159511053	chr2:159511053:T:C	7.37398e-08	-2.12258e-10	-0.350186	3.4902e-07	-2.12258e-10	-0.367465
159511476	chr2:159511476:C:G	4.55643e-08	-2.12258e-10	-0.831605	2.37963e-07	-2.12258e-10	-0.750481
159511665	chr2:159511665:A:C	5.17828e-08	-2.12258e-10	-0.703672	2.59746e-07	-2.12258e-10	-0.66289
159511966	chr2:159511966:T:C	1.72803e-08	-1.80116	-3.10475e-10	7.72011e-08	-1.87618	-3.10475e-10
159512299	chr2:159512299:C:T	3.93652e-08	-2.12258e-10	-0.977847	1.98046e-07	-2.12258e-10	-0.934093
159512564	chr2:159512564:A:AT	2.8707e-08	-2.12258e-10	-1.29359	1.37806e-07	-2.12258e-10	-1.29675
159513168	chr2:159513168:A:G	2.86093e-08	-2.12258e-10	-1.297	1.38665e-07	-2.12258e-10	-1.29053
159513562	chr2:159513562:G:A	7.58884e-08	0.186439	-0.507905	0.000518993	7.45971	-0.522661
159514748	chr2:159514748:C:T	6.67296e-08	0.556303	-1.00638	1.77424e-07	-0.0412862	-1.00276
159516463	chr2:159516463:A:C	1.2941e-07	-2.12258e-10	0.212257	6.69991e-07	-2.12258e-10	0.284671
159516516	chr2:159516516:T:C	4.30005e-08	-2.12258e-10	-0.889517	2.2616e-07	-2.12258e-10	-0.801352
159516955	chr2:159516955:G:T	1.31151e-07	-2.12258e-10	0.225623	6.79193e-07	-2.12258e-10	0.298312
159517630	chr2:159517630:T:C	7.54642e-08	-0.504925	0.177855	5.33025e-08	-1.87949	-0.36712
159517671	chr2:159517671:A:C	4.56434e-08	-2.12258e-10	-0.829869	2.35645e-07	-2.12258e-10	-0.760268
159517946	chr2:159517946:G:A	5.5351e-09	-1.84795	-1.09167	3.86241e-08	-1.60182	-0.9669
159519846	chr2:159519846:T:A	3.89205e-08	-0.858807	-0.130403	4.73597e-08	-1.68452	-0.680299
159520307	chr2:159520307:C:T	6.00388e-09	-1.58847	-1.26985	2.22721e-08	-1.83858	-1.28068
159520612	chr2:159520612:G:A	2.26358e-08	-0.755641	-0.775556	3.54426e-08	-1.82502	-0.829659
159521398	chr2:159521398:G:A	5.71017e-07	1.69669	-3.10475e-10	8.40479e-07	0.511378	-3.10475e-10
159521561	chr2:159521561:T:C	6.07716e-09	-1.55316	-1.29303	2.91671e-08	-1.55243	-1.29712
159522041	chr2:159522041:A:G	2.88143e-08	-2.12258e-10	-1.28986	1.39816e-07	-2.12258e-10	-1.28227
159522073	chr2:159522073:T:C	2.87387e-08	-2.12258e-10	-1.29249	1.40425e-07	-2.12258e-10	-1.27792
159522719	chr2:159522719:G:A	3.21534e-08	-2.12258e-10	-1.18021	1.52513e-07	-2.12258e-10	-1.19534
159522817	chr2:159522817:G:A	9.65162e-08	-2.12258e-10	-0.0810185	4.42749e-07	-2.12258e-10	-0.129592
159523209	chr2:159523209:C:A	1.49503e-07	-2.12258e-10	0.356588	7.80714e-07	-2.12258e-10	0.437614
159523388	chr2:159523388:C:A	4.6873e-09	-1.87881	-1.22707	3.22733e-08	-1.46455	-1.2838
159523656	chr2:159523656:A:C	1.01773e-07	-2.12258e-10	-0.0279879	5.28745e-07	-2.12258e-10	0.0479133
159524206	chr2:159524206:C:T	3.04511e-08	-2.12258e-10	-1.23461	1.44603e-07	-2.12258e-10	-1.2486
159524380	chr2:159524380:G:A	7.14079e-09	-1.48417	-1.20074	3.65222e-08	-1.46957	-1.1551
159526146	chr2:159526146:G:T	1.01783e-07	-2.12258e-10	-0.0278893	5.28031e-07	-2.12258e-10	0.046561
159526154	chr2:159526154:T:C	1.46106e-07	-2.12258e-10	0.333604	7.62709e-07	-2.12258e-10	0.414282
159526270	chr2:159526270:C:A	2.89505e-08	-2.12258e-10	-1.28514	1.40015e-07	-2.12258e-10	-1.28084
159526645	chr2:159526645:C:T	5.75529e-09	-1.61695	-1.28365	2.18207e-08	-1.84881	-1.29092
159526941	chr2:159526941:T:C	6.42739e-08	-2.12258e-10	-0.487575	2.99266e-07	-2.12258e-10	-0.521261
159527265	chr2:159527265:G:A	3.3694e-08	-2.12258e-10	-1.13341	1.5259e-07	-2.12258e-10	-1.19484
159527274	chr2:159527274:A:G	3.64855e-08	-2.12258e-10	-1.05382	1.62573e-07	-2.12258e-10	-1.13147
159527442	chr2:159527442:G:GT	2.90758e-08	-2.12258e-10	-1.28082	1.40362e-07	-2.12258e-10	-1.27837
159527552	chr2:159527552:A:G	1.75885e-07	-2.12258e-10	0.519103	7.2926e-07	-2.12258e-10	0.369436
159528307	chr2:159528307:C:T	8.32452e-08	-2.12258e-10	-0.228939	3.97744e-07	-2.12258e-10	-0.236785
159528386	chr2:159528386:G:A	3.66864e-08	-2.12258e-10	-1.04832	1.63306e-07	-2.12258e-10	-1.12697
159528665	chr2:159528665:A:G	5.75783e-08	-2.12258e-10	-0.597584	2.88101e-07	-2.12258e-10	-0.559282
159528752	chr2:159528752:C:T	5.32608e-09	-1.70538	-1.27274	2.14532e-08	-1.87378	-1.28294
159529109	chr2:159529109:T:C	3.47125e-08	-2.12258e-10	-1.10363	1.5617e-07	-2.12258e-10	-1.17165
159529709	chr2:159529709:T:C	4.75537e-08	-0.501003	-0.287866	3.71541e-08	-1.87538	-0.732141
159529749	chr2:159529749:A:G	5.64785e-09	-1.87282	-1.04664	5.51798e-08	-1.32417	-0.887824
159529830	chr2:159529830:T:C	5.74857e-09	-1.87069	-1.03109	4.43794e-08	-1.35157	-1.07825
159530392	chr2:159530392:C:T	3.85492e-08	0.0718921	-1.07069	3.15166e-08	-1.66972	-1.10236
159530838	chr2:159530838:C:T	5.56134e-09	-1.65764	-1.27725	2.16101e-08	-1.86316	-1.28627
159530971	chr2:159530971:A:C	4.24689e-08	0.353388	-1.25535	6.74079e-08	-0.741778	-1.27005
159531113	chr2:159531113:T:C	4.52756e-08	-2.12258e-10	-0.83796	1.99427e-07	-2.12258e-10	-0.927147
159531126	chr2:159531126:T:A	3.496e-08	-2.12258e-10	-1.09652	1.57009e-07	-2.12258e-10	-1.16629
159531163	chr2:159531163:T:A	3.5734e-08	-2.12258e-10	-1.07463	1.59802e-07	-2.12258e-10	-1.14866
159531354	chr2:159531354:T:A	4.78419e-08	-2.12258e-10	-0.782827	2.06648e-07	-2.12258e-10	-0.891578
159531625	chr2:159531625:A:C	4.74609e-07	2.05623	-0.54447	6.88578e-07	0.980749	-0.668714
159531802	chr2:159531802:A:G	3.48985e-08	-2.12258e-10	-1.09829	1.56852e-07	-2.12258e-10	-1.16729
159531878	chr2:159531878:A:G	4.86312e-08	-2.12258e-10	-0.766465	2.09705e-07	-2.12258e-10	-0.876892
159532417	chr2:159532417:T:G	7.34428e-08	-2.12258e-10	-0.354222	3.49446e-07	-2.12258e-10	-0.366245
159532599	chr2:159532599:G:C	3.63237e-08	-2.12258e-10	-1.05826	1.61977e-07	-2.12258e-10	-1.13514
159532708	chr2:159532708:A:G	4.7345e-08	-2.12258e-10	-0.793268	2.04757e-07	-2.12258e-10	-0.900771
159532801	chr2:159532801:T:C	3.59302e-08	-2.12258e-10	-1.06915	1.60539e-07	-2.12258e-10	-1.14406
159532898	chr2:159532898:T:C	3.5833e-08	-2.12258e-10	-1.07186	1.60184e-07	-2.12258e-10	-1.14627
159533259	chr2:159533259:A:T	7.98563e-08	-2.12258e-10	-0.2705	3.79755e-07	-2.12258e-10	-0.283069
159533260	chr2:159533260:T:C	3.57401e-08	-2.12258e-10	-1.07445	1.59846e-07	-2.12258e-10	-1.14838
159533317	chr2:159533317:T:C	7.22184e-08	-2.12258e-10	-0.371034	3.44303e-07	-2.12258e-10	-0.38107
159533390	chr2:159533390:G:A	5.44938e-08	-2.12258e-10	-0.652642	2.31709e-07	-2.12258e-10	-0.777112
159533539	chr2:159533539:C:T	2.71567e-08	-1.3491	-3.10475e-10	2.70892e-07	-0.620874	-3.10475e-10
159533574	chr2:159533574:T:TGATTTAA	5.5212e-08	-2.12258e-10	-0.639549	2.34447e-07	-2.12258e-10	-0.765365
159533631	chr2:159533631:A:G	7.33572e-08	-2.12258e-10	-0.355388	3.49031e-07	-2.12258e-10	-0.367434
159533736	chr2:159533736:A:T	3.53759e-08	-2.12258e-10	-1.0847	1.58505e-07	-2.12258e-10	-1.15681
159533751	chr2:159533751:C:T	1.38707e-08	-1.72577	-0.295184	1.79322e-07	-0.884703	-0.148706
159534131	chr2:159534131:G:A	5.52904e-08	-2.12258e-10	-0.638129	2.34745e-07	-2.12258e-10	-0.764094
159534298	chr2:159534298:G:A	2.54676e-07	1.05992	-0.170656	9.91046e-08	-1.36642	-0.260001
159534337	chr2:159534337:T:C	5.77537e-09	-1.62994	-1.26719	2.61782e-08	-1.67035	-1.28732
159534671	chr2:159534671:A:C	3.64568e-08	-2.12258e-10	-1.0546	1.67675e-07	-2.12258e-10	-1.10057
159534844	chr2:159534844:C:T	5.13018e-08	-2.12258e-10	-0.713003	2.19584e-07	-2.12258e-10	-0.830859
159534978	chr2:159534978:A:G	3.70905e-08	-2.12258e-10	-1.03737	1.80685e-07	-2.12258e-10	-1.02584
159535120	chr2:159535120:A:AAAGATATAATACAC	5.38815e-08	-2.12258e-10	-0.663943	2.29373e-07	-2.12258e-10	-0.787244
159535124	chr2:159535124:T:TAAAGATATATAATTATAAATAATATAATA	5.5322e-08	-2.12258e-10	-0.637558	2.34906e-07	-2.12258e-10	-0.76341
159535229	chr2:159535229:A:C	1.83707e-08	-1.73997	-3.10475e-10	1.63164e-07	-1.12784	-3.10475e-10
159535262	chr2:159535262:C:CTGTGATTCCAGCACTGTGGGAGACTGAGGTGGGAGGATCACTTGAGGTCAGGAG	4.92275e-08	-2.12258e-10	-0.754276	2.11562e-07	-2.12258e-10	-0.868078
159535379	chr2:159535379:G:A	1.55059e-08	-0.988674	-0.920835	1.08362e-07	-0.795696	-0.74142
159535845	chr2:159535845:T:C	5.49676e-08	-2.12258e-10	-0.643985	2.38205e-07	-2.12258e-10	-0.749461
159535887	chr2:159535887:A:C	5.93242e-08	-2.12258e-10	-0.567711	2.50203e-07	-2.12258e-10	-0.700319
159535956	chr2:159535956:T:C	5.32535e-09	-1.87771	-1.10054	2.6206e-08	-1.87789	-1.07871
159536096	chr2:159536096:T:C	5.84711e-08	-2.12258e-10	-0.582196	2.46948e-07	-2.12258e-10	-0.713415
159536268	chr2:159536268:G:A	7.02351e-08	-2.12258e-10	-0.39888	3.35434e-07	-2.12258e-10	-0.40717
159536550	chr2:159536550:C:T	6.29289e-08	-2.12258e-10	-0.508723	2.6389e-07	-2.12258e-10	-0.64706
159537137	chr2:159537137:A:G	4.6132e-08	-0.633386	-0.185836	2.92385e-07	-0.482922	-0.0616014
159537429	chr2:159537429:G:A	5.8818e-08	-2.12258e-10	-0.576281	2.48357e-07	-2.12258e-10	-0.707726
159537608	chr2:159537608:C:G	1.28996e-08	-1.31767	-0.775859	9.19863e-08	-0.996024	-0.70493
159537718	chr2:159537718:A:T	4.38757e-09	-1.87573	-1.29622	3.55257e-08	-1.3885	-1.26384
159537752	chr2:159537752:C:A	1.49956e-08	-1.0448	-0.898171	1.28649e-07	-0.544132	-0.821377
159538280	chr2:159538280:C:T	5.38008e-08	-2.12258e-10	-0.665441	2.29213e-07	-2.12258e-10	-0.787941
159538328	chr2:159538328:C:T	7.30919e-08	-2.12258e-10	-0.359012	3.48199e-07	-2.12258e-10	-0.369819
159538336	chr2:159538336:A:G	5.60576e-08	-2.12258e-10	-0.624349	2.37848e-07	-2.12258e-10	-0.750964
159538409	chr2:159538409:C:T	5.65819e-08	-2.12258e-10	-0.61504	2.39799e-07	-2.12258e-10	-0.742794
159538433	chr2:159538433:A:C	5.56774e-08	-2.12258e-10	-0.631155	2.36394e-07	-2.12258e-10	-0.757094
159538626	chr2:159538626:T:A	4.7951e-07	-2.12258e-10	1.52204	2.18898e-06	-2.12258e-10	1.4686
159538724	chr2:159538724:A:G	5.72451e-08	-2.12258e-10	-0.603387	2.42348e-07	-2.12258e-10	-0.732218
159538926	chr2:159538926:C:T	5.71177e-08	-2.12258e-10	-0.605615	2.41861e-07	-2.12258e-10	-0.734232
159539213	chr2:159539213:G:A	6.95074e-08	-2.12258e-10	-0.409295	3.314e-07	-2.12258e-10	-0.419268
159539982	chr2:159539982:A:T	3.64393e-08	-2.12258e-10	-1.05508	1.62485e-07	-2.12258e-10	-1.13201
159540464	chr2:159540464:G:A	5.28504e-08	-2.12258e-10	-0.683264	2.2905e-07	-2.12258e-10	-0.788655
159540628	chr2:159540628:T:C	2.36884e-08	-1.48574	-3.10475e-10	7.73442e-08	-1.87433	-3.10475e-10
159540765	chr2:159540765:A:G	5.7936e-08	-2.12258e-10	-0.59139	2.45016e-07	-2.12258e-10	-0.721272
159540842	chr2:159540842:C:G	5.71243e-08	-2.12258e-10	-0.605499	2.41886e-07	-2.12258e-10	-0.734126
159541191	chr2:159541191:T:A	4.65705e-08	-2.12258e-10	-0.809762	2.32882e-07	-2.12258e-10	-0.77206
159541314	chr2:159541314:C:T	4.70148e-09	-1.8135	-1.28935	3.12481e-08	-1.4855	-1.29514
159541521	chr2:159541521:T:C	5.86717e-08	-2.12258e-10	-0.578772	2.47779e-07	-2.12258e-10	-0.710056
159541636	chr2:159541636:T:G	6.93513e-08	-2.12258e-10	-0.411544	3.3064e-07	-2.12258e-10	-0.421564
159541721	chr2:159541721:C:T	6.1726e-08	-2.12258e-10	-0.528024	2.59474e-07	-2.12258e-10	-0.663938
159541766	chr2:159541766:T:G	6.96812e-08	-2.12258e-10	-0.406798	3.322e-07	-2.12258e-10	-0.416858
159541845	chr2:159541845:A:G	5.95082e-08	-2.12258e-10	-0.564615	2.50975e-07	-2.12258e-10	-0.69724
159541846	chr2:159541846:T:C	5.39194e-09	-1.68708	-1.27874	2.41977e-08	-1.74494	-1.29139
159542193	chr2:159542193:A:C	6.59686e-09	-1.84082	-0.923319	4.44111e-08	-1.58103	-0.84807
159542503	chr2:159542503:G:A	7.11385e-08	-2.12258e-10	-0.3861	3.74396e-07	-2.12258e-10	-0.297279
159542612	chr2:159542612:A:G	5.81524e-08	-2.12258e-10	-0.587662	2.45863e-07	-2.12258e-10	-0.717818
159542618	chr2:159542618:G:C	5.8985e-08	-2.12258e-10	-0.573445	2.48992e-07	-2.12258e-10	-0.705172
159542820	chr2:159542820:CAG:C	6.01928e-08	0.721066	-1.27424	8.58963e-08	-0.484941	-1.28451
159543767	chr2:159543767:C:T	2.59518e-08	-1.74278	0.34829	6.48953e-08	-1.8463	-0.20352
159544331	chr2:159544331:A:G	9.95632e-08	-2.12258e-10	-0.0499366	6.07261e-07	-2.12258e-10	0.186365
159545044	chr2:159545044:A:G	3.1497e-08	-1.20084	-3.10475e-10	8.64473e-08	-1.76306	-3.10475e-10
159545391	chr2:159545391:A:G	3.70133e-08	-2.12258e-10	-1.03945	1.646e-07	-2.12258e-10	-1.11907
159545519	chr2:159545519:C:T	7.99679e-08	-2.12258e-10	-0.269104	3.46473e-07	-2.12258e-10	-0.374789
159545666	chr2:159545666:A:G	5.46593e-07	-2.12258e-10	1.65297	2.49219e-06	-2.12258e-10	1.59832
159546258	chr2:159546258:G:A	1.67666e-08	-1.80921	-0.0221329	6.50593e-08	-1.46332	-0.583979
159546403	chr2:159546403:G:A	3.54363e-08	-2.12258e-10	-1.08299	1.58789e-07	-2.12258e-10	-1.15501
159546676	chr2:159546676:A:C	9.56281e-08	-2.12258e-10	-0.0902624	5.81108e-07	-2.12258e-10	0.142342
159546889	chr2:159546889:A:C	5.73684e-09	-1.8392	-1.06462	3.80332e-08	-1.56819	-1.01595
159546976	chr2:159546976:T:C	7.02461e-08	-2.12258e-10	-0.398724	3.34588e-07	-2.12258e-10	-0.409695
159547119	chr2:159547119:C:T	5.95262e-08	-2.12258e-10	-0.564313	2.85303e-07	-2.12258e-10	-0.569042
159547529	chr2:159547529:A:C	7.10469e-08	-2.12258e-10	-0.387388	3.3845e-07	-2.12258e-10	-0.398217
159547545	chr2:159547545:G:A	7.04155e-08	-2.12258e-10	-0.396316	3.354e-07	-2.12258e-10	-0.407269
159547623	chr2:159547623:T:G	4.8809e-08	-2.12258e-10	-0.762815	2.3408e-07	-2.12258e-10	-0.76693
159548106	chr2:159548106:G:C	2.21164e-07	-2.12258e-10	0.748176	1.14371e-06	-2.12258e-10	0.819439
159548180	chr2:159548180:T:C	4.21568e-08	-0.783451	-0.125881	3.25596e-07	-0.328042	-0.108893
159548626	chr2:159548626:TA:T	7.20841e-08	-2.12258e-10	-0.372895	3.43386e-07	-2.12258e-10	-0.383739
159548628	chr2:159548628:TCAAA:T	7.20725e-08	-2.12258e-10	-0.373056	3.43337e-07	-2.12258e-10	-0.38388
159548945	chr2:159548945:A:C	7.19152e-08	-2.12258e-10	-0.375242	3.42591e-07	-2.12258e-10	-0.386057
159548987	chr2:159548987:C:T	1.63496e-08	-1.80764	-0.0488879	6.37598e-08	-1.46287	-0.604605
159549535	chr2:159549535:C:A	4.58157e-09	-1.86025	-1.26844	2.68566e-08	-1.63576	-1.29632
159549914	chr2:159549914:C:T	1.89677e-08	-0.664161	-1.04383	8.55136e-08	-0.581587	-1.19233
159550379	chr2:159550379:C:A	9.68891e-09	-1.11122	-1.26853	3.87292e-08	-1.29032	-1.27568
159550974	chr2:159550974:T:C	6.86647e-09	-1.43615	-1.28793	3.08198e-08	-1.52455	-1.26989
159551268	chr2:159551268:A:G	9.84197e-09	-1.07203	-1.29204	1.45363e-07	0.0523949	-1.29575
159551340	chr2:159551340:A:G	8.13655e-08	0.963568	-1.21535	1.48459e-07	0.0332978	-1.25559
159551598	chr2:159551598:T:G	3.32018e-08	-2.12258e-10	-1.14812	1.57514e-07	-2.12258e-10	-1.16308
159551778	chr2:159551778:T:C	3.05941e-08	-2.12258e-10	-1.22992	1.46695e-07	-2.12258e-10	-1.23424
159552252	chr2:159552252:C:T	1.56057e-08	-1.83887	-0.0642266	1.36805e-07	-0.629824	-0.674217
159552306	chr2:159552306:C:A	3.65531e-08	-2.12258e-10	-1.05196	1.58627e-07	-2.12258e-10	-1.15604
159552340	chr2:159552340:G:C	1.32381e-07	-2.12258e-10	0.234954	7.3934e-07	-2.12258e-10	0.383164
159552445	chr2:159552445:C:T	1.73065e-07	1.35951	-0.856569	3.06497e-07	0.434162	-0.931548
159552945	chr2:159552945:C:T	1.99555e-08	-1.65722	-3.10475e-10	2.81729e-07	-0.581648	-3.10475e-10
159553620	chr2:159553620:AG:A	3.17899e-08	-2.12258e-10	-1.19158	1.61234e-07	-2.12258e-10	-1.13974
159553708	chr2:159553708:A:G	2.99814e-08	-2.12258e-10	-1.25015	1.43401e-07	-2.12258e-10	-1.25695
159554064	chr2:159554064:T:G	2.1374e-07	-2.12258e-10	0.71403	8.69535e-07	-2.12258e-10	0.545365
159554284	chr2:159554284:T:A	2.29899e-07	1.66092	-0.874012	3.89588e-07	0.690065	-0.94757
159554743	chr2:159554743:T:A	5.52741e-09	-1.7677	-1.17331	3.15043e-08	-1.64794	-1.12453
159555310	chr2:159555310:C:T	2.88723e-08	-2.12258e-10	-1.28785	1.38048e-07	-2.12258e-10	-1.29499
159555327	chr2:159555327:C:G	1.80231e-07	1.55301	-1.0095	3.15756e-07	0.602396	-1.07002
159555579	chr2:159555579:G:A	4.07454e-08	-2.12258e-10	-0.943385	1.93419e-07	-2.12258e-10	-0.957733
159556188	chr2:159556188:T:C	3.8096e-08	-2.12258e-10	-1.01062	1.80958e-07	-2.12258e-10	-1.02433
159556488	chr2:159556488:A:G	1.1131e-07	1.15818	-1.09659	2.15291e-07	0.290626	-1.14123
159556564	chr2:159556564:G:A	4.20573e-07	1.39089	-3.10475e-10	8.3684e-07	0.507039	-3.10475e-10
159556839	chr2:159556839:T:C	1.64912e-07	1.41977	-0.965084	2.96442e-07	0.498937	-1.02968
159556898	chr2:159556898:A:T	1.40554e-07	1.39907	-1.10421	2.58655e-07	0.485736	-1.15284
159557112	chr2:159557112:G:A	1.42684e-07	1.37403	-1.06413	2.60839e-07	0.459219	-1.11791
159557829	chr2:159557829:CTCT:C	2.38001e-07	-2.12258e-10	0.821544	9.63531e-07	-2.12258e-10	0.648011
159558015	chr2:159558015:C:A	1.44752e-08	-1.8248	-0.153487	1.19545e-07	-0.701575	-0.737323
159558795	chr2:159558795:A:G	1.59961e-08	-1.87838	-3.10475e-10	8.9967e-08	-1.72315	-3.10475e-10
159558863	chr2:159558863:A:G	1.66826e-07	1.41377	-0.94755	2.99764e-07	0.494315	-1.01391
159558964	chr2:159558964:C:T	2.94313e-08	-2.12258e-10	-1.26867	1.41017e-07	-2.12258e-10	-1.27372
159558966	chr2:159558966:C:T	6.00307e-08	0.287256	-0.843128	3.1427e-08	-1.85039	-0.92453
159559172	chr2:159559172:G:A	2.23276e-07	1.96763	-1.20995	6.32695e-08	-0.839028	-1.23616
159559241	chr2:159559241:A:T	3.33264e-08	-2.12258e-10	-1.14438	1.54222e-07	-2.12258e-10	-1.1842
159559265	chr2:159559265:G:A	2.99313e-08	-2.12258e-10	-1.25182	1.4322e-07	-2.12258e-10	-1.25821
159559642	chr2:159559642:T:C	2.98363e-08	-2.12258e-10	-1.255	1.42739e-07	-2.12258e-10	-1.26158
159559657	chr2:159559657:A:C	9.13429e-09	-1.23919	-1.1995	2.3048e-08	-1.86957	-1.21544
159560384	chr2:159560384:TA:T	9.60847e-09	-1.16041	-1.22767	2.27398e-08	-1.8578	-1.24068
159560781	chr2:159560781:C:T	2.95203e-08	-2.12258e-10	-1.26565	1.38251e-07	-2.12258e-10	-1.29352
159560979	chr2:159560979:G:A	2.86057e-08	-2.12258e-10	-1.29712	1.37959e-07	-2.12258e-10	-1.29564
159561029	chr2:159561029:A:G	5.7926e-09	-1.63429	-1.25985	1.39943e-07	0.00990684	-1.29126
159561050	chr2:159561050:G:A	1.1082e-08	-1.03076	-1.21465	2.34119e-08	-1.84011	-1.22924
159561064	chr2:159561064:A:G	6.73179e-09	-1.86234	-0.881544	7.78514e-08	-0.929782	-0.93801
159561181	chr2:159561181:A:G	6.85091e-09	-1.8517	-0.874648	8.40804e-08	-0.859219	-0.931602
159561422	chr2:159561422:T:C	3.36766e-07	-2.12258e-10	1.16866	1.74353e-06	-2.12258e-10	1.24107
159561685	chr2:159561685:T:C	9.12227e-09	-1.18571	-1.2543	2.21051e-08	-1.86194	-1.26485
159561727	chr2:159561727:A:C	9.1041e-09	-1.18184	-1.26016	2.20036e-08	-1.86147	-1.26992
159562142	chr2:159562142:T:C	8.38329e-09	-1.84198	-0.682507	1.0745e-07	-0.567704	-0.97786
159562383	chr2:159562383:C:A	1.11588e-07	-2.12258e-10	0.0640833	6.17263e-07	-2.12258e-10	0.202702
159563993	chr2:159563993:T:C	1.59888e-08	-1.76385	-0.114985	1.15826e-07	-0.753551	-0.716955
159564643	chr2:159564643:G:T	4.7254e-07	2.69497	-1.18758	1.06443e-07	-0.34035	-1.21463
159564834	chr2:159564834:C:A	3.09035e-08	-2.12258e-10	-1.21986	1.47505e-07	-2.12258e-10	-1.22873
159564996	chr2:159564996:A:G	3.11399e-08	-2.12258e-10	-1.21224	1.49082e-07	-2.12258e-10	-1.2181
159565114	chr2:159565114:G:A	2.40772e-07	1.95855	-1.12542	6.76555e-08	-0.845275	-1.16289
159565144	chr2:159565144:T:A	2.27804e-06	3.08034	-3.10475e-10	1.73444e-06	1.23584	-3.10475e-10
159565701	chr2:159565701:C:T	1.06446e-08	-1.02082	-1.26485	2.26029e-08	-1.83131	-1.27321
159565792	chr2:159565792:A:G	2.02028e-08	-1.7506	0.105697	1.44666e-07	-0.675221	-0.572946
159566576	chr2:159566576:G:A	1.03334e-07	1.14066	-1.15342	1.95998e-07	0.251179	-1.19567
159566932	chr2:159566932:G:A	9.50162e-08	0.374822	-0.471503	2.39105e-07	-0.210245	-0.535445
159566966	chr2:159566966:G:A	6.83799e-08	-2.12258e-10	-0.42565	3.47065e-07	-2.12258e-10	-0.373083
159567080	chr2:159567080:T:A	3.9571e-08	-2.12258e-10	-0.972632	2.17575e-07	-2.12258e-10	-0.840051
159567351	chr2:159567351:A:G	4.10935e-08	-2.12258e-10	-0.934879	1.88619e-07	-2.12258e-10	-0.982866
159567379	chr2:159567379:A:G	2.94002e-08	-2.12258e-10	-1.26973	1.42517e-07	-2.12258e-10	-1.26313
159567425	chr2:159567425:A:T	5.44872e-09	-1.67593	-1.27942	3.01495e-08	-1.55006	-1.26637
159568083	chr2:159568083:G:T	1.98274e-08	-1.87644	0.21278	1.8381e-07	-0.777665	-0.231027
159568667	chr2:159568667:C:T	2.17302e-07	1.88513	-1.15457	6.30191e-08	-0.890638	-1.18852
159569032	chr2:159569032:G:GC	2.02535e-08	-1.87727	0.234869	1.84202e-07	-0.79407	-0.212493
159569094	chr2:159569094:C:T	4.24652e-08	-2.12258e-10	-0.902045	1.82866e-07	-2.12258e-10	-1.01384
159569253	chr2:159569253:C:A	2.31045e-08	-1.60526	0.0945567	1.05574e-07	-0.989196	-0.573983
159569454	chr2:159569454:G:A	2.11555e-08	-1.87556	0.276734	1.97386e-07	-0.760614	-0.176817
159569884	chr2:159569884:A:C	2.42174e-07	1.99741	-1.15849	6.66257e-08	-0.831438	-1.19207
159570181	chr2:159570181:TG:T	1.59903e-08	-1.87875	-3.10475e-10	2.0488e-07	-0.900169	-3.10475e-10
159570187	chr2:159570187:T:G	2.08412e-07	-2.12258e-10	0.688788	1.0397e-06	-2.12258e-10	0.724089
159570234	chr2:159570234:G:C	1.63462e-08	-1.85673	-3.10475e-10	1.22761e-07	-1.41236	-3.10475e-10
159570428	chr2:159570428:G:A	2.58883e-08	-1.58739	0.190456	1.09662e-07	-1.02159	-0.503596
159570880	chr2:159570880:G:T	1.31322e-08	-1.87682	-0.198839	1.30395e-07	-0.789795	-0.562231
159571230	chr2:159571230:T:A	2.20979e-07	1.90352	-1.15619	6.36105e-08	-0.879945	-1.18987
159571612	chr2:159571612:A:C	2.11088e-08	-1.87744	0.276398	1.90382e-07	-0.795752	-0.177808
159571912	chr2:159571912:G:A	2.06009e-08	-1.8765	0.251102	1.90041e-07	-0.776226	-0.199127
159572348	chr2:159572348:T:C	1.75231e-08	-1.86834	0.0811351	1.22761e-07	-1.07977	-0.332585
159573013	chr2:159573013:G:A	2.86381e-08	-2.12258e-10	-1.29599	1.39273e-07	-2.12258e-10	-1.28616
159573420	chr2:159573420:A:C	3.99881e-08	-2.12258e-10	-0.962146	1.85088e-07	-2.12258e-10	-1.00176
159573455	chr2:159573455:T:G	1.58869e-08	-1.87649	-0.00874394	1.52691e-07	-0.778563	-0.415616
159573616	chr2:159573616:A:G	7.21737e-09	-1.57961	-1.09462	8.86855e-08	-0.710087	-1.02741
159573785	chr2:159573785:A:T	1.06195e-07	0.391373	-0.376824	2.65777e-07	-0.196706	-0.44323
159573917	chr2:159573917:T:C	6.37099e-08	-2.12258e-10	-0.496389	3.06091e-07	-2.12258e-10	-0.498711
159573993	chr2:159573993:T:C	1.03495e-07	0.378696	-0.389905	2.59498e-07	-0.208089	-0.455757
159574013	chr2:159574013:T:C	4.52158e-07	2.52382	-1.06052	1.00714e-07	-0.510035	-1.10027
159574301	chr2:159574301:C:CAAT	1.03074e-07	0.361406	-0.376689	2.58865e-07	-0.222489	-0.443796
159574764	chr2:159574764:T:C	6.98592e-09	-1.87954	-0.827294	6.94886e-08	-1.09775	-0.883685
159574800	chr2:159574800:T:C	3.36008e-07	-2.12258e-10	1.16641	1.34236e-06	-2.12258e-10	0.979589
159575072	chr2:159575072:A:G	1.83544e-08	-1.80067	0.0598128	8.28195e-08	-1.77002	-0.0359093
159575127	chr2:159575127:G:A	1.63534e-08	-1.8563	-3.10475e-10	7.9629e-08	-1.84522	-3.10475e-10
159575269	chr2:159575269:C:T	1.08718e-06	-2.12258e-10	2.34062	4.44827e-06	-2.12258e-10	2.17768
159576176	chr2:159576176:T:A	1.08312e-07	0.397929	-0.363643	2.70539e-07	-0.191348	-0.430828
159576308	chr2:159576308:C:T	6.3338e-09	-1.71505	-1.08978	2.28014e-08	-1.85855	-1.23722
159576435	chr2:159576435:C:G	1.07367e-07	0.394781	-0.36926	2.68674e-07	-0.192857	-0.436239
159576441	chr2:159576441:A:G	1.06718e-07	0.407485	-0.388027	2.67198e-07	-0.180291	-0.454312
159576702	chr2:159576702:G:A	5.85459e-09	-1.7881	-1.0954	3.00721e-08	-1.61097	-1.20802
159577139	chr2:159577139:G:GATCAC	4.23119e-08	-2.12258e-10	-0.905662	1.82216e-07	-2.12258e-10	-1.0174
159577170	chr2:159577170:G:C	1.87641e-08	-1.55187	-0.166908	8.02853e-08	-1.08196	-0.755052
159577244	chr2:159577244:A:T	3.33811e-07	-2.12258e-10	1.15985	1.33377e-06	-2.12258e-10	0.973173
159577950	chr2:159577950:C:T	5.58623e-07	-2.12258e-10	1.67475	2.87498e-06	-2.12258e-10	1.74121
159577961	chr2:159577961:C:A	5.45031e-09	-1.66765	-1.28741	3.0165e-08	-1.53859	-1.27732
159578239	chr2:159578239:AT:A	2.76234e-07	2.09195	-1.12143	7.23848e-08	-0.781556	-1.15904
159578782	chr2:159578782:G:A	5.95863e-08	-2.12258e-10	-0.563303	2.38175e-07	-2.12258e-10	-0.749587
159579528	chr2:159579528:C:T	9.4931e-08	-2.12258e-10	-0.0975782	4.28279e-07	-2.12258e-10	-0.162818
159580216	chr2:159580216:T:C	6.33253e-09	-1.87958	-0.925446	6.27252e-08	-1.10867	-0.975164
159580547	chr2:159580547:C:G	1.00568e-07	0.329886	-0.369776	2.52366e-07	-0.254948	-0.436766
159580569	chr2:159580569:A:G	2.51572e-07	1.98915	-1.11215	6.91304e-08	-0.835947	-1.15065
159580798	chr2:159580798:G:C	1.04851e-07	0.392362	-0.390549	2.62574e-07	-0.195163	-0.456897
159581011	chr2:159581011:A:C	9.60873e-08	-2.12258e-10	-0.0854723	4.33503e-07	-2.12258e-10	-0.150695
159581055	chr2:159581055:C:A	6.95702e-09	-1.86915	-0.841826	3.13619e-08	-1.87886	-0.898138
159581292	chr2:159581292:A:G	2.26457e-07	1.90047	-1.12865	6.50106e-08	-0.882363	-1.16568
159581335	chr2:159581335:T:C	3.55824e-08	-2.12258e-10	-1.07888	1.76125e-07	-2.12258e-10	-1.0514
159581777	chr2:159581777:A:G	1.73986e-08	-1.6005	-0.193836	8.53618e-08	-1.00182	-0.773874
159582177	chr2:159582177:T:A	5.20483e-08	-0.698558	-3.10475e-10	1.21682e-07	-1.42119	-3.10475e-10
159582357	chr2:159582357:G:A	2.9759e-08	-2.12258e-10	-1.2576	1.45336e-07	-2.12258e-10	-1.24354
159582540	chr2:159582540:C:T	2.08532e-08	-1.87944	0.266213	1.75646e-07	-0.867879	-0.186247
159583296	chr2:159583296:G:A	2.22467e-08	-1.62736	0.0788267	6.20618e-08	-1.59001	-0.504454
159583451	chr2:159583451:T:C	6.82516e-09	-1.78591	-0.944205	3.2737e-08	-1.6364	-1.09769
159583873	chr2:159583873:T:C	1.07475e-07	0.390404	-0.363875	2.68934e-07	-0.196849	-0.431278
159584309	chr2:159584309:A:T	4.51512e-08	-2.12258e-10	-0.840712	2.55071e-07	-2.12258e-10	-0.68105
159584313	chr2:159584313:G:A	2.67518e-08	-1.36413	-3.10475e-10	8.81455e-08	-1.7436	-3.10475e-10
159584342	chr2:159584342:C:T	4.58888e-07	2.50327	-1.0252	1.02888e-07	-0.521375	-1.06758
159584566	chr2:159584566:T:C	2.85159e-07	2.1208	-1.11849	7.35672e-08	-0.767762	-1.15663
159584620	chr2:159584620:T:C	4.08503e-08	-2.12258e-10	-0.940814	1.84913e-07	-2.12258e-10	-1.00271
159584634	chr2:159584634:G:C	1.49479e-08	-1.87529	-0.0708669	1.48835e-07	-0.761831	-0.457923
159585023	chr2:159585023:G:A	2.1362e-08	-1.8775	0.288388	1.91684e-07	-0.799177	-0.16757
159585145	chr2:159585145:G:C	9.43773e-08	-2.12258e-10	-0.103428	4.26967e-07	-2.12258e-10	-0.165886
159585233	chr2:159585233:T:C	2.43406e-08	-1.56303	0.104443	9.88001e-08	-1.06238	-0.567119
159585497	chr2:159585497:A:G	1.04793e-07	0.357692	-0.356439	2.63335e-07	-0.225151	-0.424015
159585554	chr2:159585554:G:A	8.12956e-09	-1.62528	-0.929944	1.86135e-07	0.165521	-1.16164
159585804	chr2:159585804:T:C	1.12862e-07	0.415189	-0.339749	2.81015e-07	-0.176331	-0.407855
159585916	chr2:159585916:T:C	5.21955e-09	-1.80853	-1.18979	3.53692e-08	-1.44206	-1.21469
159586520	chr2:159586520:GA:G	1.76459e-08	-1.71523	-0.0649915	6.42424e-08	-1.43623	-0.623702
159586569	chr2:159586569:C:T	1.17596e-07	0.405754	-0.289228	2.93003e-07	-0.183858	-0.358554
159587809	chr2:159587809:T:C	1.83933e-08	-1.87762	0.138879	1.68943e-07	-0.798474	-0.294558
159587932	chr2:159587932:GT:G	1.26796e-07	0.478171	-0.286317	3.11517e-07	-0.123677	-0.357462
159588021	chr2:159588021:G:A	5.77357e-09	-1.76154	-1.13589	2.40744e-08	-1.87938	-1.16206
159588470	chr2:159588470:G:A	3.55921e-06	-2.12258e-10	3.52657	1.40342e-05	-2.12258e-10	3.32666
159588782	chr2:159588782:A:G	3.38315e-08	-2.12258e-10	-1.12934	1.68712e-07	-2.12258e-10	-1.0944
159588955	chr2:159588955:G:A	3.01209e-08	-2.12258e-10	-1.24551	1.42172e-07	-2.12258e-10	-1.26555
159589238	chr2:159589238:C:T	1.1464e-08	-1.87203	-0.33949	1.25575e-07	-0.719305	-0.670387
159589694	chr2:159589694:T:A	2.32615e-08	-1.87954	0.375617	1.90755e-07	-0.876567	-0.0950385
159589740	chr2:159589740:A:G	4.90981e-07	2.58621	-1.04054	1.06112e-07	-0.476434	-1.08166
159589953	chr2:159589953:G:A	1.80194e-08	-1.58958	-0.169703	8.55105e-08	-1.01723	-0.756724
159590075	chr2:159590075:A:T	2.17748e-08	-1.87719	0.307213	1.96233e-07	-0.790477	-0.152815
159590452	chr2:159590452:G:A	1.87492e-08	-1.87933	0.159759	1.63694e-07	-0.857988	-0.26661
159590835	chr2:159590835:A:G	2.26009e-08	-1.87912	0.346385	1.91951e-07	-0.845956	-0.119395
159591113	chr2:159591113:A:T	1.5785e-08	-1.87806	-0.0136109	1.47931e-07	-0.814496	-0.411355
159591659	chr2:159591659:C:A	1.17831e-07	0.42083	-0.302306	2.92062e-07	-0.172659	-0.372969
159592171	chr2:159592171:T:A	2.8479e-08	-1.54035	0.238789	1.05691e-07	-1.0927	-0.469376
159592209	chr2:159592209:T:C	1.81471e-08	-1.87928	0.127064	1.58305e-07	-0.853436	-0.304635
159592442	chr2:159592442:G:C	1.3151e-07	0.530233	-0.30188	3.2104e-07	-0.0783987	-0.372629
159592785	chr2:159592785:C:T	3.27622e-08	-2.12258e-10	-1.16145	1.63383e-07	-2.12258e-10	-1.12649
159592895	chr2:159592895:A:G	2.40177e-08	-1.87856	0.406625	1.82139e-07	-0.949256	-0.0685684
159592942	chr2:159592942:A:C	2.4215e-08	-1.87898	0.41522	1.86003e-07	-0.935234	-0.0615972
159593161	chr2:159593161:T:G	3.23555e-08	-2.12258e-10	-1.17394	1.50828e-07	-2.12258e-10	-1.20645
159593397	chr2:159593397:T:C	4.0654e-08	-2.12258e-10	-0.945631	1.76143e-07	-2.12258e-10	-1.05129
159593421	chr2:159593421:C:T	3.47698e-06	-2.12258e-10	3.50319	1.37179e-05	-2.12258e-10	3.30387
159593509	chr2:159593509:C:T	1.9193e-08	-1.69293	-0.00324954	6.52539e-08	-1.46606	-0.578248
159593718	chr2:159593718:T:C	5.64849e-09	-1.74332	-1.17603	2.32421e-08	-1.87796	-1.19866
159594316	chr2:159594316:A:G	4.7679e-09	-1.83722	-1.2516	4.10732e-08	-1.21431	-1.29292
159594600	chr2:159594600:C:T	3.36365e-08	-2.12258e-10	-1.13512	1.72265e-07	-2.12258e-10	-1.07356
159594777	chr2:159594777:G:A	5.00307e-09	-1.84752	-1.19315	4.05151e-08	-1.25286	-1.26806
159595011	chr2:159595011:T:C	2.26927e-07	1.8956	-1.1217	6.51423e-08	-0.886887	-1.15913
159595711	chr2:159595711:C:T	2.45855e-08	-1.87918	0.430608	1.90171e-07	-0.926191	-0.0484781
159596310	chr2:159596310:A:G	1.96623e-07	1.7694	-1.13884	6.01375e-08	-0.951359	-1.1746
159596387	chr2:159596387:C:G	4.11226e-06	-2.12258e-10	3.671	1.6174e-05	-2.12258e-10	3.46857
159596785	chr2:159596785:G:A	5.12996e-09	-1.73002	-1.28561	2.78599e-08	-1.621	-1.27441
159596794	chr2:159596794:C:T	4.96731e-09	-1.85067	-1.19718	3.98942e-08	-1.26621	-1.27015
159597159	chr2:159597159:AT:A	6.04824e-08	-2.12258e-10	-0.548377	2.41117e-07	-2.12258e-10	-0.737311
159597217	chr2:159597217:C:T	5.37779e-08	-2.12258e-10	-0.665866	3.09802e-07	-2.12258e-10	-0.486661
159597396	chr2:159597396:A:C	2.42912e-08	-1.87891	0.418296	1.86279e-07	-0.936885	-0.0584658
159597619	chr2:159597619:T:C	2.51892e-08	-1.87507	0.450761	1.77042e-07	-1.01552	-0.0306919
159598284	chr2:159598284:G:A	6.72268e-09	-1.59784	-1.1474	8.07614e-08	-0.742495	-1.0886
159598365	chr2:159598365:G:A	1.89025e-08	-1.6952	-0.016233	6.48805e-08	-1.46216	-0.587883
159598982	chr2:159598982:C:T	5.49203e-08	-2.12258e-10	-0.644845	2.78426e-07	-2.12258e-10	-0.593441
159599219	chr2:159599219:C:A	6.73452e-09	-1.87538	-0.868099	5.92907e-08	-1.21779	-0.922356
159599622	chr2:159599622:A:T	2.23191e-08	-1.87929	0.334009	1.76613e-07	-0.918876	-0.129759
159599792	chr2:159599792:C:T	2.01913e-08	-1.56671	-0.0787647	8.80585e-08	-1.0508	-0.693789
159600030	chr2:159600030:C:G	4.12782e-06	-2.12258e-10	3.67478	1.62335e-05	-2.12258e-10	3.47224
159600292	chr2:159600292:T:C	5.82028e-08	-2.12258e-10	-0.586795	2.79658e-07	-2.12258e-10	-0.589027
159600564	chr2:159600564:T:C	4.89574e-09	-1.78678	-1.27558	4.98688e-08	-1.0161	-1.2971
159601341	chr2:159601341:T:C	2.07705e-08	-1.81734	0.200145	9.66758e-08	-1.7487	0.0974728
159601579	chr2:159601579:G:A	7.22867e-09	-1.57714	-1.09553	9.27688e-08	-0.667452	-1.02503
159601970	chr2:159601970:C:G	2.66501e-06	-2.12258e-10	3.23724	1.05726e-05	-2.12258e-10	3.04343
159602474	chr2:159602474:C:T	2.6132e-06	-2.12258e-10	3.2176	1.03712e-05	-2.12258e-10	3.0242
159603009	chr2:159603009:T:C	4.32887e-08	-2.12258e-10	-0.882837	1.85884e-07	-2.12258e-10	-0.997469
159603650	chr2:159603650:A:G	6.04496e-09	-1.74635	-1.10516	2.79642e-08	-1.67823	-1.21344
159604083	chr2:159604083:A:AAAG	4.23556e-08	-2.12258e-10	-0.904629	2.13163e-07	-2.12258e-10	-0.860536
159604200	chr2:159604200:T:C	6.79379e-09	-1.87015	-0.864573	5.65023e-08	-1.26947	-0.91884
159604494	chr2:159604494:G:A	2.13539e-08	-1.82036	0.230867	1.00045e-07	-1.7439	0.126925
159604653	chr2:159604653:T:C	1.23429e-06	2.46752	-3.10475e-10	1.47223e-06	1.07194	-3.10475e-10
159604708	chr2:159604708:A:G	8.36662e-09	-1.59789	-0.928583	2.08245e-07	0.27913	-1.16301
159604849	chr2:159604849:A:C	2.18594e-08	-1.60467	0.0385676	1.019e-07	-0.981248	-0.617354
159604982	chr2:159604982:A:C	4.2374e-08	-2.12258e-10	-0.904194	2.04286e-07	-2.12258e-10	-0.903071
159605169	chr2:159605169:G:A	1.49976e-08	-1.87925	-0.0635849	1.38844e-07	-0.830575	-0.458671
159605206	chr2:159605206:A:T	1.6251e-07	0.788746	-0.348736	3.71173e-07	0.113597	-0.419523
159605406	chr2:159605406:G:A	5.24263e-08	-2.12258e-10	-0.691321	2.35349e-07	-2.12258e-10	-0.761523
159605524	chr2:159605524:A:G	1.48315e-08	-1.87754	-0.0764338	1.45219e-07	-0.775191	-0.469163
159605578	chr2:159605578:C:T	1.29531e-07	0.590047	-0.376854	3.12993e-07	-0.030461	-0.445953
159606065	chr2:159606065:A:T	1.22429e-07	0.558034	-0.401234	2.97598e-07	-0.0576555	-0.469193
159606071	chr2:159606071:C:T	1.53798e-08	-1.75875	-0.15892	6.37431e-08	-1.37517	-0.692564
159606238	chr2:159606238:T:G	7.45999e-09	-1.56138	-1.07979	9.74884e-08	-0.636055	-1.00681
159606314	chr2:159606314:ACT:A	1.67549e-08	-1.62409	-0.207946	8.90896e-08	-0.946617	-0.786334
159606515	chr2:159606515:T:C	6.62562e-09	-1.87515	-0.884631	5.82393e-08	-1.2206	-0.937431
159606592	chr2:159606592:T:C	1.30783e-07	0.590065	-0.367257	3.15932e-07	-0.030445	-0.436623
159606885	chr2:159606885:T:A	2.1014e-08	-1.87869	0.273149	1.8733e-07	-0.801289	-0.188433
159606943	chr2:159606943:G:A	1.1563e-07	-2.12258e-10	0.0996639	5.17115e-07	-2.12258e-10	0.0256708
159607181	chr2:159607181:C:T	4.85281e-09	-1.84329	-1.22788	4.15724e-08	-1.2097	-1.28545
159607499	chr2:159607499:C:T	1.22702e-07	0.540881	-0.381853	2.98604e-07	-0.0729707	-0.450506
159608204	chr2:159608204:G:A	7.12785e-09	-1.74613	-0.940586	3.14461e-08	-1.67793	-1.09639
159608240	chr2:159608240:A:G	1.16027e-07	0.480322	-0.377231	2.85422e-07	-0.12446	-0.444166
159608296	chr2:159608296:G:C	1.63427e-08	-1.76509	-0.0918636	8.0562e-08	-1.6901	-0.14347
159609003	chr2:159609003:C:T	2.26403e-08	-1.61989	0.0888949	1.08673e-07	-0.952973	-0.58128
159609130	chr2:159609130:A:C	1.33459e-08	-1.79916	-0.260363	6.52831e-08	-1.73376	-0.310104
159609862	chr2:159609862:T:C	1.7279e-07	1.72947	-1.22812	6.52245e-08	-0.823919	-1.22084
159609870	chr2:159609870:A:G	1.2707e-07	0.609185	-0.415176	3.07112e-07	-0.0125094	-0.482871
159610577	chr2:159610577:GCTC:G	4.73655e-07	-2.12258e-10	1.50975	2.43524e-06	-2.12258e-10	1.57521
159610606	chr2:159610606:T:C	1.669e-08	-1.64367	-0.192246	9.34687e-08	-0.909351	-0.775616
159611246	chr2:159611246:G:A	2.1564e-08	-1.87951	0.299804	1.83128e-07	-0.846304	-0.166104
159611723	chr2:159611723:C:T	4.95389e-08	-1.77849	1.03051	2.16925e-07	-1.61512	0.772078
159611835	chr2:159611835:A:G	6.42248e-09	-1.87275	-0.918176	5.50907e-08	-1.24554	-0.96807
159611840	chr2:159611840:T:C	3.22235e-08	-2.12258e-10	-1.17803	1.60854e-07	-2.12258e-10	-1.1421
159611841	chr2:159611841:G:T	1.53112e-07	0.635992	-0.255555	3.66923e-07	0.011724	-0.329167
159611903	chr2:159611903:A:G	2.24413e-07	-2.12258e-10	0.762759	9.91127e-07	-2.12258e-10	0.676249
159612116	chr2:159612116:T:C	1.81649e-08	-1.87887	0.127635	1.64492e-07	-0.809805	-0.309928
159614915	chr2:159614915:A:G	6.34944e-08	-2.12258e-10	-0.499777	3.72721e-07	-2.12258e-10	-0.301763
159614923	chr2:159614923:A:G	1.71635e-08	-1.75251	-0.0554326	8.47905e-08	-1.67448	-0.107931
159615212	chr2:159615212:C:A	7.08052e-09	-1.87644	-0.816937	6.25218e-08	-1.21277	-0.874311
159615974	chr2:159615974:A:G	3.33614e-08	-2.12258e-10	-1.14333	1.64183e-07	-2.12258e-10	-1.12161
159616439	chr2:159616439:C:T	2.04883e-08	-1.87924	0.24837	1.79574e-07	-0.825416	-0.20659
159617343	chr2:159617343:C:G	1.4692e-06	2.64174	-3.10475e-10	1.22828e-06	0.890779	-3.10475e-10
159617372	chr2:159617372:T:C	2.19716e-08	-1.80211	0.241128	9.86371e-08	-1.76838	0.137229
159618088	chr2:159618088:A:G	1.61197e-08	-1.73577	-0.134922	6.21843e-08	-1.41793	-0.674561
159618338	chr2:159618338:A:G	3.24088e-08	-2.12258e-10	-1.1723	1.61905e-07	-2.12258e-10	-1.13559
159618426	chr2:159618426:C:T	5.2709e-09	-1.84458	-1.14395	1.049e-07	-0.320989	-1.2486
159618505	chr2:159618505:G:C	1.07529e-07	-2.12258e-10	0.0270272	4.84743e-07	-2.12258e-10	-0.0389748
159619893	chr2:159619893:G:A	7.35508e-09	-1.54798	-1.10736	9.68441e-08	-0.610717	-1.03877
159620247	chr2:159620247:C:T	2.88007e-08	-2.12258e-10	-1.29033	1.38921e-07	-2.12258e-10	-1.28869
159620429	chr2:159620429:C:G	7.28949e-08	-0.0358604	-0.32585	1.94374e-07	-0.55606	-0.396748
159620735	chr2:159620735:G:A	5.34566e-08	-2.12258e-10	-0.67186	2.37023e-07	-2.12258e-10	-0.754436
159620769	chr2:159620769:T:C	6.37698e-09	-1.74653	-1.05151	2.90807e-08	-1.67565	-1.17687
159620897	chr2:159620897:G:A	1.97921e-08	-1.87831	0.212863	1.79885e-07	-0.791685	-0.238592
159621758	chr2:159621758:G:A	3.10114e-08	-2.12258e-10	-1.21637	1.53149e-07	-2.12258e-10	-1.19118
159622351	chr2:159622351:C:T	5.66158e-08	-2.12258e-10	-0.61444	2.28113e-07	-2.12258e-10	-0.792753
159623046	chr2:159623046:AAAG:A	2.42499e-08	-1.87647	0.414152	2.21802e-07	-0.752749	-0.06806
159623098	chr2:159623098:G:A	2.24196e-08	-1.54079	-3.10475e-10	3.70306e-07	-0.308264	-3.10475e-10
159623242	chr2:159623242:T:C	1.41574e-07	0.612311	-0.310218	3.39756e-07	-0.0124791	-0.381887
159624025	chr2:159624025:T:C	4.69513e-09	-1.81997	-1.28423	4.48621e-08	-1.12333	-1.29567
159624095	chr2:159624095:G:A	1.67245e-08	-1.6255	-0.208354	8.93122e-08	-0.94405	-0.786406
159624650	chr2:159624650:C:T	3.82068e-07	2.37417	-1.0793	9.11389e-08	-0.594827	-1.11538
159625139	chr2:159625139:G:A	6.32665e-08	-2.12258e-10	-0.503373	2.77549e-07	-2.12258e-10	-0.596598
159625570	chr2:159625570:C:T	4.89907e-08	-1.57727	0.818174	4.57743e-07	-0.817102	0.720816
159625625	chr2:159625625:G:A	3.37456e-07	2.24893	-1.07823	8.52398e-08	-0.662731	-1.11439
159626090	chr2:159626090:A:T	2.10755e-08	-1.87738	0.274764	1.94178e-07	-0.766926	-0.18689
159626422	chr2:159626422:C:T	2.19282e-07	1.89673	-1.1571	6.32932e-08	-0.885659	-1.18916
159626637	chr2:159626637:G:A	2.16702e-08	-1.8749	0.300107	2.0749e-07	-0.721938	-0.16557
159626729	chr2:159626729:T:C	1.82125e-08	-1.78286	0.0342388	8.88641e-08	-1.71388	-0.0216078
159626962	chr2:159626962:G:A	1.61455e-08	-1.76691	-0.102176	6.76238e-08	-1.35793	-0.650704
159627174	chr2:159627174:T:G	7.71364e-09	-1.55598	-1.05176	1.01816e-07	-0.625865	-0.97356
159627597	chr2:159627597:G:C	4.31759e-08	-2.12258e-10	-0.885447	1.8541e-07	-2.12258e-10	-1.00003
159627632	chr2:159627632:A:G	1.68535e-08	-1.61837	-0.207806	8.8127e-08	-0.957788	-0.786027
159627693	chr2:159627693:T:C	1.24671e-07	0.573732	-0.39878	3.02189e-07	-0.0446029	-0.466937
159627857	chr2:159627857:T:C	8.5282e-09	-1.58518	-0.922174	2.16894e-07	0.315101	-1.15829
159627904	chr2:159627904:G:A	2.05577e-08	-1.87726	0.249765	1.90582e-07	-0.764694	-0.207816
159628290	chr2:159628290:G:A	7.58349e-09	-1.54104	-1.08372	1.0103e-07	-0.596857	-1.01032
159628462	chr2:159628462:C:T	2.12578e-07	1.91591	-1.20733	6.11348e-08	-0.876724	-1.23279
159628463	chr2:159628463:G:A	4.70931e-09	-1.81818	-1.283	4.51269e-08	-1.11706	-1.29606
159628601	chr2:159628601:A:G	1.28442e-08	-1.78029	-0.317549	6.33015e-08	-1.70897	-0.365715
159628676	chr2:159628676:G:A	6.61282e-09	-1.87793	-0.883786	6.07035e-08	-1.17951	-0.937086
159628843	chr2:159628843:T:C	3.51652e-07	-2.12258e-10	1.21191	1.40155e-06	-2.12258e-10	1.02274
159629467	chr2:159629467:A:C	2.09022e-08	-1.87699	0.266118	1.94215e-07	-0.759256	-0.194373
159629582	chr2:159629582:G:C	1.08296e-07	-2.12258e-10	0.034143	5.59613e-07	-2.12258e-10	0.104651
159629803	chr2:159629803:A:C	2.05116e-08	-1.87773	0.247989	1.88148e-07	-0.775909	-0.209454
159630040	chr2:159630040:G:C	2.1585e-08	-1.81055	0.231821	9.88225e-08	-1.75726	0.127994
159630683	chr2:159630683:G:A	1.59323e-08	-1.8354	-0.0469801	2.14488e-07	-0.40084	-0.453497
159631132	chr2:159631132:A:G	1.78787e-08	-1.62769	-0.139432	9.4014e-08	-0.940103	-0.739047
159631428	chr2:159631428:G:A	5.61841e-05	6.28566	-3.10475e-10	6.99578e-06	2.63047	-3.10475e-10
159631710	chr2:159631710:A:G	3.45229e-07	2.28894	-1.09546	8.57419e-08	-0.641058	-1.13019
159632572	chr2:159632572:G:C	2.00928e-08	-1.87728	0.226912	1.86812e-07	-0.765479	-0.22701
159632933	chr2:159632933:A:G	1.47968e-08	-1.87654	-0.0797823	1.47995e-07	-0.753515	-0.471897
159633416	chr2:159633416:T:A	2.04445e-08	-1.63301	-3.10475e-10	7.79637e-08	-1.86635	-3.10475e-10
159633417	chr2:159633417:C:A	6.67039e-09	-1.8788	-0.87425	6.2686e-08	-1.15689	-0.927564
159633558	chr2:159633558:A:G	4.01106e-08	-2.12258e-10	-0.959089	1.74244e-07	-2.12258e-10	-1.06214
159633793	chr2:159633793:C:T	1.22135e-07	0.581415	-0.427014	2.96003e-07	-0.0379295	-0.494296
159633872	chr2:159633872:T:C	6.72744e-09	-1.8758	-0.868736	5.98573e-08	-1.20808	-0.922552
159634128	chr2:159634128:C:T	1.27727e-07	0.603575	-0.404407	3.08112e-07	-0.0197852	-0.472346
159634602	chr2:159634602:C:T	2.03151e-08	-1.63937	-3.10475e-10	7.73517e-08	-1.87423	-3.10475e-10
159634887	chr2:159634887:C:T	2.90951e-08	-2.12258e-10	-1.28016	1.39249e-07	-2.12258e-10	-1.28633
159634967	chr2:159634967:T:C	2.47008e-07	-2.12258e-10	0.858694	1.08757e-06	-2.12258e-10	0.769109
159635164	chr2:159635164:T:C	3.4097e-08	-1.79254	0.671015	1.54731e-07	-1.77818	0.597272
159635331	chr2:159635331:T:C	1.8553e-08	-1.87763	0.147536	1.73703e-07	-0.773552	-0.291693
159635572	chr2:159635572:G:A	1.80847e-07	1.70552	-1.1586	5.73693e-08	-0.982748	-1.19034
159635851	chr2:159635851:A:G	2.23231e-08	-1.63976	0.0946547	1.13411e-07	-0.914508	-0.577071
159635927	chr2:159635927:C:A	6.92965e-09	-1.67481	-1.0401	7.94432e-08	-0.88559	-0.961961
159636263	chr2:159636263:ATT:A	3.53279e-08	-2.12258e-10	-1.08606	1.64733e-07	-2.12258e-10	-1.11827
159636671	chr2:159636671:C:T	1.88024e-08	-1.71674	-3.10475e-10	2.79847e-07	-0.588349	-3.10475e-10
159636914	chr2:159636914:C:T	1.6049e-08	-1.87508	-3.10475e-10	8.37065e-08	-1.79528	-3.10475e-10
159637719	chr2:159637719:G:A	5.59791e-08	-0.62575	-3.10475e-10	1.27164e-07	-1.37712	-3.10475e-10
159637837	chr2:159637837:T:C	1.13124e-07	0.531797	-0.454045	2.75377e-07	-0.0844477	-0.520005
159637902	chr2:159637902:G:A	5.01787e-09	-1.74655	-1.29118	2.66485e-08	-1.64393	-1.29593
159637922	chr2:159637922:C:T	2.68191e-07	1.92374	-0.982763	8.48082e-08	-0.754523	-1.02768
159637928	chr2:159637928:C:T	3.19798e-08	-2.12258e-10	-1.18562	1.58608e-07	-2.12258e-10	-1.15616
159637951	chr2:159637951:A:AG	2.52331e-08	-1.42257	-3.10475e-10	1.84833e-07	-1.00314	-3.10475e-10
159637962	chr2:159637962:T:C	1.94307e-08	-1.87784	0.193968	1.80475e-07	-0.777276	-0.249725
159638161	chr2:159638161:C:G	1.79866e-07	1.71464	-1.17316	5.66703e-08	-0.979339	-1.206
159638272	chr2:159638272:G:A	7.90227e-09	-1.52866	-1.05492	1.07062e-07	-0.573737	-0.975445
159638347	chr2:159638347:A:C	3.58826e-08	-2.12258e-10	-1.07048	1.6657e-07	-2.12258e-10	-1.10718
159638846	chr2:159638846:A:T	6.75155e-09	-1.79295	-0.94801	3.30801e-08	-1.62308	-1.10058
159639027	chr2:159639027:G:A	1.91695e-08	-1.87936	0.181952	1.69789e-07	-0.828833	-0.259206
159639760	chr2:159639760:A:C	4.9666e-09	-1.75325	-1.29474	2.61789e-08	-1.66056	-1.29708
159639978	chr2:159639978:T:C	4.21299e-08	-2.12258e-10	-0.909971	2.36941e-07	-2.12258e-10	-0.754783
159640120	chr2:159640120:C:T	1.8924e-07	1.72637	-1.13408	5.90345e-08	-0.972788	-1.17168
159640307	chr2:159640307:A:C	4.88392e-08	-2.12258e-10	-0.762195	2.36057e-07	-2.12258e-10	-0.758522
159640407	chr2:159640407:C:T	1.12604e-07	0.530558	-0.457409	2.7411e-07	-0.0856094	-0.523455
159640916	chr2:159640916:A:G	5.20106e-08	-2.12258e-10	-0.699281	2.11851e-07	-2.12258e-10	-0.866709
159641179	chr2:159641179:A:C	1.87769e-08	-1.87888	0.160782	1.70027e-07	-0.809323	-0.277312
159641723	chr2:159641723:T:C	2.70766e-08	-1.35206	-3.10475e-10	8.8519e-08	-1.73938	-3.10475e-10
159642064	chr2:159642064:T:C	3.55255e-08	-2.12258e-10	-1.08048	1.65547e-07	-2.12258e-10	-1.11334
159642523	chr2:159642523:G:A	1.10444e-07	0.488186	-0.434409	2.70261e-07	-0.121905	-0.501299
159642677	chr2:159642677:T:C	3.00357e-07	2.08275	-1.02851	8.11913e-08	-0.753681	-1.0721
159642763	chr2:159642763:C:T	3.28637e-07	2.17271	-1.02848	8.52175e-08	-0.705317	-1.07207
159642788	chr2:159642788:C:A	1.9023e-08	-1.87804	0.17296	1.76324e-07	-0.783021	-0.267247
159643222	chr2:159643222:T:C	1.03135e-07	0.448721	-0.463408	2.54025e-07	-0.15602	-0.529142
159643541	chr2:159643541:C:T	2.88778e-07	2.09908	-1.08416	7.77553e-08	-0.745379	-1.12365
159643561	chr2:159643561:T:A	1.8976e-08	-1.87856	0.17101	1.73347e-07	-0.798488	-0.268813
159643853	chr2:159643853:G:A	1.26554e-07	-2.12258e-10	0.189937	5.69113e-07	-2.12258e-10	0.121484
159644344	chr2:159644344:C:G	7.46466e-05	6.56979	-3.10475e-10	8.62262e-06	2.83955	-3.10475e-10
159644486	chr2:159644486:T:G	1.06946e-07	0.505132	-0.483535	2.61552e-07	-0.107533	-0.548428
159644552	chr2:159644552:TTGG:T	1.88685e-08	-1.71324	-3.10475e-10	2.09009e-07	-0.880217	-3.10475e-10
159644763	chr2:159644763:C:T	3.51344e-08	-1.76301	0.671456	1.5813e-07	-1.5998	0.440625
159645041	chr2:159645041:A:G	6.33705e-09	-1.87521	-0.9291	5.59677e-08	-1.21921	-0.978609
159645138	chr2:159645138:G:A	3.15368e-08	-2.12258e-10	-1.19957	1.5611e-07	-2.12258e-10	-1.17203
159645250	chr2:159645250:C:T	2.142e-08	-1.61323	0.0268259	1.0258e-07	-0.966532	-0.625417
159645385	chr2:159645385:T:A	4.07169e-08	-2.12258e-10	-0.944085	1.75719e-07	-2.12258e-10	-1.05371
159645693	chr2:159645693:A:G	6.29829e-09	-1.87767	-0.932777	5.77964e-08	-1.18399	-0.981681
159645748	chr2:159645748:G:T	2.28135e-08	-1.62674	0.103361	1.11354e-07	-0.938925	-0.570959
159646146	chr2:159646146:C:T	5.00376e-09	-1.74473	-1.29581	2.66905e-08	-1.6412	-1.29708
159646255	chr2:159646255:T:C	1.90159e-07	1.7222	-1.12507	5.93144e-08	-0.975242	-1.1645
159646287	chr2:159646287:G:A	2.95315e-07	2.1199	-1.08258	7.87233e-08	-0.734447	-1.12221
159646407	chr2:159646407:T:G	4.88001e-09	-1.84005	-1.22553	1.034e-07	-0.296649	-1.28734
159646416	chr2:159646416:A:G	1.55099e-08	-1.75649	-0.152761	6.39441e-08	-1.37648	-0.688108
159646869	chr2:159646869:G:C	6.89614e-09	-1.74917	-0.970601	3.0854e-08	-1.67479	-1.11853
159647189	chr2:159647189:A:G	3.34575e-08	-2.12258e-10	-1.14045	1.56436e-07	-2.12258e-10	-1.16995
159647538	chr2:159647538:A:G	1.87148e-08	-1.87898	0.157565	1.68914e-07	-0.813164	-0.280038
159648114	chr2:159648114:T:C	4.95865e-09	-1.84819	-1.2014	9.88433e-08	-0.351696	-1.27736
159648156	chr2:159648156:GAGAA:G	3.61915e-07	1.24068	-3.10475e-10	5.73649e-07	0.129423	-3.10475e-10
159648569	chr2:159648569:C:G	1.56824e-08	-1.75105	-0.14714	6.3413e-08	-1.38893	-0.683999
159648916	chr2:159648916:A:G	4.66893e-09	-1.81815	-1.29165	4.53311e-08	-1.11779	-1.29081
159648992	chr2:159648992:T:C	5.25557e-08	-2.12258e-10	-0.688856	2.13765e-07	-2.12258e-10	-0.857715
159649000	chr2:159649000:A:T	2.95612e-08	-2.12258e-10	-1.26427	1.46859e-07	-2.12258e-10	-1.23312
159649241	chr2:159649241:T:C	4.7528e-09	-1.80155	-1.29044	4.78215e-08	-1.06312	-1.292
159649279	chr2:159649279:C:T	4.70189e-09	-1.80897	-1.2938	4.69183e-08	-1.08612	-1.28807
159649522	chr2:159649522:T:C	5.15957e-09	-1.87823	-1.13164	4.86213e-08	-1.17077	-1.16776
159649684	chr2:159649684:G:A	2.22029e-08	-1.609	0.0584903	1.04284e-07	-0.972398	-0.603082
159649955	chr2:159649955:T:C	5.26277e-08	-2.12258e-10	-0.687486	2.13998e-07	-2.12258e-10	-0.856628
159650218	chr2:159650218:T:C	3.93899e-08	-2.12258e-10	-0.97722	1.71014e-07	-2.12258e-10	-1.08085
159650347	chr2:159650347:C:T	3.47276e-07	2.28933	-1.08994	8.56625e-08	-0.643594	-1.12858
159650401	chr2:159650401:C:G	6.74948e-09	-1.87903	-0.862237	6.39144e-08	-1.14884	-0.916211
159651008	chr2:159651008:G:A	1.84516e-08	-1.87922	0.143646	1.65285e-07	-0.823678	-0.291243
159651067	chr2:159651067:AC:A	1.69402e-07	1.64782	-1.16627	5.53598e-08	-1.00868	-1.20006
159651271	chr2:159651271:A:G	4.63737e-09	-1.82534	-1.29124	4.41529e-08	-1.14369	-1.29125
159651891	chr2:159651891:T:C	5.0356e-09	-1.73863	-1.29557	2.68935e-08	-1.6336	-1.29711
159652084	chr2:159652084:T:C	1.83358e-07	1.70707	-1.14636	5.78549e-08	-0.982227	-1.18243
159652093	chr2:159652093:T:G	3.91627e-08	-2.12258e-10	-0.983005	1.70223e-07	-2.12258e-10	-1.08548
159652234	chr2:159652234:A:T	3.17857e-07	2.14271	-1.03184	8.32843e-08	-0.72497	-1.07536
159652521	chr2:159652521:T:C	2.71998e-08	-1.34752	-3.10475e-10	8.71032e-08	-1.7555	-3.10475e-10
159652667	chr2:159652667:T:C	7.10118e-09	-1.76523	-0.925242	3.22769e-08	-1.66503	-1.08322
159652915	chr2:159652915:A:G	2.2724e-08	-1.87943	0.35212	1.84219e-07	-0.889969	-0.116502
159653123	chr2:159653123:T:A	2.79798e-08	-1.31925	-3.10475e-10	2.95662e-07	-0.533377	-3.10475e-10
159653496	chr2:159653496:G:T	1.90958e-08	-1.87907	0.177806	1.71137e-07	-0.81703	-0.2631
159653779	chr2:159653779:T:C	1.46621e-08	-1.77042	-0.195046	6.49303e-08	-1.32685	-0.722427
159654336	chr2:159654336:T:C	1.14666e-07	0.501566	-0.410273	2.7985e-07	-0.110517	-0.477823
159655168	chr2:159655168:G:C	2.75788e-08	-1.33368	-3.10475e-10	2.89676e-07	-0.55383	-3.10475e-10
159655173	chr2:159655173:G:A	2.76208e-08	-1.33216	-3.10475e-10	2.90359e-07	-0.551477	-3.10475e-10
159655386	chr2:159655386:G:A	2.07509e-08	-1.66762	0.0494787	1.15772e-07	-0.861652	-0.609316
159655682	chr2:159655682:T:C	2.86297e-08	-2.12258e-10	-1.29628	1.37754e-07	-2.12258e-10	-1.29712
159655714	chr2:159655714:G:A	4.2734e-08	-2.12258e-10	-0.895734	2.06274e-07	-2.12258e-10	-0.89339
159655983	chr2:159655983:A:T	9.88285e-09	-1.87784	-0.482084	8.98908e-08	-1.16606	-0.557937
159656071	chr2:159656071:T:C	3.54153e-08	-2.12258e-10	-1.08359	1.63561e-07	-2.12258e-10	-1.12541
159656189	chr2:159656189:T:C	4.063e-08	-2.12258e-10	-0.946222	2.06249e-07	-2.12258e-10	-0.893511
159656372	chr2:159656372:T:C	2.25255e-08	-1.87608	0.339993	2.14949e-07	-0.721959	-0.130234
159656743	chr2:159656743:A:C	2.11293e-08	-1.82853	0.228463	1.01033e-07	-1.78505	0.17791
159657240	chr2:159657240:C:G	1.8787e-08	-1.71757	-3.10475e-10	7.70691e-08	-1.87789	-3.10475e-10
159657262	chr2:159657262:T:C	9.26175e-09	-1.87485	-0.549983	8.06634e-08	-1.20999	-0.62232
159657403	chr2:159657403:A:G	2.32623e-08	-1.87801	0.374112	2.11948e-07	-0.764953	-0.101301
159657628	chr2:159657628:T:A	1.55943e-07	1.4943	-1.09553	5.42756e-08	-1.09214	-1.13638
159657713	chr2:159657713:G:C	1.92064e-08	-1.69548	-3.10475e-10	2.37151e-07	-0.753895	-3.10475e-10
159657970	chr2:159657970:G:A	4.65303e-09	-1.82598	-1.28723	2.3632e-08	-1.76596	-1.29403
159658228	chr2:159658228:C:T	9.25969e-09	-1.86667	-0.558392	7.44918e-08	-1.28136	-0.630543
159658755	chr2:159658755:G:A	1.63435e-08	-1.68493	-0.171971	5.62201e-08	-1.4906	-0.702722
159658856	chr2:159658856:G:T	2.09893e-07	-2.12258e-10	0.695868	1.0856e-06	-2.12258e-10	0.767291
159658883	chr2:159658883:G:A	4.5824e-09	-1.83142	-1.29709	4.37878e-08	-1.17144	-1.2718
159659140	chr2:159659140:G:A	4.72146e-08	-1.66223	0.866208	3.6212e-07	-1.00808	0.677463
159659424	chr2:159659424:T:C	4.5456e-09	-1.83946	-1.29711	4.23625e-08	-1.20378	-1.27256
159659556	chr2:159659556:G:C	2.29538e-08	-1.87863	0.361383	2.06013e-07	-0.782733	-0.11192
159659714	chr2:159659714:A:T	2.2812e-08	-1.8792	0.355756	2.00119e-07	-0.806943	-0.116738
159659824	chr2:159659824:A:G	1.41269e-07	0.564454	-0.264514	3.30233e-07	-0.0830503	-0.339744
159659877	chr2:159659877:T:C	2.35065e-08	-1.87842	0.384969	2.11592e-07	-0.775868	-0.0920641
159659994	chr2:159659994:G:A	2.25317e-08	-1.87803	0.342221	2.063e-07	-0.765153	-0.128108
159660023	chr2:159660023:T:C	2.02104e-08	-1.67049	0.0259629	1.16437e-07	-0.837857	-0.627382
159660101	chr2:159660101:C:A	1.45753e-07	0.565488	-0.234306	3.3979e-07	-0.0835807	-0.310685
159660687	chr2:159660687:C:T	1.43969e-07	0.578226	-0.259355	3.35283e-07	-0.0728707	-0.334748
159660878	chr2:159660878:A:G	5.85198e-08	-1.83067	1.2493	2.80291e-07	-1.71208	1.12532
159661081	chr2:159661081:C:G	4.35628e-07	-2.12258e-10	1.42606	2.27442e-06	-2.12258e-10	1.50689
159661477	chr2:159661477:C:T	4.36699e-08	-2.12258e-10	-0.87407	2.10836e-07	-2.12258e-10	-0.871512
159662396	chr2:159662396:T:C	2.25983e-08	-1.8787	0.345847	2.02676e-07	-0.785812	-0.125173
159662685	chr2:159662685:C:T	4.54435e-09	-1.83979	-1.29706	4.23077e-08	-1.2065	-1.27112
159662977	chr2:159662977:A:G	3.33508e-08	-1.37631	0.232662	5.87667e-08	-1.76255	-0.386464
159663009	chr2:159663009:T:G	2.03436e-08	-1.63759	-0.000377401	1.06606e-07	-0.907443	-0.646011
159663322	chr2:159663322:C:T	1.95807e-08	-1.67618	-3.10475e-10	3.83018e-07	-0.274513	-3.10475e-10
159663329	chr2:159663329:G:A	3.31099e-08	-2.12258e-10	-1.1509	1.64832e-07	-2.12258e-10	-1.11767
159663615	chr2:159663615:G:T	2.03316e-08	-1.64045	0.00190041	1.07388e-07	-0.901774	-0.644375
159663797	chr2:159663797:G:A	6.09953e-08	-1.32307	0.783141	6.3434e-07	-0.440545	0.670536
159664998	chr2:159664998:C:T	1.63607e-08	-1.85585	-3.10475e-10	1.05681e-07	-1.56217	-3.10475e-10
159666076	chr2:159666076:T:G	2.29084e-08	-1.87888	0.359653	2.03694e-07	-0.792372	-0.113604
159666242	chr2:159666242:TA:T	1.86131e-07	1.62573	-1.05	6.20485e-08	-1.00224	-1.09243
159667061	chr2:159667061:G:A	4.63087e-09	-1.82146	-1.29652	4.49566e-08	-1.13639	-1.28051
159668000	chr2:159668000:A:G	9.27198e-09	-1.87724	-0.546493	8.36895e-08	-1.17648	-0.619004
159668085	chr2:159668085:A:G	4.53382e-09	-1.84221	-1.29695	4.19742e-08	-1.21602	-1.26952
159668282	chr2:159668282:G:C	1.35936e-07	0.536135	-0.27468	3.19153e-07	-0.107789	-0.349136
159668291	chr2:159668291:AC:A	1.4427e-07	0.566737	-0.245777	3.36888e-07	-0.0812136	-0.321631
159668913	chr2:159668913:G:A	1.32556e-07	1.41943	-1.18315	4.84923e-08	-1.12679	-1.2144
159669222	chr2:159669222:TA:T	1.30923e-07	1.39211	-1.16823	4.85028e-08	-1.13943	-1.20154
159669263	chr2:159669263:C:G	4.23884e-08	-1.66903	0.765171	3.833e-07	-0.991694	0.717918
159669337	chr2:159669337:G:A	1.69614e-08	-1.6655	-0.154286	5.54464e-08	-1.51732	-0.689856
159669417	chr2:159669417:T:C	1.70849e-08	-1.81254	-3.10475e-10	1.60169e-07	-1.14637	-3.10475e-10
159669583	chr2:159669583:T:A	5.4725e-08	-1.81681	1.1684	2.5315e-07	-1.73508	1.04647
159669601	chr2:159669601:A:G	5.5044e-08	-1.8251	1.1825	2.6012e-07	-1.72167	1.06022
159669739	chr2:159669739:T:C	3.56274e-08	-2.12258e-10	-1.07761	1.85419e-07	-2.12258e-10	-0.999977
159669762	chr2:159669762:T:C	2.02428e-08	-1.65214	0.00920799	1.10528e-07	-0.878064	-0.639266
159669982	chr2:159669982:T:C	3.63295e-08	-2.12258e-10	-1.0581	1.89663e-07	-2.12258e-10	-0.977346
159670484	chr2:159670484:T:A	1.714e-08	-1.82108	0.011769	8.24638e-08	-1.77431	-0.0359213
159671209	chr2:159671209:A:G	3.87173e-08	-0.994442	-3.10475e-10	9.10783e-08	-1.71087	-3.10475e-10
159672015	chr2:159672015:T:C	1.96564e-08	-1.65053	-0.0217992	1.0778e-07	-0.881351	-0.661151
159672119	chr2:159672119:A:G	2.32127e-08	-1.87882	0.372794	2.05817e-07	-0.793431	-0.102176
159672988	chr2:159672988:C:A	8.95546e-09	-1.1654	-1.29306	1.59478e-07	0.144905	-1.29559
159673011	chr2:159673011:T:A	5.34406e-08	-1.60739	0.935227	4.80562e-07	-0.883083	0.835445
159673369	chr2:159673369:G:A	3.11378e-08	-2.12258e-10	-1.21231	1.46303e-07	-2.12258e-10	-1.23692
159673540	chr2:159673540:A:G	3.90489e-08	-2.12258e-10	-0.985914	1.95509e-07	-2.12258e-10	-0.946986
159673719	chr2:159673719:C:G	9.50863e-09	-1.87499	-0.523542	8.2775e-08	-1.20914	-0.597328
159673778	chr2:159673778:T:C	2.00985e-08	-1.64349	-0.00659076	1.07315e-07	-0.896468	-0.650358
159673816	chr2:159673816:A:G	5.16451e-08	-2.12258e-10	-0.706334	2.10498e-07	-2.12258e-10	-0.873117
159674144	chr2:159674144:G:A	1.54179e-08	-1.7009	-0.2143	5.5792e-08	-1.46755	-0.733414
159674153	chr2:159674153:A:G	3.89642e-08	-1.82283	0.834743	1.84572e-07	-1.7256	0.721042
159674466	chr2:159674466:G:A	1.35953e-07	0.537848	-0.27627	3.19143e-07	-0.106036	-0.350918
159674672	chr2:159674672:C:T	4.02041e-08	-2.12258e-10	-0.956759	2.01647e-07	-2.12258e-10	-0.916076
159675012	chr2:159675012:C:T	4.56693e-09	-1.83562	-1.29627	4.32832e-08	-1.19096	-1.26387
159675070	chr2:159675070:G:A	5.59444e-08	-0.626371	-3.10475e-10	1.08067e-07	-1.53985	-3.10475e-10
159675107	chr2:159675107:T:A	1.77767e-08	-1.87841	0.105575	1.66587e-07	-0.780378	-0.326699
159675341	chr2:159675341:A:T	1.64268e-08	-1.81755	-0.0342679	7.91579e-08	-1.76986	-0.0812858
159675347	chr2:159675347:T:C	1.7337e-08	-1.87897	0.0810853	1.59995e-07	-0.800507	-0.346947
159675721	chr2:159675721:T:C	2.1583e-07	1.70928	-0.985519	2.60572e-07	0.472798	-1.13251
159675801	chr2:159675801:G:A	5.23891e-08	-1.61658	0.924551	4.66879e-07	-0.901628	0.825104
159675847	chr2:159675847:C:T	4.55896e-09	-1.83678	-1.29685	4.29245e-08	-1.19479	-1.26836
159676157	chr2:159676157:C:T	1.93483e-08	-1.87609	0.187967	1.88179e-07	-0.727421	-0.257781
159676185	chr2:159676185:G:A	1.34738e-08	-1.87538	-0.174605	1.43572e-07	-0.696098	-0.559661
159676355	chr2:159676355:A:G	1.38414e-07	1.4663	-1.18678	4.93343e-08	-1.10656	-1.21742
159676533	chr2:159676533:A:G	4.55213e-09	-1.83909	-1.29604	4.28042e-08	-1.20343	-1.26252
159677264	chr2:159677264:A:G	1.7816e-08	-1.77063	-3.10475e-10	7.71557e-08	-1.87677	-3.10475e-10
159678279	chr2:159678279:AT:A	3.67764e-08	-2.12258e-10	-1.04587	1.71008e-07	-2.12258e-10	-1.08089
159678347	chr2:159678347:T:C	2.76988e-07	2.02986	-1.05661	7.63533e-08	-0.788531	-1.09869
159678388	chr2:159678388:C:T	2.89173e-08	-2.12258e-10	-1.28629	1.39861e-07	-2.12258e-10	-1.28194
159678994	chr2:159678994:C:T	3.34937e-07	-2.12258e-10	1.16321	1.33605e-06	-2.12258e-10	0.974879
159679071	chr2:159679071:G:C	2.36362e-07	1.81629	-1.00165	7.19287e-08	-0.899429	-1.04749
159679228	chr2:159679228:C:T	1.64399e-08	-1.85102	-3.10475e-10	8.17987e-08	-1.81833	-3.10475e-10
159679702	chr2:159679702:T:A	2.04909e-08	-1.65424	0.0234929	1.12229e-07	-0.872975	-0.629074
159679872	chr2:159679872:A:T	9.2592e-09	-1.87513	-0.549983	8.09047e-08	-1.207	-0.62232
159680173	chr2:159680173:T:C	6.32589e-08	-2.12258e-10	-0.503493	2.77522e-07	-2.12258e-10	-0.596695
159680245	chr2:159680245:C:T	3.60025e-08	-2.12258e-10	-1.06714	1.79464e-07	-2.12258e-10	-1.03262
159680377	chr2:159680377:C:T	8.55991e-07	2.10153	-3.10475e-10	1.05933e-06	0.742802	-3.10475e-10
159680565	chr2:159680565:C:T	2.73948e-07	1.96163	-0.999418	7.77078e-08	-0.8242	-1.04544
159680717	chr2:159680717:T:C	4.73398e-09	-1.82121	-1.27475	2.40359e-08	-1.75713	-1.28592
159681058	chr2:159681058:G:A	4.48354e-09	-1.85335	-1.29697	3.99141e-08	-1.26619	-1.26968
159681081	chr2:159681081:C:G	2.91093e-08	-2.12258e-10	-1.27967	1.40551e-07	-2.12258e-10	-1.27702
159681144	chr2:159681144:CAT:C	5.81808e-08	-2.12258e-10	-0.587173	2.33159e-07	-2.12258e-10	-0.770873
159681203	chr2:159681203:G:A	1.8512e-08	-1.87918	0.146873	1.67562e-07	-0.809315	-0.291923
159681408	chr2:159681408:T:C	1.3644e-07	1.42914	-1.16398	4.93984e-08	-1.12481	-1.19787
159681821	chr2:159681821:A:G	1.51043e-07	0.680292	-0.313453	3.46358e-07	0.011608	-0.38673
159681981	chr2:159681981:G:A	5.55292e-09	-1.84397	-1.09244	3.37238e-08	-1.49968	-1.20471
159682277	chr2:159682277:G:A	3.31467e-08	-1.14979	-3.10475e-10	1.90739e-07	-0.971686	-3.10475e-10
159682380	chr2:159682380:T:C	2.66962e-07	2.00672	-1.07034	7.4415e-08	-0.801667	-1.11127
159683633	chr2:159683633:G:A	4.77228e-08	-2.12258e-10	-0.785321	2.12028e-07	-2.12258e-10	-0.865877
159684294	chr2:159684294:A:G	1.85611e-08	-1.87167	0.142007	1.93547e-07	-0.660799	-0.296274
159684758	chr2:159684758:A:G	2.88148e-08	-2.12258e-10	-1.28984	1.37928e-07	-2.12258e-10	-1.29586
159685465	chr2:159685465:T:C	2.09114e-08	-1.66929	0.0588614	1.1909e-07	-0.838756	-0.603959
159685700	chr2:159685700:T:C	3.1475e-08	-2.12258e-10	-1.20153	1.5574e-07	-2.12258e-10	-1.17441
159686401	chr2:159686401:C:T	5.46748e-08	-2.12258e-10	-0.649327	2.21006e-07	-2.12258e-10	-0.824402
159686456	chr2:159686456:G:A	4.34777e-08	-0.87848	-3.10475e-10	8.65374e-08	-1.76202	-3.10475e-10
159686879	chr2:159686879:A:G	5.28763e-08	-2.12258e-10	-0.682773	2.79901e-07	-2.12258e-10	-0.588159
159686958	chr2:159686958:C:T	3.00144e-08	-2.12258e-10	-1.24905	1.46548e-07	-2.12258e-10	-1.23524
159687297	chr2:159687297:A:G	1.7777e-08	-1.86792	0.0951011	1.93963e-07	-0.618831	-0.336095
159688005	chr2:159688005:T:C	2.89249e-08	-2.12258e-10	-1.28603	1.39904e-07	-2.12258e-10	-1.28163
159688429	chr2:159688429:T:G	5.43884e-07	-2.12258e-10	1.64801	2.85318e-06	-2.12258e-10	1.7336
159688671	chr2:159688671:C:T	3.73297e-08	-2.12258e-10	-1.03094	1.72732e-07	-2.12258e-10	-1.07085
159688770	chr2:159688770:C:A	3.29738e-07	-2.12258e-10	1.14757	1.31611e-06	-2.12258e-10	0.95984
159688858	chr2:159688858:A:G	1.84756e-08	-1.86574	0.131464	2.04749e-07	-0.595366	-0.305442
159689026	chr2:159689026:T:C	4.79265e-09	-1.80616	-1.27748	4.67022e-08	-1.08199	-1.29682
159689667	chr2:159689667:T:C	9.49979e-09	-1.87836	-0.521099	8.79134e-08	-1.15187	-0.594373
159689795	chr2:159689795:T:C	3.52055e-08	-2.12258e-10	-1.08953	1.82925e-07	-2.12258e-10	-1.01352
159689957	chr2:159689957:G:A	1.71941e-07	1.66778	-1.17136	5.47056e-08	-1.01639	-1.20424
159690250	chr2:159690250:T:C	2.62426e-07	-2.12258e-10	0.919242	1.15398e-06	-2.12258e-10	0.828378
159690585	chr2:159690585:T:G	4.73564e-09	-1.81962	-1.27599	4.46018e-08	-1.12785	-1.29697
159690704	chr2:159690704:C:T	1.90376e-08	-1.70936	0.00504508	1.2654e-07	-0.73984	-0.642196
159690730	chr2:159690730:CAG:C	4.74088e-08	-2.12258e-10	-0.791921	2.10772e-07	-2.12258e-10	-0.871819
159691061	chr2:159691061:T:C	4.91764e-09	-1.79449	-1.26341	2.59927e-08	-1.71652	-1.24826
159691280	chr2:159691280:G:A	7.09843e-09	-1.53032	-1.16054	9.39068e-08	-0.584718	-1.09557
159691515	chr2:159691515:T:C	3.15215e-08	-2.12258e-10	-1.20006	1.56858e-07	-2.12258e-10	-1.16726
159691627	chr2:159691627:G:A	4.90819e-08	0.201478	-0.958718	1.02826e-05	3.97293	-0.957313
159691708	chr2:159691708:T:C	4.8484e-09	-1.81259	-1.25949	4.58943e-08	-1.10018	-1.29607
159691755	chr2:159691755:A:G	3.12868e-07	2.10867	-1.01362	8.21344e-08	-0.755687	-1.05855
159692164	chr2:159692164:T:C	4.95273e-08	-2.12258e-10	-0.748205	2.0335e-07	-2.12258e-10	-0.907667
159692279	chr2:159692279:C:T	1.52983e-07	0.671968	-0.292371	3.5103e-07	0.00520654	-0.366929
159692283	chr2:159692283:T:C	3.56359e-08	-2.12258e-10	-1.07738	1.77425e-07	-2.12258e-10	-1.04404
159692334	chr2:159692334:T:G	4.59137e-07	-2.12258e-10	1.47862	2.39368e-06	-2.12258e-10	1.55799
159693120	chr2:159693120:ATTTG:A	1.59207e-07	0.708092	-0.288617	3.61533e-07	0.030996	-0.363238
159693191	chr2:159693191:CT:C	2.18395e-08	-1.83824	0.271237	1.11069e-07	-1.69806	0.185619
159693252	chr2:159693252:C:T	5.18359e-07	-2.12258e-10	1.59994	2.71855e-06	-2.12258e-10	1.68526
159694632	chr2:159694632:G:A	1.96639e-08	-1.70327	0.0313306	1.26923e-07	-0.755525	-0.623487
159694847	chr2:159694847:T:C	2.86214e-08	-2.12258e-10	-1.29657	1.38065e-07	-2.12258e-10	-1.29487
159695351	chr2:159695351:T:C	5.4746e-09	-1.8298	-1.12081	3.22852e-08	-1.52378	-1.22421
159695577	chr2:159695577:C:A	9.52765e-09	-1.51125	-0.885277	1.5307e-07	-0.293012	-0.898686
159695578	chr2:159695578:C:A	9.34008e-09	-1.52927	-0.887146	1.47191e-07	-0.33033	-0.900533
159695657	chr2:159695657:C:T	2.99212e-08	-1.83691	0.584746	1.49827e-07	-1.69793	0.484817
159695943	chr2:159695943:TAG:T	3.19531e-08	-2.12258e-10	-1.18646	1.58406e-07	-2.12258e-10	-1.15743
159696007	chr2:159696007:A:G	9.71746e-09	-1.87937	-0.497436	9.31432e-08	-1.11597	-0.572488
159696082	chr2:159696082:T:C	1.80976e-08	-1.86976	0.114808	1.93525e-07	-0.637645	-0.319543
159696431	chr2:159696431:C:T	5.18542e-08	-2.12258e-10	-0.702293	2.11257e-07	-2.12258e-10	-0.869516
159696505	chr2:159696505:T:A	1.25005e-07	-2.12258e-10	0.177624	5.65165e-07	-2.12258e-10	0.114523
159696551	chr2:159696551:G:A	4.09014e-08	-2.12258e-10	-0.939564	1.76406e-07	-2.12258e-10	-1.0498
159696717	chr2:159696717:G:A	2.68508e-08	-1.54942	0.188984	2.64933e-07	-0.770963	0.127845
159696828	chr2:159696828:C:A	5.47943e-09	-1.82829	-1.12144	3.21561e-08	-1.52738	-1.22462
159696872	chr2:159696872:A:G	1.81106e-08	-1.86881	0.114581	1.95391e-07	-0.627987	-0.319602
159696931	chr2:159696931:T:C	2.21599e-08	-1.83389	0.281441	1.11171e-07	-1.70698	0.195457
159696932	chr2:159696932:G:A	1.55408e-07	1.56828	-1.17295	5.22573e-08	-1.06166	-1.20476
159696948	chr2:159696948:G:A	1.78967e-07	1.67462	-1.13814	5.66231e-08	-1.01108	-1.17509
159697979	chr2:159697979:T:G	4.82355e-08	-2.12258e-10	-0.774634	1.98856e-07	-2.12258e-10	-0.930014
159698072	chr2:159698072:T:G	1.89287e-08	-1.87256	0.162511	1.94799e-07	-0.670947	-0.279679
159698111	chr2:159698111:G:A	1.83443e-08	-1.87004	0.128632	1.95492e-07	-0.639089	-0.307983
159698394	chr2:159698394:A:T	1.04865e-08	-1.80053	-0.500106	5.20223e-08	-1.74372	-0.527201
159698418	chr2:159698418:G:A	9.03449e-07	2.15549	-3.10475e-10	8.41562e-07	0.512666	-3.10475e-10
159698914	chr2:159698914:A:G	4.86503e-08	-2.12258e-10	-0.766072	2.00298e-07	-2.12258e-10	-0.922787
159698986	chr2:159698986:A:C	9.70568e-09	-1.87958	-0.498442	9.50257e-08	-1.095	-0.573446
159699087	chr2:159699087:G:A	1.80801e-08	-1.87016	0.114243	1.92663e-07	-0.641803	-0.319848
159699112	chr2:159699112:A:C	5.33535e-08	-1.61802	0.944234	4.25802e-07	-0.923111	0.754491
159699985	chr2:159699985:C:G	1.90205e-08	-1.71338	0.00816274	1.28318e-07	-0.728177	-0.639909
159700514	chr2:159700514:C:T	3.58611e-08	-2.12258e-10	-1.07108	1.67058e-07	-2.12258e-10	-1.10425
159700918	chr2:159700918:G:A	1.69934e-07	1.65562	-1.17094	5.44024e-08	-1.02231	-1.20387
159701823	chr2:159701823:G:A	2.86058e-08	-2.12258e-10	-1.29712	1.40575e-07	-2.12258e-10	-1.27686
159701879	chr2:159701879:T:C	1.67545e-07	1.64615	-1.17562	5.39238e-08	-1.02708	-1.20794
159702084	chr2:159702084:T:A	1.78326e-08	-1.7697	-3.10475e-10	7.69431e-08	-1.87953	-3.10475e-10
159702116	chr2:159702116:A:T	1.00333e-08	-1.87888	-0.465936	9.40756e-08	-1.13632	-0.542173
159702507	chr2:159702507:T:C	1.74888e-08	-1.78917	-3.10475e-10	1.47115e-07	-1.23138	-3.10475e-10
159702600	chr2:159702600:C:G	1.80236e-08	-1.86122	0.102173	2.07998e-07	-0.555264	-0.329801
159702806	chr2:159702806:C:T	3.27939e-08	-2.12258e-10	-1.16049	1.62466e-07	-2.12258e-10	-1.13212
159702822	chr2:159702822:T:C	2.86149e-08	-2.12258e-10	-1.2968	1.39864e-07	-2.12258e-10	-1.28192
159702927	chr2:159702927:C:T	4.87649e-09	-1.81025	-1.25605	4.63285e-08	-1.09143	-1.29541
159703058	chr2:159703058:AAAAC:A	6.01547e-09	-1.62589	-1.2305	7.13236e-08	-0.771647	-1.18372
159703571	chr2:159703571:C:T	1.66589e-07	1.64393	-1.17913	5.37412e-08	-1.02748	-1.21094
159703649	chr2:159703649:T:C	4.74704e-09	-1.81356	-1.27965	4.55936e-08	-1.10634	-1.29649
159703660	chr2:159703660:G:C	3.19508e-08	-2.12258e-10	-1.18653	1.54555e-07	-2.12258e-10	-1.18204
159703698	chr2:159703698:A:G	1.71447e-07	1.67644	-1.18289	5.43668e-08	-1.01268	-1.21416
159704524	chr2:159704524:C:T	1.72445e-08	-1.80324	-3.10475e-10	1.25592e-07	-1.38956	-3.10475e-10
159704631	chr2:159704631:C:A	2.86295e-08	-2.12258e-10	-1.29629	1.39505e-07	-2.12258e-10	-1.28449
159704863	chr2:159704863:C:T	1.22441e-07	1.34369	-1.18679	4.73081e-08	-1.14999	-1.21592
159705001	chr2:159705001:T:C	1.20385e-08	-1.80019	-0.362426	5.94555e-08	-1.74404	-0.393327
159705797	chr2:159705797:G:A	2.18972e-08	-1.83402	0.269652	1.09971e-07	-1.70672	0.184344
159705962	chr2:159705962:A:C	4.77166e-08	-2.12258e-10	-0.78545	2.11183e-07	-2.12258e-10	-0.869867
159705975	chr2:159705975:T:C	4.63146e-08	0.200042	-1.01531	8.1565e-06	3.80021	-1.01623
159706491	chr2:159706491:C:T	1.91754e-08	-1.6971	-3.10475e-10	7.69429e-08	-1.87953	-3.10475e-10
159706559	chr2:159706559:T:C	1.81167e-08	-1.87074	0.11685	1.91794e-07	-0.648849	-0.31732
159706561	chr2:159706561:C:T	1.12447e-08	-1.11069	-1.12014	2.08102e-07	0.225893	-1.11046
159706834	chr2:159706834:G:T	2.86072e-08	-2.12258e-10	-1.29707	1.40826e-07	-2.12258e-10	-1.27507
159707286	chr2:159707286:G:A	1.84486e-08	-1.86488	0.129133	2.05918e-07	-0.587761	-0.307353
159707444	chr2:159707444:A:G	4.73797e-08	-2.12258e-10	-0.792534	1.95867e-07	-2.12258e-10	-0.945157
159707460	chr2:159707460:G:A	3.60305e-08	-2.12258e-10	-1.06636	1.67289e-07	-2.12258e-10	-1.10287
159707684	chr2:159707684:A:G	1.83408e-08	-1.44657	-0.295029	5.21205e-07	0.575234	-0.541684
159707766	chr2:159707766:G:A	2.30766e-07	-2.12258e-10	0.790675	1.01848e-06	-2.12258e-10	0.703476
159707771	chr2:159707771:T:C	1.63108e-08	-1.8589	-3.10475e-10	9.49306e-08	-1.66945	-3.10475e-10
159707786	chr2:159707786:T:C	1.003e-08	-1.87921	-0.465936	9.51828e-08	-1.12462	-0.542173
159707793	chr2:159707793:C:T	9.47544e-09	-1.48587	-0.916155	2.86633e-07	0.587159	-1.15155
159707842	chr2:159707842:T:C	4.71629e-08	-2.12258e-10	-0.797121	2.1307e-07	-2.12258e-10	-0.860972
159708009	chr2:159708009:A:T	1.76856e-08	-1.6617	-0.116275	1.03887e-07	-0.851737	-0.727554
159708138	chr2:159708138:A:T	1.24781e-06	2.47842	-3.10475e-10	1.57186e-06	1.13742	-3.10475e-10
159708342	chr2:159708342:A:G	3.1935e-08	-2.12258e-10	-1.18703	1.54476e-07	-2.12258e-10	-1.18256
159708761	chr2:159708761:T:G	2.24349e-08	-1.84016	0.300054	1.14643e-07	-1.69459	0.213819
159708880	chr2:159708880:C:T	5.54202e-09	-1.77589	-1.16248	2.34909e-08	-1.87949	-1.1865
159709466	chr2:159709466:C:T	4.88185e-08	-2.12258e-10	-0.762621	2.20077e-07	-2.12258e-10	-0.828615
159710588	chr2:159710588:G:A	7.69627e-08	-2.12258e-10	-0.307408	4.36379e-07	-2.12258e-10	-0.144083
159710719	chr2:159710719:T:C	1.93231e-08	-1.87202	0.182594	1.99583e-07	-0.663616	-0.262746
159710999	chr2:159710999:T:C	1.07319e-08	-1.87655	-0.400959	9.53187e-08	-1.18541	-0.479961
159711026	chr2:159711026:A:G	7.36788e-09	-1.87958	-0.774018	7.29052e-08	-1.09199	-0.841441
159712039	chr2:159712039:C:T	1.42685e-07	-2.12258e-10	0.309911	4.93836e-07	-2.12258e-10	-0.0203901
159712477	chr2:159712477:G:A	5.11785e-09	-1.85553	-1.16246	3.46431e-08	-1.42637	-1.25113
159712509	chr2:159712509:T:G	1.1006e-08	-1.11909	-1.1332	2.0246e-07	0.211744	-1.12379
159712765	chr2:159712765:C:T	4.81855e-09	-1.82571	-1.25255	4.31298e-08	-1.16438	-1.294
159712834	chr2:159712834:G:T	5.54632e-08	-2.12258e-10	-0.635008	3.24958e-07	-2.12258e-10	-0.438899
159713180	chr2:159713180:A:G	1.83786e-08	-1.73954	-3.10475e-10	7.69452e-08	-1.8795	-3.10475e-10
159713311	chr2:159713311:C:G	5.638e-08	-2.12258e-10	-0.618615	2.26905e-07	-2.12258e-10	-0.798064
159713522	chr2:159713522:T:C	2.22033e-08	-1.23064	-0.319849	4.95443e-08	-1.80306	-0.516666
159714056	chr2:159714056:G:A	7.17643e-08	0.751423	-1.12877	3.60261e-08	-1.46558	-1.17276
159714113	chr2:159714113:A:G	3.87632e-08	-2.12258e-10	-0.993259	1.78592e-07	-2.12258e-10	-1.03749
159714220	chr2:159714220:T:A	2.99593e-08	-2.12258e-10	-1.25089	1.49558e-07	-2.12258e-10	-1.21491
159714408	chr2:159714408:T:C	1.17133e-07	0.269738	-0.157153	2.80503e-07	-0.338476	-0.247533
159714599	chr2:159714599:G:A	4.29614e-08	0.313413	-1.20384	2.82474e-08	-1.64383	-1.23777
159714758	chr2:159714758:C:T	4.78864e-09	-1.85443	-1.23005	3.24539e-08	-1.45807	-1.2847
159715034	chr2:159715034:C:T	5.04585e-08	-2.12258e-10	-0.729578	2.06529e-07	-2.12258e-10	-0.892151
159715198	chr2:159715198:A:G	8.87551e-09	-1.59705	-0.870386	4.03228e-07	0.453261	-0.676353
159715272	chr2:159715272:ATCT:A	4.57141e-08	0.251901	-1.08022	3.06787e-08	-1.6653	-1.13372
159715343	chr2:159715343:A:G	1.99131e-08	-1.65935	-3.10475e-10	7.71243e-08	-1.87718	-3.10475e-10
159715365	chr2:159715365:G:A	4.57499e-08	-2.12258e-10	-0.827539	1.93354e-07	-2.12258e-10	-0.958072
159716008	chr2:159716008:G:A	5.99092e-09	-1.75261	-1.10788	1.79309e-07	0.00119474	-1.03468
159716089	chr2:159716089:ATATTTT:A	5.06914e-08	-2.12258e-10	-0.724974	2.07308e-07	-2.12258e-10	-0.888386
159716207	chr2:159716207:A:G	5.64865e-09	-1.74648	-1.17284	1.70582e-07	0.0276601	-1.11104
159716326	chr2:159716326:T:C	5.75948e-09	-1.73804	-1.16184	1.78198e-07	0.0579583	-1.09766
159716631	chr2:159716631:A:G	7.61362e-08	0.733757	-1.05196	3.48202e-08	-1.56534	-1.10705
159717089	chr2:159717089:G:A	1.29498e-07	0.334327	-0.121394	3.06757e-07	-0.28367	-0.212869
159717246	chr2:159717246:A:C	1.11156e-07	-2.12258e-10	0.0602097	5.74625e-07	-2.12258e-10	0.131124
159717613	chr2:159717613:A:T	9.30631e-09	-1.60101	-0.819024	4.22796e-07	0.438642	-0.614346
159717614	chr2:159717614:G:A	5.74933e-09	-1.73193	-1.16972	1.80637e-07	0.0811232	-1.10723
159717857	chr2:159717857:G:T	3.26495e-08	-2.12258e-10	-1.1649	1.46711e-07	-2.12258e-10	-1.23413
159718715	chr2:159718715:A:G	2.28352e-08	-1.87609	0.353666	1.60819e-07	-0.822081	-0.320236
159718845	chr2:159718845:T:C	1.31883e-08	-1.78386	-0.287536	2.79058e-07	-0.212036	-0.379138
159719413	chr2:159719413:CCTGAAAGAAAAA:C	1.67679e-08	-1.83126	-3.10475e-10	7.98873e-08	-1.84198	-3.10475e-10
159720072	chr2:159720072:C:G	7.54773e-09	-1.87215	-0.757336	9.78666e-08	-0.83938	-0.799608
159720129	chr2:159720129:G:A	3.84137e-08	-1.00232	-3.10475e-10	1.26529e-07	-1.38212	-3.10475e-10
159720171	chr2:159720171:A:G	4.54228e-09	-1.84526	-1.29204	1.14546e-07	-0.197163	-1.28446
159720393	chr2:159720393:C:T	1.73713e-08	-1.80977	0.0138574	1.93391e-07	-0.312509	-0.645373
159720499	chr2:159720499:A:G	5.54032e-09	-1.76467	-1.17401	1.59232e-07	-0.0396525	-1.11258
159720764	chr2:159720764:A:G	4.30221e-08	-2.12258e-10	-0.889015	2.43776e-07	-2.12258e-10	-0.726344
159720939	chr2:159720939:C:T	2.88846e-08	-2.12258e-10	-1.28742	1.40317e-07	-2.12258e-10	-1.27869
159721056	chr2:159721056:G:A	5.4433e-09	-1.76183	-1.19451	1.56251e-07	-0.0331405	-1.13799
159721783	chr2:159721783:C:T	1.19888e-07	-2.12258e-10	0.135825	5.42122e-07	-2.12258e-10	0.0728963
159722399	chr2:159722399:G:T	7.75918e-08	0.820506	-1.11977	3.72823e-08	-1.43836	-1.16571
159722573	chr2:159722573:A:G	5.64211e-09	-1.76356	-1.15691	1.62751e-07	-0.0385441	-1.09183
159722706	chr2:159722706:T:A	5.87318e-09	-1.65405	-1.22629	2.93961e-08	-1.64491	-1.19682
159722878	chr2:159722878:C:T	3.9416e-08	-2.12258e-10	-0.976557	1.97114e-07	-2.12258e-10	-0.93881
159723179	chr2:159723179:T:C	5.54113e-09	-1.77818	-1.16035	1.53234e-07	-0.0946539	-1.09598
159723451	chr2:159723451:G:C	4.28606e-08	-2.12258e-10	-0.892776	2.42591e-07	-2.12258e-10	-0.731219
159723653	chr2:159723653:C:T	3.66106e-07	-2.12258e-10	1.25219	1.86207e-06	-2.12258e-10	1.30685
159723861	chr2:159723861:A:G	5.1622e-08	-2.12258e-10	-0.706782	2.73011e-07	-2.12258e-10	-0.613083
159723876	chr2:159723876:C:CATGT	1.05443e-08	-1.87597	-0.419173	1.76149e-07	-0.59101	-0.460256
159723900	chr2:159723900:C:G	1.24298e-08	-1.84418	-0.286457	2.09624e-07	-0.498953	-0.378325
159724152	chr2:159724152:G:A	3.40107e-08	-2.12258e-10	-1.12405	1.70862e-07	-2.12258e-10	-1.08174
159724721	chr2:159724721:C:T	5.52057e-09	-1.78413	-1.15812	1.48414e-07	-0.129163	-1.09342
159724790	chr2:159724790:G:A	4.8508e-08	-2.12258e-10	-0.769001	2.20689e-07	-2.12258e-10	-0.825839
159725509	chr2:159725509:C:T	1.69931e-08	-1.84047	0.0225491	9.73274e-08	-1.07351	-0.571005
159725673	chr2:159725673:A:C	5.55339e-09	-1.76112	-1.1752	1.60728e-07	-0.0288761	-1.11401
159725918	chr2:159725918:C:A	5.55253e-09	-1.75465	-1.18183	1.61885e-07	-0.0133609	-1.12235
159726312	chr2:159726312:G:C	1.07357e-08	-1.87097	-0.406186	1.3875e-07	-0.841717	-0.448206
159726363	chr2:159726363:C:T	1.89799e-08	-0.538002	-1.16935	4.53946e-07	1.05586	-1.16048
159726397	chr2:159726397:G:A	4.88872e-08	-2.12258e-10	-0.761214	2.01057e-07	-2.12258e-10	-0.919003
159726497	chr2:159726497:T:C	6.4906e-09	-1.74621	-1.03417	2.02686e-07	0.0310914	-0.942028
159726551	chr2:159726551:C:T	6.69869e-08	-0.374155	-0.0720764	8.21621e-08	-1.39535	-0.418551
159727095	chr2:159727095:A:G	0.00389451	11.2953	-0.770938	5.24571e-05	5.66688	-1.02172
159727114	chr2:159727114:A:G	7.92525e-08	-2.12258e-10	-0.27809	4.03968e-07	-2.12258e-10	-0.221258
159727173	chr2:159727173:C:T	4.41331e-09	-1.8782	-1.2879	7.39629e-08	-0.640751	-1.27828
159727353	chr2:159727353:C:T	2.89461e-08	-2.12258e-10	-1.28529	1.40479e-07	-2.12258e-10	-1.27754
159727537	chr2:159727537:G:A	4.97459e-08	-2.12258e-10	-0.743802	2.03989e-07	-2.12258e-10	-0.904528
159727621	chr2:159727621:C:T	8.51575e-09	-1.62111	-0.887698	3.6398e-07	0.371999	-0.697495
159727762	chr2:159727762:A:C	2.85368e-08	-1.74167	0.442133	6.27045e-07	-0.152134	0.370559
159728250	chr2:159728250:T:C	8.43998e-09	-1.62087	-0.896878	3.60581e-07	0.373782	-0.70866
159728284	chr2:159728284:A:T	5.57553e-09	-1.7656	-1.16674	1.57909e-07	-0.0566469	-1.10393
159728408	chr2:159728408:A:G	2.91841e-08	-2.12258e-10	-1.27711	1.39203e-07	-2.12258e-10	-1.28666
159728480	chr2:159728480:A:G	5.66009e-09	-1.74952	-1.16777	1.67987e-07	0.00637908	-1.10508
159728998	chr2:159728998:T:G	4.37315e-07	-2.12258e-10	1.42992	2.23678e-06	-2.12258e-10	1.4902
159729491	chr2:159729491:C:T	5.41911e-08	-2.12258e-10	-0.658212	2.87415e-07	-2.12258e-10	-0.561667
159729716	chr2:159729716:G:A	5.54641e-09	-1.76869	-1.16889	1.55621e-07	-0.0684452	-1.10673
159729748	chr2:159729748:GTCAA:G	4.62231e-08	-0.81725	-3.10475e-10	8.81038e-08	-1.74408	-3.10475e-10
159729752	chr2:159729752:A:G	1.30835e-08	-1.31886	-0.760513	6.38848e-07	0.789157	-0.552084
159729799	chr2:159729799:C:T	5.58706e-09	-1.75868	-1.17159	1.61322e-07	-0.029255	-1.10993
159730618	chr2:159730618:T:G	5.64274e-09	-1.7559	-1.16446	1.64338e-07	-0.0195271	-1.10114
159731014	chr2:159731014:C:T	5.58112e-09	-1.7614	-1.16994	1.59872e-07	-0.0405792	-1.10764
159731686	chr2:159731686:G:A	1.63801e-08	-1.85466	-3.10475e-10	8.51476e-06	2.82696	-3.10475e-10
159731740	chr2:159731740:G:A	1.09331e-07	0.292433	-0.248783	2.61039e-07	-0.322154	-0.335771
159731808	chr2:159731808:A:C	1.09921e-08	-1.86836	-0.385194	1.37673e-07	-0.869778	-0.427935
159732298	chr2:159732298:A:T	1.27182e-07	0.375292	-0.180403	3.00169e-07	-0.248758	-0.26949
159732420	chr2:159732420:A:T	5.70023e-09	-1.77	-1.14023	1.61738e-07	-0.064934	-1.07168
159732642	chr2:159732642:A:G	3.23393e-08	-2.12258e-10	-1.17445	1.4575e-07	-2.12258e-10	-1.2407
159732674	chr2:159732674:C:A	5.69116e-09	-1.75437	-1.15744	1.68656e-07	-0.00243724	-1.0923
159732798	chr2:159732798:A:G	4.52289e-08	-2.12258e-10	-0.838993	1.88463e-07	-2.12258e-10	-0.98369
159732832	chr2:159732832:T:C	8.56557e-09	-1.62297	-0.880012	3.68177e-07	0.374698	-0.688729
159732869	chr2:159732869:T:C	4.38816e-09	-1.8795	-1.29232	8.14262e-08	-0.537982	-1.28491
159732981	chr2:159732981:C:A	3.13691e-08	-1.7558	0.550893	6.7027e-07	-0.193039	0.478126
159733058	chr2:159733058:TTTAG:T	5.8783e-09	-1.7662	-1.11326	1.69688e-07	-0.0487536	-1.03988
159733099	chr2:159733099:CATT:C	5.71768e-09	-1.7641	-1.14307	1.64915e-07	-0.0414177	-1.07574
159733266	chr2:159733266:T:G	5.63506e-09	-1.76042	-1.16131	1.6451e-07	-0.0223883	-1.09723
159733279	chr2:159733279:C:T	3.80954e-08	-2.12258e-10	-1.01064	2.10686e-07	-2.12258e-10	-0.872225
159733307	chr2:159733307:A:G	4.80265e-09	-1.83419	-1.24738	3.07833e-08	-1.5036	-1.29203
159734402	chr2:159734402:ATTAATTT:A	3.35399e-08	-1.58988	0.45189	8.04175e-08	-1.61361	-0.221748
159734662	chr2:159734662:A:G	3.24026e-08	-2.12258e-10	-1.17249	1.60961e-07	-2.12258e-10	-1.14143
159735058	chr2:159735058:A:G	3.2748e-08	-2.12258e-10	-1.16189	1.5546e-07	-2.12258e-10	-1.17621
159735137	chr2:159735137:T:G	5.82485e-09	-1.65584	-1.23275	2.91091e-08	-1.647	-1.20454
159735336	chr2:159735336:A:G	3.21109e-08	-2.12258e-10	-1.18153	1.45056e-07	-2.12258e-10	-1.24548
159735614	chr2:159735614:T:TC	6.07723e-08	-2.12258e-10	-0.543595	2.75587e-07	-2.12258e-10	-0.603691
159735699	chr2:159735699:A:G	5.58466e-09	-1.77142	-1.15929	1.57202e-07	-0.0704153	-1.09465
159736378	chr2:159736378:C:T	1.98232e-08	-0.768684	-0.89519	0.0015247	8.91208	-0.897359
159736428	chr2:159736428:C:T	5.56442e-09	-1.69301	-1.24132	2.77307e-08	-1.68536	-1.2147
159736603	chr2:159736603:G:A	5.65828e-09	-1.75991	-1.1577	1.65042e-07	-0.0236268	-1.09277
159736929	chr2:159736929:C:T	4.51301e-08	-0.841179	-3.10475e-10	1.03047e-07	-1.58741	-3.10475e-10
159736959	chr2:159736959:A:G	5.63474e-09	-1.76999	-1.15178	1.59653e-07	-0.0640914	-1.0855
159737015	chr2:159737015:A:G	2.35361e-08	-1.49219	-3.10475e-10	0.0296052	10.9809	-3.10475e-10
159737264	chr2:159737264:T:C	5.61513e-09	-1.7667	-1.15856	1.6048e-07	-0.0505613	-1.09386
159737649	chr2:159737649:A:G	5.60032e-09	-1.76287	-1.16503	1.61534e-07	-0.0362969	-1.10158
159737697	chr2:159737697:A:T	5.5585e-09	-1.76563	-1.16977	1.58925e-07	-0.0467847	-1.10738
159737718	chr2:159737718:G:A	7.8477e-08	0.728994	-1.01692	3.95309e-08	-1.47434	-1.07117
159738016	chr2:159738016:A:G	1.18584e-08	-0.995541	-1.18215	2.3838e-07	0.424389	-1.17312
159738264	chr2:159738264:C:T	9.01958e-09	-1.28034	-1.17099	0.0162852	11.5517	-1.16851
159738372	chr2:159738372:A:G	3.85391e-08	0.223873	-1.22293	2.70204e-08	-1.67328	-1.25272
159738380	chr2:159738380:A:G	5.64336e-09	-1.76951	-1.15074	1.6006e-07	-0.0626791	-1.08437
159738418	chr2:159738418:C:A	5.42746e-09	-1.80757	-1.15168	2.95419e-08	-1.59377	-1.24302
159738451	chr2:159738451:G:A	5.48055e-09	-1.79997	-1.14955	1.38344e-07	-0.209993	-1.08286
159738616	chr2:159738616:G:A	5.90391e-09	-1.79476	-1.08036	1.32624e-07	-0.445714	-0.889364
159738714	chr2:159738714:A:G	4.69769e-08	-2.12258e-10	-0.801073	1.94496e-07	-2.12258e-10	-0.952184
159738811	chr2:159738811:C:T	3.52902e-08	-2.12258e-10	-1.08712	1.63958e-07	-2.12258e-10	-1.12298
159739373	chr2:159739373:C:T	3.36082e-07	-2.12258e-10	1.16663	1.70939e-06	-2.12258e-10	1.2213
159739392	chr2:159739392:A:G	5.59567e-09	-1.7343	-1.19444	1.75627e-07	0.0848456	-1.13907
159739654	chr2:159739654:C:T	1.43437e-08	-1.83589	-0.151527	2.00267e-07	-0.162488	-0.760455
159739669	chr2:159739669:A:G	3.13203e-08	-2.12258e-10	-1.20646	1.51715e-07	-2.12258e-10	-1.20059
159740204	chr2:159740204:A:G	1.03953e-08	-1.87608	-0.433302	1.73315e-07	-0.593194	-0.474289
159740907	chr2:159740907:G:A	5.89746e-09	-1.74361	-1.1326	1.82762e-07	0.0478169	-1.06222
159740916	chr2:159740916:G:A	5.95718e-09	-1.72807	-1.13806	1.92718e-07	0.107324	-1.06869
159741029	chr2:159741029:A:G	2.96059e-08	-2.12258e-10	-1.26275	1.43613e-07	-2.12258e-10	-1.25547
159741412	chr2:159741412:T:C	2.66508e-07	-2.12258e-10	0.934674	1.06049e-06	-2.12258e-10	0.743894
159741467	chr2:159741467:C:T	4.39323e-09	-1.87958	-1.29109	7.75865e-08	-0.588446	-1.28275
159742433	chr2:159742433:A:G	1.06458e-07	1.22639	-1.20936	4.02983e-08	-1.28584	-1.24044
159742454	chr2:159742454:TACA:T	4.07348e-08	-2.12258e-10	-0.943646	1.87055e-07	-2.12258e-10	-0.991191
159742569	chr2:159742569:G:A	5.90921e-09	-1.73512	-1.1391	1.87488e-07	0.0811864	-1.07006
159742982	chr2:159742982:A:G	4.41294e-09	-1.87891	-1.28728	7.53515e-08	-0.62304	-1.27739
159743084	chr2:159743084:G:A	2.34789e-08	-1.49463	-3.10475e-10	1.68949e-07	-1.093	-3.10475e-10
159743206	chr2:159743206:C:G	4.73682e-09	-1.84992	-1.24545	3.23401e-08	-1.45499	-1.2913
159743927	chr2:159743927:A:G	3.32929e-08	-2.12258e-10	-1.14539	1.69451e-07	-2.12258e-10	-1.09003
159744235	chr2:159744235:A:G	6.13965e-09	-1.73232	-1.10364	1.97586e-07	0.091486	-1.0279
159744278	chr2:159744278:G:A	3.94664e-08	0.208408	-1.18369	2.7734e-08	-1.6781	-1.22183
159744301	chr2:159744301:A:G	1.02324e-08	-1.87844	-0.446729	1.45714e-07	-0.753694	-0.487252
159744392	chr2:159744392:A:G	5.91764e-09	-1.73606	-1.13673	1.87538e-07	0.0785345	-1.06715
159744469	chr2:159744469:A:G	3.66415e-07	-2.12258e-10	1.25304	1.87161e-06	-2.12258e-10	1.31196
159744563	chr2:159744563:A:G	1.60191e-08	-1.87242	-0.00453198	3.01016e-07	0.142263	-0.657693
159744925	chr2:159744925:A:G	4.94374e-09	-1.84038	-1.21223	3.17412e-08	-1.48784	-1.27714
159745015	chr2:159745015:A:G	1.07209e-08	-1.87763	-0.4009	1.72818e-07	-0.627438	-0.442915
159745028	chr2:159745028:T:C	4.34754e-08	-2.12258e-10	-0.878533	2.18216e-07	-2.12258e-10	-0.837108
159745060	chr2:159745060:C:T	2.90954e-08	-2.12258e-10	-1.28015	1.41383e-07	-2.12258e-10	-1.27112
159745278	chr2:159745278:A:C	5.89351e-09	-1.73812	-1.13876	1.8567e-07	0.0708114	-1.06944
159745377	chr2:159745377:C:T	4.94814e-09	-1.85716	-1.19456	3.34713e-08	-1.44408	-1.26782
159745397	chr2:159745397:G:A	6.01572e-09	-1.73081	-1.12554	1.93728e-07	0.0976011	-1.05374
159745484	chr2:159745484:A:G	5.84683e-09	-1.74482	-1.14001	1.80875e-07	0.0461098	-1.0709
159745747	chr2:159745747:A:G	1.63204e-08	-1.86919	0.0108736	2.89825e-07	0.0937824	-0.647098
159746186	chr2:159746186:C:T	5.79233e-09	-1.7392	-1.155	1.79306e-07	0.0558264	-1.08933
159746300	chr2:159746300:A:G	5.82055e-09	-1.73668	-1.15266	1.81548e-07	0.065339	-1.08641
159746452	chr2:159746452:G:A	5.77976e-09	-1.74329	-1.15308	1.77051e-07	0.0408136	-1.08697
159746548	chr2:159746548:T:A	5.84725e-09	-1.72915	-1.1556	1.85901e-07	0.0926959	-1.09008
159747270	chr2:159747270:C:A	2.46363e-08	-1.44651	-3.10475e-10	0.0390737	11.2584	-3.10475e-10
159747534	chr2:159747534:A:AT	2.00431e-08	-1.65284	-3.10475e-10	7.87759e-08	-1.85599	-3.10475e-10
159747868	chr2:159747868:C:T	7.21572e-08	-0.371882	-3.10475e-10	1.83275e-06	1.29098	-3.10475e-10
159747941	chr2:159747941:C:T	1.49668e-08	-1.86841	-0.0764865	1.11569e-07	-0.860477	-0.647478
159748003	chr2:159748003:C:T	2.08078e-08	-0.707715	-0.907685	0.00180607	9.09398	-0.909909
159748030	chr2:159748030:G:A	2.2564e-08	-1.53437	-3.10475e-10	0.0219938	10.6837	-3.10475e-10
159748257	chr2:159748257:G:A	3.15374e-08	-1.19956	-3.10475e-10	4.63582e-07	-0.0836108	-3.10475e-10
159748425	chr2:159748425:G:A	7.82541e-08	0.779836	-1.0706	3.82921e-08	-1.45519	-1.12216
159748757	chr2:159748757:T:C	1.26184e-08	-1.82203	-0.293543	2.41267e-07	-0.35094	-0.385748
159748949	chr2:159748949:A:C	1.62625e-08	-1.86187	-3.10475e-10	8.23062e-08	-1.81215	-3.10475e-10
159748980	chr2:159748980:T:C	3.72045e-08	-2.12258e-10	-1.0343	1.7168e-07	-2.12258e-10	-1.07696
159749002	chr2:159749002:G:A	1.66855e-07	0.466399	-3.10475e-10	1.00861e-07	-1.60885	-3.10475e-10
159749272	chr2:159749272:C:T	4.81105e-08	-2.12258e-10	-0.777229	1.98406e-07	-2.12258e-10	-0.932277
159749789	chr2:159749789:T:C	4.25885e-08	-2.12258e-10	-0.899145	2.13609e-07	-2.12258e-10	-0.858445
159750261	chr2:159750261:T:C	1.25988e-08	-1.82332	-0.293812	2.39878e-07	-0.356459	-0.386004
159750266	chr2:159750266:G:A	4.75268e-09	-1.84953	-1.24249	3.22734e-08	-1.45824	-1.29011
159750608	chr2:159750608:G:A	1.21917e-07	0.351465	-0.198852	2.88856e-07	-0.269254	-0.287411
159750649	chr2:159750649:A:C	5.79394e-09	-1.74213	-1.15179	1.77987e-07	0.0443237	-1.08521
159750773	chr2:159750773:TTA:T	7.0266e-08	-0.398441	-3.10475e-10	1.51189e-06	1.09852	-3.10475e-10
159752008	chr2:159752008:C:T	1.70069e-08	-1.81711	-3.10475e-10	1.18669e-07	-1.44626	-3.10475e-10
159752111	chr2:159752111:A:G	1.20634e-07	0.352236	-0.210204	2.8583e-07	-0.268976	-0.298221
159752651	chr2:159752651:T:C	1.51337e-08	-1.26899	-0.664819	3.88691e-08	-1.8786	-0.683794
159752947	chr2:159752947:C:T	4.35437e-08	-2.12258e-10	-0.876963	1.86318e-07	-2.12258e-10	-0.995139
159753493	chr2:159753493:G:A	2.53468e-08	-1.41808	-3.10475e-10	0.045545	11.4116	-3.10475e-10
159753869	chr2:159753869:G:A	1.42281e-08	-1.81171	-0.183804	2.79193e-07	-0.310129	-0.28056
159754047	chr2:159754047:A:C	3.19983e-08	-2.12258e-10	-1.18505	1.44709e-07	-2.12258e-10	-1.24787
159754793	chr2:159754793:A:G	9.87245e-09	-1.24658	-1.11441	0.0199403	11.6969	-1.11127
159754889	chr2:159754889:C:T	4.84498e-08	-2.12258e-10	-0.770201	1.99545e-07	-2.12258e-10	-0.926554
159754940	chr2:159754940:A:G	5.7583e-08	-2.12258e-10	-0.597501	2.53951e-07	-2.12258e-10	-0.685454
159754972	chr2:159754972:A:T	1.56037e-07	0.595146	-0.195784	3.57457e-07	-0.0591534	-0.284427
159755232	chr2:159755232:C:T	3.37888e-08	-2.12258e-10	-1.1306	1.58584e-07	-2.12258e-10	-1.15631
159755297	chr2:159755297:TG:T	5.75875e-09	-1.7331	-1.16691	1.79498e-07	0.0713182	-1.10375
159755781	chr2:159755781:T:C	1.03068e-08	-1.62742	-0.690505	3.74289e-08	-1.87958	-0.720567
159756494	chr2:159756494:C:G	1.30966e-07	0.363092	-0.138885	3.08675e-07	-0.2605	-0.229805
159756820	chr2:159756820:CAA:C	4.81032e-08	-2.12258e-10	-0.777381	1.98247e-07	-2.12258e-10	-0.93308
159757743	chr2:159757743:C:T	4.42286e-09	-1.87704	-1.2869	9.11264e-08	-0.434016	-1.27633
159758549	chr2:159758549:G:C	1.46621e-08	-1.86667	-0.0987934	2.18796e-07	-0.629897	-0.204557
159759721	chr2:159759721:A:G	1.79079e-08	-1.86143	0.0959421	2.81876e-07	0.00751145	-0.588639
159759931	chr2:159759931:TACA:T	8.54773e-08	0.79333	-0.995808	4.13762e-08	-1.447	-1.05288
159760362	chr2:159760362:C:G	5.8195e-09	-1.73179	-1.15773	1.84813e-07	0.0893117	-1.09256
159760724	chr2:159760724:T:C	8.00498e-08	-1.06431	0.796228	9.99538e-08	-1.86746	0.249579
159761326	chr2:159761326:G:A	6.19037e-09	-1.55358	-1.27415	2.50048e-07	0.545702	-1.24664
159761537	chr2:159761537:C:CCCAAGTAG	5.34435e-09	-1.85168	-1.12301	3.91853e-08	-1.32438	-1.22991
159761574	chr2:159761574:C:A	1.27048e-07	0.387336	-0.193501	2.99038e-07	-0.239363	-0.282659
159761611	chr2:159761611:C:T	4.7549e-08	-2.12258e-10	-0.788968	2.4971e-07	-2.12258e-10	-0.702293
159761865	chr2:159761865:A:G	6.87511e-08	-2.12258e-10	-0.420236	3.30549e-07	-2.12258e-10	-0.421838
159761875	chr2:159761875:A:G	1.3347e-08	-1.87402	-0.185416	1.09888e-07	-0.796059	-0.727071
159762064	chr2:159762064:A:G	5.94573e-09	-1.71056	-1.15749	1.99415e-07	0.165011	-1.09222
159762444	chr2:159762444:T:C	2.60004e-07	-2.12258e-10	0.909967	1.03573e-06	-2.12258e-10	0.720263
159762595	chr2:159762595:T:A	1.29905e-07	0.400789	-0.184711	3.05233e-07	-0.227745	-0.273775
159762722	chr2:159762722:T:G	1.76732e-08	-1.87136	0.09268	2.47412e-07	-0.691165	-0.0203758
159762802	chr2:159762802:C:G	4.06816e-08	-0.944953	-3.10475e-10	8.92131e-08	-1.73157	-3.10475e-10
159764337	chr2:159764337:G:A	6.64578e-09	-1.77665	-0.9801	9.86293e-08	-0.747118	-0.884108
159765228	chr2:159765228:G:T	1.73724e-08	-1.83507	0.0392214	2.2774e-07	-0.163826	-0.630561
159765413	chr2:159765413:T:G	1.37494e-08	-1.34758	-0.68215	3.81728e-08	-1.87921	-0.701256
159765414	chr2:159765414:G:A	1.19888e-07	-2.12258e-10	0.135825	5.42122e-07	-2.12258e-10	0.0728963
159765854	chr2:159765854:C:T	5.90808e-09	-1.71474	-1.15967	1.96019e-07	0.150457	-1.09484
159766057	chr2:159766057:CAT:C	1.25709e-07	0.388618	-0.205374	2.96294e-07	-0.237594	-0.293648
159766450	chr2:159766450:C:T	1.81697e-08	-1.82833	0.0773583	2.25181e-07	-0.202214	-0.603476
159766855	chr2:159766855:C:T	5.93832e-09	-1.70665	-1.16265	2.00755e-07	0.178014	-1.09852
159767079	chr2:159767079:G:A	5.99341e-09	-1.71653	-1.14354	2.00786e-07	0.154876	-1.07523
159767089	chr2:159767089:G:A	2.87338e-08	-2.12258e-10	-1.29266	1.3925e-07	-2.12258e-10	-1.28632
159767169	chr2:159767169:A:G	2.53735e-06	3.18815	-3.10475e-10	2.01985e-06	1.38818	-3.10475e-10
159767723	chr2:159767723:TG:T	7.95678e-08	-2.12258e-10	-0.27412	4.0577e-07	-2.12258e-10	-0.216807
159767736	chr2:159767736:ACTT:A	2.60182e-07	0.910652	-3.10475e-10	4.0281e-07	-0.224128	-3.10475e-10
159767872	chr2:159767872:A:T	5.03951e-08	-2.12258e-10	-0.730834	2.26775e-07	-2.12258e-10	-0.798636
159768178	chr2:159768178:T:G	3.19961e-08	-2.12258e-10	-1.18511	1.44693e-07	-2.12258e-10	-1.24798
159768239	chr2:159768239:C:CT	5.5913e-09	-1.83016	-1.09936	3.30334e-08	-1.5128	-1.21228
159769330	chr2:159769330:T:C	4.50792e-08	-2.12258e-10	-0.842309	1.88082e-07	-2.12258e-10	-0.985715
159769641	chr2:159769641:A:G	1.72706e-08	-1.72507	-0.0766548	4.38654e-07	0.0440826	-0.182966
159770111	chr2:159770111:C:T	2.0181e-08	-1.64599	-3.10475e-10	2.19922e-07	-0.829321	-3.10475e-10
159770231	chr2:159770231:T:TATCA	4.38407e-08	-2.12258e-10	-0.870167	2.48657e-07	-2.12258e-10	-0.706518
159770360	chr2:159770360:GT:G	9.56027e-08	0.243119	-0.333646	2.33325e-07	-0.362199	-0.40796
159770387	chr2:159770387:T:C	1.88933e-08	-1.81045	0.0985247	2.07938e-07	-0.296648	-0.588706
159770667	chr2:159770667:C:CT	4.35249e-08	-2.12258e-10	-0.877395	2.48186e-07	-2.12258e-10	-0.708417
159770849	chr2:159770849:A:ATAAG	2.2474e-08	-1.53837	-3.10475e-10	2.39896e-07	-0.742387	-3.10475e-10
159770903	chr2:159770903:T:G	1.34998e-07	1.31185	-1.05732	4.78749e-08	-1.24485	-1.10916
159771628	chr2:159771628:G:A	1.68352e-08	-1.82726	-3.10475e-10	9.76504e-08	-1.6412	-3.10475e-10
159771644	chr2:159771644:C:G	5.78755e-09	-1.68318	-1.21184	2.08471e-07	0.27696	-1.15975
159771698	chr2:159771698:CTT:C	1.39011e-08	-1.86272	-0.156047	9.50648e-08	-0.967813	-0.700222
159772096	chr2:159772096:C:T	5.52263e-09	-1.83076	-1.11112	3.28426e-08	-1.51096	-1.21991
159772479	chr2:159772479:A:G	1.35407e-08	-1.52309	-0.521934	3.71616e-07	0.576379	-0.881112
159772622	chr2:159772622:C:T	5.58674e-09	-1.81695	-1.11339	3.1675e-08	-1.54568	-1.22138
159772664	chr2:159772664:A:G	1.43317e-08	-1.82496	-0.163295	2.62869e-07	-0.385885	-0.265054
159772882	chr2:159772882:A:G	6.04016e-09	-1.68156	-1.17074	2.18321e-07	0.271466	-1.10809
159773032	chr2:159773032:G:GA	5.12971e-08	-2.12258e-10	-0.713094	2.09335e-07	-2.12258e-10	-0.878656
159773625	chr2:159773625:C:T	4.90781e-08	0.539668	-1.29698	3.15043e-08	-1.47572	-1.29675
159774026	chr2:159774026:A:T	5.16605e-08	-2.12258e-10	-0.706036	2.10623e-07	-2.12258e-10	-0.872523
159774411	chr2:159774411:C:T	3.09164e-08	-1.85783	0.638387	1.32501e-07	-1.85321	0.517202
159774453	chr2:159774453:A:G	6.61649e-09	-1.67966	-1.08151	2.43419e-07	0.27559	-1.0034
159774657	chr2:159774657:A:G	2.11236e-08	-1.60034	-3.10475e-10	2.13594e-07	-0.858516	-3.10475e-10
159774903	chr2:159774903:C:G	1.19165e-07	0.333078	-0.203295	2.83195e-07	-0.284838	-0.291622
159774972	chr2:159774972:A:G	6.0371e-08	0.714759	-1.26498	3.07369e-08	-1.51417	-1.28296
159775574	chr2:159775574:A:G	1.61521e-08	-0.983287	-0.88539	3.37913e-07	0.443602	-0.843408
159775582	chr2:159775582:G:A	9.14099e-09	-1.60631	-0.831652	2.71021e-07	0.349825	-0.970224
159775608	chr2:159775608:C:T	9.05863e-09	-1.61445	-0.83256	2.65309e-07	0.329106	-0.970805
159775612	chr2:159775612:G:A	1.66536e-08	-1.87047	0.0323674	2.37888e-07	-0.671629	-0.0791641
159775708	chr2:159775708:A:G	3.48321e-08	-2.12258e-10	-1.10019	1.62007e-07	-2.12258e-10	-1.13495
159776284	chr2:159776284:TTCA:T	4.91306e-08	-2.12258e-10	-0.756247	2.01933e-07	-2.12258e-10	-0.914656
159776490	chr2:159776490:A:G	1.09009e-08	-1.87065	-0.39123	1.96688e-07	-0.510631	-0.430343
159776860	chr2:159776860:C:T	4.21409e-07	-2.12258e-10	1.39287	2.14677e-06	-2.12258e-10	1.44913
159776995	chr2:159776995:G:A	2.89241e-08	-2.12258e-10	-1.28605	1.4057e-07	-2.12258e-10	-1.27689
159777493	chr2:159777493:A:G	1.24609e-07	0.322982	-0.148533	2.95437e-07	-0.295081	-0.239057
159777600	chr2:159777600:C:T	4.83302e-08	-2.12258e-10	-0.772671	1.99169e-07	-2.12258e-10	-0.928442
159778378	chr2:159778378:T:C	1.61864e-08	-1.86656	-3.10475e-10	8.11994e-08	-1.82569	-3.10475e-10
159778841	chr2:159778841:AAC:A	1.28068e-07	1.34254	-1.14071	1.71994e-07	0.167056	-1.24219
159779691	chr2:159779691:C:T	2.95529e-08	-1.26455	-3.10475e-10	4.16585e-07	-0.190503	-3.10475e-10
159779883	chr2:159779883:G:A	4.17141e-07	-2.12258e-10	1.38269	2.13184e-06	-2.12258e-10	1.44215
159779981	chr2:159779981:A:G	2.47768e-08	-1.44082	-3.10475e-10	4.60874e-07	-0.0894697	-3.10475e-10
159780397	chr2:159780397:A:G	6.04435e-09	-1.68557	-1.16603	2.16739e-07	0.258551	-1.10245
159780440	chr2:159780440:AAT:A	2.6577e-08	-1.37068	-3.10475e-10	7.70794e-08	-1.87776	-3.10475e-10
159780756	chr2:159780756:C:A	1.51934e-08	-1.86467	-0.0652016	1.0307e-07	-0.953275	-0.63391
159780813	chr2:159780813:A:G	1.46286e-08	-1.80375	-0.164002	2.94681e-07	-0.270181	-0.266518
159781110	chr2:159781110:G:A	5.76754e-09	-1.73814	-1.16035	1.80117e-07	0.0665293	-1.09552
159781843	chr2:159781843:T:A	6.15977e-07	1.77248	-3.10475e-10	6.29691e-07	0.222635	-3.10475e-10
159781890	chr2:159781890:GTA:G	6.26617e-09	-1.52042	-1.29514	1.93776e-06	2.64113	-1.29443
159782065	chr2:159782065:G:A	5.62623e-09	-1.62626	-1.29703	1.35535e-06	2.2788	-1.28958
159782227	chr2:159782227:A:T	3.1379e-08	-2.12258e-10	-1.20459	1.4289e-07	-2.12258e-10	-1.26052
159782293	chr2:159782293:A:G	4.67083e-09	-1.82353	-1.28586	1.33166e-07	-0.0562523	-1.27474
159782306	chr2:159782306:G:A	5.99252e-09	-1.56429	-1.29593	1.6535e-06	2.48139	-1.29333
159782369	chr2:159782369:C:T	5.73873e-09	-1.76629	-1.1372	1.65423e-07	-0.0444897	-1.0696
159782778	chr2:159782778:A:G	1.60526e-08	-1.87486	-3.10475e-10	1.06349e-07	-1.55587	-3.10475e-10
159783000	chr2:159783000:A:AT	4.13958e-08	-2.12258e-10	-0.92755	1.86187e-07	-2.12258e-10	-0.995841
159783459	chr2:159783459:T:C	6.13387e-09	-1.67915	-1.15775	2.23499e-07	0.279104	-1.09229
159783640	chr2:159783640:C:T	5.62466e-09	-1.62676	-1.29681	1.35499e-06	2.27987	-1.29092
159783684	chr2:159783684:T:C	1.4649e-07	0.4719	-0.135672	3.39602e-07	-0.168031	-0.226788
159784495	chr2:159784495:G:A	1.46631e-08	-1.86407	-0.101321	2.23365e-07	-0.606817	-0.20697
159784888	chr2:159784888:A:G	1.91692e-08	-1.82303	0.125609	2.28194e-07	-0.223082	-0.569317
159785405	chr2:159785405:A:G	1.94168e-08	-1.87957	0.194979	1.73586e-07	-1.02324	-0.0426795
159785677	chr2:159785677:G:GA	6.05497e-09	-1.69114	-1.15871	2.14855e-07	0.240503	-1.09314
159785905	chr2:159785905:T:C	2.9789e-08	-1.67565	0.41906	7.84314e-07	0.0918219	0.350393
159786595	chr2:159786595:A:G	6.61906e-08	0.797045	-1.25524	3.19195e-08	-1.48311	-1.27627
159786977	chr2:159786977:G:A	2.18839e-08	-1.82678	0.2618	2.56382e-07	-0.204891	-0.471033
159787264	chr2:159787264:T:A	1.8864e-08	-1.71347	-3.10475e-10	7.69974e-08	-1.87882	-3.10475e-10
159787313	chr2:159787313:T:C	7.2794e-08	-2.12258e-10	-0.363096	3.17039e-07	-2.12258e-10	-0.463568
159787321	chr2:159787321:G:A	2.30187e-08	-1.6947	0.180282	6.1991e-07	0.0456975	0.161284
159787400	chr2:159787400:T:C	1.85029e-08	-1.8377	0.104891	2.44367e-07	-0.139759	-0.584162
159788133	chr2:159788133:G:A	3.98833e-08	-2.12258e-10	-0.964772	1.73153e-07	-2.12258e-10	-1.06842
159788214	chr2:159788214:GTACA:G	5.46927e-09	-1.6546	-1.29698	1.20826e-06	2.1643	-1.28996
159788690	chr2:159788690:C:T	1.47642e-08	-1.8618	-0.0967269	2.29186e-07	-0.585474	-0.202584
159789043	chr2:159789043:G:T	1.10849e-08	-1.87771	-0.367437	1.61095e-07	-0.730577	-0.410025
159789457	chr2:159789457:G:A	1.4658e-08	-1.86711	-0.0986372	2.17945e-07	-0.633619	-0.20473
159789568	chr2:159789568:T:G	3.67004e-08	-2.12258e-10	-1.04794	1.69788e-07	-2.12258e-10	-1.08804
159789781	chr2:159789781:G:A	5.7422e-09	-1.61194	-1.29095	1.42876e-06	2.33877	-1.2968
159789899	chr2:159789899:T:C	1.90565e-08	-1.84437	0.141042	2.62767e-07	-0.0930913	-0.558234
159789980	chr2:159789980:AGTT:A	5.58011e-09	-1.63529	-1.29623	1.30786e-06	2.24622	-1.29267
159790018	chr2:159790018:A:G	5.97221e-09	-1.69964	-1.16397	2.0736e-07	0.211531	-1.09967
159790095	chr2:159790095:A:G	5.75563e-09	-1.82554	-1.07501	3.31866e-08	-1.52437	-1.19608
159790184	chr2:159790184:C:G	9.80809e-09	-1.08583	-1.28169	2.28511e-08	-1.87913	-1.21446
159790370	chr2:159790370:G:A	5.57564e-09	-1.63952	-1.2928	1.27987e-06	2.22809	-1.29617
159790504	chr2:159790504:T:C	1.30655e-07	0.406349	-0.184518	3.06519e-07	-0.2236	-0.273715
159790579	chr2:159790579:C:T	2.3743e-08	-1.69314	0.209696	6.42523e-07	0.0523488	0.19046
159790677	chr2:159790677:T:C	2.11408e-08	-1.59953	-3.10475e-10	2.13896e-07	-0.857102	-3.10475e-10
159791495	chr2:159791495:A:T	7.94388e-09	-1.66191	-0.916416	1.35441e-06	1.88455	-0.896025
159791565	chr2:159791565:C:T	2.90344e-08	-2.12258e-10	-1.28225	1.41258e-07	-2.12258e-10	-1.27201
159792275	chr2:159792275:C:T	1.53138e-08	-1.86514	-0.0568378	2.31258e-07	-0.614627	-0.164433
159792709	chr2:159792709:G:A	2.30944e-08	-1.74698	0.235839	5.45577e-07	-0.137539	0.216788
159792823	chr2:159792823:CCTT:C	1.0055e-07	0.235939	-0.276015	2.42291e-07	-0.3707	-0.361753
159793017	chr2:159793017:G:A	4.10681e-08	-2.12258e-10	-0.935498	1.77419e-07	-2.12258e-10	-1.04408
159793362	chr2:159793362:C:T	3.86957e-08	-2.12258e-10	-0.995002	1.7993e-07	-2.12258e-10	-1.03003
159793373	chr2:159793373:C:T	3.34803e-08	-2.12258e-10	-1.13977	1.66886e-07	-2.12258e-10	-1.10528
159793945	chr2:159793945:T:C	6.10749e-08	-0.538628	-3.10475e-10	1.01668e-07	-1.60088	-3.10475e-10
159794224	chr2:159794224:C:T	1.578e-08	-1.86228	-0.0297034	2.43698e-07	-0.588357	-0.138307
159794491	chr2:159794491:AAAAT:A	6.04381e-09	-1.68456	-1.16714	2.17673e-07	0.263708	-1.10331
159794533	chr2:159794533:T:A	9.01781e-09	-1.56675	-0.884778	3.89147e-08	-1.60576	-0.955465
159794537	chr2:159794537:T:A	9.82531e-06	5.0877	-0.545708	2.78449e-06	2.24252	-0.533299
159794580	chr2:159794580:G:A	3.24647e-08	-2.12258e-10	-1.17058	1.46126e-07	-2.12258e-10	-1.23812
159794875	chr2:159794875:T:C	4.6053e-08	-0.820936	-3.10475e-10	3.07667e-07	-0.493576	-3.10475e-10
159794991	chr2:159794991:G:A	1.10517e-08	-1.87866	-0.36948	1.64699e-07	-0.706126	-0.41235
159795139	chr2:159795139:C:G	5.13818e-08	-2.12258e-10	-0.711444	2.09692e-07	-2.12258e-10	-0.876956
159795171	chr2:159795171:C:T	1.88739e-07	1.63409	-1.04445	5.63568e-08	-1.09322	-1.09767
159795176	chr2:159795176:T:C	3.49892e-08	-2.12258e-10	-1.09569	1.52418e-07	-2.12258e-10	-1.19597
159795524	chr2:159795524:A:G	6.21911e-08	-2.12258e-10	-0.520518	2.88336e-07	-2.12258e-10	-0.558469
159795853	chr2:159795853:G:A	7.49273e-08	-0.721582	0.387371	4.01111e-06	1.78562	0.288613
159796448	chr2:159796448:G:T	2.89676e-08	-2.12258e-10	-1.28455	1.40599e-07	-2.12258e-10	-1.27668
159796609	chr2:159796609:G:C	5.73463e-08	-2.12258e-10	-0.601621	2.75746e-07	-2.12258e-10	-0.603112
159796845	chr2:159796845:C:T	9.99804e-09	-1.50589	-0.842452	2.89742e-07	0.315084	-0.868689
159797209	chr2:159797209:C:T	6.48509e-09	-1.54132	-1.23991	2.07644e-06	2.69363	-1.27781
159797651	chr2:159797651:A:G	4.1294e-08	-2.12258e-10	-0.930013	1.78259e-07	-2.12258e-10	-1.03935
159797687	chr2:159797687:C:A	2.87839e-08	-2.12258e-10	-1.29091	1.42881e-07	-2.12258e-10	-1.26058
159798013	chr2:159798013:G:T	8.72622e-08	-1.57385	1.39204	7.56559e-06	1.69922	1.00955
159798257	chr2:159798257:G:A	1.0897e-07	0.144224	-0.103882	2.64193e-07	-0.449011	-0.196904
159798279	chr2:159798279:G:T	2.25454e-08	-1.39534	-0.139863	5.1767e-07	0.378932	-0.352187
159798427	chr2:159798427:T:C	9.29132e-07	2.18352	-3.10475e-10	8.35321e-07	0.505222	-3.10475e-10
159798611	chr2:159798611:C:T	1.59572e-08	-1.64354	-0.237276	5.0543e-07	0.253989	-0.251174
159799079	chr2:159799079:A:G	7.27486e-09	-1.72589	-0.940416	1.53902e-06	2.12531	-1.00901
159799192	chr2:159799192:C:G	2.37773e-08	-0.631927	-0.85007	5.04896e-07	0.903731	-0.901972
159799606	chr2:159799606:T:G	6.91151e-09	-1.47287	-1.24467	3.96248e-06	3.34095	-1.27892
159800499	chr2:159800499:A:C	1.60924e-08	-1.87238	-3.10475e-10	8.24535e-08	-1.81036	-3.10475e-10
159800989	chr2:159800989:C:A	2.63027e-08	-1.61457	0.23351	9.76535e-07	0.566619	0.0947979
159801273	chr2:159801273:G:A	2.33387e-08	-1.50062	-3.10475e-10	8.97257e-08	-1.72584	-3.10475e-10
159801634	chr2:159801634:A:C	5.7326e-08	-2.12258e-10	-0.601975	3.51459e-07	-2.12258e-10	-0.360502
159801754	chr2:159801754:G:A	5.20729e-09	-1.72074	-1.27993	2.18081e-07	0.419485	-1.25721
159801785	chr2:159801785:G:A	9.47853e-09	-1.85758	-0.544121	2.07869e-07	-0.0408567	-0.844827
159801940	chr2:159801940:A:C	3.33538e-08	-1.64148	0.497923	1.15492e-06	0.482326	0.346865
159802352	chr2:159802352:G:A	5.06864e-09	-1.81783	-1.20982	3.54787e-08	-1.3579	-1.29576
159802390	chr2:159802390:C:T	3.85947e-08	-2.12258e-10	-0.997615	1.73251e-07	-2.12258e-10	-1.06785
159802938	chr2:159802938:G:T	5.22563e-09	-1.70537	-1.29179	2.26895e-07	0.479029	-1.27713
159803485	chr2:159803485:G:A	2.2274e-08	-1.87542	0.328112	7.06201e-07	0.7695	-0.432194
159803678	chr2:159803678:C:T	1.59718e-08	-0.77357	-1.10633	3.58918e-07	0.757537	-1.09704
159804092	chr2:159804092:T:G	2.93266e-08	-2.12258e-10	-1.27223	1.37922e-07	-2.12258e-10	-1.2959
159804596	chr2:159804596:C:A	3.23568e-08	-0.899031	-0.274873	7.88713e-07	0.685408	-0.237599
159805547	chr2:159805547:T:C	4.4882e-09	-1.85813	-1.29115	2.36744e-08	-1.76466	-1.29354
159805818	chr2:159805818:T:C	1.61128e-08	-1.8792	0.00808537	1.51423e-07	-0.615867	-0.586652
159806008	chr2:159806008:C:T	2.98064e-08	-1.03149	-0.224513	6.80352e-07	0.476982	-0.176966
159806144	chr2:159806144:G:C	4.58093e-08	-2.12258e-10	-0.826241	2.02306e-07	-2.12258e-10	-0.91281
159806210	chr2:159806210:C:CA	2.8825e-08	-2.12258e-10	-1.28949	1.38092e-07	-2.12258e-10	-1.29468
159806569	chr2:159806569:G:A	6.07983e-08	-2.12258e-10	-0.543167	2.69271e-07	-2.12258e-10	-0.626875
159806924	chr2:159806924:T:C	2.58212e-08	-1.87946	0.479927	6.21712e-07	0.530707	-0.320824
159807167	chr2:159807167:T:C	4.48987e-09	-1.85529	-1.29361	2.34931e-08	-1.77054	-1.29535
159807530	chr2:159807530:A:G	2.87532e-08	-1.68489	0.392911	9.1354e-07	0.346231	0.248501
159807948	chr2:159807948:A:G	3.27466e-08	-1.67593	0.514004	1.05432e-06	0.374298	0.363763
159808007	chr2:159808007:G:A	3.29868e-08	-1.62214	0.467521	1.20049e-06	0.54826	0.319631
159808186	chr2:159808186:A:G	4.52855e-09	-1.84779	-1.29253	2.31904e-08	-1.7843	-1.29456
159808369	chr2:159808369:A:G	3.07791e-07	-2.12258e-10	1.07869	1.19517e-06	-2.12258e-10	0.863451
159808767	chr2:159808767:C:T	4.48137e-09	-1.8576	-1.2932	2.36623e-08	-1.76364	-1.29507
159808892	chr2:159808892:C:T	5.41557e-09	-1.69883	-1.26262	2.43047e-07	0.503556	-1.23289
159809153	chr2:159809153:C:T	1.93108e-07	1.62539	-1.01288	8.54162e-06	3.88515	-1.05504
159809264	chr2:159809264:C:T	3.10619e-08	-1.6624	0.447658	1.03568e-06	0.419727	0.300495
159809402	chr2:159809402:T:C	3.46221e-08	-2.12258e-10	-1.10624	1.60893e-07	-2.12258e-10	-1.14185
159809957	chr2:159809957:C:T	5.91858e-09	-1.65582	-1.21682	2.97261e-07	0.641824	-1.16981
159810061	chr2:159810061:T:C	4.74561e-08	-2.12258e-10	-0.790923	2.01078e-07	-2.12258e-10	-0.9189
159810493	chr2:159810493:G:A	1.01831e-06	2.96057	-0.685396	2.9154e-05	4.80849	-0.750739
159811164	chr2:159811164:C:T	3.05716e-08	-2.12258e-10	-1.23066	1.43988e-07	-2.12258e-10	-1.25286
159811168	chr2:159811168:G:A	2.65576e-08	-1.37141	-3.10475e-10	3.24861e-07	-0.439196	-3.10475e-10
159811233	chr2:159811233:G:A	2.2484e-07	0.00700714	0.757654	3.20908e-07	-1.00664	0.555197
159811336	chr2:159811336:C:T	2.17067e-08	-1.57311	-3.10475e-10	8.03127e-08	-1.83667	-3.10475e-10
159811561	chr2:159811561:T:C	2.70918e-08	-1.65038	0.298887	9.33854e-07	0.45834	0.158386
159811597	chr2:159811597:A:C	4.22866e-08	-0.389156	-0.517104	5.52714e-06	2.81452	-0.419686
159811902	chr2:159811902:A:T	6.80205e-08	0.406509	-0.837429	1.33195e-07	-0.482233	-0.848549
159811971	chr2:159811971:T:C	2.939e-08	-2.12258e-10	-1.27008	1.37992e-07	-2.12258e-10	-1.29539
159812177	chr2:159812177:C:G	4.0743e-08	-0.530525	-0.41292	4.82138e-06	2.56775	-0.309524
159813124	chr2:159813124:G:A	8.57246e-07	2.86584	-0.762848	2.3947e-05	4.68987	-0.828865
159813243	chr2:159813243:A:T	4.6768e-08	-2.12258e-10	-0.805529	2.36755e-07	-2.12258e-10	-0.755568
159813381	chr2:159813381:G:A	2.98712e-08	-2.12258e-10	-1.25383	1.3894e-07	-2.12258e-10	-1.28855
159813559	chr2:159813559:C:T	1.60043e-08	-1.87787	-3.10475e-10	8.75538e-08	-1.75034	-3.10475e-10
159813704	chr2:159813704:C:T	4.64013e-09	-1.82145	-1.29453	4.15469e-07	1.08384	-1.27702
159813718	chr2:159813718:A:G	2.05664e-08	-1.87796	0.250894	4.88216e-07	0.456544	-0.488381
159813913	chr2:159813913:G:A	4.92766e-09	-1.76526	-1.2906	6.00915e-07	1.44398	-1.26812
159814579	chr2:159814579:T:C	5.25214e-09	-1.69506	-1.29704	2.62091e-07	0.634933	-1.28884
159814659	chr2:159814659:A:G	1.61026e-07	0.430837	-3.10475e-10	1.38266e-06	1.00917	-3.10475e-10
159814991	chr2:159814991:A:G	2.70199e-07	-2.12258e-10	0.948431	1.08808e-06	-2.12258e-10	0.769579
159815061	chr2:159815061:C:T	4.37278e-09	-1.87828	-1.29705	2.63821e-07	0.642491	-1.28981
159815157	chr2:159815157:T:C	4.08232e-08	-0.724745	-0.216733	3.95515e-06	2.17166	-0.111482
159815293	chr2:159815293:G:A	4.84985e-09	-1.82807	-1.24371	2.27767e-08	-1.87806	-1.2188
159815567	chr2:159815567:C:G	3.38153e-08	-2.12258e-10	-1.12982	1.6702e-07	-2.12258e-10	-1.10448
159815616	chr2:159815616:A:T	2.50735e-07	0.714846	0.158821	3.36708e-07	-0.436203	0.0328258
159815642	chr2:159815642:A:G	1.09915e-07	-2.12258e-10	0.0489786	4.65918e-07	-2.12258e-10	-0.0785836
159815724	chr2:159815724:T:A	4.53325e-09	-1.85873	-1.28055	1.7436e-07	0.188235	-1.24971
159815943	chr2:159815943:G:A	4.97992e-08	-0.303714	-0.439016	1.78503e-05	3.95464	-0.387452
159816321	chr2:159816321:G:A	4.31414e-08	-0.452017	-0.434229	1.39401e-05	3.70244	-0.382506
159816612	chr2:159816612:A:G	1.95303e-07	0.666107	-0.0422841	2.70063e-07	-0.471038	-0.152902
159817008	chr2:159817008:G:A	2.48872e-08	-0.142987	-1.29339	2.47516e-08	-1.72579	-1.28791
159817823	chr2:159817823:G:T	1.12495e-08	-1.61922	-0.611186	4.9865e-07	0.674562	-0.685252
159817852	chr2:159817852:A:C	4.11115e-08	-2.12258e-10	-0.934441	1.88525e-07	-2.12258e-10	-0.983361
159818477	chr2:159818477:A:G	6.05758e-08	-2.12258e-10	-0.546834	2.30944e-07	-2.12258e-10	-0.780417
159818491	chr2:159818491:T:C	7.97325e-09	-1.65877	-0.915867	3.2932e-07	0.547619	-0.973184
159818703	chr2:159818703:G:C	8.11723e-09	-1.68609	-0.870654	3.14784e-07	0.460732	-0.931438
159818816	chr2:159818816:AAG:A	1.83104e-08	-1.45799	-0.285268	1.00076e-07	-0.786159	-0.830503
159818961	chr2:159818961:G:T	3.17052e-08	-2.12258e-10	-1.19425	1.57166e-07	-2.12258e-10	-1.16529
159819127	chr2:159819127:C:T	5.74884e-08	-0.424697	-0.174448	1.01366e-07	-0.796134	-0.807719
159819139	chr2:159819139:G:A	8.99003e-08	-0.349842	0.197814	1.25937e-07	-0.877546	-0.509262
159819274	chr2:159819274:A:G	1.35589e-08	-1.19547	-0.848216	5.66262e-08	-1.30243	-0.883695
159819375	chr2:159819375:A:G	8.09838e-08	-2.12258e-10	-0.25648	2.75066e-07	-2.12258e-10	-0.605582
159819839	chr2:159819839:T:C	4.14365e-07	1.89441	-0.518394	1.01899e-05	3.52257	-0.516006
159819916	chr2:159819916:C:A	0.000419109	9.56797	-1.27281	3.45718e-07	0.919843	-1.29681
159820082	chr2:159820082:G:A	2.86262e-08	-2.12258e-10	-1.29641	1.37977e-07	-2.12258e-10	-1.29551
159820510	chr2:159820510:A:G	6.18709e-09	-1.84772	-0.980542	5.82426e-07	1.23986	-1.09526
159820525	chr2:159820525:T:A	2.87189e-08	-2.12258e-10	-1.29317	1.39204e-07	-2.12258e-10	-1.28665
159820925	chr2:159820925:C:T	1.034e-07	-0.317395	0.305267	1.80011e-07	-1.26191	0.232337
159820994	chr2:159820994:G:A	0.00353681	11.0418	-0.613748	7.81855e-07	1.38145	-0.942378
159821048	chr2:159821048:C:T	0.0598958	12.9721	0.285338	1.76099e-07	-0.637	-0.414549
159821091	chr2:159821091:G:C	1.94129e-07	-2.12258e-10	0.617793	8.29396e-07	-2.12258e-10	0.498104
159821297	chr2:159821297:C:T	0.000237555	6.8208	0.906624	1.04938e-07	-1.50591	-0.0633167
159821401	chr2:159821401:AGGT:A	5.69326e-09	-1.61448	-1.29697	7.62359e-08	-0.602827	-1.28593
159821675	chr2:159821675:C:T	0.00273424	10.746	-0.575327	6.93351e-07	1.23334	-0.914393
159821825	chr2:159821825:C:T	9.08778e-08	0.955101	-1.09631	1.20044e-06	2.02047	-1.15263
159822166	chr2:159822166:G:A	3.80298e-07	2.35118	-1.06095	2.18672e-07	0.430921	-1.26594
159822174	chr2:159822174:G:A	7.93474e-07	-2.12258e-10	2.02569	7.61944e-06	-2.12258e-10	2.71586
159822276	chr2:159822276:G:A	1.62044e-08	-1.56332	-0.302122	2.3691e-07	-0.823519	0.0686062
159822610	chr2:159822610:C:T	6.2383e-09	-1.81062	-1.0094	4.27063e-07	0.952767	-1.11843
159822656	chr2:159822656:C:T	1.07514e-08	-1.55128	-0.724414	1.87237e-07	-0.106033	-0.884184
159822659	chr2:159822659:C:T	3.90463e-08	-2.12258e-10	-0.98598	1.65294e-07	-2.12258e-10	-1.11487
159822874	chr2:159822874:G:A	7.30034e-09	-1.81468	-0.848123	5.0092e-07	0.983087	-0.989235
159822900	chr2:159822900:A:T	6.4052e-08	-2.12258e-10	-0.491034	2.3871e-07	-2.12258e-10	-0.747343
159823447	chr2:159823447:T:C	6.37752e-08	-2.12258e-10	-0.495365	2.3785e-07	-2.12258e-10	-0.750954
159823650	chr2:159823650:A:G	0.000552724	7.66681	0.905071	1.25053e-07	-1.3261	-0.06776
159824015	chr2:159824015:T:G	3.75109e-08	-2.12258e-10	-1.0261	1.60364e-07	-2.12258e-10	-1.14515
159824333	chr2:159824333:A:G	2.2093e-08	-0.395341	-1.16013	9.02156e-08	-0.514777	-1.20561
159824348	chr2:159824348:A:G	2.46349e-08	-1.44656	-3.10475e-10	2.17144e-07	-0.842035	-3.10475e-10
159824400	chr2:159824400:T:C	9.97778e-08	-0.20315	0.155367	1.67092e-07	-1.19043	0.0863811
159824453	chr2:159824453:C:A	0.0420797	13.7397	-0.835322	4.00729e-08	-1.23857	-1.29332
159824856	chr2:159824856:C:CT	0.000488854	8.94434	-0.495248	6.76514e-07	0.66867	-0.37431
159825339	chr2:159825339:G:A	4.02712e-08	-2.12258e-10	-0.955093	2.02504e-07	-2.12258e-10	-0.911834
159825506	chr2:159825506:C:G	0.0537266	13.9924	-0.843684	4.20378e-08	-1.18997	-1.29406
159825597	chr2:159825597:C:A	0.0503938	13.9421	-0.857426	4.16101e-08	-1.19917	-1.29509
159825727	chr2:159825727:G:A	2.04661e-08	-1.45539	-0.176575	3.35702e-07	-0.631934	0.225565
159825809	chr2:159825809:CA:C	3.7322e-08	-2.12258e-10	-1.03115	1.59752e-07	-2.12258e-10	-1.14897
159825861	chr2:159825861:A:T	0.0341769	13.5313	-0.834954	3.84137e-08	-1.28088	-1.29329
159826153	chr2:159826153:G:A	0.0379073	13.6748	-0.874861	3.94212e-08	-1.25218	-1.29611
159826204	chr2:159826204:G:A	0.0423804	13.7419	-0.830422	4.00719e-08	-1.23904	-1.29287
159826429	chr2:159826429:AC:A	2.01837e-08	-1.48149	-0.164369	3.26307e-07	-0.674496	0.239742
159826497	chr2:159826497:G:A	0.0422628	13.7128	-0.804113	3.99415e-08	-1.24513	-1.29004
159826500	chr2:159826500:AG:A	0.0443716	13.7615	-0.804113	4.03289e-08	-1.23548	-1.29004
159826611	chr2:159826611:A:T	9.82524e-08	-0.218559	0.15537	1.65494e-07	-1.20006	0.0863985
159826639	chr2:159826639:G:A	4.14816e-08	-2.12258e-10	-0.925479	2.07067e-07	-2.12258e-10	-0.889553
159827013	chr2:159827013:G:A	0.00263496	10.7767	-0.643039	6.62654e-07	1.23821	-0.964549
159827808	chr2:159827808:G:A	9.57202e-08	-0.244196	0.154896	1.65049e-07	-1.21381	0.0974572
159827893	chr2:159827893:TG:T	2.86834e-08	-2.12258e-10	-1.29441	1.38994e-07	-2.12258e-10	-1.28816
159828002	chr2:159828002:C:T	2.12716e-08	-1.39526	-0.198091	3.63664e-07	-0.527143	0.20078
159828143	chr2:159828143:C:T	0.0583384	14.0773	-0.846301	4.27528e-08	-1.17288	-1.29428
159828308	chr2:159828308:C:T	0.0575073	14.0403	-0.823581	4.25168e-08	-1.1805	-1.2922
159828309	chr2:159828309:G:A	6.50343e-09	-1.79	-0.988401	3.8487e-07	0.83262	-1.10231
159828748	chr2:159828748:G:A	7.50513e-09	-1.81258	-0.822558	5.04176e-07	0.968252	-0.967921
159829018	chr2:159829018:A:G	0.00292623	11.0027	-0.764251	6.90644e-07	1.36346	-1.04843
159829258	chr2:159829258:T:G	2.27778e-08	-1.05992	-0.465026	1.1943e-07	-1.40167	-0.0381866
159829738	chr2:159829738:C:T	0.054782	13.9323	-0.764126	4.19342e-08	-1.20191	-1.28458
159830071	chr2:159830071:A:G	4.4025e-08	-2.12258e-10	-0.865971	2.28357e-07	-2.12258e-10	-0.791683
159830305	chr2:159830305:C:T	0.0575347	13.9451	-0.727909	4.22898e-08	-1.19954	-1.27851
159830625	chr2:159830625:T:C	2.05881e-08	-1.35863	-0.267383	3.5941e-07	-0.4555	0.11737
159830653	chr2:159830653:C:G	0.0571743	13.9551	-0.744256	4.22105e-08	-1.19852	-1.2814
159830705	chr2:159830705:T:C	1.61013e-08	-1.41888	-0.452949	2.61514e-07	-0.553632	-0.102475
159830720	chr2:159830720:A:G	0.00377592	11.2667	-0.77329	7.6607e-07	1.47434	-1.05566
159830730	chr2:159830730:C:T	2.95882e-08	-1.44036	0.177005	4.39445e-07	-0.0359283	-0.101152
159830756	chr2:159830756:A:G	9.32378e-08	-0.36045	0.244874	1.65081e-07	-1.29006	0.173901
159830802	chr2:159830802:A:G	0.00236744	11.258	-1.23141	2.00457e-06	2.19785	-0.81726
159830857	chr2:159830857:C:T	0.0702202	14.1297	-0.713249	4.41032e-08	-1.16029	-1.27577
159831014	chr2:159831014:A:G	0.000251275	8.81698	-1.03341	4.50753e-07	0.858047	-0.969722
159831283	chr2:159831283:C:T	6.34928e-09	-1.78588	-1.01651	3.64337e-07	0.799914	-1.12443
159831492	chr2:159831492:G:A	2.97454e-08	-2.12258e-10	-1.25806	1.40067e-07	-2.12258e-10	-1.28047
159831840	chr2:159831840:C:T	0.0962715	14.4266	-0.694622	4.78094e-08	-1.08339	-1.27199
159832046	chr2:159832046:G:T	7.36385e-09	-1.87934	-0.774803	1.17885e-06	1.77718	-0.927483
159832077	chr2:159832077:AT:A	0.0287909	13.221	-0.696191	3.8266e-08	-1.3058	-1.27223
159832184	chr2:159832184:G:A	1.92652e-07	1.62546	-1.0153	1.30298e-07	-0.1027	-1.25007
159832284	chr2:159832284:C:T	1.68759e-07	1.47703	-0.999292	2.68718e-07	-0.213423	-0.41551
159832532	chr2:159832532:G:A	3.63417e-08	-2.12258e-10	-1.05776	1.56634e-07	-2.12258e-10	-1.16868
159833016	chr2:159833016:T:C	6.2168e-08	-2.12258e-10	-0.520888	2.32868e-07	-2.12258e-10	-0.772123
159833169	chr2:159833169:C:T	8.74314e-08	-2.12258e-10	-0.179874	3.48451e-07	-2.12258e-10	-0.369096
159833196	chr2:159833196:C:G	1.60651e-08	-1.87408	-3.10475e-10	9.5494e-08	-1.66353	-3.10475e-10
159833486	chr2:159833486:A:C	2.23464e-08	-0.31816	-1.2259	8.96976e-08	-0.46748	-1.25867
159833748	chr2:159833748:G:A	2.74519e-08	-1.33829	-3.10475e-10	8.53498e-08	-1.77584	-3.10475e-10
159834135	chr2:159834135:T:C	1.63102e-08	-1.3864	-0.472533	2.65483e-07	-0.513179	-0.127866
159834145	chr2:159834145:G:A	3.54532e-08	-1.08252	-3.10475e-10	0.623264	14.0279	-3.10475e-10
159834179	chr2:159834179:T:C	2.89342e-08	-2.12258e-10	-1.28571	1.4076e-07	-2.12258e-10	-1.27554
159834983	chr2:159834983:T:C	5.45481e-08	-0.188078	-0.463568	7.67438e-07	1.1441	-0.723636
159835053	chr2:159835053:G:A	4.62154e-08	-0.0741828	-0.743234	6.79582e-07	1.29872	-0.999836
159835318	chr2:159835318:C:T	2.01334e-06	1.17626	1.78056	2.104e-07	-1.41002	0.53644
159835467	chr2:159835467:G:A	5.29498e-08	-0.260422	-0.420962	7.20269e-07	1.04536	-0.688325
159835571	chr2:159835571:G:A	1.4431e-07	0.0758974	0.245336	2.2057e-07	-1.00298	0.176601
159835950	chr2:159835950:G:T	4.39671e-07	1.78058	-0.345279	1.20964e-07	-0.916548	-0.510556
159835981	chr2:159835981:A:G	9.01396e-09	-1.87956	-0.572394	9.78078e-07	1.4172	-0.754204
159836250	chr2:159836250:T:C	1.94723e-06	1.16876	1.75468	2.02255e-07	-1.43147	0.518405
159836789	chr2:159836789:C:T	8.58941e-09	-1.87936	-0.620844	9.68873e-07	1.45441	-0.800872
159837273	chr2:159837273:A:G	6.1922e-09	-1.87389	-0.953547	3.42808e-07	0.593378	-0.978803
159837324	chr2:159837324:A:G	5.81873e-08	-2.12258e-10	-0.587063	2.20673e-07	-2.12258e-10	-0.825911
159837395	chr2:159837395:G:A	1.29883e-06	0.916643	1.60185	2.00103e-07	-1.32565	0.401888
159837614	chr2:159837614:CCTGCATGTGTACCCCCTGAATCTTAAATAAATACATAAATCTGGCTTTTCCAAGGGAATAATCTCCTTTCAGCACCCACAGGGGAAGA:C	6.81521e-08	-2.12258e-10	-0.428987	2.51295e-07	-2.12258e-10	-0.695965
159837641	chr2:159837641:A:G	9.96995e-07	2.25402	-3.10475e-10	1.23544e-06	0.896586	-3.10475e-10
159837646	chr2:159837646:T:C	1.618e-08	-1.86695	-3.10475e-10	1.39635e-07	-1.28356	-3.10475e-10
159837675	chr2:159837675:A:T	1.90697e-08	-1.70263	-3.10475e-10	7.81195e-08	-1.86435	-3.10475e-10
159837762	chr2:159837762:T:C	4.69853e-05	6.18989	-0.0830298	1.19275e-07	-1.1349	-0.306264
159837829	chr2:159837829:T:A	1.28776e-08	-1.73937	-0.35587	5.61193e-08	-1.63152	-0.563594
159838129	chr2:159838129:G:A	0.000132132	6.7054	0.435433	8.10229e-08	-1.40789	-0.419968
159838218	chr2:159838218:T:C	6.17274e-08	-0.168972	-0.35903	8.61774e-07	1.17276	-0.636365
159838597	chr2:159838597:G:C	7.2259e-08	-0.0755558	-0.294916	1.02767e-06	1.29484	-0.582386
159838713	chr2:159838713:A:G	1.40496e-07	0.106814	0.187635	2.13042e-07	-0.982975	0.121873
159838804	chr2:159838804:T:A	0.00173557	10.9903	-1.27418	2.59247e-05	5.10099	-1.16063
159838864	chr2:159838864:C:T	8.60666e-08	-2.12258e-10	-0.195607	2.89145e-07	-2.12258e-10	-0.555665
159838944	chr2:159838944:C:T	1.26977e-06	-2.12258e-10	2.49586	1.18547e-05	-2.12258e-10	3.15789
159838949	chr2:159838949:T:C	3.34493e-08	-2.12258e-10	-1.1407	1.54267e-07	-2.12258e-10	-1.18391
159839046	chr2:159839046:T:A	1.25169e-08	-1.67193	-0.451718	5.68054e-08	-1.52184	-0.661118
159839289	chr2:159839289:T:C	2.19528e-07	0.640917	0.0998327	7.5874e-08	-1.71861	-0.174906
159839674	chr2:159839674:G:A	5.75655e-08	0.0274665	-0.625271	4.47782e-08	-1.80376	-0.617113
159839695	chr2:159839695:G:A	2.24114e-08	-1.18908	-0.352077	6.85985e-07	0.302317	0.00594404
159839698	chr2:159839698:A:G	2.26491e-08	-1.87778	0.34717	3.31648e-06	1.57491	0.309154
159839793	chr2:159839793:G:T	2.86585e-08	-2.12258e-10	-1.29528	1.38511e-07	-2.12258e-10	-1.29165
159840113	chr2:159840113:T:G	6.57948e-05	5.97078	0.472788	7.51117e-08	-1.53418	-0.369433
159840334	chr2:159840334:G:A	3.06946e-08	-0.275925	-0.950717	3.01131e-08	-1.85895	-0.958681
159840397	chr2:159840397:C:G	9.35065e-08	-0.130239	0.0175407	1.54037e-07	-1.1377	-0.0477021
159840594	chr2:159840594:A:T	7.64053e-08	-0.290786	-0.0238913	1.31446e-07	-1.24331	-0.100688
159840794	chr2:159840794:C:A	8.90192e-08	-0.179417	0.0175407	1.49211e-07	-1.16953	-0.0477021
159841125	chr2:159841125:G:T	4.38139e-08	-0.927852	0.057074	3.79748e-07	-0.095556	-0.187529
159841205	chr2:159841205:T:G	1.47057e-08	-1.31758	-0.644913	3.78891e-08	-1.77057	-0.817358
159841322	chr2:159841322:C:T	1.39575e-06	-2.12258e-10	2.59046	1.31791e-05	-2.12258e-10	3.26379
159841594	chr2:159841594:G:T	2.56462e-07	-0.568498	1.46475	8.55637e-07	-0.35648	0.885732
159842020	chr2:159842020:C:A	5.39076e-07	-2.12258e-10	1.63913	4.72351e-06	-2.12258e-10	2.23771
159842046	chr2:159842046:G:A	9.55339e-09	-1.6845	-0.709336	3.04723e-08	-1.87942	-0.926353
159842179	chr2:159842179:C:A	1.29977e-08	-1.35688	-0.729073	3.47348e-08	-1.7855	-0.889349
159842181	chr2:159842181:C:A	1.45834e-08	-1.27637	-0.694478	3.70798e-08	-1.74962	-0.859897
159842183	chr2:159842183:C:A	1.38963e-08	-1.27086	-0.74825	3.55428e-08	-1.74653	-0.905323
159842189	chr2:159842189:A:C	3.45105e-08	-0.416275	-0.693189	6.13401e-08	-1.50009	-0.606073
159842586	chr2:159842586:G:T	8.97089e-09	-1.87738	-0.579363	1.11732e-06	1.53954	-0.743443
159842587	chr2:159842587:A:C	8.80716e-09	-1.87729	-0.59787	1.10292e-06	1.54285	-0.759732
159842608	chr2:159842608:T:C	1.5945e-08	-1.20353	-0.678055	3.88432e-08	-1.71741	-0.845653
159842794	chr2:159842794:A:G	9.71806e-08	-2.12258e-10	-0.0741577	4.94281e-07	-2.12258e-10	-0.0194906
159842820	chr2:159842820:T:G	1.4923e-08	-1.29937	-0.648459	3.80521e-08	-1.76288	-0.820762
159842833	chr2:159842833:C:A	9.18549e-07	-0.464132	2.6362	2.67825e-06	-1.33319	3.00352
159842879	chr2:159842879:C:A	1.61354e-08	-1.25841	-0.611297	4.00903e-08	-1.74335	-0.788112
159842947	chr2:159842947:G:A	2.16255e-08	-1.57686	-3.10475e-10	2.20801e-07	-0.825331	-3.10475e-10
159843169	chr2:159843169:G:A	9.14004e-09	-1.87589	-0.562171	1.17393e-06	1.59272	-0.747205
159843267	chr2:159843267:C:T	1.43591e-08	-1.29868	-0.68766	3.68434e-08	-1.76211	-0.853806
159843333	chr2:159843333:T:A	1.35475e-08	-1.32034	-0.724193	3.53704e-08	-1.77182	-0.884899
159843420	chr2:159843420:G:T	1.40812e-08	-1.29214	-0.713752	3.61364e-08	-1.75929	-0.876004
159843440	chr2:159843440:T:C	1.49961e-08	-1.26973	-0.673208	3.77976e-08	-1.74888	-0.84147
159843448	chr2:159843448:T:C	5.88797e-08	-2.12258e-10	-0.575233	2.22814e-07	-2.12258e-10	-0.816257
159843600	chr2:159843600:C:T	2.42636e-08	-1.46175	-3.10475e-10	7.72225e-08	-1.8759	-3.10475e-10
159843611	chr2:159843611:T:C	1.06014e-06	-0.505798	2.82122	3.16161e-06	-1.3595	3.19575
159843913	chr2:159843913:G:C	3.24608e-08	-1.84768	0.676986	2.02117e-07	-1.87678	0.963031
159843929	chr2:159843929:T:G	1.38164e-08	-1.28651	-0.738363	3.54821e-08	-1.75669	-0.896879
159844036	chr2:159844036:G:A	1.00577e-05	0.144623	4.42075	9.51438e-06	-0.804915	3.74288
159844138	chr2:159844138:C:A	1.88072e-07	-2.12258e-10	0.586096	7.71402e-07	-2.12258e-10	0.425615
159844264	chr2:159844264:TGTAAAATG:T	5.87152e-07	-2.12258e-10	1.72455	5.12674e-06	-2.12258e-10	2.31963
159844283	chr2:159844283:A:G	1.41616e-08	-1.30718	-0.693021	3.65259e-08	-1.76619	-0.858381
159844635	chr2:159844635:A:G	9.31086e-07	-0.538679	2.7243	2.79e-06	-1.37937	3.09057
159844661	chr2:159844661:T:C	1.91082e-07	-0.747193	1.34917	9.47129e-07	-0.153888	0.784729
159844804	chr2:159844804:TTTA:T	9.28809e-09	-1.57843	-0.843564	2.80296e-08	-1.86569	-1.02364
159844895	chr2:159844895:G:A	1.30545e-08	-1.34621	-0.73539	3.46874e-08	-1.78293	-0.89329
159844910	chr2:159844910:A:G	1.33176e-08	-1.33163	-0.730009	3.50724e-08	-1.77664	-0.88854
159845083	chr2:159845083:T:C	2.89582e-08	-2.12258e-10	-1.28487	1.3794e-07	-2.12258e-10	-1.29577
159845085	chr2:159845085:G:A	1.43221e-08	-1.28325	-0.705677	3.65781e-08	-1.75513	-0.868014
159845977	chr2:159845977:A:G	7.5826e-08	-2.12258e-10	-0.322288	4.81219e-07	-2.12258e-10	-0.0462706
159846026	chr2:159846026:A:G	4.58657e-08	-2.12258e-10	-0.825012	2.00038e-07	-2.12258e-10	-0.924086
159846218	chr2:159846218:A:G	7.8612e-08	-0.286204	-3.10475e-10	7.80929e-08	-1.86469	-3.10475e-10
159846219	chr2:159846219:A:G	1.44881e-08	-1.39909	-0.57831	3.88523e-08	-1.8057	-0.757128
159846629	chr2:159846629:C:T	8.67097e-05	6.36507	0.354517	7.28972e-08	-1.47917	-0.454371
159846643	chr2:159846643:A:G	1.45582e-08	-1.32884	-0.643736	3.78001e-08	-1.77539	-0.814891
159846708	chr2:159846708:C:T	1.40466e-08	-1.339	-0.66935	3.68113e-08	-1.77986	-0.836927
159846775	chr2:159846775:T:A	1.37144e-08	-1.37366	-0.658624	3.66189e-08	-1.7944	-0.827628
159846870	chr2:159846870:C:T	4.62178e-08	-0.81224	-0.00512448	3.03846e-07	-0.26201	-0.244064
159846875	chr2:159846875:G:A	1.39588e-08	-1.32929	-0.685327	3.64712e-08	-1.77559	-0.850478
159846936	chr2:159846936:G:A	3.10491e-08	-2.12258e-10	-1.21516	1.53641e-07	-2.12258e-10	-1.18798
159846938	chr2:159846938:T:C	9.39499e-09	-1.87864	-0.531909	8.63482e-07	1.25935	-0.720971
159846997	chr2:159846997:A:T	1.31448e-08	-1.35961	-0.715097	3.5101e-08	-1.78832	-0.876043
159847038	chr2:159847038:A:G	1.3772e-08	-1.33036	-0.697733	3.6062e-08	-1.77612	-0.861231
159847199	chr2:159847199:A:G	1.37086e-08	-1.31601	-0.716701	3.56941e-08	-1.77018	-0.877433
159847234	chr2:159847234:G:A	1.7276e-08	-1.80141	-3.10475e-10	7.81532e-08	-1.86392	-3.10475e-10
159847334	chr2:159847334:A:T	1.35265e-08	-1.32767	-0.718411	3.54803e-08	-1.77491	-0.878706
159847338	chr2:159847338:C:A	1.37513e-08	-1.31226	-0.717338	3.57536e-08	-1.76815	-0.877793
159847572	chr2:159847572:T:A	1.5074e-08	-1.24241	-0.695353	3.75971e-08	-1.73647	-0.859194
159847998	chr2:159847998:C:T	1.09521e-08	-1.86184	-0.395365	1.40893e-07	-1.23824	-0.0363563
159848023	chr2:159848023:C:T	2.98304e-08	-1.81561	0.56041	1.18784e-06	0.728026	0.129275
159848027	chr2:159848027:A:C	7.35895e-05	6.55553	-3.10475e-10	1.27096e-07	-1.37765	-3.10475e-10
159848411	chr2:159848411:G:C	2.89143e-08	-2.12258e-10	-1.28639	1.45131e-07	-2.12258e-10	-1.24496
159848479	chr2:159848479:G:A	0.000864037	8.56098	0.457664	1.51495e-07	-0.828699	-0.373341
159848572	chr2:159848572:A:G	1.73358e-08	-1.23376	-0.564193	4.2252e-08	-1.73277	-0.746176
159848759	chr2:159848759:G:A	4.49999e-07	-2.12258e-10	1.45852	3.8066e-06	-2.12258e-10	2.0219
159848974	chr2:159848974:A:G	4.1243e-08	-0.139172	-0.792074	3.54983e-08	-1.80936	-0.843747
159849785	chr2:159849785:T:C	2.87527e-08	-2.12258e-10	-1.292	1.40614e-07	-2.12258e-10	-1.27658
159849921	chr2:159849921:A:G	1.92063e-06	-2.12258e-10	2.90968	1.58518e-05	-2.12258e-10	3.44844
159850035	chr2:159850035:G:A	2.86066e-08	-2.12258e-10	-1.29709	1.39643e-07	-2.12258e-10	-1.2835
159850955	chr2:159850955:C:T	7.11686e-08	-0.385677	-3.10475e-10	9.61003e-08	-1.6572	-3.10475e-10
159851355	chr2:159851355:T:A	1.13194e-07	1.3174	-1.23902	2.37707e-08	-1.78977	-1.26437
159851539	chr2:159851539:G:A	2.47665e-08	-0.968579	-0.472659	4.34906e-07	-0.0216202	-0.125844
159851548	chr2:159851548:C:T	8.6061e-07	2.10588	0.00103135	7.7818e-08	-1.87407	0.00584656
159851935	chr2:159851935:C:A	1.22984e-07	1.44087	-1.27955	2.26942e-08	-1.80863	-1.29185
159852098	chr2:159852098:C:T	0.0104515	11.7991	-0.287582	0.00315595	9.13899	-0.396778
159852134	chr2:159852134:C:G	5.33472e-08	0.547551	-1.22146	3.40514e-08	-1.40311	-1.29161
159852454	chr2:159852454:G:A	2.2892e-07	-2.12258e-10	0.782642	2.02709e-06	-2.12258e-10	1.39176
159853228	chr2:159853228:C:T	1.37095e-06	-2.12258e-10	2.57253	1.10642e-05	-2.12258e-10	3.08887
159853705	chr2:159853705:A:G	1.15996e-07	-0.154245	0.257068	1.2214e-07	-1.77818	0.360747
159854034	chr2:159854034:CAA:C	2.63223e-08	-1.11549	-0.264826	6.61723e-08	-1.69139	-0.338942
159854063	chr2:159854063:T:C	5.27877e-08	-2.12258e-10	-0.68445	2.4344e-07	-2.12258e-10	-0.727725
159854411	chr2:159854411:T:C	1.86056e-07	1.71325	-1.13793	2.77423e-08	-1.84502	-1.05461
159854534	chr2:159854534:G:C	9.12755e-07	2.09098	0.0747616	8.36922e-08	-1.87344	0.0779948
159854681	chr2:159854681:G:C	3.46176e-08	-2.12258e-10	-1.10637	1.51616e-07	-2.12258e-10	-1.20124
159854850	chr2:159854850:C:T	2.17997e-08	-1.16364	-0.405187	5.67804e-08	-1.71503	-0.46837
159854943	chr2:159854943:T:C	2.86626e-08	-2.12258e-10	-1.29513	1.38508e-07	-2.12258e-10	-1.29167
159855045	chr2:159855045:T:G	2.60501e-07	0.822556	0.089323	4.09108e-06	1.5895	0.504465
159855554	chr2:159855554:C:T	1.08235e-07	1.31633	-1.28275	2.3107e-08	-1.78863	-1.29383
159855608	chr2:159855608:A:G	1.02718e-07	1.27008	-1.28882	2.32308e-08	-1.78081	-1.2963
159856261	chr2:159856261:G:A	1.63989e-07	1.57877	-1.1297	2.85139e-08	-1.82991	-1.04229
159856530	chr2:159856530:T:C	2.22396e-08	-1.16132	-0.387537	5.78056e-08	-1.7139	-0.451612
159856595	chr2:159856595:G:A	1.06196e-08	-1.30171	-0.986322	3.11717e-08	-1.77415	-1.00893
159856841	chr2:159856841:C:G	1.13405e-07	1.369	-1.28876	2.28484e-08	-1.79728	-1.29643
159856935	chr2:159856935:C:A	2.14004e-07	1.8921	-1.17683	2.59992e-08	-1.86131	-1.10322
159857107	chr2:159857107:T:C	6.05179e-08	-2.12258e-10	-0.547789	2.45434e-07	-2.12258e-10	-0.719568
159857374	chr2:159857374:T:G	8.81026e-07	-2.12258e-10	2.13036	6.76374e-06	-2.12258e-10	2.59674
159857604	chr2:159857604:C:T	3.34955e-07	0.816269	0.347	5.39594e-06	1.5755	0.795311
159857613	chr2:159857613:G:C	8.55403e-08	-2.12258e-10	-0.201741	3.40736e-07	-2.12258e-10	-0.391487
159857803	chr2:159857803:C:G	1.21825e-07	1.34952	-1.19766	2.70696e-08	-1.79442	-1.12976
159857843	chr2:159857843:C:T	3.95267e-08	-2.12258e-10	-0.973753	1.78525e-07	-2.12258e-10	-1.03786
159858047	chr2:159858047:G:A	1.00792e-06	-2.12258e-10	2.26492	7.27723e-06	-2.12258e-10	2.66991
159858104	chr2:159858104:C:T	1.317e-07	1.51364	-1.28385	2.23524e-08	-1.82106	-1.2946
159858395	chr2:159858395:T:C	1.98576e-08	-1.14453	-0.517607	5.13463e-08	-1.70619	-0.577816
159858727	chr2:159858727:C:T	8.98474e-07	-2.12258e-10	2.14997	6.41913e-06	-2.12258e-10	2.54444
159858823	chr2:159858823:T:C	1.14549e-07	1.37887	-1.2886	2.28012e-08	-1.79939	-1.29639
159859181	chr2:159859181:A:T	8.81768e-07	-2.12258e-10	2.1312	6.29389e-06	-2.12258e-10	2.52474
159859345	chr2:159859345:T:G	8.18026e-07	-2.12258e-10	2.05616	5.81464e-06	-2.12258e-10	2.44554
159859590	chr2:159859590:C:T	2.92709e-08	-2.12258e-10	-1.27413	1.44355e-07	-2.12258e-10	-1.25032
159859934	chr2:159859934:A:G	3.12778e-07	0.765631	0.329133	5.08024e-06	1.53599	0.774529
159859938	chr2:159859938:T:A	1.15421e-07	1.38439	-1.28653	2.27867e-08	-1.80072	-1.2957
159859997	chr2:159859997:T:C	1.10214e-07	1.34027	-1.28857	2.29288e-08	-1.79382	-1.29638
159861267	chr2:159861267:A:G	5.80631e-08	-2.12258e-10	-0.589198	2.36804e-07	-2.12258e-10	-0.755361
159861341	chr2:159861341:C:T	4.30183e-08	0.324505	-1.21361	3.78888e-08	-1.29861	-1.28933
159861555	chr2:159861555:C:T	7.12249e-08	-2.12258e-10	-0.384887	2.88814e-07	-2.12258e-10	-0.55681
159861840	chr2:159861840:C:G	3.76527e-08	-2.12258e-10	-1.02232	2.12022e-07	-2.12258e-10	-0.865902
159861929	chr2:159861929:T:C	1.61119e-07	1.6261	-1.19468	2.60853e-08	-1.83514	-1.12608
159861943	chr2:159861943:T:C	3.32122e-07	-2.12258e-10	1.15477	3.05784e-06	-2.12258e-10	1.80287
159862043	chr2:159862043:G:A	7.22007e-08	-2.12258e-10	-0.371279	3.06133e-07	-2.12258e-10	-0.498575
159862335	chr2:159862335:T:C	5.55468e-08	-2.12258e-10	-0.633502	2.82052e-07	-2.12258e-10	-0.580502
159862661	chr2:159862661:T:C	7.33616e-07	-2.12258e-10	1.94726	5.54311e-06	-2.12258e-10	2.39772
159862668	chr2:159862668:ATTTAT:A	1.24849e-07	1.46535	-1.28898	2.2443e-08	-1.81512	-1.29649
159862783	chr2:159862783:C:T	2.1066e-07	-2.12258e-10	0.699515	1.36581e-06	-2.12258e-10	0.99691
159863029	chr2:159863029:T:A	1.01771e-06	-2.12258e-10	2.27458	4.11716e-06	-2.12258e-10	2.10033
159863146	chr2:159863146:C:T	5.71696e-08	-2.12258e-10	-0.604706	2.47201e-07	-2.12258e-10	-0.71239
159863278	chr2:159863278:T:C	3.4036e-08	-2.12258e-10	-1.12331	1.49799e-07	-2.12258e-10	-1.2133
159863561	chr2:159863561:C:T	8.38326e-07	-2.12258e-10	2.08068	6.369e-06	-2.12258e-10	2.5366
159863873	chr2:159863873:G:A	1.11656e-07	1.34777	-1.28307	2.29521e-08	-1.79493	-1.29426
159863933	chr2:159863933:G:T	1.08808e-07	1.32678	-1.28792	2.29888e-08	-1.79142	-1.29617
159863993	chr2:159863993:G:A	8.74552e-07	-2.12258e-10	2.12298	6.24357e-06	-2.12258e-10	2.51671
159864027	chr2:159864027:A:G	1.09847e-07	1.33669	-1.28833	2.2947e-08	-1.7931	-1.2963
159864051	chr2:159864051:G:A	2.86245e-08	-2.12258e-10	-1.29646	1.38124e-07	-2.12258e-10	-1.29444
159864092	chr2:159864092:A:G	5.69786e-08	-2.12258e-10	-0.608054	2.46438e-07	-2.12258e-10	-0.715485
159864308	chr2:159864308:C:A	2.9983e-07	0.774371	0.278117	4.81525e-06	1.53913	0.717824
159865067	chr2:159865067:G:A	1.06367e-08	-1.30221	-0.984201	3.12145e-08	-1.77482	-1.00689
159865416	chr2:159865416:A:G	7.27594e-08	-2.12258e-10	-0.363571	3.08326e-07	-2.12258e-10	-0.491437
159865521	chr2:159865521:G:A	8.8659e-07	-2.12258e-10	2.13665	6.33202e-06	-2.12258e-10	2.53078
159865880	chr2:159865880:A:G	1.01603e-05	4.94231	-0.366796	3.90247e-08	-1.64226	-0.916136
159865991	chr2:159865991:T:C	2.86655e-08	-2.12258e-10	-1.29503	1.38531e-07	-2.12258e-10	-1.2915
159866004	chr2:159866004:C:T	8.29824e-07	-2.12258e-10	2.07049	5.90088e-06	-2.12258e-10	2.46026
159866022	chr2:159866022:A:G	2.86059e-08	-2.12258e-10	-1.29712	1.37852e-07	-2.12258e-10	-1.29641
159866145	chr2:159866145:A:G	3.34631e-07	-2.12258e-10	1.1623	3.08048e-06	-2.12258e-10	1.81025
159866681	chr2:159866681:C:T	3.00243e-08	-2.12258e-10	-1.24872	1.4799e-07	-2.12258e-10	-1.22545
159866872	chr2:159866872:A:T	2.45865e-08	-1.09858	-0.349952	6.19582e-08	-1.68237	-0.413769
159866912	chr2:159866912:T:C	3.72406e-07	0.68728	0.581977	6.1512e-06	1.44745	1.05436
159867068	chr2:159867068:C:G	1.08221e-06	2.16476	0.171268	9.2402e-08	-1.87642	0.179978
159867189	chr2:159867189:C:T	2.92882e-06	3.33163	-3.10475e-10	9.94898e-07	0.680046	-3.10475e-10
159867282	chr2:159867282:C:T	3.9666e-07	-2.12258e-10	1.33235	3.72391e-06	-2.12258e-10	1.99994
159867316	chr2:159867316:A:T	3.76665e-08	-2.12258e-10	-1.02196	2.12122e-07	-2.12258e-10	-0.865431
159867327	chr2:159867327:G:C	5.95177e-07	-2.12258e-10	1.73813	2.59558e-06	-2.12258e-10	1.63897
159867556	chr2:159867556:G:A	5.848e-08	-2.12258e-10	-0.582044	2.52346e-07	-2.12258e-10	-0.691792
159867708	chr2:159867708:G:A	3.18967e-08	-2.12258e-10	-1.18823	1.60805e-07	-2.12258e-10	-1.1424
159868004	chr2:159868004:A:G	3.09414e-07	-2.12258e-10	1.08395	2.83843e-06	-2.12258e-10	1.72841
159868205	chr2:159868205:C:T	5.13211e-07	-2.12258e-10	1.58996	4.0139e-06	-2.12258e-10	2.07492
159868360	chr2:159868360:C:T	3.33142e-07	-2.12258e-10	1.15784	3.0632e-06	-2.12258e-10	1.80462
159868499	chr2:159868499:A:G	1.04851e-06	-2.12258e-10	2.3044	7.56808e-06	-2.12258e-10	2.7091
159868628	chr2:159868628:C:T	1.89065e-07	1.80404	-1.21268	2.48376e-08	-1.85604	-1.15419
159868673	chr2:159868673:A:G	2.88346e-08	-2.12258e-10	-1.28915	1.39627e-07	-2.12258e-10	-1.28362
159868847	chr2:159868847:G:A	9.55318e-08	-2.12258e-10	-0.0912701	4.87385e-07	-2.12258e-10	-0.0335393
159868900	chr2:159868900:C:A	0.0388392	12.9824	-0.158188	1.90346e-07	-0.133696	-0.840054
159868906	chr2:159868906:G:A	2.86291e-08	-2.12258e-10	-1.29631	1.38214e-07	-2.12258e-10	-1.29379
159869170	chr2:159869170:G:T	6.28905e-08	-2.12258e-10	-0.509335	2.54939e-07	-2.12258e-10	-0.68157
159869437	chr2:159869437:G:A	1.56727e-05	5.39739	-0.388447	4.22598e-08	-1.54905	-0.929706
159869873	chr2:159869873:GTTATAATCTA:G	5.73081e-08	-2.12258e-10	-0.602287	2.47759e-07	-2.12258e-10	-0.710136
159869907	chr2:159869907:A:G	3.55325e-08	-2.12258e-10	-1.08028	1.54452e-07	-2.12258e-10	-1.18271
159869979	chr2:159869979:A:C	5.36502e-07	-2.12258e-10	1.63434	2.3443e-06	-2.12258e-10	1.53715
159870033	chr2:159870033:T:G	0.0262109	12.6264	-0.195452	1.62074e-07	-0.270234	-0.864307
159870088	chr2:159870088:G:A	3.5662e-07	2.29636	-1.07042	2.53126e-08	-1.86149	-1.1298
159870303	chr2:159870303:T:C	3.66446e-08	-2.12258e-10	-1.04946	1.59159e-07	-2.12258e-10	-1.15269
159870747	chr2:159870747:A:G	1.69623e-08	-1.81974	-3.10475e-10	1.2656e-07	-1.38188	-3.10475e-10
159870871	chr2:159870871:AC:A	5.33367e-07	-2.12258e-10	1.62848	3.92152e-06	-2.12258e-10	2.05164
159871061	chr2:159871061:T:C	8.3102e-08	-2.12258e-10	-0.23066	3.5143e-07	-2.12258e-10	-0.360584
159871575	chr2:159871575:G:C	2.90657e-08	-2.12258e-10	-1.28117	1.3925e-07	-2.12258e-10	-1.28632
159871754	chr2:159871754:A:C	1.41165e-06	-2.12258e-10	2.60179	1.01777e-05	-2.12258e-10	3.00536
159871961	chr2:159871961:T:C	6.95999e-07	-2.12258e-10	1.89462	5.51593e-06	-2.12258e-10	2.3928
159871974	chr2:159871974:T:C	3.52016e-08	-1.08964	-3.10475e-10	9.46621e-08	-1.67228	-3.10475e-10
159872331	chr2:159872331:T:C	0.00413091	10.8065	-0.223217	0.00120642	8.1168	-0.336225
159872494	chr2:159872494:C:T	0.0033712	10.6003	-0.220219	0.00101072	7.93695	-0.333368
159872571	chr2:159872571:A:G	2.42086e-07	-2.12258e-10	0.838564	1.54195e-06	-2.12258e-10	1.11821
159872623	chr2:159872623:A:C	3.37333e-07	0.793749	0.376593	5.58766e-06	1.57562	0.830101
159872675	chr2:159872675:T:C	1.56254e-07	1.39926	-0.998504	2.79077e-08	-1.84971	-1.04399
159872689	chr2:159872689:A:G	9.79645e-08	0.35361	-0.419734	9.29058e-08	-1.04718	-0.643824
159872728	chr2:159872728:A:G	1.34075e-05	5.34242	-0.489577	3.96936e-08	-1.54923	-0.992173
159874124	chr2:159874124:A:G	4.23528e-08	-2.12258e-10	-0.904695	1.77262e-07	-2.12258e-10	-1.04496
159875079	chr2:159875079:C:T	1.14415e-07	-0.174074	0.263174	1.41272e-07	-1.35239	0.0804902
159875205	chr2:159875205:C:G	8.28788e-07	3.13617	-1.06693	1.11809e-07	-0.304225	-1.20158
159875251	chr2:159875251:G:C	4.23909e-08	-2.12258e-10	-0.903796	2.4219e-07	-2.12258e-10	-0.732873
159875633	chr2:159875633:G:A	3.61727e-08	-2.12258e-10	-1.06243	1.69217e-07	-2.12258e-10	-1.09141
159876154	chr2:159876154:G:A	4.91545e-07	-2.12258e-10	1.54683	2.93809e-06	-2.12258e-10	1.76292
159876282	chr2:159876282:T:G	6.34517e-07	1.23447	0.567661	6.69002e-08	-1.69891	-0.320477
159876300	chr2:159876300:T:C	5.55016e-08	-1.06645	0.432129	2.83919e-07	-0.953206	0.379301
159876612	chr2:159876612:T:C	1.28557e-07	0.405298	-0.199655	1.78086e-06	1.09862	0.163638
159876613	chr2:159876613:C:G	2.82923e-08	-1.30814	-3.10475e-10	7.77773e-08	-1.86874	-3.10475e-10
159876734	chr2:159876734:G:A	2.89935e-08	-2.12258e-10	-1.28366	1.40478e-07	-2.12258e-10	-1.27754
159876952	chr2:159876952:T:C	9.6588e-07	-2.12258e-10	2.22231	7.4045e-06	-2.12258e-10	2.68725
159877088	chr2:159877088:T:C	3.80003e-07	-2.12258e-10	1.28945	2.24452e-06	-2.12258e-10	1.49365
159877731	chr2:159877731:T:G	2.0379e-08	-1.63622	-3.10475e-10	1.37846e-07	-1.29646	-3.10475e-10
159877871	chr2:159877871:A:G	7.11982e-07	1.31443	0.602898	6.72764e-08	-1.71909	-0.294697
159878071	chr2:159878071:G:T	6.44887e-08	-0.484239	-3.10475e-10	1.75201e-07	-1.05666	-3.10475e-10
159878157	chr2:159878157:T:C	1.12796e-05	5.36426	-0.684242	3.86797e-08	-1.46601	-1.10127
159878679	chr2:159878679:C:A	7.88781e-08	-2.12258e-10	-0.282825	3.35896e-07	-2.12258e-10	-0.405793
159878680	chr2:159878680:C:A	7.88781e-08	-2.12258e-10	-0.282825	3.35896e-07	-2.12258e-10	-0.405793
159878892	chr2:159878892:C:T	8.7964e-07	-2.12258e-10	2.12878	6.62318e-06	-2.12258e-10	2.57574
159879011	chr2:159879011:G:C	5.7882e-08	-0.592323	-3.10475e-10	7.31641e-07	0.372696	-3.10475e-10
159879050	chr2:159879050:C:T	3.09305e-07	-2.12258e-10	1.0836	1.99546e-06	-2.12258e-10	1.37604
159879079	chr2:159879079:G:T	6.65038e-08	-0.45347	-3.10475e-10	0.190687	12.8435	-3.10475e-10
159879264	chr2:159879264:C:T	3.08721e-07	-2.12258e-10	1.08171	1.99142e-06	-2.12258e-10	1.37401
159879757	chr2:159879757:G:A	6.46354e-08	-2.12258e-10	-0.481967	2.77372e-07	-2.12258e-10	-0.597233
159879767	chr2:159879767:C:T	1.19396e-07	0.873886	-0.742173	1.07286e-07	-0.63451	-0.912589
159879901	chr2:159879901:T:C	6.53513e-08	0.638047	-1.109	6.74772e-08	-0.902915	-1.10789
159880206	chr2:159880206:A:G	3.08319e-07	-2.12258e-10	1.08041	1.98869e-06	-2.12258e-10	1.37264
159880449	chr2:159880449:G:T	7.63131e-08	-0.315885	-3.10475e-10	2.02683e-07	-0.910949	-3.10475e-10
159880457	chr2:159880457:T:G	4.14754e-08	-2.12258e-10	-0.925628	2.31964e-07	-2.12258e-10	-0.77601
159880854	chr2:159880854:A:G	3.06639e-07	-2.12258e-10	1.07494	1.97729e-06	-2.12258e-10	1.36689
159880984	chr2:159880984:A:C	1.63352e-07	0.26533	0.179848	2.39752e-06	0.950995	0.608602
159881110	chr2:159881110:C:T	2.78359e-08	-1.3962	0.0717929	2.98419e-07	-0.525428	0.0013322
159881206	chr2:159881206:G:A	2.48442e-07	-2.12258e-10	0.86448	1.57898e-06	-2.12258e-10	1.14194
159881465	chr2:159881465:T:A	1.63503e-08	-1.85648	-3.10475e-10	1.16727e-07	-1.46275	-3.10475e-10
159881773	chr2:159881773:A:T	1.84576e-07	-2.12258e-10	0.567331	1.09586e-06	-2.12258e-10	0.776705
159881943	chr2:159881943:G:A	2.00327e-08	-1.4434	-0.209957	2.50648e-07	-0.452543	-0.246002
159881998	chr2:159881998:A:G	5.29136e-07	1.14271	0.477803	6.39311e-08	-1.68053	-0.384255
159882166	chr2:159882166:G:A	1.93103e-08	-1.40047	-0.289625	2.13021e-07	-0.521766	-0.339436
159882292	chr2:159882292:G:A	1.98243e-07	-2.12258e-10	0.638762	1.32105e-06	-2.12258e-10	0.963589
159882359	chr2:159882359:A:G	4.13258e-07	-2.12258e-10	1.37334	1.81333e-06	-2.12258e-10	1.28033
159882362	chr2:159882362:G:A	1.84828e-07	-2.12258e-10	0.568696	1.09747e-06	-2.12258e-10	0.778165
159882504	chr2:159882504:C:G	1.86994e-08	-1.72224	-3.10475e-10	1.20788e-07	-1.42855	-3.10475e-10
159882525	chr2:159882525:A:G	4.10439e-06	3.16279	0.506291	4.84048e-06	1.85039	0.411785
159882659	chr2:159882659:T:C	1.80854e-07	0.331406	0.215556	2.69847e-06	1.02866	0.649183
159882689	chr2:159882689:C:T	2.02206e-08	-1.44336	-0.200668	2.52813e-07	-0.453014	-0.236928
159882838	chr2:159882838:C:T	5.05482e-08	-2.12258e-10	-0.727802	2.92278e-07	-2.12258e-10	-0.544889
159883004	chr2:159883004:C:T	2.39239e-07	-2.12258e-10	0.826735	1.44367e-06	-2.12258e-10	1.05235
159883024	chr2:159883024:G:A	9.49384e-08	0.798222	-0.895722	8.76041e-08	-0.710678	-1.03909
159883204	chr2:159883204:C:T	1.36436e-07	-2.12258e-10	0.26513	4.99545e-07	-2.12258e-10	-0.0088963
159883286	chr2:159883286:AAAAAAAAG:A	2.86066e-08	-2.12258e-10	-1.29709	1.38725e-07	-2.12258e-10	-1.2901
159883398	chr2:159883398:TG:T	1.96457e-08	-1.36748	-0.305386	2.00894e-07	-0.583519	-0.336297
159883738	chr2:159883738:G:A	7.36188e-07	-2.12258e-10	1.95076	5.46827e-06	-2.12258e-10	2.38412
159884043	chr2:159884043:A:T	5.05837e-07	0.836357	0.739128	2.44508e-07	-1.13055	0.407201
159884478	chr2:159884478:A:G	1.62035e-08	-0.597692	-1.26781	2.82129e-08	-1.59813	-1.28469
159884479	chr2:159884479:C:A	3.04041e-08	-2.12258e-10	-1.23615	1.41676e-07	-2.12258e-10	-1.26905
159884904	chr2:159884904:C:T	1.38309e-07	-0.248323	0.527081	8.49323e-08	-1.47316	-0.307584
159885580	chr2:159885580:C:G	2.3296e-08	-0.943138	-0.55931	3.60862e-07	-0.208914	-0.125183
159885584	chr2:159885584:G:A	1.55614e-07	-0.272625	0.669277	9.55152e-08	-1.46315	-0.200157
159886034	chr2:159886034:C:T	2.67186e-08	-1.08826	-0.277108	1.46251e-07	-0.897334	-0.339933
159886260	chr2:159886260:A:G	3.68598e-08	-0.771898	-0.271709	1.1354e-07	-1.29142	-0.199018
159886351	chr2:159886351:G:A	2.15282e-08	-1.12265	-0.458714	1.29153e-07	-0.865836	-0.495757
159886529	chr2:159886529:T:A	7.27382e-09	-1.70524	-0.961208	2.72325e-08	-1.8029	-1.11529
159886952	chr2:159886952:C:T	1.50942e-07	-0.272343	0.638508	9.34708e-08	-1.46239	-0.222554
159887282	chr2:159887282:G:A	4.51834e-08	-0.0113176	-0.828682	3.77672e-08	-1.76487	-0.82628
159887385	chr2:159887385:C:T	9.64147e-08	-0.833691	0.751622	1.49644e-07	-1.64151	0.427173
159887861	chr2:159887861:C:T	2.92468e-08	-2.12258e-10	-1.27496	1.39881e-07	-2.12258e-10	-1.2818
159888291	chr2:159888291:A:T	3.16487e-08	-2.12258e-10	-1.19603	1.56858e-07	-2.12258e-10	-1.16725
159889274	chr2:159889274:G:T	4.55308e-08	-0.09581	-0.736531	3.83271e-08	-1.4442	-1.13224
159889284	chr2:159889284:A:G	2.91074e-08	-2.12258e-10	-1.27974	1.38905e-07	-2.12258e-10	-1.28881
159889523	chr2:159889523:T:C	2.67588e-07	0.801804	0.136914	4.02293e-06	1.53364	0.543536
159889567	chr2:159889567:A:G	2.43596e-08	-1.07448	-0.383329	1.31072e-07	-0.909804	-0.43704
159889640	chr2:159889640:CT:C	1.46516e-08	-1.0706	-0.895583	4.20542e-08	-1.42492	-1.05871
159890289	chr2:159890289:T:C	1.4535e-06	3.13876	-0.507754	1.97706e-06	1.92899	-0.562215
159890845	chr2:159890845:C:T	7.2635e-07	1.9373	-3.10475e-10	8.87286e-07	0.565573	-3.10475e-10
159891642	chr2:159891642:G:A	3.5179e-08	-2.12258e-10	-1.09028	1.54146e-07	-2.12258e-10	-1.18469
159891973	chr2:159891973:T:C	2.89671e-08	-2.12258e-10	-1.28457	1.38802e-07	-2.12258e-10	-1.28954
159892153	chr2:159892153:T:C	2.89663e-08	-2.12258e-10	-1.2846	1.38799e-07	-2.12258e-10	-1.28956
159892236	chr2:159892236:C:T	1.99464e-08	-1.15565	-0.502026	1.29884e-07	-0.82883	-0.527125
159892558	chr2:159892558:G:A	3.17511e-08	-2.12258e-10	-1.1928	1.55211e-07	-2.12258e-10	-1.17781
159893003	chr2:159893003:AC:A	9.29897e-07	-2.12258e-10	2.18434	7.02395e-06	-2.12258e-10	2.63449
159893222	chr2:159893222:T:TC	4.0172e-08	-0.957559	-3.10475e-10	1.01299e-07	-1.60452	-3.10475e-10
159893643	chr2:159893643:A:G	3.17981e-08	-2.12258e-10	-1.19132	1.48185e-07	-2.12258e-10	-1.22413
159894350	chr2:159894350:T:C	1.62941e-08	-0.656284	-1.20364	3.35279e-08	-1.555	-1.15521
159894421	chr2:159894421:ACT:A	3.02907e-08	-2.12258e-10	-1.23989	1.4771e-07	-2.12258e-10	-1.22734
159894661	chr2:159894661:C:T	3.02927e-08	-2.12258e-10	-1.23982	1.47721e-07	-2.12258e-10	-1.22727
159895152	chr2:159895152:T:C	2.92261e-08	-2.12258e-10	-1.27567	1.39818e-07	-2.12258e-10	-1.28225
159895298	chr2:159895298:C:G	1.8323e-07	0.654524	-0.0945108	2.66563e-06	1.37314	0.29246
159895691	chr2:159895691:T:A	1.638e-08	-1.85467	-3.10475e-10	9.33913e-08	-1.6858	-3.10475e-10
159895848	chr2:159895848:C:T	3.49104e-08	-2.12258e-10	-1.09794	1.53251e-07	-2.12258e-10	-1.19052
159896175	chr2:159896175:T:C	1.51144e-06	3.27625	-0.606163	2.01046e-06	2.04084	-0.657314
159896612	chr2:159896612:G:A	2.9398e-08	-2.12258e-10	-1.2698	1.40516e-07	-2.12258e-10	-1.27728
159897025	chr2:159897025:T:G	1.19303e-06	-2.12258e-10	2.43352	9.14002e-06	-2.12258e-10	2.89782
159897467	chr2:159897467:A:T	9.67604e-08	-2.12258e-10	-0.0784913	3.13551e-07	-2.12258e-10	-0.474631
159897475	chr2:159897475:G:GA	4.41376e-08	-0.0812846	-0.782132	3.70312e-08	-1.45645	-1.15438
159897539	chr2:159897539:T:C	5.53351e-08	-0.00622478	-0.631097	3.85866e-08	-1.49083	-1.07886
159897621	chr2:159897621:A:C	4.50254e-08	-0.0417435	-0.801758	3.59676e-08	-1.47536	-1.16461
159897622	chr2:159897622:G:C	4.48266e-08	-0.0454966	-0.80243	3.60252e-08	-1.4734	-1.16497
159897904	chr2:159897904:C:T	2.90307e-08	-2.12258e-10	-1.28238	1.3908e-07	-2.12258e-10	-1.28754
159897911	chr2:159897911:C:T	4.53346e-08	-0.836659	-3.10475e-10	5.24935e-07	0.0406809	-3.10475e-10
159898111	chr2:159898111:CTTTTT:C	3.4229e-07	1.18493	-3.10475e-10	4.2631e-07	-0.167427	-3.10475e-10
159898436	chr2:159898436:A:G	0.000168695	6.86928	0.515836	5.1273e-05	4.40672	0.215605
159899202	chr2:159899202:G:T	9.74625e-07	0.973619	1.2577	4.75976e-07	-0.776516	0.71929
159899315	chr2:159899315:C:T	1.22119e-07	-0.0776406	0.231904	1.39357e-07	-1.11368	-0.171875
159899834	chr2:159899834:G:A	1.52085e-05	4.94571	0.0331683	4.56094e-08	-1.71281	-0.689671
159900114	chr2:159900114:G:A	4.14171e-06	3.67814	-3.10475e-10	2.06428e-06	1.40994	-3.10475e-10
159900422	chr2:159900422:T:C	3.20987e-07	2.29245	-1.17178	6.7368e-08	-0.749002	-1.26342
159900877	chr2:159900877:T:C	2.4318e-06	1.83469	1.31097	9.05783e-07	-0.202061	0.788267
159900954	chr2:159900954:C:T	3.15411e-08	0.0366174	-1.23606	2.62e-08	-1.75614	-1.2007
159901248	chr2:159901248:C:T	2.46188e-07	0.731239	0.124126	3.52737e-06	1.42729	0.518421
159901725	chr2:159901725:T:C	2.98489e-08	-2.12258e-10	-1.25458	1.45816e-07	-2.12258e-10	-1.24025
159901969	chr2:159901969:C:T	5.18073e-08	-0.0339397	-0.669258	6.99692e-08	-1.15931	-0.815233
159902000	chr2:159902000:T:C	3.08289e-08	-1.5151	0.292824	1.73084e-07	-1.0899	0.021081
159902320	chr2:159902320:A:G	8.17184e-09	-1.28896	-1.26108	9.64823e-07	1.9232	-1.27385
159902771	chr2:159902771:T:C	2.93083e-08	-2.12258e-10	-1.27286	1.39599e-07	-2.12258e-10	-1.28382
159903194	chr2:159903194:T:C	7.82769e-09	-1.41022	-1.18285	1.08562e-07	-0.57472	-0.960555
159903214	chr2:159903214:G:A	2.84624e-07	-2.12258e-10	1.00044	1.24937e-06	-2.12258e-10	0.907798
159903814	chr2:159903814:A:C	2.98285e-08	-2.12258e-10	-1.25526	1.42346e-07	-2.12258e-10	-1.26433
159903827	chr2:159903827:G:A	2.13129e-07	0.569156	0.142015	5.22288e-08	-1.69641	-0.570553
159903916	chr2:159903916:C:A	2.36544e-08	-0.719086	-0.768096	1.11626e-07	-0.685822	-0.82162
159904117	chr2:159904117:CG:C	1.40024e-08	-1.6601	-0.351404	7.24978e-08	-1.3944	-0.544642
159904393	chr2:159904393:C:A	2.87725e-08	-2.12258e-10	-1.29131	1.38071e-07	-2.12258e-10	-1.29483
159904410	chr2:159904410:G:A	1.82884e-07	-0.272417	0.830542	2.30096e-07	-1.31609	0.531995
159904625	chr2:159904625:A:G	3.91569e-07	-2.12258e-10	1.31943	2.66376e-06	-2.12258e-10	1.6649
159905277	chr2:159905277:G:T	1.67549e-07	-0.670511	1.14106	2.58377e-07	-1.53428	0.866101
159905297	chr2:159905297:T:C	2.18234e-07	0.575983	0.158858	5.13572e-08	-1.72525	-0.558537
159906161	chr2:159906161:G:C	1.6548e-08	-1.84446	-3.10475e-10	9.08142e-08	-1.71378	-3.10475e-10
159906176	chr2:159906176:G:A	2.15545e-07	0.608621	0.113819	4.93704e-08	-1.73295	-0.590292
159906700	chr2:159906700:T:C	2.46809e-07	-2.12258e-10	0.857887	9.21395e-07	-2.12258e-10	0.603295
159906789	chr2:159906789:G:C	2.06759e-07	0.680823	-3.10475e-10	3.20057e-07	-0.454095	-3.10475e-10
159908070	chr2:159908070:A:T	2.43333e-07	-2.12258e-10	0.843701	9.0793e-07	-2.12258e-10	0.588573
159908828	chr2:159908828:C:T	2.5754e-08	-1.09419	-0.307955	1.36971e-07	-0.792165	-0.510662
159909009	chr2:159909009:G:A	5.66318e-08	-2.12258e-10	-0.614158	3.03138e-07	-2.12258e-10	-0.508406
159909100	chr2:159909100:A:G	9.22788e-08	-0.125914	-3.10475e-10	1.46843e-07	-1.23323	-3.10475e-10
159909806	chr2:159909806:C:T	3.81148e-08	-2.12258e-10	-1.01013	1.65866e-07	-2.12258e-10	-1.11141
159910472	chr2:159910472:CA:C	1.55983e-08	-0.611358	-1.29221	5.15783e-08	-1.16176	-1.11774
159910476	chr2:159910476:G:T	3.76568e-07	1.28037	-3.10475e-10	5.83935e-07	0.147196	-3.10475e-10
159910878	chr2:159910878:T:C	1.1998e-07	-1.86925	2.00585	8.60157e-07	-1.8739	2.40842
159910991	chr2:159910991:A:C	1.76346e-08	-0.596116	-1.18475	6.61527e-08	-1.1739	-0.856723
159911574	chr2:159911574:A:G	1.86702e-08	-1.7238	-3.10475e-10	1.27817e-07	-1.372	-3.10475e-10
159911787	chr2:159911787:C:T	4.19369e-08	-2.12258e-10	-0.914562	2.0931e-07	-2.12258e-10	-0.878779
159911806	chr2:159911806:T:C	7.53837e-07	1.01182	0.962625	1.28708e-05	1.76257	1.47755
159912265	chr2:159912265:C:T	1.14918e-07	-1.8682	1.96169	8.20494e-07	-1.87321	2.36052
159912299	chr2:159912299:G:A	4.75968e-06	3.81721	-3.10475e-10	2.2222e-06	1.48366	-3.10475e-10
159912945	chr2:159912945:A:C	4.9455e-08	-2.12258e-10	-0.749666	2.48667e-07	-2.12258e-10	-0.706479
159913000	chr2:159913000:A:G	8.47259e-08	-2.12258e-10	-0.211308	5.05803e-07	-2.12258e-10	0.00355397
159913077	chr2:159913077:T:C	1.77406e-08	-0.479216	-1.29566	4.57033e-08	-1.25577	-1.14465
159913282	chr2:159913282:T:C	1.1594e-08	-1.21936	-0.98088	6.3876e-08	-0.987899	-1.07775
159913550	chr2:159913550:A:G	8.50999e-07	0.822441	1.27324	1.47566e-05	1.55569	1.82117
159913682	chr2:159913682:C:A	2.09814e-07	-0.433923	1.12941	4.58696e-07	-0.893132	0.798927
159913715	chr2:159913715:T:C	4.0261e-08	-2.12258e-10	-0.955345	1.73481e-07	-2.12258e-10	-1.06653
159913729	chr2:159913729:T:C	1.19491e-07	-1.86354	1.99605	8.54366e-07	-1.86962	2.39739
159913954	chr2:159913954:C:G	3.05846e-08	-2.12258e-10	-1.23023	1.45553e-07	-2.12258e-10	-1.24205
159914068	chr2:159914068:G:A	4.31102e-07	-2.12258e-10	1.41561	2.70943e-06	-2.12258e-10	1.6819
159914154	chr2:159914154:C:T	1.09666e-08	-1.28951	-0.966367	6.07078e-08	-1.05313	-1.06339
159914299	chr2:159914299:C:T	4.13276e-08	-2.12258e-10	-0.929197	1.77249e-07	-2.12258e-10	-1.04504
159914472	chr2:159914472:T:C	3.32113e-07	-2.12258e-10	1.15475	1.40747e-06	-2.12258e-10	1.02696
159914493	chr2:159914493:G:A	5.55278e-07	-0.281744	1.95048	7.37605e-07	-1.01508	1.39589
159914505	chr2:159914505:C:A	4.04862e-08	-2.12258e-10	-0.949767	1.7426e-07	-2.12258e-10	-1.06204
159914868	chr2:159914868:T:A	8.11302e-08	-2.12258e-10	-0.254673	4.81237e-07	-2.12258e-10	-0.0462349
159915064	chr2:159915064:C:T	1.35855e-07	-2.12258e-10	0.260859	5.22329e-07	-2.12258e-10	0.035704
159915445	chr2:159915445:C:T	1.9378e-08	-1.68659	-3.10475e-10	1.85815e-07	-0.997843	-3.10475e-10
159915549	chr2:159915549:T:G	8.63704e-07	0.95189	1.15861	1.49817e-05	1.69705	1.69494
159916180	chr2:159916180:C:T	1.12437e-07	-1.87091	1.94257	8.02794e-07	-1.87518	2.34069
159917066	chr2:159917066:C:G	3.02644e-08	-2.12258e-10	-1.24076	1.44177e-07	-2.12258e-10	-1.25155
159917156	chr2:159917156:T:G	1.50596e-07	-2.12258e-10	0.363874	5.73723e-07	-2.12258e-10	0.129553
159917528	chr2:159917528:TATA:T	1.10788e-07	-1.86536	1.92225	7.89398e-07	-1.87098	2.31966
159917904	chr2:159917904:T:C	3.0418e-08	-2.12258e-10	-1.2357	1.44823e-07	-2.12258e-10	-1.24708
159917941	chr2:159917941:C:T	1.07306e-07	-1.86905	1.894	7.62839e-07	-1.87387	2.28832
159918314	chr2:159918314:T:A	1.0144e-08	-1.38582	-0.948031	5.44728e-08	-1.17625	-1.04864
159918460	chr2:159918460:C:T	4.27959e-06	3.71088	-3.10475e-10	2.10298e-06	1.42851	-3.10475e-10
159918733	chr2:159918733:T:G	4.23716e-06	3.70092	-3.10475e-10	2.08775e-06	1.42125	-3.10475e-10
159918894	chr2:159918894:T:C	2.13229e-08	-1.59095	-3.10475e-10	7.7574e-08	-1.87136	-3.10475e-10
159918955	chr2:159918955:G:C	1.10006e-08	-1.27996	-0.972816	6.04648e-08	-1.05149	-1.06904
159919861	chr2:159919861:T:C	4.39039e-08	0.178183	-1.04691	6.82207e-07	1.07431	-0.771571
159919866	chr2:159919866:A:T	1.30851e-08	-1.26593	-0.813323	7.08826e-08	-1.02843	-0.933137
159919971	chr2:159919971:G:C	1.13702e-08	-1.35639	-0.863346	6.11458e-08	-1.13414	-0.97519
159920011	chr2:159920011:C:T	3.05606e-08	-2.12258e-10	-1.23102	1.44199e-07	-2.12258e-10	-1.2514
159920164	chr2:159920164:T:C	9.94506e-07	1.03553	1.21599	1.7416e-05	1.7857	1.75685
159920355	chr2:159920355:C:T	1.33091e-08	-1.01821	-1.04407	9.64345e-08	-0.892582	-0.761148
159920677	chr2:159920677:C:T	1.72471e-08	-0.539493	-1.26359	5.36514e-08	-1.21448	-1.0256
159921004	chr2:159921004:T:C	1.74635e-08	-1.79061	-3.10475e-10	8.325e-08	-1.80075	-3.10475e-10
159921689	chr2:159921689:C:T	1.99827e-08	-0.969519	-0.686346	1.1559e-07	-0.643939	-0.828607
159921788	chr2:159921788:G:A	2.09463e-07	-2.12258e-10	0.69382	7.83395e-07	-2.12258e-10	0.441043
159921911	chr2:159921911:T:A	3.90606e-08	0.0792035	-1.06482	5.96905e-07	0.96656	-0.797396
159921990	chr2:159921990:C:G	1.72061e-08	-1.80546	-3.10475e-10	1.12783e-07	-1.49713	-3.10475e-10
159922337	chr2:159922337:C:T	2.08605e-08	-0.968889	-0.643984	1.1948e-07	-0.646986	-0.792458
159922435	chr2:159922435:T:C	7.62344e-08	0.217502	-0.534418	3.09831e-08	-1.80522	-0.983928
159922455	chr2:159922455:T:C	2.09887e-08	-0.965607	-0.641138	1.20385e-07	-0.64171	-0.790192
159922634	chr2:159922634:C:T	0.000218932	7.15989	0.485896	6.46473e-05	4.66531	0.188802
159922648	chr2:159922648:C:G	9.98229e-09	-1.8606	-0.489316	6.80411e-08	-1.86268	-0.139798
159922851	chr2:159922851:C:T	3.79625e-08	-2.12258e-10	-1.01413	1.70382e-07	-2.12258e-10	-1.08455
159922921	chr2:159922921:T:C	4.9778e-08	-0.36923	-0.373926	2.34419e-07	-0.434724	-0.330758
159922929	chr2:159922929:G:C	3.96387e-06	-2.12258e-10	3.63425	2.95594e-05	-2.12258e-10	4.07156
159923012	chr2:159923012:A:C	2.06667e-08	-0.968639	-0.653566	1.18553e-07	-0.646127	-0.801104
159923021	chr2:159923021:C:A	4.21389e-08	-0.250127	-0.659631	8.23712e-08	-1.01685	-0.794512
159923086	chr2:159923086:A:C	3.6832e-08	-2.12258e-10	-1.04436	1.66236e-07	-2.12258e-10	-1.10919
159923419	chr2:159923419:C:T	9.69881e-09	-1.84628	-0.532441	6.5364e-08	-1.84867	-0.193954
159923465	chr2:159923465:C:G	1.00412e-08	-1.8527	-0.49134	6.82449e-08	-1.85479	-0.144699
159923689	chr2:159923689:A:C	8.8091e-08	-2.12258e-10	-0.172358	4.45844e-07	-2.12258e-10	-0.122625
159923833	chr2:159923833:A:G	3.59133e-08	-2.12258e-10	-1.06962	1.65794e-07	-2.12258e-10	-1.11185
159923921	chr2:159923921:C:T	9.84946e-09	-1.83186	-0.531453	6.63275e-08	-1.83533	-0.192663
159923968	chr2:159923968:T:G	9.48649e-09	-1.8464	-0.554459	6.36296e-08	-1.84907	-0.220448
159924120	chr2:159924120:G:C	9.86245e-09	-1.8423	-0.519692	6.66141e-08	-1.84508	-0.1786
159924415	chr2:159924415:G:A	8.79337e-09	-1.8434	-0.633332	5.8034e-08	-1.84589	-0.315672
159924426	chr2:159924426:T:A	8.80691e-09	-1.85532	-0.619875	5.83315e-08	-1.85727	-0.299185
159924436	chr2:159924436:T:C	3.61821e-08	-2.12258e-10	-1.06216	1.63512e-07	-2.12258e-10	-1.12571
159924527	chr2:159924527:G:A	2.95408e-08	-2.12258e-10	-1.26496	1.41128e-07	-2.12258e-10	-1.27292
159924536	chr2:159924536:G:A	7.31062e-07	0.826427	1.11734	1.26633e-05	1.578	1.64587
159924796	chr2:159924796:T:G	2.53278e-08	-0.776381	-0.642447	1.51135e-07	-0.41244	-0.791979
159924917	chr2:159924917:A:T	6.26225e-07	0.859267	0.929715	1.08343e-05	1.62841	1.43947
159924931	chr2:159924931:C:A	2.16557e-08	-0.626355	-0.949103	8.32765e-08	-0.808556	-0.991872
159925258	chr2:159925258:C:T	2.95948e-08	-0.707666	-0.555465	1.50561e-07	-0.500171	-0.708055
159925387	chr2:159925387:A:G	1.12827e-06	-0.267328	2.64504	1.42919e-06	-1.19113	2.2334
159925474	chr2:159925474:C:A	4.33122e-06	3.72288	-3.10475e-10	2.1257e-06	1.43926	-3.10475e-10
159925581	chr2:159925581:TG:T	2.9169e-08	-2.12258e-10	-1.27762	1.39648e-07	-2.12258e-10	-1.28347
159925641	chr2:159925641:T:C	2.5187e-06	-2.12258e-10	3.18077	1.93484e-05	-2.12258e-10	3.64777
159925824	chr2:159925824:T:C	8.82405e-06	4.22838	0.206131	1.09747e-05	2.99385	0.0869009
159925985	chr2:159925985:G:A	2.53106e-08	-1.4195	-3.10475e-10	7.84473e-08	-1.86017	-3.10475e-10
159926173	chr2:159926173:A:T	1.36966e-08	-1.02967	-1.00391	1.15348e-07	-0.431143	-1.0435
159926221	chr2:159926221:A:G	4.04048e-08	-1.64691	0.695126	2.5326e-07	-1.66297	0.974791
159926324	chr2:159926324:A:G	2.59675e-08	-0.690746	-0.703137	1.35578e-07	-0.499668	-0.813376
159926543	chr2:159926543:C:T	3.53298e-08	-2.12258e-10	-1.086	1.50817e-07	-2.12258e-10	-1.20653
159926826	chr2:159926826:A:G	8.66889e-07	-2.12258e-10	2.11418	3.23929e-06	-2.12258e-10	1.86052
159926902	chr2:159926902:G:A	5.7529e-06	4.00673	-3.10475e-10	2.65944e-06	1.66328	-3.10475e-10
159926906	chr2:159926906:G:A	2.06644e-08	-1.62232	-3.10475e-10	1.51753e-07	-1.20034	-3.10475e-10
159927013	chr2:159927013:A:G	8.07121e-09	-1.69203	-0.870399	3.09907e-08	-1.74677	-1.04213
159927168	chr2:159927168:C:T	9.74394e-07	-2.12258e-10	2.23109	3.625e-06	-2.12258e-10	1.97302
159927190	chr2:159927190:T:C	9.50727e-07	-2.12258e-10	2.2065	3.53997e-06	-2.12258e-10	1.94928
159927250	chr2:159927250:C:A	1.61121e-08	-1.87116	-3.10475e-10	9.58945e-08	-1.65934	-3.10475e-10
159927379	chr2:159927379:A:T	1.30258e-07	-2.12258e-10	0.218787	7.05384e-07	-2.12258e-10	0.336149
159928398	chr2:159928398:C:T	2.10478e-06	-2.12258e-10	3.00124	1.60375e-05	-2.12258e-10	3.46009
159928602	chr2:159928602:A:T	8.94448e-07	-2.12258e-10	2.14548	3.33998e-06	-2.12258e-10	1.89113
159928640	chr2:159928640:A:G	2.92812e-08	-2.12258e-10	-1.27378	1.39758e-07	-2.12258e-10	-1.28268
159928799	chr2:159928799:T:C	8.64465e-07	-2.12258e-10	2.11138	3.23226e-06	-2.12258e-10	1.85834
159929177	chr2:159929177:C:G	2.12358e-06	-2.12258e-10	3.01013	1.61881e-05	-2.12258e-10	3.46944
159929353	chr2:159929353:A:G	3.99305e-06	3.64158	-3.10475e-10	2.00756e-06	1.38208	-3.10475e-10
159929760	chr2:159929760:A:G	8.43031e-07	-2.12258e-10	2.08627	3.22859e-06	-2.12258e-10	1.85721
159929948	chr2:159929948:T:C	9.15124e-08	-2.12258e-10	-0.134254	4.63359e-07	-2.12258e-10	-0.0840907
159930003	chr2:159930003:T:C	3.59649e-08	-2.12258e-10	-1.06818	1.62614e-07	-2.12258e-10	-1.13122
159930344	chr2:159930344:C:T	1.44543e-08	-1.08626	-0.893478	1.35565e-07	-0.373671	-0.939471
159930698	chr2:159930698:C:G	4.86157e-08	-2.12258e-10	-0.766783	2.24019e-07	-2.12258e-10	-0.810864
159930711	chr2:159930711:C:A	1.1176e-08	-1.11458	-1.12239	3.80817e-08	-1.32034	-1.26252
159931153	chr2:159931153:T:C	8.41394e-08	-2.12258e-10	-0.218254	4.25782e-07	-2.12258e-10	-0.168667
159931531	chr2:159931531:G:A	6.52384e-07	0.923443	0.906461	1.12438e-05	1.69432	1.41066
159931936	chr2:159931936:AACTG:A	2.92309e-08	-2.12258e-10	-1.2755	1.39857e-07	-2.12258e-10	-1.28198
159932081	chr2:159932081:A:T	7.76918e-08	-2.12258e-10	-0.297979	2.91629e-07	-2.12258e-10	-0.54711
159932300	chr2:159932300:T:C	1.54973e-07	-2.12258e-10	0.392524	6.33892e-07	-2.12258e-10	0.229285
159932473	chr2:159932473:C:T	3.8959e-08	-2.12258e-10	-0.988219	1.74264e-07	-2.12258e-10	-1.06203
159932829	chr2:159932829:T:C	1.31092e-07	-2.12258e-10	0.225171	5.40554e-07	-2.12258e-10	0.0700015
159933893	chr2:159933893:T:C	8.85847e-07	2.13582	-3.10475e-10	1.08288e-06	0.764782	-3.10475e-10
159934263	chr2:159934263:A:G	9.51442e-09	-1.22236	-1.17556	1.29058e-07	-0.159215	-1.20312
159934290	chr2:159934290:T:A	5.82861e-07	0.870002	0.847218	9.87253e-06	1.63039	1.34453
159934371	chr2:159934371:C:G	6.02663e-07	0.857325	0.893304	1.03013e-05	1.62068	1.39674
159934553	chr2:159934553:G:C	1.6563e-06	-2.12258e-10	2.76161	6.10679e-06	-2.12258e-10	2.49456
159934850	chr2:159934850:A:G	2.8606e-08	-2.12258e-10	-1.29711	1.37835e-07	-2.12258e-10	-1.29654
159935398	chr2:159935398:C:A	1.07199e-08	-1.1782	-1.10042	1.28623e-07	-0.234465	-1.13124
159936244	chr2:159936244:C:T	4.68548e-08	-2.12258e-10	-0.803675	2.06238e-07	-2.12258e-10	-0.893562
159936331	chr2:159936331:C:T	3.8986e-08	-2.12258e-10	-0.987525	1.60199e-07	-2.12258e-10	-1.14618
159936394	chr2:159936394:T:C	6.67742e-09	-1.5778	-1.1742	2.46138e-08	-1.7708	-1.24848
159936483	chr2:159936483:T:C	8.86216e-09	-1.31366	-1.15528	1.54488e-07	0.00173789	-1.18422
159937104	chr2:159937104:T:C	3.64538e-08	-2.12258e-10	-1.05468	1.6457e-07	-2.12258e-10	-1.11926
159937316	chr2:159937316:A:G	4.1192e-07	0.627664	0.742435	6.91399e-06	1.37931	1.2394
159937724	chr2:159937724:G:T	1.49771e-07	-2.12258e-10	0.358377	8.13165e-07	-2.12258e-10	0.47834
159937847	chr2:159937847:A:G	1.61222e-07	-2.12258e-10	0.432052	6.5479e-07	-2.12258e-10	0.261721
159938046	chr2:159938046:A:C	2.12923e-07	-2.12258e-10	0.710203	9.16164e-07	-2.12258e-10	0.597602
159938416	chr2:159938416:T:C	2.4595e-07	-2.12258e-10	0.8544	1.07143e-06	-2.12258e-10	0.754158
159938576	chr2:159938576:G:C	2.18922e-07	-2.12258e-10	0.737986	9.58113e-07	-2.12258e-10	0.642372
159938745	chr2:159938745:G:A	9.68861e-09	-1.20484	-1.17494	1.25991e-07	-0.184128	-1.20226
159939308	chr2:159939308:C:G	7.59292e-08	-2.12258e-10	-0.320928	3.82675e-07	-2.12258e-10	-0.275408
159939415	chr2:159939415:A:C	2.57094e-08	-1.40387	-3.10475e-10	8.25741e-08	-1.8089	-3.10475e-10
159939714	chr2:159939714:A:G	3.75326e-08	-2.12258e-10	-1.02552	1.68753e-07	-2.12258e-10	-1.09416
159940068	chr2:159940068:G:A	1.10271e-07	-2.12258e-10	0.0522091	5.98041e-07	-2.12258e-10	0.171065
159940101	chr2:159940101:T:C	1.8341e-07	-2.12258e-10	0.560994	7.68441e-07	-2.12258e-10	0.42177
159941086	chr2:159941086:A:C	8.31263e-09	-1.32889	-1.20406	5.49827e-08	-0.958041	-1.25753
159941182	chr2:159941182:T:C	1.76535e-06	-2.12258e-10	2.82537	6.34919e-06	-2.12258e-10	2.53349
159941337	chr2:159941337:T:C	3.00312e-08	-1.24849	-3.10475e-10	6.11486e-07	0.193298	-3.10475e-10
159942036	chr2:159942036:C:T	1.14202e-07	-2.12258e-10	0.0872371	5.81422e-07	-2.12258e-10	0.142883
159942917	chr2:159942917:A:G	6.65399e-08	-2.12258e-10	-0.452927	3.49266e-07	-2.12258e-10	-0.36676
159942976	chr2:159942976:T:C	3.35569e-08	-2.12258e-10	-1.13749	1.69367e-07	-2.12258e-10	-1.09053
159943014	chr2:159943014:C:T	4.2152e-08	-2.12258e-10	-0.909447	1.84074e-07	-2.12258e-10	-1.00725
159943114	chr2:159943114:TG:T	7.25106e-06	4.51592	-0.277747	3.66859e-08	-1.74786	-0.87234
159943153	chr2:159943153:A:G	9.23447e-08	0.328331	-0.453531	3.18464e-08	-1.83335	-0.928322
159943850	chr2:159943850:G:T	5.8074e-08	-2.12258e-10	-0.589011	2.66873e-07	-2.12258e-10	-0.635821
159944091	chr2:159944091:A:ACT	7.62671e-07	-2.12258e-10	1.9861	3.15073e-06	-2.12258e-10	1.8328
159944117	chr2:159944117:A:G	5.48003e-09	-1.79152	-1.1581	3.19231e-08	-1.63971	-1.11955
159944383	chr2:159944383:T:C	3.94826e-08	-2.12258e-10	-0.974868	1.75775e-07	-2.12258e-10	-1.05339
159944441	chr2:159944441:G:A	2.30661e-08	-1.70107	0.188708	1.09448e-07	-1.45155	-0.0755992
159945520	chr2:159945520:C:G	5.91197e-06	4.03401	-3.10475e-10	2.74098e-06	1.69348	-3.10475e-10
159945609	chr2:159945609:T:C	5.51252e-06	3.96405	-3.10475e-10	2.59666e-06	1.63939	-3.10475e-10
159946064	chr2:159946064:T:C	5.70251e-06	3.99793	-3.10475e-10	2.66471e-06	1.66526	-3.10475e-10
159947747	chr2:159947747:G:T	1.03592e-06	2.29232	-3.10475e-10	1.14156e-06	0.81756	-3.10475e-10
159947889	chr2:159947889:CAGAG:C	1.86156e-08	-1.79464	0.0679095	8.2711e-08	-1.62006	-0.187179
159947899	chr2:159947899:G:C	1.95142e-08	-1.7822	0.102609	8.70375e-08	-1.59781	-0.158441
159948295	chr2:159948295:C:T	3.30359e-08	-2.12258e-10	-1.15313	1.72985e-07	-2.12258e-10	-1.06939
159948480	chr2:159948480:C:T	4.75215e-08	-2.12258e-10	-0.789547	2.10961e-07	-2.12258e-10	-0.870919
159948732	chr2:159948732:T:C	9.3214e-07	2.36857	-0.181812	7.04679e-07	0.874909	-0.539761
159950025	chr2:159950025:G:A	2.86149e-08	-2.12258e-10	-1.2968	1.37863e-07	-2.12258e-10	-1.29633
159950450	chr2:159950450:C:T	1.24704e-07	-2.12258e-10	0.17521	5.49774e-07	-2.12258e-10	0.0869134
159950564	chr2:159950564:C:T	1.69521e-07	1.66206	-1.17981	4.91217e-08	-1.06015	-1.26814
159950630	chr2:159950630:A:G	1.10094e-06	2.35319	-3.10475e-10	1.19587e-06	0.864034	-3.10475e-10
159950638	chr2:159950638:G:A	3.99277e-08	-2.12258e-10	-0.963657	1.78341e-07	-2.12258e-10	-1.0389
159950922	chr2:159950922:T:G	2.70525e-08	-1.58583	0.232881	5.55461e-07	-0.608702	0.705907
159951086	chr2:159951086:A:T	6.28872e-08	-2.12258e-10	-0.509387	3.29083e-07	-2.12258e-10	-0.426283
159951231	chr2:159951231:A:T	5.11323e-09	-1.83629	-1.18261	4.40304e-08	-1.15354	-1.28418
159951316	chr2:159951316:T:C	3.61725e-07	-2.12258e-10	1.24015	1.54882e-06	-2.12258e-10	1.12265
159951564	chr2:159951564:C:T	4.61123e-06	3.91315	-0.127624	3.7639e-08	-1.82106	-0.773492
159951724	chr2:159951724:T:C	9.06987e-08	-2.12258e-10	-0.143186	3.93865e-07	-2.12258e-10	-0.246584
159951744	chr2:159951744:A:G	1.17844e-07	-2.12258e-10	0.118635	6.33607e-07	-2.12258e-10	0.228835
159951803	chr2:159951803:T:C	4.36005e-06	4.00841	-0.278904	3.43913e-08	-1.81171	-0.873076
159951910	chr2:159951910:T:G	4.06256e-08	-2.12258e-10	-0.946331	2.10327e-07	-2.12258e-10	-0.873931
159952070	chr2:159952070:T:C	3.49342e-08	-2.12258e-10	-1.09726	1.58372e-07	-2.12258e-10	-1.15764
159953092	chr2:159953092:C:T	1.72981e-08	-1.80013	-3.10475e-10	1.23051e-07	-1.40999	-3.10475e-10
159953104	chr2:159953104:T:C	2.88848e-08	-2.12258e-10	-1.28741	1.38111e-07	-2.12258e-10	-1.29454
159953197	chr2:159953197:G:T	2.32733e-06	-2.12258e-10	3.10175	1.67791e-05	-2.12258e-10	3.5053
159953920	chr2:159953920:G:A	2.73511e-08	-1.34197	-3.10475e-10	8.0015e-08	-1.84038	-3.10475e-10
159953927	chr2:159953927:G:A	2.05345e-08	-1.62862	-3.10475e-10	1.36648e-07	-1.30519	-3.10475e-10
159953948	chr2:159953948:C:T	2.14535e-06	-2.12258e-10	3.02033	1.62364e-05	-2.12258e-10	3.47242
159954673	chr2:159954673:A:G	1.80646e-08	-1.70465	-0.0521231	9.03457e-08	-1.46587	-0.253075
159955612	chr2:159955612:T:C	3.82432e-08	-2.12258e-10	-1.00676	1.59154e-07	-2.12258e-10	-1.15272
159955902	chr2:159955902:G:C	3.6656e-07	-2.12258e-10	1.25343	1.56201e-06	-2.12258e-10	1.13113
159956900	chr2:159956900:G:A	1.59868e-08	-1.87896	-3.10475e-10	9.03286e-08	-1.71914	-3.10475e-10
159957942	chr2:159957942:C:A	2.23683e-08	-1.71595	0.172871	1.0545e-07	-1.47412	-0.0902336
159958081	chr2:159958081:C:T	2.92826e-08	-2.12258e-10	-1.27374	1.38721e-07	-2.12258e-10	-1.29013
159958556	chr2:159958556:G:T	1.59961e-08	-1.87838	-3.10475e-10	8.61471e-08	-1.76654	-3.10475e-10
159958582	chr2:159958582:T:C	1.33558e-08	-1.79613	-0.262643	6.31212e-08	-1.6285	-0.44904
159958630	chr2:159958630:A:C	1.26424e-08	-1.80833	-0.305342	5.95248e-08	-1.6503	-0.485896
159958705	chr2:159958705:C:A	7.40061e-08	-0.346582	-3.10475e-10	1.05049e-06	0.734414	-3.10475e-10
159958823	chr2:159958823:T:C	2.86156e-08	-2.12258e-10	-1.29678	1.37757e-07	-2.12258e-10	-1.2971
159959126	chr2:159959126:C:T	3.02793e-08	-2.12258e-10	-1.24027	1.45761e-07	-2.12258e-10	-1.24063
159960296	chr2:159960296:C:T	2.76323e-07	0.970841	-3.10475e-10	4.73006e-07	-0.0634857	-3.10475e-10
159960732	chr2:159960732:A:G	5.0982e-09	-1.87767	-1.14417	3.43032e-08	-1.42205	-1.26531
159961452	chr2:159961452:C:T	1.52861e-08	-1.81209	-0.111698	6.82716e-08	-1.65465	-0.344449
159961475	chr2:159961475:T:C	9.84431e-07	2.52266	-0.281321	2.09461e-06	1.79456	-0.370031
159961977	chr2:159961977:A:T	3.7032e-08	-2.12258e-10	-1.03895	1.66749e-07	-2.12258e-10	-1.10611
159962087	chr2:159962087:A:G	1.16285e-08	-1.8063	-0.390969	5.53051e-08	-1.64829	-0.56144
159962089	chr2:159962089:A:G	1.16465e-08	-1.8176	-0.378117	5.48125e-08	-1.66882	-0.549851
159962880	chr2:159962880:T:C	5.81043e-06	4.01668	-3.10475e-10	2.84245e-06	1.72983	-3.10475e-10
159962910	chr2:159962910:C:CA	2.11286e-08	-1.6001	-3.10475e-10	1.45301e-07	-1.24379	-3.10475e-10
159962912	chr2:159962912:T:TACCTAATG	2.11752e-08	-1.5979	-3.10475e-10	1.4579e-07	-1.24043	-3.10475e-10
159963293	chr2:159963293:A:G	2.3782e-08	-1.58484	0.103035	4.80483e-07	-0.599917	0.552115
159963518	chr2:159963518:C:T	2.44793e-08	-1.63618	0.183279	4.68177e-07	-0.71575	0.642002
159963899	chr2:159963899:T:C	1.46373e-08	-1.1439	-0.823259	4.56663e-08	-1.32309	-1.07815
159964035	chr2:159964035:C:T	4.44908e-08	-2.12258e-10	-0.855446	1.99166e-07	-2.12258e-10	-0.928457
159964061	chr2:159964061:C:T	2.23037e-07	0.756608	-3.10475e-10	4.00558e-07	-0.229735	-3.10475e-10
159964556	chr2:159964556:G:A	6.6548e-06	4.25006	-0.0977001	4.01262e-08	-1.77843	-0.752132
159964700	chr2:159964700:C:T	4.60155e-06	3.84122	-0.0577967	3.90555e-08	-1.8274	-0.730212
159964913	chr2:159964913:G:A	2.06974e-08	-1.62072	-3.10475e-10	1.06946e-07	-1.55027	-3.10475e-10
159965084	chr2:159965084:C:T	4.50226e-06	3.76161	-3.10475e-10	2.31315e-06	1.52377	-3.10475e-10
159965261	chr2:159965261:T:C	1.98816e-08	-1.66093	-3.10475e-10	7.69713e-08	-1.87916	-3.10475e-10
159965944	chr2:159965944:C:T	3.47949e-08	-2.12258e-10	-1.10126	1.56624e-07	-2.12258e-10	-1.16874
159966836	chr2:159966836:C:A	2.3195e-08	-1.67415	0.167365	4.12296e-07	-0.828228	0.627376
159967161	chr2:159967161:A:G	6.11365e-08	-2.12258e-10	-0.537619	2.80678e-07	-2.12258e-10	-0.585386
159967167	chr2:159967167:A:G	1.09105e-07	0.320414	-0.27883	3.59316e-08	-1.82807	-0.81291
159967195	chr2:159967195:G:A	6.26827e-08	-2.12258e-10	-0.512643	2.73636e-07	-2.12258e-10	-0.610795
159968209	chr2:159968209:C:G	5.18129e-08	-2.12258e-10	-0.703091	2.27518e-07	-2.12258e-10	-0.795366
159968670	chr2:159968670:G:A	2.14386e-08	-1.67641	0.0908711	3.7422e-07	-0.833985	0.536236
159969135	chr2:159969135:C:T	2.91995e-08	-2.12258e-10	-1.27658	1.39084e-07	-2.12258e-10	-1.28752
159969442	chr2:159969442:G:A	2.10985e-08	-1.6942	0.0926745	3.60488e-07	-0.873499	0.538364
159969835	chr2:159969835:G:A	3.74414e-08	-2.12258e-10	-1.02795	1.68662e-07	-2.12258e-10	-1.0947
159970126	chr2:159970126:G:A	2.17246e-08	-1.69492	0.122637	3.72496e-07	-0.875198	0.57283
159970137	chr2:159970137:T:C	5.28927e-06	3.92271	-3.10475e-10	2.63656e-06	1.65464	-3.10475e-10
159970908	chr2:159970908:C:T	2.01502e-08	-1.64751	-3.10475e-10	1.4346e-07	-1.25653	-3.10475e-10
159971476	chr2:159971476:A:G	1.52906e-07	0.814498	-0.435402	3.1155e-08	-1.86361	-0.920005
159971502	chr2:159971502:AC:A	5.45065e-06	4.08002	-0.127257	4.05054e-08	-1.75965	-0.761507
159971818	chr2:159971818:C:G	2.69722e-07	-2.12258e-10	0.946662	1.07506e-06	-2.12258e-10	0.757535
159972457	chr2:159972457:G:A	3.77724e-08	-2.12258e-10	-1.01915	1.69969e-07	-2.12258e-10	-1.08698
159972992	chr2:159972992:T:C	3.0302e-08	-0.950296	-0.28922	1.88566e-07	-0.592635	-0.390508
159973159	chr2:159973159:T:C	4.25259e-08	-0.900615	-3.10475e-10	1.02706e-07	-1.59072	-3.10475e-10
159974277	chr2:159974277:A:G	2.8959e-08	-2.12258e-10	-1.28485	1.41204e-07	-2.12258e-10	-1.27239
159974408	chr2:159974408:T:C	2.07029e-08	-1.62046	-3.10475e-10	1.545e-07	-1.1824	-3.10475e-10
159974742	chr2:159974742:CTGAG:C	2.23783e-08	-0.696473	-0.846167	3.62972e-08	-1.55022	-1.08063
159974752	chr2:159974752:A:G	1.28832e-08	-1.82794	-0.266867	5.31705e-08	-1.73265	-0.516442
159974933	chr2:159974933:A:G	2.04202e-08	-1.63421	-3.10475e-10	1.36497e-07	-1.30629	-3.10475e-10
159975106	chr2:159975106:T:C	1.14732e-08	-1.72778	-0.482941	1.47102e-07	-1.03913	-0.192338
159975693	chr2:159975693:G:A	1.43095e-06	0.15601	2.45935	4.43365e-06	-0.11368	2.28806
159975734	chr2:159975734:T:A	2.86695e-08	-2.12258e-10	-1.2949	1.38968e-07	-2.12258e-10	-1.28835
159975911	chr2:159975911:A:G	6.42601e-09	-1.77704	-1.01333	2.95752e-08	-1.83833	-0.997326
159976227	chr2:159976227:T:C	2.88325e-08	-2.12258e-10	-1.28923	1.40291e-07	-2.12258e-10	-1.27887
159976677	chr2:159976677:A:G	4.80682e-09	-1.82508	-1.25561	2.38912e-08	-1.75794	-1.29115
159977082	chr2:159977082:C:G	2.45961e-08	-1.44814	-3.10475e-10	2.09716e-07	-0.876841	-3.10475e-10
159977704	chr2:159977704:A:G	2.8854e-08	-2.12258e-10	-1.28848	1.40418e-07	-2.12258e-10	-1.27797
159977715	chr2:159977715:A:G	8.18914e-09	-1.42508	-1.12284	2.47281e-08	-1.86954	-1.14512
159977909	chr2:159977909:G:T	9.26047e-09	-1.24301	-1.18196	2.48244e-08	-1.74277	-1.26799
159977915	chr2:159977915:G:C	9.03141e-09	-1.2686	-1.18142	2.45421e-08	-1.7545	-1.26771
159978066	chr2:159978066:T:C	1.52547e-07	0.376743	-3.10475e-10	1.99609e-07	-0.926233	-3.10475e-10
159978399	chr2:159978399:G:A	2.92043e-08	-2.12258e-10	-1.27641	1.42826e-07	-2.12258e-10	-1.26097
159978480	chr2:159978480:T:C	2.36942e-05	4.95623	0.466025	9.22772e-08	-1.38309	-0.31471
159978596	chr2:159978596:C:T	2.32443e-08	-0.570455	-0.934216	5.01309e-08	-1.31973	-0.988223
159978792	chr2:159978792:T:C	4.58063e-07	1.47628	-3.10475e-10	6.10228e-07	0.191238	-3.10475e-10
159978888	chr2:159978888:C:T	9.31187e-09	-1.80399	-0.615451	3.90204e-08	-1.78231	-0.776194
159978957	chr2:159978957:T:C	1.65724e-08	-1.5096	-0.333391	5.59141e-08	-1.81006	-0.388722
159979395	chr2:159979395:C:T	1.6157e-08	-1.86838	-3.10475e-10	8.4307e-08	-1.78813	-3.10475e-10
159980113	chr2:159980113:G:A	2.6649e-06	3.23719	-3.10475e-10	2.66955e-06	1.66707	-3.10475e-10
159980250	chr2:159980250:G:A	7.44535e-09	-1.43872	-1.20442	2.2912e-08	-1.87152	-1.21941
159980858	chr2:159980858:G:A	9.46722e-09	-1.39675	-1.00614	3.70399e-08	-1.43102	-1.17958
159980890	chr2:159980890:A:C	1.48476e-07	0.349696	-3.10475e-10	1.96e-07	-0.944477	-3.10475e-10
159980943	chr2:159980943:A:T	2.8683e-08	-2.12258e-10	-1.29442	1.39058e-07	-2.12258e-10	-1.28771
159981304	chr2:159981304:T:C	1.05417e-08	-1.82593	-0.469457	4.44384e-08	-1.73783	-0.690659
159981329	chr2:159981329:GTA:G	2.58091e-08	-0.498534	-0.901468	3.87538e-08	-1.44607	-1.1193
159981338	chr2:159981338:C:T	2.86122e-08	-2.12258e-10	-1.2969	1.37763e-07	-2.12258e-10	-1.29706
159981410	chr2:159981410:A:G	2.64791e-05	5.06903	0.464352	9.49002e-08	-1.35353	-0.316236
159981880	chr2:159981880:T:C	1.01571e-08	-1.8233	-0.509248	4.28662e-08	-1.74155	-0.72296
159981929	chr2:159981929:T:C	2.8609e-08	-2.12258e-10	-1.29701	1.3818e-07	-2.12258e-10	-1.29404
159982119	chr2:159982119:T:C	4.93784e-08	-2.12258e-10	-0.751216	2.57768e-07	-2.12258e-10	-0.670536
159982359	chr2:159982359:A:G	2.68728e-08	-0.558584	-0.801032	4.0081e-08	-1.481	-1.05069
159982830	chr2:159982830:C:T	9.76473e-09	-1.8033	-0.568651	3.90078e-08	-1.78046	-0.778369
159982900	chr2:159982900:T:C	2.86106e-08	-2.12258e-10	-1.29695	1.38216e-07	-2.12258e-10	-1.29378
159983170	chr2:159983170:A:G	2.87871e-08	-2.12258e-10	-1.2908	1.39901e-07	-2.12258e-10	-1.28166
159983380	chr2:159983380:T:A	0.000198538	5.78089	1.76712	4.5371e-05	3.17517	1.32486
159983391	chr2:159983391:T:C	3.56126e-08	-2.12258e-10	-1.07803	1.60973e-07	-2.12258e-10	-1.14135
159983398	chr2:159983398:C:T	1.75147e-08	-1.78769	-3.10475e-10	1.09409e-07	-1.5275	-3.10475e-10
159983529	chr2:159983529:A:G	2.87937e-08	-2.12258e-10	-1.29057	1.39952e-07	-2.12258e-10	-1.2813
159983859	chr2:159983859:AC:A	9.91078e-09	-1.37347	-0.983638	3.85023e-08	-1.40683	-1.16504
159984628	chr2:159984628:G:A	1.24659e-08	-0.839668	-1.28806	4.48559e-08	-1.12258	-1.29656
159984796	chr2:159984796:C:T	3.03302e-08	-0.386165	-0.852421	4.27359e-08	-1.38129	-1.08626
159984823	chr2:159984823:T:C	5.9634e-09	-1.80552	-1.05956	2.89236e-08	-1.81693	-1.04101
159985317	chr2:159985317:G:A	9.95683e-09	-1.83586	-0.516613	4.3426e-08	-1.72052	-0.731015
159985372	chr2:159985372:A:T	6.4099e-08	-2.12258e-10	-0.490299	3.25834e-07	-2.12258e-10	-0.436206
159985589	chr2:159985589:A:T	1.41507e-08	-1.58312	-0.417848	5.00196e-08	-1.8399	-0.470276
159985850	chr2:159985850:T:C	3.17474e-08	-0.298891	-0.894026	4.36447e-08	-1.33098	-1.11553
159985885	chr2:159985885:T:C	1.52579e-07	0.376956	-3.10475e-10	1.99524e-07	-0.92666	-3.10475e-10
159985916	chr2:159985916:T:G	3.90962e-08	-2.12258e-10	-0.984704	1.74742e-07	-2.12258e-10	-1.05928
159986176	chr2:159986176:G:A	9.88041e-09	-1.81563	-0.54455	4.04342e-08	-1.76491	-0.758006
159986304	chr2:159986304:T:C	1.16357e-05	4.7111	-3.10475e-10	4.92174e-06	2.27882	-3.10475e-10
159986617	chr2:159986617:C:T	5.01249e-09	-1.75215	-1.28665	2.18228e-08	-1.84999	-1.28965
159986829	chr2:159986829:C:T	4.00129e-08	-2.12258e-10	-0.961527	1.78387e-07	-2.12258e-10	-1.03864
159986865	chr2:159986865:G:A	4.2476e-08	-2.12258e-10	-0.90179	1.88908e-07	-2.12258e-10	-0.981332
159987112	chr2:159987112:T:C	2.25646e-08	-0.687418	-0.846929	5.90013e-08	-1.23766	-0.907369
159987235	chr2:159987235:GC:G	3.72549e-08	-2.12258e-10	-1.03294	1.67623e-07	-2.12258e-10	-1.10087
159987237	chr2:159987237:T:G	3.76259e-08	-2.12258e-10	-1.02304	1.69061e-07	-2.12258e-10	-1.09233
159987806	chr2:159987806:A:G	6.18819e-09	-1.83207	-0.99602	5.75478e-08	-1.34386	-0.826117
159987877	chr2:159987877:C:T	4.81326e-08	-2.12258e-10	-0.77677	2.50778e-07	-2.12258e-10	-0.698024
159988122	chr2:159988122:A:T	1.04068e-08	-1.81923	-0.489041	4.33012e-08	-1.74759	-0.70682
159988762	chr2:159988762:AGT:A	2.47775e-07	-2.12258e-10	0.861793	9.79018e-07	-2.12258e-10	0.663956
159989138	chr2:159989138:C:T	1.09513e-07	-2.12258e-10	0.0453118	5.8761e-07	-2.12258e-10	0.15347
159989383	chr2:159989383:T:C	7.33785e-09	-1.61679	-1.04089	8.34079e-08	-0.915285	-0.883566
159989464	chr2:159989464:A:G	9.1696e-06	4.47292	-3.10475e-10	4.10691e-06	2.09783	-3.10475e-10
159989714	chr2:159989714:C:T	6.36277e-09	-1.78297	-1.0173	2.96001e-08	-1.83454	-1.00028
159989961	chr2:159989961:T:C	2.21557e-05	4.89871	0.456412	9.01482e-08	-1.39974	-0.321397
159990007	chr2:159990007:A:G	6.34192e-08	-2.12258e-10	-0.500963	3.23577e-07	-2.12258e-10	-0.443157
159990142	chr2:159990142:G:T	3.10688e-08	-1.21452	-3.10475e-10	8.83755e-08	-1.741	-3.10475e-10
159990890	chr2:159990890:C:A	1.60012e-08	-1.87807	-3.10475e-10	8.91116e-08	-1.7327	-3.10475e-10
159990927	chr2:159990927:T:C	4.83104e-09	-1.78069	-1.29498	2.19334e-08	-1.83784	-1.29674
159991127	chr2:159991127:A:C	5.73572e-09	-1.87212	-1.03189	3.24447e-08	-1.67162	-1.07144
159991156	chr2:159991156:C:T	2.50178e-05	4.97397	0.502641	9.5422e-08	-1.37737	-0.28692
159992509	chr2:159992509:A:C	8.21451e-09	-1.45615	-1.08868	3.38925e-08	-1.47025	-1.22915
159992876	chr2:159992876:G:A	2.33046e-08	-1.50208	-3.10475e-10	2.89159e-07	-0.555617	-3.10475e-10
159993328	chr2:159993328:T:C	3.08969e-08	-2.12258e-10	-1.22007	1.47189e-07	-2.12258e-10	-1.23087
159993529	chr2:159993529:G:A	4.2054e-08	-2.12258e-10	-0.911775	1.84934e-07	-2.12258e-10	-1.00259
159993531	chr2:159993531:C:T	3.31453e-07	1.75449	-0.601735	9.29282e-08	-0.851803	-0.838963
159993812	chr2:159993812:T:C	2.98707e-08	-2.12258e-10	-1.25385	1.47928e-07	-2.12258e-10	-1.22587
159993814	chr2:159993814:C:A	1.2346e-07	-2.12258e-10	0.165185	6.66029e-07	-2.12258e-10	0.278739
159993843	chr2:159993843:A:T	1.01261e-08	-1.83417	-0.501446	4.38683e-08	-1.72341	-0.717994
159993883	chr2:159993883:T:C	4.01021e-08	-2.12258e-10	-0.9593	1.78647e-07	-2.12258e-10	-1.03718
159993951	chr2:159993951:C:T	2.86589e-08	-2.12258e-10	-1.29526	1.38826e-07	-2.12258e-10	-1.28937
159994004	chr2:159994004:C:A	6.78692e-08	-0.284128	-0.149018	2.12135e-07	-0.582235	-0.283135
159994205	chr2:159994205:C:T	2.00936e-05	4.77637	0.481052	8.91195e-08	-1.43038	-0.302235
159994430	chr2:159994430:AAACT:A	4.71323e-08	-2.12258e-10	-0.797771	2.34797e-07	-2.12258e-10	-0.763873
159994894	chr2:159994894:A:AT	5.5892e-09	-1.76455	-1.16535	2.51578e-08	-1.84653	-1.15089
159994924	chr2:159994924:A:G	5.69593e-09	-1.73841	-1.17257	2.46732e-08	-1.85843	-1.15844
159995797	chr2:159995797:C:T	9.27559e-06	4.48441	-3.10475e-10	1.11634e-07	-1.50737	-3.10475e-10
159995806	chr2:159995806:CAG:C	5.56283e-07	1.54089	0.129661	7.10649e-07	0.467601	-0.124017
159996142	chr2:159996142:T:C	3.31757e-08	-2.12258e-10	-1.14891	1.58398e-07	-2.12258e-10	-1.15748
159997043	chr2:159997043:T:C	3.29029e-08	-1.15717	-3.10475e-10	9.10579e-08	-1.7111	-3.10475e-10
159997186	chr2:159997186:C:T	2.86338e-08	-2.12258e-10	-1.29614	1.37762e-07	-2.12258e-10	-1.29707
159997232	chr2:159997232:G:T	5.5247e-08	-2.12258e-10	-0.638915	2.54681e-07	-2.12258e-10	-0.682583
159997388	chr2:159997388:G:A	2.30792e-08	-0.610179	-0.901617	5.29933e-08	-1.29446	-0.957973
159997669	chr2:159997669:A:T	2.60135e-05	5.00084	0.514806	9.71164e-08	-1.36885	-0.277829
159998430	chr2:159998430:T:C	3.97298e-08	-2.12258e-10	-0.968627	1.7721e-07	-2.12258e-10	-1.04526
159999021	chr2:159999021:G:C	2.37302e-08	-1.48398	-3.10475e-10	2.99478e-07	-0.520552	-3.10475e-10
159999106	chr2:159999106:T:G	8.15307e-09	-1.48486	-1.06748	2.54942e-08	-1.79215	-1.192
159999266	chr2:159999266:A:C	1.17959e-05	4.72478	-3.10475e-10	5.05064e-06	2.30468	-3.10475e-10
159999273	chr2:159999273:A:G	2.16297e-08	-0.696846	-0.879817	5.77414e-08	-1.23124	-0.935379
159999981	chr2:159999981:C:T	9.27501e-09	-1.75166	-0.671746	3.68009e-08	-1.78963	-0.827446
160000393	chr2:160000393:A:T	5.007e-09	-1.74439	-1.29551	2.87192e-08	-1.61327	-1.25176
160000960	chr2:160000960:G:T	5.75863e-08	-2.12258e-10	-0.597445	2.5321e-07	-2.12258e-10	-0.688374
160000971	chr2:160000971:G:A	8.7681e-09	-1.41648	-1.06313	3.5149e-08	-1.44834	-1.21466
160001057	chr2:160001057:T:C	1.08562e-08	-1.75131	-0.514682	4.10075e-08	-1.77665	-0.732191
160001136	chr2:160001136:G:T	1.11645e-05	4.84386	-0.174092	1.07415e-07	-0.846723	-0.699169
160001277	chr2:160001277:T:C	1.68073e-06	-2.12258e-10	2.77626	1.23832e-05	-2.12258e-10	3.2015
160001279	chr2:160001279:G:C	3.54407e-08	-2.12258e-10	-1.08287	1.73983e-07	-2.12258e-10	-1.06364
160001537	chr2:160001537:A:T	6.27287e-09	-1.70069	-1.1138	7.12514e-08	-0.975373	-0.981007
160001744	chr2:160001744:G:C	4.93072e-07	0.753745	0.796181	7.4509e-08	-1.8752	-0.0364747
160002192	chr2:160002192:C:A	2.89122e-08	-2.12258e-10	-1.28647	1.4089e-07	-2.12258e-10	-1.27461
160002724	chr2:160002724:C:T	1.2608e-08	-1.05798	-1.05842	5.54677e-08	-0.995628	-1.21117
160003014	chr2:160003014:C:A	1.61237e-08	-1.87044	-3.10475e-10	7.80751e-08	-1.86492	-3.10475e-10
160003379	chr2:160003379:A:G	5.73557e-09	-1.84832	-1.05572	3.11271e-08	-1.74777	-1.03675
160003509	chr2:160003509:AAAAAC:A	5.95394e-09	-1.85046	-1.01621	3.25631e-08	-1.74366	-0.99575
160003877	chr2:160003877:T:C	1.56445e-08	-0.954897	-0.945712	7.30178e-08	-0.927006	-1.00488
160003936	chr2:160003936:T:C	6.19743e-09	-1.86678	-0.959816	3.61596e-08	-1.69731	-0.937339
160003980	chr2:160003980:C:A	1.32195e-08	-1.05751	-1.01152	5.72283e-08	-0.9935	-1.18205
160004037	chr2:160004037:T:C	1.68022e-08	-1.00818	-0.821036	8.66807e-08	-0.875998	-0.884365
160004270	chr2:160004270:T:C	1.01576e-08	-1.76533	-0.567176	3.97769e-08	-1.7631	-0.776204
160004271	chr2:160004271:G:A	2.93792e-06	3.65586	-0.321132	6.13101e-08	-1.29897	-0.807681
160004707	chr2:160004707:A:G	1.10082e-08	-1.74445	-0.507638	4.12218e-08	-1.77682	-0.72681
160004894	chr2:160004894:C:T	4.08587e-08	-2.12258e-10	-0.940609	1.81473e-07	-2.12258e-10	-1.02149
160004971	chr2:160004971:A:G	1.59703e-08	-0.750455	-1.12955	4.96395e-08	-1.15303	-1.16478
160005068	chr2:160005068:G:A	3.88976e-08	-0.943693	-0.0461038	4.62964e-08	-1.87248	-0.515048
160005118	chr2:160005118:T:C	2.76494e-07	1.96253	-0.991066	3.0678e-07	0.639567	-1.13603
160005375	chr2:160005375:C:T	3.31252e-07	0.359875	0.792276	7.63874e-08	-1.85029	-0.0364869
160006015	chr2:160006015:C:G	5.26144e-07	-2.12258e-10	1.61485	2.20653e-06	-2.12258e-10	1.47658
160006160	chr2:160006160:T:C	3.01976e-08	-2.12258e-10	-1.24297	1.4756e-07	-2.12258e-10	-1.22836
160006203	chr2:160006203:G:A	6.39943e-08	-0.491935	-3.10475e-10	3.72012e-07	-0.303669	-3.10475e-10
160006293	chr2:160006293:T:A	5.77577e-07	0.598628	1.10949	9.68973e-08	-1.87653	0.227592
160006577	chr2:160006577:C:CGGAA	4.67886e-07	-0.0406667	1.53816	1.44201e-06	-0.375071	1.42627
160006692	chr2:160006692:A:C	2.91254e-07	-2.12258e-10	1.02347	1.1397e-06	-2.12258e-10	0.815924
160006698	chr2:160006698:A:G	9.7752e-09	-1.46312	-0.907761	9.504e-08	-0.710087	-0.958209
160006927	chr2:160006927:T:G	6.37798e-09	-1.83212	-0.965759	3.6837e-08	-1.7181	-0.897995
160007109	chr2:160007109:T:C	2.81737e-08	-1.31234	-3.10475e-10	1.09225e-07	-1.52918	-3.10475e-10
160007159	chr2:160007159:G:A	4.94016e-08	-2.12258e-10	-0.750747	2.19674e-07	-2.12258e-10	-0.83045
160007465	chr2:160007465:T:C	6.46473e-09	-1.83523	-0.949141	3.73001e-08	-1.72386	-0.879741
160007645	chr2:160007645:AACT:A	3.43211e-08	-2.12258e-10	-1.11497	1.56949e-07	-2.12258e-10	-1.16667
160007701	chr2:160007701:A:C	5.0832e-06	3.88297	-3.10475e-10	2.76357e-06	1.70168	-3.10475e-10
160007753	chr2:160007753:A:G	2.86069e-08	-2.12258e-10	-1.29708	1.37961e-07	-2.12258e-10	-1.29562
160007904	chr2:160007904:T:C	2.18029e-08	-1.56869	-3.10475e-10	1.65685e-07	-1.1125	-3.10475e-10
160007997	chr2:160007997:G:A	4.21209e-08	-2.12258e-10	-0.910186	2.18576e-07	-2.12258e-10	-0.83546
160008077	chr2:160008077:A:C	3.43712e-08	-2.12258e-10	-1.11351	1.57133e-07	-2.12258e-10	-1.1655
160008584	chr2:160008584:C:T	8.53189e-09	-1.2748	-1.23212	3.25899e-08	-1.55858	-1.18001
160008677	chr2:160008677:C:T	4.31269e-08	-2.12258e-10	-0.886583	2.24408e-07	-2.12258e-10	-0.809129
160008726	chr2:160008726:A:G	6.35918e-09	-1.83721	-0.963618	3.65292e-08	-1.72915	-0.895336
160008974	chr2:160008974:G:A	6.70009e-09	-1.83137	-0.917243	3.88938e-08	-1.71682	-0.844942
160009123	chr2:160009123:T:C	6.46888e-09	-1.84207	-0.941659	3.71056e-08	-1.73682	-0.872007
160009176	chr2:160009176:A:G	1.11071e-06	2.36202	-3.10475e-10	1.3047e-06	0.951132	-3.10475e-10
160009373	chr2:160009373:T:C	1.09643e-08	-1.38439	-0.871698	8.6994e-08	-0.832372	-0.924382
160009505	chr2:160009505:AT:A	1.75342e-08	-1.78657	-3.10475e-10	7.70011e-08	-1.87877	-3.10475e-10
160009654	chr2:160009654:C:A	1.97102e-07	-0.541833	1.17483	6.13926e-07	-0.883504	1.08078
160009690	chr2:160009690:C:T	6.34918e-09	-1.86941	-0.932988	3.19542e-08	-1.72054	-1.03775
160009704	chr2:160009704:TTACGTA:T	8.19506e-09	-1.26427	-1.28293	2.98793e-08	-1.56839	-1.25704
160010440	chr2:160010440:A:C	2.92806e-08	-2.12258e-10	-1.2738	1.3958e-07	-2.12258e-10	-1.28395
160010548	chr2:160010548:G:A	6.63722e-09	-1.87289	-0.885148	3.27938e-08	-1.73599	-0.996362
160010838	chr2:160010838:T:C	6.68546e-08	-0.365449	-0.0827599	1.69921e-07	-0.886102	-0.201158
160011042	chr2:160011042:C:A	8.28016e-09	-1.25246	-1.28441	2.95475e-08	-1.57704	-1.25956
160011070	chr2:160011070:G:T	6.57311e-09	-1.83301	-0.934728	3.80327e-08	-1.72004	-0.864105
160011707	chr2:160011707:G:A	6.56095e-09	-1.83883	-0.930767	3.77844e-08	-1.73094	-0.859763
160011744	chr2:160011744:T:C	6.60928e-09	-1.84349	-0.918766	3.79426e-08	-1.73986	-0.84666
160012075	chr2:160012075:T:C	8.17347e-09	-1.26988	-1.27996	3.01397e-08	-1.5646	-1.25215
160012344	chr2:160012344:C:T	7.84014e-09	-1.32401	-1.26746	3.19879e-08	-1.52427	-1.23297
160012351	chr2:160012351:A:G	6.63394e-09	-1.84355	-0.914976	3.82913e-08	-1.73989	-0.837479
160012530	chr2:160012530:G:C	1.08037e-08	-1.37807	-0.892772	8.43535e-08	-0.843678	-0.9439
160012585	chr2:160012585:C:T	6.7858e-09	-1.83484	-0.901058	3.93282e-08	-1.72323	-0.827423
160012622	chr2:160012622:ATG:A	8.13806e-09	-1.28212	-1.27206	3.0787e-08	-1.55566	-1.23984
160012848	chr2:160012848:G:A	3.29561e-08	-2.12258e-10	-1.15555	1.64033e-07	-2.12258e-10	-1.12253
160012872	chr2:160012872:A:C	1.70007e-08	-1.81748	-3.10475e-10	1.12077e-07	-1.50341	-3.10475e-10
160012877	chr2:160012877:A:G	7.22025e-09	-1.84303	-0.830805	4.17157e-08	-1.73862	-0.753098
160013039	chr2:160013039:G:A	6.20655e-09	-1.77	-1.05512	2.95472e-08	-1.8394	-0.997203
160013431	chr2:160013431:G:A	3.23386e-08	-2.12258e-10	-1.17447	1.50396e-07	-2.12258e-10	-1.20932
160013951	chr2:160013951:A:C	3.3342e-08	-2.12258e-10	-1.14391	1.54404e-07	-2.12258e-10	-1.18302
160013959	chr2:160013959:A:G	7.01496e-09	-1.8469	-0.85578	4.03707e-08	-1.74816	-0.776325
160014429	chr2:160014429:G:A	4.42041e-09	-1.87784	-1.28665	2.10439e-08	-1.8792	-1.29678
160014433	chr2:160014433:T:C	0.000111479	5.17674	1.79413	3.1253e-07	-1.20082	0.722933
160015047	chr2:160015047:A:G	2.99949e-08	-2.12258e-10	-1.2497	1.47272e-07	-2.12258e-10	-1.23031
160015095	chr2:160015095:A:G	1.08699e-08	-1.84735	-0.417373	6.29499e-08	-1.80338	-0.276877
160015288	chr2:160015288:T:C	6.59278e-07	0.625598	1.21482	1.04688e-07	-1.87535	0.30374
160015417	chr2:160015417:C:T	1.05557e-08	-1.83687	-0.457187	6.12453e-08	-1.78569	-0.322017
160015450	chr2:160015450:A:G	1.01542e-08	-1.84013	-0.492707	5.86597e-08	-1.79057	-0.360274
160015609	chr2:160015609:C:T	4.98587e-08	-2.12258e-10	-0.741535	2.58247e-07	-2.12258e-10	-0.668676
160015618	chr2:160015618:G:A	1.01067e-08	-1.83998	-0.497555	5.83775e-08	-1.79011	-0.365555
160015886	chr2:160015886:T:C	2.26333e-08	-0.510501	-1.0208	3.04936e-08	-1.75061	-1.05447
160016014	chr2:160016014:C:T	2.30375e-08	-0.487972	-1.02564	3.01557e-08	-1.75715	-1.05907
160016016	chr2:160016016:G:A	1.07295e-08	-1.83293	-0.444798	6.24091e-08	-1.78	-0.308884
160016410	chr2:160016410:C:T	2.9253e-08	-2.12258e-10	-1.27475	1.39051e-07	-2.12258e-10	-1.28776
160016495	chr2:160016495:A:AGG	2.57284e-07	-0.110164	1.00961	6.37658e-07	-0.566449	0.801656
160016759	chr2:160016759:A:G	1.01795e-08	-1.83438	-0.495971	5.89508e-08	-1.78215	-0.363736
160016761	chr2:160016761:C:T	3.78797e-08	-2.12258e-10	-1.01631	1.7754e-07	-2.12258e-10	-1.0434
160016886	chr2:160016886:T:C	1.08547e-08	-1.83	-0.436131	6.32918e-08	-1.77562	-0.299224
160017112	chr2:160017112:C:T	1.62466e-08	-1.86284	-3.10475e-10	7.79287e-08	-1.8668	-3.10475e-10
160017340	chr2:160017340:C:A	1.1027e-08	-1.85309	-0.397287	6.47839e-08	-1.80344	-0.248093
160017822	chr2:160017822:T:C	5.17128e-09	-1.81889	-1.18872	2.49526e-08	-1.80493	-1.20069
160017843	chr2:160017843:G:A	2.94103e-07	1.00874	0.024467	2.37839e-07	-0.536935	-0.214064
160018412	chr2:160018412:G:C	2.16405e-08	-1.57616	-3.10475e-10	8.10782e-08	-1.82718	-3.10475e-10
160018721	chr2:160018721:T:C	2.91307e-08	-2.12258e-10	-1.27894	1.38706e-07	-2.12258e-10	-1.29024
160018926	chr2:160018926:C:T	6.28265e-07	0.604819	1.18741	1.02573e-07	-1.87451	0.282494
160019017	chr2:160019017:C:T	2.09109e-07	-0.21538	0.907508	6.02385e-07	-0.543083	0.721386
160019479	chr2:160019479:T:C	4.16477e-08	-2.12258e-10	-0.921484	1.99139e-07	-2.12258e-10	-0.92859
160019640	chr2:160019640:G:A	9.85598e-09	-1.83805	-0.5246	5.69857e-08	-1.78629	-0.393507
160019696	chr2:160019696:C:T	1.0836e-08	-1.70187	-0.56599	6.95548e-08	-1.54405	-0.43643
160020316	chr2:160020316:A:G	9.30008e-09	-1.83706	-0.583646	5.34342e-08	-1.78572	-0.458426
160020572	chr2:160020572:C:T	9.20865e-09	-1.82612	-0.604464	5.30828e-08	-1.76974	-0.480997
160020720	chr2:160020720:T:C	9.54209e-09	-1.83702	-0.557997	5.49674e-08	-1.78564	-0.430213
160020736	chr2:160020736:T:C	9.07277e-09	-1.84175	-0.603705	5.19326e-08	-1.79254	-0.480104
160020991	chr2:160020991:C:T	5.08679e-09	-1.83761	-1.18647	2.36275e-08	-1.86964	-1.19054
160021412	chr2:160021412:T:A	9.48392e-09	-1.82744	-0.573695	5.47846e-08	-1.77164	-0.447541
160021564	chr2:160021564:G:A	1.00513e-08	-1.80116	-0.541863	5.91223e-08	-1.72493	-0.418057
160021676	chr2:160021676:T:C	2.37017e-07	-0.019591	0.836992	6.30531e-07	-0.420856	0.644825
160021687	chr2:160021687:C:T	9.03501e-09	-1.8473	-0.602321	5.12498e-08	-1.80405	-0.48183
160021776	chr2:160021776:T:C	2.86057e-08	-2.12258e-10	-1.29712	1.37962e-07	-2.12258e-10	-1.29562
160022379	chr2:160022379:GT:G	2.86283e-08	-2.12258e-10	-1.29633	1.38275e-07	-2.12258e-10	-1.29335
160022392	chr2:160022392:A:G	9.94529e-09	-1.80503	-0.548595	5.82829e-08	-1.7318	-0.425484
160022528	chr2:160022528:T:A	2.87451e-08	-2.12258e-10	-1.29226	1.37934e-07	-2.12258e-10	-1.29582
160022540	chr2:160022540:AC:A	1.92033e-08	-1.69564	-3.10475e-10	7.7121e-08	-1.87722	-3.10475e-10
160022748	chr2:160022748:C:T	1.26484e-07	0.883603	-0.694219	5.71781e-08	-1.26259	-0.913832
160022961	chr2:160022961:T:G	6.07889e-08	-2.12258e-10	-0.543322	3.17318e-07	-2.12258e-10	-0.46269
160023140	chr2:160023140:G:A	2.10258e-08	-1.21659	-0.388385	1.1553e-07	-1.20757	-0.265495
160023291	chr2:160023291:AAAGCTTGCTAAT:A	5.80004e-09	-1.61357	-1.27929	2.2801e-08	-1.85656	-1.23923
160023459	chr2:160023459:T:C	3.36673e-08	-0.192634	-0.941567	6.06691e-08	-1.07381	-1.04335
160023460	chr2:160023460:G:A	1.07024e-08	-1.78899	-0.491268	1.68049e-07	-0.874428	-0.223912
160023581	chr2:160023581:C:T	6.51433e-07	1.82845	-3.10475e-10	8.58184e-07	0.532225	-3.10475e-10
160023779	chr2:160023779:A:G	2.46029e-08	-0.163582	-1.28428	3.42895e-08	-1.40145	-1.28631
160024234	chr2:160024234:C:T	2.86148e-08	-2.12258e-10	-1.2968	1.37925e-07	-2.12258e-10	-1.29588
160024270	chr2:160024270:G:A	3.25284e-08	-2.12258e-10	-1.16861	1.59829e-07	-2.12258e-10	-1.14849
160024486	chr2:160024486:T:C	2.96935e-08	-2.12258e-10	-1.2598	1.40602e-07	-2.12258e-10	-1.27666
160024602	chr2:160024602:C:T	4.56893e-08	-1.16309	0.334224	4.82344e-07	-0.298475	0.254538
160025226	chr2:160025226:G:A	4.86628e-08	-2.12258e-10	-0.765815	2.39257e-07	-2.12258e-10	-0.745054
160025407	chr2:160025407:T:C	3.10559e-07	-0.743918	1.83156	1.60699e-06	-0.707133	1.86666
160026024	chr2:160026024:T:C	6.33173e-08	-2.12258e-10	-0.502571	3.26957e-07	-2.12258e-10	-0.432764
160026151	chr2:160026151:T:G	8.2254e-08	-1.67255	1.43163	1.08675e-06	-0.536925	1.30528
160026398	chr2:160026398:A:G	4.62187e-09	-1.82402	-1.29591	3.09129e-08	-1.51131	-1.28011
160026663	chr2:160026663:C:T	8.71128e-07	-2.12258e-10	2.11906	5.70837e-06	-2.12258e-10	2.42709
160026668	chr2:160026668:C:T	1.18939e-08	-1.80181	-0.372894	4.93212e-08	-1.87901	-0.445231
160026860	chr2:160026860:C:T	1.20756e-08	-1.70738	-0.452163	1.51703e-07	-0.640862	-0.559808
160027313	chr2:160027313:A:T	1.72159e-07	1.79194	-1.29425	4.61052e-08	-1.09468	-1.29699
160027562	chr2:160027562:T:A	8.1095e-08	-2.12258e-10	-0.255108	4.04711e-07	-2.12258e-10	-0.219419
160027676	chr2:160027676:A:G	9.7382e-07	-2.12258e-10	2.2305	6.41615e-06	-2.12258e-10	2.54398
160028448	chr2:160028448:C:T	8.33021e-07	-2.12258e-10	2.07433	5.46145e-06	-2.12258e-10	2.38288
160028569	chr2:160028569:T:C	1.54393e-07	-2.12258e-10	0.388775	7.71003e-07	-2.12258e-10	0.425098
160028907	chr2:160028907:G:C	2.0722e-08	-1.45654	-0.162994	4.99527e-08	-1.63607	-0.675444
160029368	chr2:160029368:C:T	1.59773e-08	-1.87956	-3.10475e-10	2.10014e-07	-0.875422	-3.10475e-10
160029973	chr2:160029973:G:A	2.90937e-08	-2.12258e-10	-1.28021	1.39272e-07	-2.12258e-10	-1.28616
160030031	chr2:160030031:A:G	1.70767e-08	-1.81302	-3.10475e-10	8.4993e-08	-1.78003	-3.10475e-10
160030089	chr2:160030089:C:T	1.0336e-08	-1.02393	-1.29117	2.26814e-08	-1.80597	-1.29507
160030123	chr2:160030123:G:C	5.68343e-08	-2.12258e-10	-0.610589	2.91979e-07	-2.12258e-10	-0.54591
160030192	chr2:160030192:A:C	1.76472e-08	-1.53301	-0.247142	5.00632e-08	-1.57231	-0.737002
160030364	chr2:160030364:G:A	1.61119e-08	-1.51629	-0.354879	4.57025e-08	-1.58796	-0.812478
160030722	chr2:160030722:T:C	2.9132e-08	-2.12258e-10	-1.27889	1.39356e-07	-2.12258e-10	-1.28556
160030861	chr2:160030861:A:G	3.12629e-08	-2.12258e-10	-1.2083	1.48816e-07	-2.12258e-10	-1.21989
160031022	chr2:160031022:T:C	1.15596e-08	-1.70496	-0.498257	1.45803e-07	-0.636465	-0.603876
160031171	chr2:160031171:T:A	5.08902e-09	-1.78067	-1.24297	2.4272e-08	-1.83764	-1.19563
160031438	chr2:160031438:C:T	7.24953e-08	-2.12258e-10	-0.367207	3.81052e-07	-2.12258e-10	-0.279659
160031510	chr2:160031510:C:T	2.91887e-08	-2.12258e-10	-1.27695	1.39871e-07	-2.12258e-10	-1.28187
160031604	chr2:160031604:C:T	6.31207e-08	-2.12258e-10	-0.50568	3.18756e-07	-2.12258e-10	-0.458166
160031741	chr2:160031741:G:A	7.00297e-08	-2.12258e-10	-0.401809	3.5068e-07	-2.12258e-10	-0.362718
160031907	chr2:160031907:C:T	9.11216e-07	-2.12258e-10	2.16405	5.99403e-06	-2.12258e-10	2.47592
160032180	chr2:160032180:C:T	1.2725e-08	-1.1416	-0.965558	3.61695e-08	-1.83985	-0.794531
160032324	chr2:160032324:T:C	1.85589e-08	-1.46977	-0.260013	4.70582e-08	-1.6248	-0.746411
160032411	chr2:160032411:A:G	3.15636e-08	-1.07503	-0.123695	1.03052e-07	-1.81888	0.231521
160032556	chr2:160032556:C:A	3.29785e-08	-2.12258e-10	-1.15487	1.54646e-07	-2.12258e-10	-1.18146
160032965	chr2:160032965:T:C	4.95889e-08	-2.12258e-10	-0.746962	2.53184e-07	-2.12258e-10	-0.688476
160033358	chr2:160033358:A:G	6.46408e-08	-1.73743	1.25555	7.68366e-07	-0.715673	1.13735
160033916	chr2:160033916:C:T	1.88492e-08	-1.52951	-0.18475	5.23938e-08	-1.57269	-0.691115
160034136	chr2:160034136:T:G	3.19691e-08	-2.12258e-10	-1.18596	1.51539e-07	-2.12258e-10	-1.20175
160034226	chr2:160034226:T:C	6.31891e-08	-2.12258e-10	-0.504598	3.19109e-07	-2.12258e-10	-0.45706
160034284	chr2:160034284:A:T	1.92282e-08	-1.50934	-0.185008	5.14235e-08	-1.59122	-0.691276
160034690	chr2:160034690:T:C	1.70259e-08	-1.81599	-3.10475e-10	1.10336e-07	-1.51907	-3.10475e-10
160034855	chr2:160034855:GC:G	1.99858e-08	-1.49906	-0.156651	5.18264e-08	-1.60607	-0.66862
160035194	chr2:160035194:T:C	6.68892e-08	-2.12258e-10	-0.447692	2.93498e-07	-2.12258e-10	-0.540724
160035346	chr2:160035346:A:G	1.70859e-08	-1.81248	-3.10475e-10	8.51462e-08	-1.77822	-3.10475e-10
160035485	chr2:160035485:A:G	1.95487e-07	-2.12258e-10	0.624767	9.81846e-07	-2.12258e-10	0.666841
160035836	chr2:160035836:C:T	3.98475e-08	-2.12258e-10	-0.965668	1.98378e-07	-2.12258e-10	-0.932419
160036021	chr2:160036021:T:C	8.06553e-07	-2.12258e-10	2.04204	5.28367e-06	-2.12258e-10	2.34978
160036068	chr2:160036068:C:G	3.37061e-08	-1.13305	-3.10475e-10	9.03713e-08	-1.71867	-3.10475e-10
160036247	chr2:160036247:T:C	2.46493e-08	-1.42726	-0.0187225	5.40871e-08	-1.66838	-0.563622
160036655	chr2:160036655:G:T	6.30249e-08	-2.12258e-10	-0.507199	3.18252e-07	-2.12258e-10	-0.459749
160036749	chr2:160036749:C:T	2.40385e-08	-1.42124	-0.0498344	5.26106e-08	-1.67333	-0.586348
160037090	chr2:160037090:A:G	1.02294e-07	-2.12258e-10	-0.0228795	4.3644e-07	-2.12258e-10	-0.143944
160037093	chr2:160037093:A:C	1.02535e-08	-1.61495	-0.708163	4.58994e-08	-1.82875	-0.567391
160037363	chr2:160037363:T:C	5.77842e-08	-2.12258e-10	-0.594013	2.9781e-07	-2.12258e-10	-0.526138
160037498	chr2:160037498:G:A	3.67574e-08	-2.12258e-10	-1.04639	1.8081e-07	-2.12258e-10	-1.02515
160037521	chr2:160037521:G:T	1.44302e-07	-2.12258e-10	0.321181	7.8729e-07	-2.12258e-10	0.446002
160037699	chr2:160037699:T:C	3.75805e-08	0.191601	-1.21584	4.0638e-08	-1.40518	-1.1127
160038023	chr2:160038023:G:T	4.02466e-08	0.317204	-1.27291	3.51043e-08	-1.36755	-1.29673
160038419	chr2:160038419:C:T	2.58091e-08	-1.43807	0.0380648	5.6754e-08	-1.66417	-0.519698
160038517	chr2:160038517:A:G	3.71475e-08	-2.12258e-10	-1.03583	1.73173e-07	-2.12258e-10	-1.0683
160038586	chr2:160038586:G:A	2.03083e-07	-2.12258e-10	0.662886	1.01937e-06	-2.12258e-10	0.704348
160038876	chr2:160038876:C:T	4.7119e-08	-2.12258e-10	-0.798053	2.3292e-07	-2.12258e-10	-0.771898
160039048	chr2:160039048:T:C	1.81702e-08	-0.890825	-0.86012	2.69788e-07	0.295843	-0.920801
160039322	chr2:160039322:T:A	3.67288e-08	-1.61571	0.568542	1.92309e-07	-1.12218	0.158687
160039386	chr2:160039386:C:A	1.43399e-08	-1.51338	-0.474308	1.77317e-07	-0.499739	-0.544916
160039424	chr2:160039424:T:A	3.63986e-08	-1.61316	0.556964	1.91026e-07	-1.11859	0.148405
160039428	chr2:160039428:A:G	3.91041e-08	-1.58985	0.605343	2.07287e-07	-1.07968	0.191189
160039532	chr2:160039532:A:G	2.04686e-07	-2.12258e-10	0.670746	1.04098e-06	-2.12258e-10	0.725323
160039772	chr2:160039772:T:G	6.74766e-09	-1.6728	-1.06873	3.02699e-08	-1.85535	-0.957095
160039812	chr2:160039812:A:G	5.23101e-09	-1.80956	-1.18656	2.57863e-08	-1.87942	-1.09333
160039963	chr2:160039963:G:A	2.91582e-08	-2.12258e-10	-1.27799	1.41316e-07	-2.12258e-10	-1.27159
160040204	chr2:160040204:A:G	2.30606e-08	-1.5126	-3.10475e-10	8.35329e-08	-1.79735	-3.10475e-10
160040307	chr2:160040307:CA:C	7.88281e-08	-2.12258e-10	-0.28346	4.23832e-07	-2.12258e-10	-0.173256
160040377	chr2:160040377:C:T	3.59961e-08	-2.12258e-10	-1.06732	1.76889e-07	-2.12258e-10	-1.04707
160040547	chr2:160040547:A:G	4.2545e-07	-2.12258e-10	1.40242	2.68908e-06	-2.12258e-10	1.67436
160040850	chr2:160040850:C:T	1.23194e-07	0.163032	-3.10475e-10	2.63408e-07	-0.648889	-3.10475e-10
160041144	chr2:160041144:T:C	4.71754e-09	-1.80727	-1.29217	2.34088e-08	-1.79081	-1.27867
160041353	chr2:160041353:T:C	3.91848e-08	-2.12258e-10	-0.98244	1.98154e-07	-2.12258e-10	-0.933547
160041613	chr2:160041613:AAGC:A	1.316e-08	-1.24577	-0.827775	1.87688e-07	-0.135532	-0.852282
160042163	chr2:160042163:G:A	2.98772e-08	-2.12258e-10	-1.25363	1.45602e-07	-2.12258e-10	-1.24172
160042268	chr2:160042268:C:T	1.59239e-06	-0.878305	3.60057	3.52191e-06	-1.49984	3.444
160042272	chr2:160042272:A:G	1.39928e-08	-1.21182	-0.800368	2.00212e-07	-0.0968318	-0.826385
160042406	chr2:160042406:T:A	5.03575e-09	-1.81976	-1.21441	2.6161e-08	-1.79661	-1.16171
160042534	chr2:160042534:C:T	8.33782e-09	-1.68849	-0.84144	3.33361e-08	-1.86938	-0.846572
160042822	chr2:160042822:T:C	3.03702e-06	-2.12258e-10	3.3679	1.31237e-05	-2.12258e-10	3.25958
160042835	chr2:160042835:GTGTGTGTA:G	1.60013e-08	-1.87806	-3.10475e-10	1.20927e-07	-1.42741	-3.10475e-10
160043055	chr2:160043055:AG:A	1.25258e-08	-1.86155	-0.261391	9.09784e-08	-1.05604	-0.655928
160043093	chr2:160043093:A:AG	4.4966e-09	-1.87915	-1.26826	3.85882e-08	-1.27596	-1.29369
160043142	chr2:160043142:C:T	1.29491e-08	-1.3362	-0.753507	1.67917e-07	-0.31818	-0.780942
160043542	chr2:160043542:G:A	1.75526e-08	-1.78553	-3.10475e-10	7.69435e-08	-1.87952	-3.10475e-10
160043585	chr2:160043585:G:A	1.52931e-08	-1.32885	-0.594479	2.03378e-07	-0.281687	-0.625838
160043751	chr2:160043751:A:G	2.8938e-08	-2.12258e-10	-1.28557	1.3848e-07	-2.12258e-10	-1.29187
160043804	chr2:160043804:C:G	2.07923e-08	-1.61615	-3.10475e-10	8.11145e-08	-1.82673	-3.10475e-10
160043936	chr2:160043936:C:G	2.87897e-08	-2.12258e-10	-1.29071	1.4017e-07	-2.12258e-10	-1.27974
160044101	chr2:160044101:G:A	1.2666e-08	-1.30449	-0.807315	1.68342e-07	-0.2633	-0.833296
160044255	chr2:160044255:T:C	1.32141e-08	-1.22351	-0.845936	1.8503e-07	-0.128786	-0.873292
160044842	chr2:160044842:C:T	9.87337e-09	-1.15297	-1.20792	3.0269e-08	-1.58468	-1.22779
160045006	chr2:160045006:A:G	1.28228e-08	-1.07247	-1.02704	4.09418e-08	-1.34557	-1.16487
160045909	chr2:160045909:G:A	5.14443e-09	-1.86009	-1.15272	4.93908e-08	-1.05855	-1.26428
160045984	chr2:160045984:C:T	7.26774e-09	-1.39767	-1.26962	3.20861e-08	-1.50236	-1.25181
160046413	chr2:160046413:C:A	2.95983e-08	-2.12258e-10	-1.26301	1.40843e-07	-2.12258e-10	-1.27495
160046425	chr2:160046425:A:G	3.02536e-08	-2.12258e-10	-1.24111	1.47763e-07	-2.12258e-10	-1.22698
160046487	chr2:160046487:G:A	8.92653e-08	-2.12258e-10	-0.159116	4.79429e-07	-2.12258e-10	-0.0499984
160046604	chr2:160046604:T:G	3.22746e-08	-2.12258e-10	-1.17645	1.5799e-07	-2.12258e-10	-1.16006
160046851	chr2:160046851:C:T	9.48025e-08	1.18932	-1.28825	5.02347e-08	-1.01363	-1.29225
160047116	chr2:160047116:G:A	1.42838e-08	-1.31318	-0.678419	1.87509e-07	-0.280082	-0.708683
160047212	chr2:160047212:G:C	5.31124e-09	-1.83762	-1.14329	5.59682e-08	-0.938424	-1.25939
160047248	chr2:160047248:T:G	8.23767e-08	1.04789	-1.28732	4.79605e-08	-1.06079	-1.29143
160047510	chr2:160047510:G:A	1.16647e-08	-1.85994	-0.334222	8.65871e-08	-1.04864	-0.712799
160047655	chr2:160047655:C:G	6.37639e-07	-2.12258e-10	1.80704	4.11636e-06	-2.12258e-10	2.10013
160047834	chr2:160047834:C:T	6.54837e-08	-2.12258e-10	-0.468928	2.86103e-07	-2.12258e-10	-0.56624
160047835	chr2:160047835:G:A	9.19398e-08	-2.12258e-10	-0.129595	4.9449e-07	-2.12258e-10	-0.0190664
160048002	chr2:160048002:T:C	1.31617e-08	-1.25421	-0.819209	1.80774e-07	-0.177727	-0.847621
160048653	chr2:160048653:T:A	7.02099e-08	-2.12258e-10	-0.39924	3.62586e-07	-2.12258e-10	-0.329331
160048955	chr2:160048955:C:T	1.47588e-05	5.54216	-0.593293	3.64448e-05	4.90517	-0.624214
160049025	chr2:160049025:T:G	7.08135e-08	-2.12258e-10	-0.390679	3.08672e-07	-2.12258e-10	-0.490315
160049046	chr2:160049046:C:T	1.12612e-07	-0.770997	0.844215	1.48714e-07	-1.85033	0.629767
160049084	chr2:160049084:G:A	1.613e-08	-1.87005	-3.10475e-10	8.6327e-08	-1.76445	-3.10475e-10
160049313	chr2:160049313:T:C	2.89466e-08	-2.12258e-10	-1.28528	1.40288e-07	-2.12258e-10	-1.27889
160049683	chr2:160049683:G:A	6.83754e-09	-1.47749	-1.25082	3.04949e-08	-1.57657	-1.22847
160049879	chr2:160049879:T:C	1.13917e-08	-1.84817	-0.369672	9.05576e-08	-0.976193	-0.740415
160050017	chr2:160050017:C:A	4.22453e-08	-2.12258e-10	-0.907236	1.94991e-07	-2.12258e-10	-0.949642
160050269	chr2:160050269:GC:G	7.05206e-09	-1.5086	-1.18881	3.2117e-08	-1.59903	-1.15418
160050275	chr2:160050275:A:C	1.08963e-07	-2.12258e-10	0.0402788	4.50028e-07	-2.12258e-10	-0.113285
160050377	chr2:160050377:C:A	3.41308e-08	0.151268	-1.2718	2.96279e-08	-1.55474	-1.27914
160050420	chr2:160050420:A:G	1.13948e-08	-1.84956	-0.36801	8.99832e-08	-0.983725	-0.739246
160050935	chr2:160050935:C:T	3.90631e-08	-2.12258e-10	-0.985551	1.95222e-07	-2.12258e-10	-0.948455
160050970	chr2:160050970:C:T	9.30934e-08	-2.12258e-10	-0.117126	5.00318e-07	-2.12258e-10	-0.00735054
160051291	chr2:160051291:C:T	1.14764e-07	-2.12258e-10	0.0921454	4.83916e-07	-2.12258e-10	-0.0406822
160051323	chr2:160051323:T:A	3.06572e-07	-2.12258e-10	1.07472	1.31704e-06	-2.12258e-10	0.960546
160051358	chr2:160051358:T:C	4.57549e-08	-1.02464	0.197212	1.28696e-07	-1.61791	0.252776
160051513	chr2:160051513:A:G	2.86834e-07	1.00817	-3.10475e-10	4.03782e-07	-0.221719	-3.10475e-10
160051552	chr2:160051552:C:T	2.03851e-08	-1.63593	-3.10475e-10	1.03456e-07	-1.58344	-3.10475e-10
160051781	chr2:160051781:T:G	9.95136e-09	-1.85414	-0.498878	7.93009e-08	-1.00979	-0.83955
160051830	chr2:160051830:C:T	1.14813e-08	-1.84696	-0.363042	9.15181e-08	-0.970667	-0.73539
160052459	chr2:160052459:T:C	5.00204e-07	-2.12258e-10	1.56429	3.17905e-06	-2.12258e-10	1.84175
160052839	chr2:160052839:T:C	4.60336e-08	-2.12258e-10	-0.821357	2.12364e-07	-2.12258e-10	-0.864293
160052849	chr2:160052849:A:G	1.04481e-08	-1.84856	-0.455749	8.4498e-08	-0.979135	-0.80673
160053177	chr2:160053177:CCT:C	4.36369e-07	-2.12258e-10	1.42776	2.7561e-06	-2.12258e-10	1.69898
160053555	chr2:160053555:G:A	4.00848e-08	-2.12258e-10	-0.959733	2.00604e-07	-2.12258e-10	-0.921263
160053704	chr2:160053704:C:G	1.14099e-08	-1.85645	-0.359802	8.70279e-08	-1.02348	-0.732882
160054821	chr2:160054821:T:C	1.20049e-08	-1.82842	-0.336993	1.0178e-07	-0.884463	-0.715315
160054890	chr2:160054890:A:G	2.88434e-08	-2.12258e-10	-1.28885	1.38293e-07	-2.12258e-10	-1.29322
160054948	chr2:160054948:T:C	1.21568e-08	-1.27259	-0.880243	1.66274e-07	-0.202157	-0.9068
160055064	chr2:160055064:C:T	1.25571e-08	-1.82349	-0.296957	1.07338e-07	-0.862718	-0.683891
160055121	chr2:160055121:A:C	1.10423e-08	-1.72149	-0.527499	5.07419e-08	-1.8562	-0.439642
160055269	chr2:160055269:G:A	4.34654e-08	-2.12258e-10	-0.878763	2.18747e-07	-2.12258e-10	-0.834678
160055357	chr2:160055357:G:A	1.1338e-07	-2.12258e-10	0.0800203	4.78629e-07	-2.12258e-10	-0.0516682
160055428	chr2:160055428:C:G	2.86809e-08	-0.0219144	-1.27258	2.77585e-08	-1.62034	-1.27871
160055544	chr2:160055544:T:C	1.26515e-08	-1.22643	-0.886527	1.78375e-07	-0.125849	-0.912855
160055638	chr2:160055638:T:C	8.09961e-08	-2.12258e-10	-0.256328	4.31343e-07	-2.12258e-10	-0.155689
160055803	chr2:160055803:C:T	2.90552e-08	-2.12258e-10	-1.28153	1.41385e-07	-2.12258e-10	-1.2711
160055974	chr2:160055974:C:T	2.46152e-08	-1.44736	-3.10475e-10	8.66933e-08	-1.76022	-3.10475e-10
160056033	chr2:160056033:C:T	2.96281e-08	-1.262	-3.10475e-10	2.65679e-07	-0.640306	-3.10475e-10
160056114	chr2:160056114:T:A	4.06553e-08	-2.12258e-10	-0.9456	1.87239e-07	-2.12258e-10	-0.990206
160056141	chr2:160056141:T:C	1.15652e-08	-1.80549	-0.397235	1.06585e-07	-0.791889	-0.761766
160056291	chr2:160056291:C:T	1.27538e-08	-1.79036	-0.314546	1.20272e-07	-0.735368	-0.697469
160056707	chr2:160056707:G:A	7.1854e-09	-1.45123	-1.22745	3.03002e-08	-1.55705	-1.2544
160056760	chr2:160056760:C:T	7.76056e-09	-1.4816	-1.12008	3.68556e-08	-1.55068	-1.0649
160057088	chr2:160057088:A:G	2.31892e-08	-0.748864	-0.758177	1.53808e-07	-0.480182	-0.70671
160057182	chr2:160057182:A:G	1.86764e-08	-1.31756	-0.405909	1.127e-07	-1.02188	-0.475985
160057486	chr2:160057486:G:A	2.88149e-08	-2.12258e-10	-1.28984	1.3949e-07	-2.12258e-10	-1.2846
160057645	chr2:160057645:C:T	1.01428e-08	-1.81878	-0.515182	9.26557e-08	-0.842056	-0.851646
160058029	chr2:160058029:G:T	9.8774e-09	-1.82853	-0.531947	8.74409e-08	-0.887419	-0.864212
160058214	chr2:160058214:T:A	6.16822e-09	-1.63645	-1.19487	2.95203e-08	-1.69394	-1.14358
160058478	chr2:160058478:A:G	1.04425e-07	-1.87021	1.86796	4.22945e-07	-1.86975	1.6944
160058595	chr2:160058595:C:T	1.29137e-08	-1.87263	-0.219815	8.77912e-08	-1.12341	-0.624226
160058624	chr2:160058624:T:C	4.79147e-09	-1.81768	-1.26621	2.2591e-08	-1.86434	-1.24071
160058630	chr2:160058630:T:C	1.21638e-07	-2.12258e-10	0.150321	5.54379e-07	-2.12258e-10	0.0952551
160058638	chr2:160058638:C:T	1.45665e-08	-1.85783	-0.114174	7.47098e-08	-1.37821	-0.530771
160058694	chr2:160058694:C:T	1.06324e-08	-1.82827	-0.458557	9.23317e-08	-0.888391	-0.808816
160058973	chr2:160058973:G:A	3.00602e-08	0.0442656	-1.29179	2.78883e-08	-1.59994	-1.29445
160059049	chr2:160059049:G:T	2.18983e-07	0.738267	-3.10475e-10	3.79966e-07	-0.282512	-3.10475e-10
160059084	chr2:160059084:C:T	3.27855e-08	-2.12258e-10	-1.16074	1.56202e-07	-2.12258e-10	-1.17145
160059113	chr2:160059113:C:G	1.61366e-07	0.922465	-0.489522	7.43594e-08	-1.12615	-0.787534
160059148	chr2:160059148:G:A	1.59902e-08	-1.38729	-0.491458	7.19249e-08	-1.52467	-0.422304
160059263	chr2:160059263:C:A	9.7265e-08	-2.12258e-10	-0.0732898	5.04692e-07	-2.12258e-10	0.00135506
160059421	chr2:160059421:C:T	8.76014e-07	2.12465	-3.10475e-10	9.93995e-07	0.679138	-3.10475e-10
160059545	chr2:160059545:T:C	1.5183e-07	0.372029	-3.10475e-10	2.68679e-07	-0.629075	-3.10475e-10
160059590	chr2:160059590:G:A	2.88947e-08	-2.12258e-10	-1.28707	1.38562e-07	-2.12258e-10	-1.29128
160059824	chr2:160059824:T:C	8.16356e-09	-1.41098	-1.14007	5.05779e-08	-1.14338	-1.1557
160060551	chr2:160060551:A:G	1.2207e-08	-1.79677	-0.351954	1.13895e-07	-0.762033	-0.725284
160060759	chr2:160060759:T:G	2.23996e-07	0.7609	-3.10475e-10	4.18932e-07	-0.184886	-3.10475e-10
160060805	chr2:160060805:C:G	2.94506e-08	-1.26801	-3.10475e-10	7.90397e-08	-1.85264	-3.10475e-10
160060986	chr2:160060986:A:G	1.24308e-08	-1.80036	-0.330188	1.14229e-07	-0.775692	-0.708698
160061072	chr2:160061072:T:C	7.08294e-08	-2.12258e-10	-0.390455	3.76761e-07	-2.12258e-10	-0.290984
160061371	chr2:160061371:T:C	6.75891e-08	-0.437282	-3.10475e-10	1.07134e-07	-1.54851	-3.10475e-10
160061390	chr2:160061390:A:G	1.29405e-08	-1.79402	-0.296352	1.20073e-07	-0.752255	-0.682235
160061595	chr2:160061595:G:A	1.50236e-08	-0.829579	-1.11153	2.90119e-08	-1.65694	-1.19795
160061636	chr2:160061636:G:A	7.90243e-09	-1.8494	-0.734158	4.67798e-08	-1.70147	-0.675672
160061840	chr2:160061840:G:A	9.89033e-09	-1.84748	-0.511688	4.8723e-08	-1.80809	-0.528351
160061875	chr2:160061875:T:C	1.91274e-08	-1.16651	-0.533094	7.5247e-08	-1.32349	-0.578329
160062090	chr2:160062090:A:G	1.20092e-08	-1.83386	-0.331191	9.97008e-08	-0.910612	-0.709808
160062269	chr2:160062269:C:A	2.86246e-08	-2.12258e-10	-1.29646	1.38224e-07	-2.12258e-10	-1.29372
160062529	chr2:160062529:AC:A	3.14064e-08	0.0838718	-1.28759	6.02197e-08	-0.863202	-1.26139
160062532	chr2:160062532:C:T	2.37494e-07	0.819414	-3.10475e-10	4.06613e-07	-0.214732	-3.10475e-10
160062584	chr2:160062584:T:G	2.34169e-07	-2.12258e-10	0.805315	9.63825e-07	-2.12258e-10	0.648316
160063611	chr2:160063611:C:G	4.03748e-08	-1.74327	0.790748	1.32486e-07	-1.83313	0.497017
160063963	chr2:160063963:T:C	2.89308e-08	-2.12258e-10	-1.28582	1.40244e-07	-2.12258e-10	-1.27921
160064085	chr2:160064085:T:A	5.12886e-08	-2.12258e-10	-0.713261	2.34811e-07	-2.12258e-10	-0.763813
160064146	chr2:160064146:G:A	2.94296e-08	-2.12258e-10	-1.26873	1.38991e-07	-2.12258e-10	-1.28819
160064161	chr2:160064161:G:C	3.01609e-07	-2.12258e-10	1.0584	1.2432e-06	-2.12258e-10	0.902852
160064578	chr2:160064578:T:G	2.93751e-08	-2.12258e-10	-1.27058	1.43187e-07	-2.12258e-10	-1.25844
160064598	chr2:160064598:T:A	1.251e-08	-1.06949	-1.05472	7.62951e-08	-0.807676	-1.08031
160064763	chr2:160064763:G:C	1.98761e-08	-1.70809	0.0468809	5.64141e-08	-1.8423	-0.347576
160065044	chr2:160065044:G:A	4.97314e-08	-1.70742	0.963332	1.5883e-07	-1.81066	0.655894
160065060	chr2:160065060:A:G	1.32668e-08	-1.86461	-0.200849	6.41497e-08	-1.83588	-0.225495
160065097	chr2:160065097:T:C	8.35832e-08	-2.12258e-10	-0.224886	4.48758e-07	-2.12258e-10	-0.11611
160065302	chr2:160065302:A:G	2.05536e-08	-1.32494	-0.302751	8.2897e-08	-1.45361	-0.351386
160065538	chr2:160065538:G:A	3.36673e-08	-2.12258e-10	-1.1342	1.66343e-07	-2.12258e-10	-1.10854
160065980	chr2:160065980:G:A	1.78232e-08	-1.77023	-3.10475e-10	8.79004e-08	-1.74639	-3.10475e-10
160066501	chr2:160066501:C:T	2.46441e-08	-1.44619	-3.10475e-10	8.71695e-08	-1.75474	-3.10475e-10
160066626	chr2:160066626:A:G	1.22554e-08	-1.09622	-1.04854	7.41871e-08	-0.841521	-1.07448
160067259	chr2:160067259:G:A	1.48489e-08	-1.0052	-0.94761	9.08072e-08	-0.732958	-0.980897
160067799	chr2:160067799:T:C	1.23535e-08	-1.08863	-1.04816	7.47143e-08	-0.834702	-1.07422
160068281	chr2:160068281:T:C	3.01189e-08	-2.12258e-10	-1.24558	1.47079e-07	-2.12258e-10	-1.23163
160068629	chr2:160068629:G:GCA	1.26909e-08	-1.04248	-1.06737	4.70988e-08	-1.28584	-1.08451
160069015	chr2:160069015:C:G	2.27338e-08	-1.65434	0.127469	5.91812e-08	-1.863	-0.278989
160069198	chr2:160069198:C:T	2.35369e-08	-1.35713	-0.135029	8.6115e-08	-1.58914	-0.17777
160069314	chr2:160069314:T:C	2.89489e-08	-2.12258e-10	-1.2852	1.38592e-07	-2.12258e-10	-1.29106
160069324	chr2:160069324:C:G	2.0829e-08	-1.34582	-0.268561	8.37776e-08	-1.47671	-0.31772
160069551	chr2:160069551:T:G	3.32933e-08	-2.12258e-10	-1.14537	1.64237e-07	-2.12258e-10	-1.12129
160069602	chr2:160069602:C:T	1.08207e-08	-1.87229	-0.396985	7.26414e-08	-1.61302	-0.324038
160069639	chr2:160069639:G:T	5.73794e-08	-1.71551	1.11447	1.81943e-07	-1.81596	0.797064
160070020	chr2:160070020:C:T	8.31849e-08	-2.12258e-10	-0.229664	4.46634e-07	-2.12258e-10	-0.120854
160070070	chr2:160070070:G:T	2.19738e-08	-1.69256	0.131684	6.01464e-08	-1.84974	-0.276074
160070183	chr2:160070183:A:G	1.15371e-08	-1.07217	-1.13299	4.31085e-08	-1.3128	-1.14608
160070270	chr2:160070270:C:A	2.89872e-08	-2.12258e-10	-1.28387	1.38755e-07	-2.12258e-10	-1.28989
160070426	chr2:160070426:C:A	3.87838e-08	0.296711	-1.28944	6.98927e-08	-0.709878	-1.26575
160070737	chr2:160070737:C:T	1.67722e-07	0.471579	-3.10475e-10	3.12486e-07	-0.478035	-3.10475e-10
160071209	chr2:160071209:G:C	7.94525e-08	-2.12258e-10	-0.275569	3.53466e-07	-2.12258e-10	-0.354805
160071244	chr2:160071244:T:C	9.28515e-08	-2.12258e-10	-0.119727	4.83937e-07	-2.12258e-10	-0.0406381
160071325	chr2:160071325:G:A	2.46118e-08	-1.63133	0.183829	6.17485e-08	-1.86855	-0.230971
160071448	chr2:160071448:C:T	2.93815e-08	-2.12258e-10	-1.27036	1.44079e-07	-2.12258e-10	-1.25223
160072144	chr2:160072144:C:T	9.55441e-09	-1.85768	-0.536049	5.87158e-08	-1.68095	-0.468939
160072368	chr2:160072368:A:G	4.1165e-08	-2.12258e-10	-0.933141	1.88237e-07	-2.12258e-10	-0.984893
160072749	chr2:160072749:A:G	9.01636e-08	-2.12258e-10	-0.149103	4.66023e-07	-2.12258e-10	-0.0783589
160072964	chr2:160072964:T:C	1.46699e-08	-1.33108	-0.63385	5.96643e-08	-1.422	-0.711856
160073127	chr2:160073127:G:T	1.89788e-08	-1.69925	-0.00816198	5.36063e-08	-1.8468	-0.394131
160073346	chr2:160073346:A:G	2.93095e-08	-2.12258e-10	-1.27282	1.42647e-07	-2.12258e-10	-1.26222
160073468	chr2:160073468:A:G	1.27603e-07	-2.12258e-10	0.198194	5.38188e-07	-2.12258e-10	0.0656137
160073473	chr2:160073473:T:G	9.0704e-09	-1.85926	-0.586457	4.4488e-08	-1.82655	-0.600825
160073573	chr2:160073573:G:A	1.45642e-08	-0.912739	-1.05943	5.28712e-08	-1.178	-1.07674
160073688	chr2:160073688:C:T	2.31618e-08	-1.65571	0.147488	6.02038e-08	-1.86212	-0.262744
160073992	chr2:160073992:A:G	2.59051e-08	-1.63122	0.234929	6.44717e-08	-1.86839	-0.187975
160074192	chr2:160074192:G:T	1.93012e-08	-1.46727	-0.223287	7.22011e-08	-1.63084	-0.312298
160074311	chr2:160074311:A:G	1.39072e-08	-1.02728	-0.991049	8.50459e-08	-0.759389	-1.02001
160074501	chr2:160074501:GT:G	1.42248e-08	-0.957798	-1.03794	5.20185e-08	-1.2154	-1.05559
160075522	chr2:160075522:TAGCAGGCAGAGA:T	9.15171e-09	-1.84994	-0.586847	4.51024e-08	-1.81246	-0.6012
160075523	chr2:160075523:A:G	8.15412e-09	-1.85605	-0.696158	4.00642e-08	-1.82306	-0.709055
160075682	chr2:160075682:C:T	1.52186e-08	-1.23137	-0.696836	5.50862e-08	-1.46484	-0.748856
160075743	chr2:160075743:A:G	2.48768e-08	-1.60851	0.17172	6.08018e-08	-1.87276	-0.242209
160075988	chr2:160075988:T:C	1.23e-08	-1.16928	-0.971858	7.7274e-08	-0.871785	-1.00345
160076433	chr2:160076433:C:T	1.47626e-08	-1.75894	-0.199697	7.01842e-08	-1.70433	-0.267142
160077123	chr2:160077123:G:A	4.45775e-08	-2.12258e-10	-0.853499	2.06859e-07	-2.12258e-10	-0.890555
160077300	chr2:160077300:C:T	1.20672e-08	-1.75402	-0.406215	1.19108e-07	-0.680749	-0.761813
160077455	chr2:160077455:A:G	2.90471e-08	-2.12258e-10	-1.28181	1.40063e-07	-2.12258e-10	-1.2805
160078061	chr2:160078061:A:G	1.76671e-07	-2.12258e-10	0.523561	9.93313e-07	-2.12258e-10	0.678452
160078161	chr2:160078161:C:T	1.82712e-08	-1.7454	-3.10475e-10	7.71535e-08	-1.8768	-3.10475e-10
160078215	chr2:160078215:G:T	2.87611e-08	-1.29171	-3.10475e-10	1.33282e-07	-1.33013	-3.10475e-10
160079071	chr2:160079071:C:T	3.35037e-08	-1.63658	0.497508	7.84718e-08	-1.86678	0.00692442
160079181	chr2:160079181:T:A	3.32917e-07	1.15716	-3.10475e-10	5.2493e-06	2.34326	-3.10475e-10
160079228	chr2:160079228:T:G	8.05524e-08	-2.12258e-10	-0.261821	3.68153e-07	-2.12258e-10	-0.314096
160079383	chr2:160079383:C:T	3.7611e-08	-1.60697	0.583535	8.38186e-08	-1.87282	0.0788847
160079461	chr2:160079461:T:C	1.53492e-05	5.85884	-0.870751	4.74919e-05	5.44747	-0.901749
160079600	chr2:160079600:C:T	1.35407e-05	5.74219	-0.879462	4.21954e-05	5.33894	-0.911462
160080141	chr2:160080141:G:A	3.11643e-08	-1.21145	-3.10475e-10	1.0072e-07	-1.61025	-3.10475e-10
160080709	chr2:160080709:T:G	1.31562e-08	-1.70805	-0.365788	1.39771e-07	-0.551929	-0.730658
160080965	chr2:160080965:T:G	3.80769e-08	-1.55891	0.547783	8.09216e-08	-1.87823	0.0491182
160081014	chr2:160081014:G:A	6.06984e-09	-1.82919	-1.01821	2.9821e-08	-1.78017	-1.04722
160081138	chr2:160081138:A:G	3.39271e-08	-1.58777	0.461256	7.53735e-08	-1.87553	-0.0246029
160081239	chr2:160081239:G:A	1.28894e-08	-1.73289	-0.361433	1.31046e-07	-0.619891	-0.727151
160081357	chr2:160081357:G:A	1.18193e-07	-2.12258e-10	0.121591	5.00653e-07	-2.12258e-10	-0.00668088
160081365	chr2:160081365:C:T	1.16768e-08	-1.07258	-1.12055	4.48693e-08	-1.28286	-1.13598
160081691	chr2:160081691:T:A	2.32613e-08	-0.847069	-0.65687	1.40399e-07	-0.557644	-0.720459
160082418	chr2:160082418:A:G	1.11974e-08	-1.13535	-1.0997	4.33832e-08	-1.33647	-1.11605
160082419	chr2:160082419:C:T	3.47429e-08	-1.59158	0.488829	7.71499e-08	-1.87534	-0.00150441
160082465	chr2:160082465:T:C	2.97552e-08	-2.12258e-10	-1.25772	1.44774e-07	-2.12258e-10	-1.24742
160082515	chr2:160082515:T:C	2.3908e-07	-2.12258e-10	0.826071	1.42964e-06	-2.12258e-10	1.04259
160082769	chr2:160082769:G:A	2.54083e-08	-0.853314	-0.56234	1.52011e-07	-0.564082	-0.634556
160082820	chr2:160082820:A:G	8.29038e-08	-1.39684	1.16379	2.36422e-07	-1.57537	0.818391
160083113	chr2:160083113:A:G	3.66557e-08	-1.57783	0.528672	7.96942e-08	-1.87669	0.0322951
160083352	chr2:160083352:T:C	2.88875e-08	-2.12258e-10	-1.28732	1.38635e-07	-2.12258e-10	-1.29075
160083403	chr2:160083403:T:C	2.74121e-08	-0.764931	-0.574813	1.70081e-07	-0.444868	-0.64145
160083777	chr2:160083777:G:A	1.20703e-07	-2.12258e-10	0.142605	5.10937e-07	-2.12258e-10	0.0136519
160083951	chr2:160083951:T:C	7.27554e-09	-1.87944	-0.786774	5.24668e-08	-1.52811	-0.734304
160084071	chr2:160084071:C:T	2.89322e-08	-2.12258e-10	-1.28577	1.38818e-07	-2.12258e-10	-1.28943
160084323	chr2:160084323:C:T	6.2355e-08	-2.12258e-10	-0.517885	2.84735e-07	-2.12258e-10	-0.571034
160084388	chr2:160084388:G:T	1.27865e-08	-1.71426	-0.388079	1.36864e-07	-0.554983	-0.748624
160084792	chr2:160084792:C:T	1.4074e-08	-1.5378	-0.468597	5.26503e-08	-1.70584	-0.55308
160084950	chr2:160084950:C:T	1.47569e-07	1.02953	-0.685963	7.52807e-08	-0.969228	-0.932142
160085165	chr2:160085165:T:G	8.47632e-08	-1.44157	1.23071	2.42744e-07	-1.61083	0.880239
160085796	chr2:160085796:C:T	2.43239e-08	-0.829121	-0.630149	1.46835e-07	-0.538201	-0.695086
160085915	chr2:160085915:A:G	1.22296e-07	-2.12258e-10	0.155718	5.17336e-07	-2.12258e-10	0.026098
160086307	chr2:160086307:G:A	1.27756e-08	-1.7374	-0.365788	1.28288e-07	-0.637659	-0.730658
160086715	chr2:160086715:C:G	8.48851e-09	-1.87762	-0.634392	5.93881e-08	-1.56528	-0.57322
160086738	chr2:160086738:A:G	1.2196e-07	-2.12258e-10	0.152963	5.15991e-07	-2.12258e-10	0.0234959
160086802	chr2:160086802:C:G	3.82068e-08	-1.55696	0.549242	8.09765e-08	-1.87829	0.0498554
160087114	chr2:160087114:A:G	3.85081e-08	-1.56774	0.56788	8.23289e-08	-1.87765	0.0657813
160087610	chr2:160087610:G:A	1.08981e-08	-1.10202	-1.16013	4.20885e-08	-1.30848	-1.17434
160088530	chr2:160088530:G:T	8.29794e-09	-1.87957	-0.655147	6.14344e-08	-1.51	-0.594628
160088617	chr2:160088617:G:A	3.27345e-08	-1.1623	-3.10475e-10	8.22123e-08	-1.81329	-3.10475e-10
160089216	chr2:160089216:A:G	7.24532e-09	-1.8793	-0.791078	5.41046e-08	-1.49288	-0.7388
160089980	chr2:160089980:G:C	1.98455e-08	-1.66275	-3.10475e-10	7.69432e-08	-1.87953	-3.10475e-10
160090020	chr2:160090020:C:T	7.23782e-09	-1.87931	-0.792094	5.39941e-08	-1.49325	-0.740469
160090166	chr2:160090166:C:T	4.4478e-08	-2.12258e-10	-0.855733	2.03412e-07	-2.12258e-10	-0.90736
160090824	chr2:160090824:T:C	7.37282e-09	-1.87878	-0.774153	5.59106e-08	-1.47819	-0.720655
160090878	chr2:160090878:A:C	7.10189e-08	-2.12258e-10	-0.387783	3.78103e-07	-2.12258e-10	-0.287427
160090963	chr2:160090963:T:C	8.12953e-09	-1.87958	-0.675646	6.00828e-08	-1.5106	-0.616266
160091470	chr2:160091470:A:C	4.4492e-07	1.44717	-3.10475e-10	7.98932e-07	0.460682	-3.10475e-10
160091491	chr2:160091491:G:A	1.88319e-08	-1.71518	-3.10475e-10	7.75035e-08	-1.87227	-3.10475e-10
160091595	chr2:160091595:G:A	1.29715e-08	-1.54294	-0.545034	4.87942e-08	-1.70942	-0.625559
160092155	chr2:160092155:T:C	3.03813e-08	-1.64736	0.410457	7.30008e-08	-1.86455	-0.0675751
160092301	chr2:160092301:C:T	1.35313e-07	0.987911	-0.731052	7.10773e-08	-0.99222	-0.966606
160092588	chr2:160092588:A:T	2.40522e-08	-0.826678	-0.643824	1.45258e-07	-0.536006	-0.708075
160092876	chr2:160092876:T:C	1.10803e-08	-1.08948	-1.15607	4.26671e-08	-1.29845	-1.17071
160093022	chr2:160093022:T:C	3.62886e-08	-1.6083	0.549078	8.14246e-08	-1.87263	0.0497153
160093498	chr2:160093498:C:T	8.34672e-08	-1.43793	1.21165	2.39011e-07	-1.60877	0.862682
160093547	chr2:160093547:G:A	1.1319e-08	-1.10106	-1.12319	4.36721e-08	-1.30745	-1.13844
160093601	chr2:160093601:G:A	1.72003e-08	-1.51931	-0.286493	6.94035e-08	-1.60932	-0.373334
160093779	chr2:160093779:C:T	3.97112e-07	-0.954422	2.28791	1.43134e-06	-1.05729	2.10106
160093804	chr2:160093804:G:A	1.69224e-08	-1.82209	-3.10475e-10	8.55553e-08	-1.77343	-3.10475e-10
160093960	chr2:160093960:C:T	2.87231e-08	-2.12258e-10	-1.29303	1.38034e-07	-2.12258e-10	-1.29509
160094050	chr2:160094050:C:T	3.64529e-08	-1.60107	0.546364	8.11375e-08	-1.87371	0.0472643
160094114	chr2:160094114:T:A	1.35377e-08	-1.77972	-0.265535	5.54094e-08	-1.86586	-0.341985
160094120	chr2:160094120:A:G	1.34287e-08	-1.78503	-0.268299	5.51485e-08	-1.86782	-0.344745
160094318	chr2:160094318:A:G	3.05927e-08	-2.12258e-10	-1.22997	1.48256e-07	-2.12258e-10	-1.22365
160094569	chr2:160094569:C:T	8.08754e-09	-1.87958	-0.680827	5.93833e-08	-1.5171	-0.621485
160094674	chr2:160094674:A:G	2.5292e-08	-0.797051	-0.623191	1.53154e-07	-0.502675	-0.688474
160094746	chr2:160094746:G:T	1.53106e-07	-2.12258e-10	0.380403	6.39156e-07	-2.12258e-10	0.237555
160094775	chr2:160094775:G:A	1.65398e-05	6.0578	-0.995011	5.09056e-05	5.63531	-1.02018
160095252	chr2:160095252:C:T	3.03167e-08	-2.12258e-10	-1.23903	1.47309e-07	-2.12258e-10	-1.23006
160095315	chr2:160095315:A:G	1.18219e-08	-1.07747	-1.10331	4.54116e-08	-1.28724	-1.11959
160095615	chr2:160095615:A:G	3.84034e-07	1.3	-3.10475e-10	1.13064e-06	0.807944	-3.10475e-10
160095934	chr2:160095934:AAG:A	4.43994e-08	-2.12258e-10	-0.857503	2.30102e-07	-2.12258e-10	-0.784073
160096164	chr2:160096164:A:G	2.87963e-08	-2.12258e-10	-1.29048	1.3829e-07	-2.12258e-10	-1.29324
160096538	chr2:160096538:C:A	3.46767e-08	-1.59182	0.487159	7.70938e-08	-1.87498	-0.00259151
160096547	chr2:160096547:T:G	2.87231e-08	-2.12258e-10	-1.29303	1.38034e-07	-2.12258e-10	-1.29509
160096653	chr2:160096653:T:TCTGA	3.42691e-08	-1.57999	0.463503	7.54407e-08	-1.87633	-0.0229131
160097449	chr2:160097449:T:C	2.84893e-08	-0.744617	-0.556585	1.72269e-07	-0.444519	-0.629019
160098132	chr2:160098132:A:G	3.04031e-08	-2.12258e-10	-1.23619	1.48464e-07	-2.12258e-10	-1.22225
160098193	chr2:160098193:A:G	2.8099e-08	-0.741542	-0.573453	1.70354e-07	-0.442713	-0.642001
160098242	chr2:160098242:G:A	1.12807e-07	-2.12258e-10	0.0749501	4.78872e-07	-2.12258e-10	-0.0511615
160098359	chr2:160098359:C:T	8.10975e-09	-1.77241	-0.78525	4.03967e-08	-1.69955	-0.824294
160098822	chr2:160098822:G:T	3.98778e-08	-2.12258e-10	-0.964908	1.87912e-07	-2.12258e-10	-0.986618
160099089	chr2:160099089:G:A	5.29497e-08	-2.12258e-10	-0.681386	2.51078e-07	-2.12258e-10	-0.696829
160099211	chr2:160099211:A:G	8.92164e-09	-1.72968	-0.732571	6.65573e-08	-1.17456	-0.849972
160099216	chr2:160099216:C:T	3.64444e-08	-1.62114	0.566194	8.28406e-08	-1.87008	0.0644056
160099322	chr2:160099322:G:A	1.93709e-08	-1.68206	-0.00489463	2.01277e-07	-0.480462	-0.437448
160099468	chr2:160099468:C:T	6.84738e-08	0.667619	-1.0919	1.37488e-07	-0.14888	-1.15018
160099506	chr2:160099506:C:T	1.12619e-07	-2.12258e-10	0.073283	4.78118e-07	-2.12258e-10	-0.0527372
160100629	chr2:160100629:TC:T	1.38589e-08	-1.6773	-0.344505	1.54895e-07	-0.466475	-0.713369
160100796	chr2:160100796:T:C	1.6754e-08	-1.83209	-3.10475e-10	8.95916e-08	-1.72733	-3.10475e-10
160100950	chr2:160100950:A:G	2.93946e-08	-2.12258e-10	-1.26992	1.39878e-07	-2.12258e-10	-1.28182
160100987	chr2:160100987:ACT:A	2.93845e-08	-2.12258e-10	-1.27026	1.39842e-07	-2.12258e-10	-1.28208
160101150	chr2:160101150:G:A	1.03328e-07	-2.12258e-10	-0.0128189	4.40903e-07	-2.12258e-10	-0.133768
160101313	chr2:160101313:C:G	8.51318e-09	-1.87896	-0.630157	4.29626e-08	-1.58906	-0.873201
160101335	chr2:160101335:G:A	8.82396e-09	-1.87953	-0.593729	4.50974e-08	-1.56965	-0.844117
160101378	chr2:160101378:G:A	3.86415e-08	-0.996403	-3.10475e-10	1.54893e-07	-1.17986	-3.10475e-10
160101438	chr2:160101438:T:C	3.93744e-08	-2.12258e-10	-0.977614	1.82797e-07	-2.12258e-10	-1.01422
160101502	chr2:160101502:G:A	1.6996e-08	-1.81775	-3.10475e-10	1.07236e-07	-1.54757	-3.10475e-10
160101948	chr2:160101948:A:T	6.31192e-09	-1.87745	-0.930844	4.33428e-08	-1.56889	-0.88456
160101949	chr2:160101949:A:T	6.31503e-09	-1.87704	-0.93076	4.3144e-08	-1.57356	-0.884487
160101974	chr2:160101974:A:G	3.19431e-08	-2.12258e-10	-1.18677	1.5508e-07	-2.12258e-10	-1.17865
160102775	chr2:160102775:C:T	2.50406e-08	-0.770956	-0.659275	1.52129e-07	-0.474266	-0.723601
160103547	chr2:160103547:T:C	1.2693e-08	-0.969701	-1.13998	2.87125e-07	0.679928	-1.2426
160103858	chr2:160103858:T:C	4.93799e-09	-1.81388	-1.23989	2.53468e-08	-1.74329	-1.24665
160103893	chr2:160103893:G:A	2.91519e-08	-2.12258e-10	-1.27821	1.39048e-07	-2.12258e-10	-1.28777
160104041	chr2:160104041:G:C	5.4187e-08	-0.658289	-3.10475e-10	1.31598e-07	-1.34284	-3.10475e-10
160104079	chr2:160104079:A:C	1.59011e-07	0.418244	-3.10475e-10	2.96582e-07	-0.530271	-3.10475e-10
160104277	chr2:160104277:G:T	1.20211e-08	-1.04443	-1.11964	2.56757e-07	0.555955	-1.23042
160104421	chr2:160104421:G:A	1.1618e-08	-1.75306	-0.445116	1.13409e-07	-0.697332	-0.794259
160104741	chr2:160104741:C:A	3.00325e-08	-2.12258e-10	-1.24845	1.45342e-07	-2.12258e-10	-1.24351
160104950	chr2:160104950:T:TC	1.99501e-07	1.2297	-0.584611	9.24671e-08	-0.84312	-0.852621
160105415	chr2:160105415:A:G	3.01896e-08	-2.12258e-10	-1.24323	1.47565e-07	-2.12258e-10	-1.22833
160105778	chr2:160105778:G:T	3.34086e-08	-2.12258e-10	-1.14191	1.57854e-07	-2.12258e-10	-1.16092
160106140	chr2:160106140:C:G	1.21325e-08	-1.10131	-1.05353	4.59077e-08	-1.3284	-1.06756
160106835	chr2:160106835:G:A	9.62979e-08	-2.12258e-10	-0.0832827	4.11926e-07	-2.12258e-10	-0.20175
160107092	chr2:160107092:G:A	1.14745e-08	-1.05574	-1.15486	2.46427e-07	0.535609	-1.25114
160107546	chr2:160107546:G:T	1.25801e-08	-0.984045	-1.13456	2.81202e-07	0.655808	-1.23933
160107547	chr2:160107547:G:A	8.02127e-08	-2.12258e-10	-0.266047	3.57062e-07	-2.12258e-10	-0.344683
160107548	chr2:160107548:A:G	1.26359e-08	-0.975608	-1.13858	2.84613e-07	0.670261	-1.24172
160107946	chr2:160107946:G:A	1.35771e-08	-0.969041	-1.07331	5.1254e-08	-1.19902	-1.08678
160108635	chr2:160108635:G:A	2.71207e-08	-0.751249	-0.599184	1.64658e-07	-0.451563	-0.667158
160108755	chr2:160108755:G:A	1.41904e-08	-1.87113	-0.127032	5.49273e-08	-1.87915	-0.337432
160108824	chr2:160108824:A:G	1.3797e-08	-1.87269	-0.153588	5.36067e-08	-1.87944	-0.361475
160108900	chr2:160108900:T:A	8.7055e-09	-1.73356	-0.753214	4.36382e-08	-1.65305	-0.793613
160109154	chr2:160109154:C:T	2.86735e-08	-2.12258e-10	-1.29475	1.38394e-07	-2.12258e-10	-1.29249
160109270	chr2:160109270:T:C	1.72279e-08	-1.64537	-0.158824	6.62438e-08	-1.78925	-0.239998
160109648	chr2:160109648:T:C	2.84202e-08	-0.723779	-0.579851	1.73493e-07	-0.417768	-0.648689
160109728	chr2:160109728:T:C	4.61834e-08	-2.12258e-10	-0.818108	2.20199e-07	-2.12258e-10	-0.828062
160109803	chr2:160109803:C:A	2.66969e-07	0.936404	-3.10475e-10	4.51607e-07	-0.109781	-3.10475e-10
160109905	chr2:160109905:A:G	2.97369e-08	-2.12258e-10	-1.25834	1.44635e-07	-2.12258e-10	-1.24838
160109972	chr2:160109972:A:G	8.51064e-09	-1.72324	-0.786169	4.28215e-08	-1.64025	-0.825301
160110303	chr2:160110303:T:A	3.2678e-08	-2.12258e-10	-1.16403	1.54583e-07	-2.12258e-10	-1.18187
160110822	chr2:160110822:C:T	1.29059e-08	-1.73218	-0.36087	1.24322e-07	-0.704741	-0.694977
160111093	chr2:160111093:C:T	2.91416e-08	-2.12258e-10	-1.27856	1.40935e-07	-2.12258e-10	-1.27429
160111497	chr2:160111497:A:T	2.35031e-08	-1.10853	-0.385061	1.36226e-07	-0.838998	-0.469284
160111934	chr2:160111934:C:T	1.43516e-06	2.6183	-3.10475e-10	1.4688e-06	1.06961	-3.10475e-10
160112117	chr2:160112117:A:G	9.73381e-09	-1.58436	-0.790768	1.02724e-07	-0.839602	-0.750943
160112293	chr2:160112293:G:A	5.7977e-08	-0.590682	-3.10475e-10	9.99704e-08	-1.61772	-3.10475e-10
160112327	chr2:160112327:G:T	2.79458e-08	-1.06271	-0.257758	1.62231e-07	-0.787017	-0.346553
160112634	chr2:160112634:A:G	2.71229e-08	-1.07606	-0.274287	1.57273e-07	-0.802633	-0.361977
160113045	chr2:160113045:T:C	1.68599e-08	-1.82579	-3.10475e-10	9.591e-08	-1.65918	-3.10475e-10
160113234	chr2:160113234:C:T	7.91824e-09	-1.7153	-0.866257	4.00085e-08	-1.63045	-0.903054
160113381	chr2:160113381:T:C	3.5127e-08	-2.12258e-10	-1.09176	1.6646e-07	-2.12258e-10	-1.10784
160113384	chr2:160113384:T:C	3.82853e-08	-1.5747	0.569037	1.65904e-07	-1.547	0.435818
160113515	chr2:160113515:T:C	3.46045e-08	-1.12238	0.0156349	1.97161e-07	-0.853345	-0.0852278
160113689	chr2:160113689:G:C	2.73332e-08	-0.70024	-0.642388	1.6815e-07	-0.389461	-0.708278
160113782	chr2:160113782:A:G	2.75322e-08	-1.08257	-0.252802	1.59313e-07	-0.810187	-0.341534
160113879	chr2:160113879:G:A	8.06754e-09	-1.72579	-0.837086	4.06095e-08	-1.64345	-0.875141
160113914	chr2:160113914:C:A	2.33215e-08	-1.12149	-0.379861	1.34789e-07	-0.854785	-0.464094
160114224	chr2:160114224:C:T	5.99031e-09	-1.67086	-1.18972	5.80295e-08	-1.00254	-1.1591
160114423	chr2:160114423:G:A	2.99162e-08	-2.12258e-10	-1.25233	1.44766e-07	-2.12258e-10	-1.24747
160114676	chr2:160114676:C:T	8.424e-09	-1.51175	-1.00789	5.51293e-08	-1.13108	-1.08183
160114683	chr2:160114683:C:T	3.20348e-08	-1.12943	-0.0544722	1.82465e-07	-0.863176	-0.152862
160114772	chr2:160114772:C:T	2.65728e-08	-1.08828	-0.28256	1.53959e-07	-0.815893	-0.370011
160114926	chr2:160114926:T:A	2.73592e-08	-1.05728	-0.284392	1.59248e-07	-0.780322	-0.371811
160115000	chr2:160115000:G:A	2.84878e-08	-1.02815	-0.273106	1.66499e-07	-0.746584	-0.361022
160115022	chr2:160115022:C:T	1.12403e-07	-2.12258e-10	0.0713586	4.77448e-07	-2.12258e-10	-0.054139
160115087	chr2:160115087:A:G	1.14735e-08	-1.60978	-0.600915	1.18321e-07	-0.893158	-0.556032
160115164	chr2:160115164:A:G	9.89549e-09	-1.58961	-0.769037	1.03709e-07	-0.850398	-0.730611
160115228	chr2:160115228:T:C	8.57292e-09	-1.69774	-0.80438	4.36786e-08	-1.60713	-0.838605
160115282	chr2:160115282:C:T	8.38535e-09	-1.74205	-0.782192	4.19714e-08	-1.66412	-0.821483
160115292	chr2:160115292:G:A	2.82054e-08	-1.02476	-0.286456	1.65174e-07	-0.74208	-0.373515
160115513	chr2:160115513:C:T	3.0996e-08	-2.12258e-10	-1.21687	1.50297e-07	-2.12258e-10	-1.20998
160116137	chr2:160116137:G:A	3.25587e-08	-1.08391	-0.0837713	1.87269e-07	-0.809374	-0.180674
160116162	chr2:160116162:C:T	3.10525e-07	-2.12258e-10	1.08754	1.84953e-06	-2.12258e-10	1.30009
160116491	chr2:160116491:C:T	8.04048e-09	-1.72658	-0.839665	4.04542e-08	-1.64482	-0.877604
160116553	chr2:160116553:A:G	4.11979e-08	-2.12258e-10	-0.932342	1.91212e-07	-2.12258e-10	-0.969211
160116776	chr2:160116776:G:A	1.51136e-07	-2.12258e-10	0.367453	6.31098e-07	-2.12258e-10	0.224868
160117025	chr2:160117025:T:A	3.1061e-08	-2.12258e-10	-1.21477	1.53025e-07	-2.12258e-10	-1.19199
160117030	chr2:160117030:C:T	2.96094e-08	-0.833364	-0.429273	1.79395e-07	-0.524342	-0.50866
160118395	chr2:160118395:C:T	4.2326e-08	-0.905327	-3.10475e-10	4.29141e-07	-0.160808	-3.10475e-10
160118446	chr2:160118446:C:T	3.04808e-08	-2.12258e-10	-1.23363	1.47546e-07	-2.12258e-10	-1.22845
160118508	chr2:160118508:C:T	3.308e-08	-1.01272	-0.139083	1.92546e-07	-0.729527	-0.232732
160118638	chr2:160118638:A:C	2.72568e-08	-1.09381	-0.251613	1.57476e-07	-0.822885	-0.340434
160118714	chr2:160118714:G:A	2.75337e-08	-1.07129	-0.264031	1.59729e-07	-0.796689	-0.352424
160118744	chr2:160118744:G:A	7.06301e-07	3.01448	-1.10517	6.42842e-06	3.73557	-1.18968
160119046	chr2:160119046:C:T	3.00524e-08	-1.08969	-0.158094	1.7328e-07	-0.814144	-0.253541
160119088	chr2:160119088:G:A	1.28336e-08	-0.807758	-1.2909	3.64155e-07	0.929764	-1.25478
160119260	chr2:160119260:A:G	2.69307e-08	-1.11585	-0.241609	1.55002e-07	-0.848567	-0.330587
160119273	chr2:160119273:A:C	3.04361e-08	-2.12258e-10	-1.2351	1.48662e-07	-2.12258e-10	-1.22092
160119285	chr2:160119285:C:T	1.60771e-08	-1.56834	-0.305	2.09211e-07	-0.197548	-0.681702
160119427	chr2:160119427:G:A	2.83342e-08	-1.06662	-0.240043	1.64144e-07	-0.792931	-0.328919
160119562	chr2:160119562:C:T	3.01566e-08	-1.05205	-0.192275	1.75133e-07	-0.774342	-0.282707
160119670	chr2:160119670:T:C	1.83763e-06	3.87034	-1.00483	1.74758e-05	4.6586	-1.11262
160119686	chr2:160119686:G:A	2.82208e-08	-1.02498	-0.285692	1.65226e-07	-0.742301	-0.372978
160121040	chr2:160121040:C:A	8.45785e-09	-1.73241	-0.783221	4.24262e-08	-1.65254	-0.822289
160121068	chr2:160121068:A:C	6.02847e-09	-1.59985	-1.25439	3.80454e-08	-1.29459	-1.28923
160121258	chr2:160121258:A:G	1.44589e-08	-1.65989	-0.319528	1.6249e-07	-0.438931	-0.693044
160121300	chr2:160121300:A:G	4.75685e-08	-2.12258e-10	-0.788557	2.2384e-07	-2.12258e-10	-0.81166
160121396	chr2:160121396:C:T	2.67079e-08	-1.13025	-0.235526	1.53588e-07	-0.864002	-0.324316
160121432	chr2:160121432:A:G	2.96376e-08	-1.06825	-0.193436	1.71451e-07	-0.794062	-0.284234
160121648	chr2:160121648:G:T	3.09575e-08	-0.622259	-0.595854	1.91363e-07	-0.304195	-0.664224
160121742	chr2:160121742:G:A	2.48995e-08	-1.237	-0.198877	1.39334e-07	-0.99786	-0.287862
160121988	chr2:160121988:C:T	3.76064e-08	-2.12258e-10	-1.02356	1.72829e-07	-2.12258e-10	-1.07029
160122469	chr2:160122469:G:A	2.681e-08	-0.953219	-0.408735	1.58739e-07	-0.671663	-0.483669
160122581	chr2:160122581:T:C	4.58535e-08	-0.226545	-0.598733	2.90159e-07	0.115425	-0.66759
160122607	chr2:160122607:C:T	3.5314e-08	-0.849102	-0.237347	2.06554e-07	-0.572232	-0.319802
160122815	chr2:160122815:T:C	8.99967e-09	-1.72698	-0.726561	8.2228e-08	-1.1294	-0.683699
160124521	chr2:160124521:A:G	3.38883e-08	-0.89735	-0.230309	1.97164e-07	-0.625427	-0.313129
160124929	chr2:160124929:A:T	1.19558e-07	-0.95097	1.08405	6.35602e-07	-0.671865	0.903844
160125002	chr2:160125002:C:T	2.90925e-08	-2.12258e-10	-1.28025	1.38854e-07	-2.12258e-10	-1.28917
160125144	chr2:160125144:T:TC	3.38892e-08	-0.912297	-0.215337	1.968e-07	-0.641343	-0.299063
160125223	chr2:160125223:A:G	4.05157e-08	-1.69842	0.749385	1.59419e-07	-1.71843	0.567372
160125262	chr2:160125262:G:A	2.95823e-08	-2.12258e-10	-1.26355	1.43074e-07	-2.12258e-10	-1.25923
160125285	chr2:160125285:C:G	1.396e-08	-0.979908	-1.03463	5.22483e-08	-1.2086	-1.05798
160125629	chr2:160125629:C:G	7.93821e-09	-1.76481	-0.814227	3.94896e-08	-1.69333	-0.853225
160125920	chr2:160125920:T:C	3.43828e-08	-0.892634	-0.220538	2.00008e-07	-0.620375	-0.303862
160126027	chr2:160126027:T:C	2.15125e-07	-0.937705	1.6582	6.58625e-07	-1.4409	1.70846
160126248	chr2:160126248:G:A	5.20789e-08	-2.12258e-10	-0.69797	2.42416e-07	-2.12258e-10	-0.731939
160126647	chr2:160126647:G:A	1.61109e-08	-1.87123	-3.10475e-10	8.54243e-08	-1.77496	-3.10475e-10
160127291	chr2:160127291:T:C	3.54193e-08	-0.871523	-0.211949	2.06574e-07	-0.596244	-0.29569
160127378	chr2:160127378:A:G	4.23521e-08	-0.348478	-0.556233	2.61167e-07	-0.0287087	-0.628726
160127494	chr2:160127494:A:G	2.15437e-08	-1.73735	0.156702	9.06922e-08	-1.73913	0.024003
160127578	chr2:160127578:T:C	3.38438e-08	-0.873988	-0.254985	1.9761e-07	-0.599432	-0.336868
160127603	chr2:160127603:G:A	1.13503e-08	-1.77699	-0.444493	9.73248e-08	-1.2504	-0.394141
160128248	chr2:160128248:A:C	2.97925e-08	-2.12258e-10	-1.25647	1.45353e-07	-2.12258e-10	-1.24343
160128326	chr2:160128326:A:G	8.49867e-09	-1.7208	-0.790021	4.27369e-08	-1.63752	-0.830012
160128614	chr2:160128614:A:C	3.65475e-08	-0.87526	-0.176857	2.12534e-07	-0.601185	-0.262308
160128951	chr2:160128951:A:G	3.61322e-08	-0.882088	-0.181456	2.10234e-07	-0.607984	-0.26639
160129038	chr2:160129038:G:A	2.21577e-07	1.26181	-0.511768	1.00198e-07	-0.82152	-0.793928
160129087	chr2:160129087:G:A	7.69714e-08	-2.12258e-10	-0.307295	4.12831e-07	-2.12258e-10	-0.199555
160129668	chr2:160129668:A:T	8.72137e-09	-1.74282	-0.742135	7.79843e-08	-1.16606	-0.700025
160129746	chr2:160129746:T:C	2.19285e-07	-2.12258e-10	0.739644	9.08257e-07	-2.12258e-10	0.588933
160129885	chr2:160129885:T:C	3.53629e-08	-0.892546	-0.19252	2.055e-07	-0.619788	-0.27736
160129998	chr2:160129998:A:G	3.58107e-08	-0.865582	-0.206899	2.08939e-07	-0.589528	-0.291022
160130031	chr2:160130031:G:A	1.86478e-08	-1.42541	-0.299589	1.12952e-07	-1.02419	-0.471443
160130272	chr2:160130272:A:C	2.38933e-08	-1.47713	-3.10475e-10	1.1824e-07	-1.44988	-3.10475e-10
160130326	chr2:160130326:C:A	1.22453e-07	-0.208281	0.365284	7.32322e-06	2.31243	0.36378
160130645	chr2:160130645:C:A	1.06405e-07	-0.987327	1.00385	5.64571e-07	-0.713118	0.82659
160131097	chr2:160131097:G:T	2.68313e-08	-1.59333	0.232172	1.36886e-07	-1.3013	-0.00214092
160131203	chr2:160131203:GT:G	3.73575e-08	-0.819045	-0.211151	2.19196e-07	-0.537467	-0.295162
160131220	chr2:160131220:A:G	3.06939e-08	-2.12258e-10	-1.22667	1.48757e-07	-2.12258e-10	-1.22028
160131250	chr2:160131250:A:T	9.7342e-09	-1.39917	-0.975914	3.48413e-08	-1.73281	-0.938986
160131670	chr2:160131670:A:C	1.40201e-08	-0.991035	-1.0192	5.2492e-08	-1.21866	-1.04328
160132112	chr2:160132112:A:C	1.03893e-07	1.22408	-1.23144	1.49831e-07	-0.00637054	-1.20671
160132444	chr2:160132444:C:T	2.86096e-08	-2.12258e-10	-1.29699	1.37886e-07	-2.12258e-10	-1.29617
160132553	chr2:160132553:T:C	3.92492e-08	-2.12258e-10	-0.980799	1.81046e-07	-2.12258e-10	-1.02384
160132764	chr2:160132764:T:G	2.86225e-08	-2.12258e-10	-1.29654	1.37788e-07	-2.12258e-10	-1.29688
160132776	chr2:160132776:C:T	2.19919e-07	-2.12258e-10	0.742532	9.10159e-07	-2.12258e-10	0.591025
160132785	chr2:160132785:A:G	1.16632e-07	-0.908665	1.01696	6.25418e-07	-0.62437	0.840197
160132789	chr2:160132789:C:T	3.52865e-08	-2.12258e-10	-1.08723	1.67e-07	-2.12258e-10	-1.1046
160132975	chr2:160132975:T:C	1.55256e-08	-1.68844	-0.219801	1.61677e-07	-0.52511	-0.611886
160133291	chr2:160133291:A:C	1.2053e-07	-0.909452	1.05062	6.45623e-07	-0.624539	0.872161
160133702	chr2:160133702:T:A	5.31527e-08	-2.12258e-10	-0.67756	2.473e-07	-2.12258e-10	-0.711993
160133937	chr2:160133937:A:C	3.62235e-08	-0.872997	-0.188023	2.11047e-07	-0.597561	-0.272952
160134496	chr2:160134496:T:C	1.71237e-07	-2.12258e-10	0.492317	7.15672e-07	-2.12258e-10	0.350628
160134530	chr2:160134530:G:A	1.04038e-08	-1.77947	-0.529088	8.74001e-08	-1.26638	-0.485714
160134598	chr2:160134598:A:C	1.07552e-07	-0.95275	0.979996	5.74396e-07	-0.673193	0.803919
160134656	chr2:160134656:A:G	3.55771e-08	-2.12258e-10	-1.07903	1.73195e-07	-2.12258e-10	-1.06818
160134853	chr2:160134853:A:T	8.45719e-09	-1.74281	-0.772899	4.22842e-08	-1.6647	-0.813481
160135163	chr2:160135163:C:G	2.8726e-08	-2.12258e-10	-1.29293	1.37835e-07	-2.12258e-10	-1.29654
160135624	chr2:160135624:G:A	1.19384e-08	-1.75522	-0.415746	1.04656e-07	-1.20612	-0.365793
160135927	chr2:160135927:A:G	3.4241e-08	-0.847488	-0.269816	2.00705e-07	-0.568676	-0.352084
160135968	chr2:160135968:C:T	2.8616e-08	-2.12258e-10	-1.29676	1.37754e-07	-2.12258e-10	-1.29712
160136039	chr2:160136039:C:A	2.89579e-08	-2.12258e-10	-1.28489	1.40502e-07	-2.12258e-10	-1.27738
160136132	chr2:160136132:A:G	1.22361e-07	-2.12258e-10	0.156249	6.32659e-07	-2.12258e-10	0.227337
160136258	chr2:160136258:C:G	2.86065e-08	-2.12258e-10	-1.29709	1.37839e-07	-2.12258e-10	-1.29651
160136284	chr2:160136284:A:G	3.03575e-08	-2.12258e-10	-1.23769	1.4822e-07	-2.12258e-10	-1.2239
160136285	chr2:160136285:A:C	3.0854e-08	-2.12258e-10	-1.22146	1.50904e-07	-2.12258e-10	-1.20595
160136378	chr2:160136378:G:A	1.00747e-08	-1.7147	-0.626008	9.26997e-08	-1.1111	-0.582129
160136410	chr2:160136410:G:A	3.81415e-08	-0.828832	-0.180596	2.23574e-07	-0.546034	-0.266817
160136579	chr2:160136579:C:T	1.90997e-07	1.11534	-0.51381	9.19586e-08	-0.905538	-0.795718
160136957	chr2:160136957:T:C	3.7402e-08	-0.799278	-0.229726	2.19476e-07	-0.515845	-0.315503
160137017	chr2:160137017:A:G	1.23179e-07	-0.894693	1.0576	6.58753e-07	-0.607827	0.875581
160137289	chr2:160137289:A:T	1.10744e-07	-0.894406	0.950901	5.9536e-07	-0.6065	0.773072
160137686	chr2:160137686:C:T	1.69349e-08	-1.82135	-3.10475e-10	1.47837e-06	1.0761	-3.10475e-10
160137898	chr2:160137898:C:T	2.53059e-07	-2.12258e-10	0.882894	1.04232e-06	-2.12258e-10	0.726606
160138253	chr2:160138253:A:G	3.90882e-08	-1.64863	0.663718	1.54195e-07	-1.67032	0.485943
160138334	chr2:160138334:A:G	3.88019e-08	-1.69584	0.703583	1.52835e-07	-1.71614	0.5229
160138960	chr2:160138960:A:T	2.22559e-07	-2.12258e-10	0.754464	9.21112e-07	-2.12258e-10	0.602988
160139182	chr2:160139182:A:G	7.6123e-08	-2.12258e-10	-0.318378	4.08165e-07	-2.12258e-10	-0.210923
160139450	chr2:160139450:A:G	4.07606e-08	-1.67804	0.735027	1.60224e-07	-1.69911	0.55309
160139707	chr2:160139707:A:G	2.06906e-07	-2.12258e-10	0.681534	8.5796e-07	-2.12258e-10	0.531963
160139880	chr2:160139880:A:G	3.9983e-08	-2.12258e-10	-0.962276	1.79248e-07	-2.12258e-10	-1.03382
160140063	chr2:160140063:C:A	2.87308e-08	-2.12258e-10	-1.29276	1.37953e-07	-2.12258e-10	-1.29568
160140215	chr2:160140215:A:G	5.83512e-09	-1.67089	-1.21595	2.2008e-08	-1.87084	-1.26035
160140458	chr2:160140458:T:C	3.9551e-08	-0.21674	-0.756398	2.50003e-07	0.116691	-0.817811
160140570	chr2:160140570:G:A	3.80955e-08	-1.7016	0.690965	1.50481e-07	-1.72072	0.51197
160140598	chr2:160140598:TTTAA:T	1.3626e-08	-0.987442	-1.05131	5.11789e-08	-1.2136	-1.07366
160140636	chr2:160140636:G:A	6.70565e-08	0.786361	-1.23155	1.08047e-07	-0.333106	-1.20692
160140794	chr2:160140794:G:C	1.58212e-07	-2.12258e-10	0.413207	9.16258e-07	-2.12258e-10	0.597704
160141008	chr2:160141008:G:A	2.17715e-06	4.05768	-1.02264	2.02106e-05	4.81622	-1.12485
160141011	chr2:160141011:G:A	4.30603e-08	-0.257256	-0.630871	2.65793e-07	0.0695312	-0.709405
160141055	chr2:160141055:G:A	1.13958e-07	1.30581	-1.22071	1.61917e-07	0.0588594	-1.19437
160141195	chr2:160141195:A:T	3.76209e-08	-2.12258e-10	-1.02317	1.78282e-07	-2.12258e-10	-1.03923
160141235	chr2:160141235:G:A	3.10166e-08	-0.893933	-0.322275	1.80349e-07	-0.62458	-0.403121
160141250	chr2:160141250:T:A	3.71028e-08	-2.12258e-10	-1.03704	1.71268e-07	-2.12258e-10	-1.07937
160141422	chr2:160141422:G:A	3.14572e-08	-2.12258e-10	-1.2021	1.55205e-07	-2.12258e-10	-1.17784
160142281	chr2:160142281:A:C	2.00189e-08	-1.75198	0.0979218	8.37163e-08	-1.75786	-0.0372962
160142315	chr2:160142315:C:G	2.86123e-08	-2.12258e-10	-1.29689	1.37919e-07	-2.12258e-10	-1.29593
160142472	chr2:160142472:G:T	3.33325e-08	-2.12258e-10	-1.1442	1.64451e-07	-2.12258e-10	-1.11998
160142747	chr2:160142747:G:C	2.44759e-07	-2.12258e-10	0.849544	1.00569e-06	-2.12258e-10	0.690836
160142839	chr2:160142839:C:A	3.07006e-07	-2.12258e-10	1.07614	1.25307e-06	-2.12258e-10	0.910758
160143026	chr2:160143026:A:G	1.67484e-08	-1.65929	-0.173132	1.79057e-07	-0.460472	-0.57442
160143033	chr2:160143033:A:C	2.96564e-08	-2.12258e-10	-1.26105	1.44651e-07	-2.12258e-10	-1.24827
160143284	chr2:160143284:A:C	4.26725e-08	-0.250005	-0.647169	2.67276e-07	0.0804621	-0.714775
160143602	chr2:160143602:C:T	1.37708e-08	-0.960581	-1.0676	5.15118e-08	-1.19164	-1.08915
160143832	chr2:160143832:T:C	3.43973e-08	-0.30203	-0.810721	2.15521e-07	0.0195588	-0.869093
160143872	chr2:160143872:G:A	3.0876e-07	-2.12258e-10	1.08184	1.26065e-06	-2.12258e-10	0.916791
160144317	chr2:160144317:T:C	7.02402e-09	-1.43316	-1.26823	2.79317e-08	-1.62338	-1.26945
160144399	chr2:160144399:G:A	1.12411e-08	-1.06784	-1.16331	4.34514e-08	-1.25495	-1.196
160144658	chr2:160144658:C:T	9.80762e-09	-1.765	-0.602571	8.4942e-08	-1.21983	-0.560793
160144732	chr2:160144732:C:T	3.07006e-07	-2.12258e-10	1.07614	1.25307e-06	-2.12258e-10	0.910758
160144865	chr2:160144865:C:T	8.31689e-09	-1.69496	-0.837477	7.81344e-08	-1.0618	-0.802368
160144929	chr2:160144929:T:A	1.94517e-08	-1.68279	-3.10475e-10	9.71331e-08	-1.64651	-3.10475e-10
160144983	chr2:160144983:T:C	1.63428e-08	-1.85694	-3.10475e-10	9.47796e-08	-1.67104	-3.10475e-10
160145547	chr2:160145547:G:C	4.36653e-08	-2.12258e-10	-0.874175	2.18629e-07	-2.12258e-10	-0.835216
160145828	chr2:160145828:G:A	4.22729e-08	-0.906582	-3.10475e-10	3.27255e-07	-0.431855	-3.10475e-10
160146081	chr2:160146081:C:A	5.54084e-07	1.66659	-3.10475e-10	6.93605e-07	0.319309	-3.10475e-10
160146212	chr2:160146212:T:G	3.78939e-07	-2.12258e-10	1.28665	1.53204e-06	-2.12258e-10	1.11176
160146249	chr2:160146249:G:C	2.36013e-07	-2.12258e-10	0.81316	9.73973e-07	-2.12258e-10	0.65879
160146423	chr2:160146423:T:G	6.96885e-08	-2.12258e-10	-0.406694	3.60969e-07	-2.12258e-10	-0.333803
160146932	chr2:160146932:C:T	3.74233e-07	-2.12258e-10	1.27415	1.5184e-06	-2.12258e-10	1.10282
160147583	chr2:160147583:T:C	3.8752e-07	-2.12258e-10	1.30904	1.56545e-06	-2.12258e-10	1.13333
160147687	chr2:160147687:C:T	9.67899e-08	-0.905499	0.827312	5.22909e-07	-0.625572	0.662385
160147951	chr2:160147951:A:G	5.81106e-09	-1.87773	-1.01324	2.73849e-08	-1.87362	-1.03898
160147997	chr2:160147997:C:T	3.07825e-08	-2.12258e-10	-1.22378	1.49283e-07	-2.12258e-10	-1.21675
160148375	chr2:160148375:G:A	2.04305e-08	-1.6337	-3.10475e-10	7.70067e-08	-1.8787	-3.10475e-10
160148470	chr2:160148470:A:G	3.92714e-08	-2.12258e-10	-0.980231	1.96972e-07	-2.12258e-10	-0.939533
160148472	chr2:160148472:T:G	1.4901e-08	-1.69255	-0.256751	1.52528e-07	-0.554708	-0.640541
160148576	chr2:160148576:G:A	7.10346e-08	0.835988	-1.22355	1.12074e-07	-0.30646	-1.19698
160148650	chr2:160148650:C:T	2.99329e-08	-0.516718	-0.735055	1.82954e-07	-0.216065	-0.797294
160149228	chr2:160149228:C:T	2.87579e-08	-2.12258e-10	-1.29181	1.38163e-07	-2.12258e-10	-1.29416
160149256	chr2:160149256:G:A	3.89702e-08	-2.12258e-10	-0.987933	1.79082e-07	-2.12258e-10	-1.03475
160149827	chr2:160149827:A:C	3.50077e-07	-2.12258e-10	1.20742	1.41919e-06	-2.12258e-10	1.03525
160150289	chr2:160150289:TG:T	3.89665e-07	-2.12258e-10	1.31456	1.57384e-06	-2.12258e-10	1.13868
160150828	chr2:160150828:T:TA	2.87354e-08	-2.12258e-10	-1.2926	1.37851e-07	-2.12258e-10	-1.29642
160151183	chr2:160151183:A:G	7.66148e-09	-1.73691	-0.877616	3.47345e-08	-1.83382	-0.841037
160151184	chr2:160151184:C:T	8.62017e-08	-2.12258e-10	-0.194039	4.00943e-07	-2.12258e-10	-0.228775
160151354	chr2:160151354:A:G	3.91521e-07	-2.12258e-10	1.31931	1.58102e-06	-2.12258e-10	1.14323
160151439	chr2:160151439:C:T	3.09387e-08	-2.12258e-10	-1.21872	1.50051e-07	-2.12258e-10	-1.21162
160151732	chr2:160151732:A:C	2.5811e-07	-2.12258e-10	0.902656	1.06414e-06	-2.12258e-10	0.74733
160152015	chr2:160152015:G:C	2.10338e-08	-1.73207	0.12747	9.15482e-08	-1.72442	0.0186898
160152022	chr2:160152022:G:A	3.81861e-07	-2.12258e-10	1.29433	1.54339e-06	-2.12258e-10	1.11914
160152038	chr2:160152038:C:T	3.90047e-07	-2.12258e-10	1.31554	1.57528e-06	-2.12258e-10	1.13959
160152216	chr2:160152216:A:G	3.92918e-07	-2.12258e-10	1.32287	1.58647e-06	-2.12258e-10	1.14667
160152379	chr2:160152379:C:T	2.38975e-08	-1.53538	0.058426	1.26516e-07	-1.22358	-0.158645
160152656	chr2:160152656:T:G	2.59186e-08	-0.912077	-0.48369	1.52002e-07	-0.646759	-0.551945
160152658	chr2:160152658:T:G	3.67037e-07	-2.12258e-10	1.25473	1.48696e-06	-2.12258e-10	1.0819
160152668	chr2:160152668:G:T	3.89665e-07	-2.12258e-10	1.31456	1.57384e-06	-2.12258e-10	1.13868
160152689	chr2:160152689:C:T	3.1091e-08	-2.12258e-10	-1.21381	1.52138e-07	-2.12258e-10	-1.19781
160153006	chr2:160153006:T:A	3.92857e-07	-2.12258e-10	1.32272	1.58629e-06	-2.12258e-10	1.14656
160153011	chr2:160153011:C:T	8.87254e-09	-1.68871	-0.779054	4.50152e-08	-1.5988	-0.816792
160153119	chr2:160153119:C:T	1.32816e-08	-1.84543	-0.218922	5.74578e-08	-1.84439	-0.327148
160153610	chr2:160153610:C:T	4.25299e-07	-2.12258e-10	1.40206	1.71274e-06	-2.12258e-10	1.22326
160154054	chr2:160154054:G:A	3.89312e-07	-2.12258e-10	1.31365	1.57244e-06	-2.12258e-10	1.13779
160154231	chr2:160154231:C:T	8.15412e-09	-1.25591	-1.29629	6.24605e-08	-0.813041	-1.27502
160154304	chr2:160154304:C:A	3.86605e-07	-2.12258e-10	1.30668	1.56182e-06	-2.12258e-10	1.13101
160154393	chr2:160154393:T:C	6.31599e-09	-1.87959	-0.928059	2.9959e-08	-1.86517	-0.957599
160154617	chr2:160154617:C:T	2.03226e-07	1.23754	-0.573948	9.42478e-08	-0.833506	-0.84316
160154921	chr2:160154921:G:T	1.85634e-08	-1.72954	-3.10475e-10	7.91652e-08	-1.85106	-3.10475e-10
160155054	chr2:160155054:C:T	3.26221e-08	-1.16574	-3.10475e-10	1.34945e-07	-1.31773	-3.10475e-10
160155265	chr2:160155265:A:C	1.32489e-07	-2.12258e-10	0.235773	5.56283e-07	-2.12258e-10	0.0986829
160155384	chr2:160155384:A:G	3.80829e-07	-2.12258e-10	1.29162	1.53899e-06	-2.12258e-10	1.11629
160156217	chr2:160156217:A:C	2.2016e-07	-2.12258e-10	0.743624	9.0883e-07	-2.12258e-10	0.589564
160156556	chr2:160156556:C:T	2.86281e-08	-2.12258e-10	-1.29634	1.379e-07	-2.12258e-10	-1.29606
160157549	chr2:160157549:A:G	1.63649e-08	-1.85559	-3.10475e-10	1.8507e-06	1.30073	-3.10475e-10
160157972	chr2:160157972:A:G	1.76735e-07	1.10026	-0.57634	8.65591e-08	-0.916617	-0.845149
160158119	chr2:160158119:T:TA	1.60793e-08	-1.86331	-0.00988201	6.93331e-08	-1.83188	-0.151791
160158143	chr2:160158143:G:A	9.91048e-09	-1.71427	-0.642869	5.00527e-08	-1.62827	-0.68125
160158241	chr2:160158241:C:T	7.13718e-08	-2.12258e-10	-0.382826	3.64884e-07	-2.12258e-10	-0.323014
160158343	chr2:160158343:C:T	9.65797e-08	-2.12258e-10	-0.0803601	4.12573e-07	-2.12258e-10	-0.200181
160158344	chr2:160158344:G:A	1.50432e-08	-1.76025	-0.179547	6.76167e-08	-1.69521	-0.313533
160158541	chr2:160158541:C:T	1.7021e-08	-1.72967	-0.086614	1.39441e-07	-0.785555	-0.4994
160158555	chr2:160158555:T:G	1.67256e-07	1.02885	-0.560049	8.44055e-08	-0.95485	-0.832111
160159295	chr2:160159295:C:T	6.16984e-08	-2.12258e-10	-0.528471	3.25474e-07	-2.12258e-10	-0.437312
160159386	chr2:160159386:T:C	9.37179e-07	-2.12258e-10	2.19214	6.11546e-06	-2.12258e-10	2.49598
160159449	chr2:160159449:G:A	2.99108e-08	-2.12258e-10	-1.25251	1.42971e-07	-2.12258e-10	-1.25995
160159836	chr2:160159836:T:TTTCCATTTC	2.992e-08	-2.12258e-10	-1.2522	1.41451e-07	-2.12258e-10	-1.27064
160159922	chr2:160159922:A:G	3.00126e-08	-2.12258e-10	-1.24911	1.4342e-07	-2.12258e-10	-1.25682
160159995	chr2:160159995:C:T	1.62966e-08	-1.85725	-0.00252931	7.05651e-08	-1.82157	-0.144492
160160220	chr2:160160220:G:A	7.80972e-07	-0.907632	2.91744	2.73505e-06	-1.02014	2.71145
160160265	chr2:160160265:A:C	1.42241e-08	-0.81343	-1.18236	7.03845e-08	-0.760504	-1.20812
160160354	chr2:160160354:G:A	5.80426e-09	-1.87836	-1.01378	2.74006e-08	-1.87212	-1.03991
160160470	chr2:160160470:A:C	1.72737e-08	-1.73901	-0.0625389	1.37868e-07	-0.816636	-0.479662
160161288	chr2:160161288:T:G	5.70878e-09	-1.87897	-1.02976	2.70385e-08	-1.87044	-1.05489
160161436	chr2:160161436:A:G	5.77982e-09	-1.87925	-1.01711	2.74137e-08	-1.86899	-1.04256
160161509	chr2:160161509:T:G	1.03111e-07	-2.12258e-10	-0.0149194	4.38952e-07	-2.12258e-10	-0.138204
160161692	chr2:160161692:ACTTTT:A	8.05691e-07	3.01683	-0.975864	4.70921e-06	3.31856	-1.08388
160161711	chr2:160161711:G:A	3.00189e-08	-2.12258e-10	-1.2489	1.43305e-07	-2.12258e-10	-1.25762
160162254	chr2:160162254:C:T	3.0542e-08	-2.12258e-10	-1.23162	1.45523e-07	-2.12258e-10	-1.24226
160162681	chr2:160162681:C:T	6.30079e-08	-2.12258e-10	-0.507468	2.76035e-07	-2.12258e-10	-0.602065
160162775	chr2:160162775:C:T	9.73234e-07	3.12569	-0.895794	5.62003e-06	3.42934	-1.01784
160163153	chr2:160163153:G:A	1.8214e-07	1.1148	-0.560757	8.86079e-08	-0.905677	-0.832696
160163358	chr2:160163358:G:A	4.4537e-07	-2.12258e-10	1.44818	1.48504e-06	-2.12258e-10	1.0806
160163461	chr2:160163461:G:A	1.13566e-08	-1.73728	-0.483655	5.20189e-08	-1.836	-0.434985
160163475	chr2:160163475:C:A	3.2034e-08	-2.12258e-10	-1.18393	1.56938e-07	-2.12258e-10	-1.16674
160163571	chr2:160163571:G:A	3.50731e-08	-2.12258e-10	-1.0933	1.63202e-07	-2.12258e-10	-1.12761
160164192	chr2:160164192:G:C	7.27196e-09	-1.74042	-0.926284	8.07413e-08	-0.737829	-1.09351
160164434	chr2:160164434:G:C	1.61915e-08	-1.83722	-0.029018	7.08525e-08	-1.79211	-0.169887
160164507	chr2:160164507:C:T	1.2993e-08	-1.737	-0.349319	5.96336e-08	-1.83597	-0.298407
160164886	chr2:160164886:A:C	1.86663e-07	-2.12258e-10	0.578578	7.7544e-07	-2.12258e-10	0.430837
160165027	chr2:160165027:A:G	5.19779e-08	-2.12258e-10	-0.699911	2.45346e-07	-2.12258e-10	-0.719923
160166039	chr2:160166039:T:C	2.86524e-08	-2.12258e-10	-1.29549	1.37945e-07	-2.12258e-10	-1.29574
160166077	chr2:160166077:A:G	1.99261e-07	1.20648	-0.562598	9.32266e-08	-0.853432	-0.83413
160166283	chr2:160166283:C:T	1.67174e-08	-1.84848	0.0142006	7.25606e-08	-1.80871	-0.129464
160167193	chr2:160167193:A:G	2.90541e-08	-2.12258e-10	-1.28157	1.40957e-07	-2.12258e-10	-1.27414
160167433	chr2:160167433:G:A	1.82809e-08	-1.85849	0.113618	7.85448e-08	-1.82394	-0.0349871
160167497	chr2:160167497:G:T	9.65797e-08	-2.12258e-10	-0.0803601	4.12573e-07	-2.12258e-10	-0.200181
160167821	chr2:160167821:C:T	5.84569e-08	-0.582439	-3.10475e-10	2.0897e-07	-0.880403	-3.10475e-10
160167941	chr2:160167941:A:T	1.71948e-08	-1.80612	-3.10475e-10	8.42331e-08	-1.78901	-3.10475e-10
160167995	chr2:160167995:C:T	1.70078e-08	-0.797306	-1.01975	8.34849e-08	-0.738994	-1.05893
160168070	chr2:160168070:A:G	3.0917e-08	-2.12258e-10	-1.21942	1.45154e-07	-2.12258e-10	-1.2448
160168896	chr2:160168896:A:C	2.86058e-08	-2.12258e-10	-1.29712	1.37866e-07	-2.12258e-10	-1.29631
160169174	chr2:160169174:A:G	1.13058e-08	-1.82474	-0.400671	5.09673e-08	-1.78381	-0.507596
160169708	chr2:160169708:T:C	7.48642e-08	-2.12258e-10	-0.335053	3.98315e-07	-2.12258e-10	-0.23535
160170440	chr2:160170440:C:T	1.69674e-08	-1.81943	-3.10475e-10	8.30286e-08	-1.80341	-3.10475e-10
160170457	chr2:160170457:C:T	3.49057e-08	-2.12258e-10	-1.09808	1.73664e-07	-2.12258e-10	-1.06547
160170648	chr2:160170648:A:C	5.35396e-08	-2.12258e-10	-0.670307	2.52638e-07	-2.12258e-10	-0.690635
160170683	chr2:160170683:T:C	1.25048e-08	-1.60178	-0.522832	4.84412e-08	-1.87539	-0.466857
160171082	chr2:160171082:G:A	7.69147e-08	-2.12258e-10	-0.308032	4.09763e-07	-2.12258e-10	-0.207014
160171220	chr2:160171220:T:A	1.58091e-08	-1.00509	-0.885051	7.55082e-08	-0.957402	-0.940951
160171327	chr2:160171327:T:C	1.25663e-08	-1.56458	-0.555131	4.67373e-08	-1.87871	-0.499341
160171373	chr2:160171373:C:T	1.83483e-08	-1.63074	-0.110451	1.79311e-07	-0.508441	-0.525031
160171676	chr2:160171676:T:C	1.30301e-08	-0.962489	-1.12098	7.18318e-08	-0.8232	-1.12507
160171713	chr2:160171713:G:A	3.11077e-08	-2.12258e-10	-1.21328	1.47756e-07	-2.12258e-10	-1.22703
160171791	chr2:160171791:C:T	2.05143e-08	-0.930031	-0.699578	9.54042e-08	-0.887148	-0.777323
160172173	chr2:160172173:A:C	1.12045e-07	-2.12258e-10	0.0681733	6.11043e-07	-2.12258e-10	0.192573
160172707	chr2:160172707:G:A	1.64412e-08	-1.78691	-0.0640353	1.19319e-07	-0.960947	-0.479847
160173081	chr2:160173081:A:G	6.77024e-07	2.80662	-0.939643	3.85731e-06	3.08915	-1.05402
160173198	chr2:160173198:C:T	2.91881e-08	-2.12258e-10	-1.27697	1.38947e-07	-2.12258e-10	-1.2885
160173251	chr2:160173251:G:A	2.86131e-08	-2.12258e-10	-1.29686	1.37802e-07	-2.12258e-10	-1.29677
160173442	chr2:160173442:T:C	2.05102e-07	-2.12258e-10	0.672781	8.48889e-07	-2.12258e-10	0.521335
160174565	chr2:160174565:C:CT	7.07811e-07	2.85378	-0.94233	4.02944e-06	3.1351	-1.05631
160175079	chr2:160175079:G:A	2.0244e-07	1.19687	-0.537154	9.47906e-08	-0.85693	-0.813994
160175585	chr2:160175585:G:A	3.38269e-08	-2.12258e-10	-1.12947	1.66254e-07	-2.12258e-10	-1.10908
160175637	chr2:160175637:C:T	3.38109e-08	-2.12258e-10	-1.12995	1.6617e-07	-2.12258e-10	-1.10958
160175774	chr2:160175774:A:G	1.53802e-08	-1.79318	-0.124464	1.11477e-07	-0.978736	-0.530037
160175967	chr2:160175967:T:C	1.03318e-08	-1.7481	-0.567406	5.15227e-08	-1.67226	-0.60831
160176001	chr2:160176001:C:T	2.86224e-08	-2.12258e-10	-1.29654	1.37778e-07	-2.12258e-10	-1.29695
160176123	chr2:160176123:C:T	1.16257e-07	-2.12258e-10	0.105075	4.90272e-07	-2.12258e-10	-0.0276327
160176289	chr2:160176289:G:A	3.31661e-08	-2.12258e-10	-1.1492	1.55569e-07	-2.12258e-10	-1.1755
160176324	chr2:160176324:T:G	3.80686e-08	-2.12258e-10	-1.01134	1.77593e-07	-2.12258e-10	-1.0431
160176692	chr2:160176692:T:C	3.25725e-08	-1.16726	-3.10475e-10	7.69628e-08	-1.87927	-3.10475e-10
160176701	chr2:160176701:C:T	2.87148e-08	-2.12258e-10	-1.29332	1.37861e-07	-2.12258e-10	-1.29635
160176766	chr2:160176766:A:C	3.37346e-08	-2.12258e-10	-1.13221	1.65827e-07	-2.12258e-10	-1.11165
160177102	chr2:160177102:A:T	1.57155e-08	-1.65776	-0.238323	6.01149e-08	-1.87694	-0.249398
160177206	chr2:160177206:T:C	6.41781e-09	-1.8757	-0.915951	2.99241e-08	-1.87825	-0.945682
160177644	chr2:160177644:G:A	8.69574e-09	-1.64705	-0.84085	3.49794e-08	-1.86836	-0.799477
160178406	chr2:160178406:G:A	1.01461e-08	-1.86966	-0.463975	4.50669e-08	-1.84966	-0.564783
160178480	chr2:160178480:C:T	1.48807e-08	-1.67245	-0.278213	1.5549e-07	-0.911661	-0.264352
160178526	chr2:160178526:A:G	3.80955e-07	-2.12258e-10	1.29195	1.30024e-06	-2.12258e-10	0.947712
160178538	chr2:160178538:T:A	7.14966e-08	-2.12258e-10	-0.381079	3.79425e-07	-2.12258e-10	-0.283938
160179171	chr2:160179171:A:T	5.49682e-08	-2.12258e-10	-0.643975	2.59227e-07	-2.12258e-10	-0.664889
160179747	chr2:160179747:G:A	5.55275e-07	-2.12258e-10	1.66873	1.84722e-06	-2.12258e-10	1.29884
160180434	chr2:160180434:G:C	6.3305e-07	2.69606	-0.896236	3.80418e-06	3.03976	-1.0185
160180751	chr2:160180751:A:T	2.86058e-08	-2.12258e-10	-1.29712	1.37757e-07	-2.12258e-10	-1.2971
160180810	chr2:160180810:G:A	6.65074e-09	-1.85953	-0.896471	3.05002e-08	-1.87783	-0.927031
160180925	chr2:160180925:G:A	2.87276e-08	-2.12258e-10	-1.29287	1.3788e-07	-2.12258e-10	-1.29621
160181055	chr2:160181055:G:C	1.03593e-08	-1.72576	-0.587079	5.19907e-08	-1.64442	-0.627107
160181210	chr2:160181210:A:G	5.10784e-09	-1.78112	-1.23884	2.42017e-08	-1.79722	-1.23895
160181496	chr2:160181496:T:G	2.9664e-08	-2.12258e-10	-1.26079	1.44408e-07	-2.12258e-10	-1.24995
160181532	chr2:160181532:C:T	3.68421e-08	-2.12258e-10	-1.04409	1.70756e-07	-2.12258e-10	-1.08236
160181678	chr2:160181678:C:T	4.58319e-08	-2.12258e-10	-0.825749	2.03966e-07	-2.12258e-10	-0.904643
160181898	chr2:160181898:C:T	5.91135e-09	-1.87672	-0.997139	2.77849e-08	-1.87473	-1.02337
160182406	chr2:160182406:C:T	6.36508e-07	2.75211	-0.946838	3.65043e-06	3.03992	-1.05992
160182483	chr2:160182483:T:C	3.01537e-07	-2.12258e-10	1.05816	1.09821e-06	-2.12258e-10	0.77884
160183274	chr2:160183274:A:C	1.32297e-08	-0.863796	-1.20447	6.51081e-08	-0.818282	-1.22826
160183840	chr2:160183840:T:C	9.97479e-09	-1.84989	-0.500779	4.48098e-08	-1.81836	-0.601811
160183987	chr2:160183987:G:C	2.87621e-08	-2.12258e-10	-1.29167	1.38075e-07	-2.12258e-10	-1.2948
160184996	chr2:160184996:G:A	1.44451e-08	-1.70069	-0.279683	1.45634e-07	-0.976268	-0.265232
160185682	chr2:160185682:G:A	3.6148e-08	-2.12258e-10	-1.06311	1.81424e-07	-2.12258e-10	-1.02176
160186092	chr2:160186092:C:A	2.94829e-08	-2.12258e-10	-1.26692	1.39921e-07	-2.12258e-10	-1.28152
160186551	chr2:160186551:G:C	1.99797e-08	-1.65601	-3.10475e-10	7.99444e-08	-1.84126	-3.10475e-10
160186606	chr2:160186606:C:T	8.35166e-07	2.95028	-0.873376	4.99939e-06	3.29409	-0.999617
160187092	chr2:160187092:G:A	1.90419e-07	1.12576	-0.527263	9.19164e-08	-0.895589	-0.806126
160187646	chr2:160187646:C:T	3.14467e-08	-2.12258e-10	-1.20243	1.49997e-07	-2.12258e-10	-1.21198
160187671	chr2:160187671:A:G	2.86273e-08	-2.12258e-10	-1.29637	1.37756e-07	-2.12258e-10	-1.29711
160188156	chr2:160188156:T:C	6.23134e-09	-1.87111	-0.950032	2.89571e-08	-1.87865	-0.978128
160188330	chr2:160188330:G:A	4.05983e-07	-2.12258e-10	1.35558	1.38034e-06	-2.12258e-10	1.00749
160188444	chr2:160188444:A:G	2.8767e-08	-2.12258e-10	-1.2915	1.38163e-07	-2.12258e-10	-1.29416
160188588	chr2:160188588:T:C	2.86276e-08	-2.12258e-10	-1.29636	1.37763e-07	-2.12258e-10	-1.29706
160188690	chr2:160188690:G:A	1.74162e-08	-1.76308	-0.0302464	1.34614e-07	-0.865849	-0.454331
160189142	chr2:160189142:C:T	2.87666e-08	-2.12258e-10	-1.29151	1.38089e-07	-2.12258e-10	-1.2947
160189403	chr2:160189403:G:A	1.64241e-07	1.10641	-0.655802	8.17897e-08	-0.910118	-0.908324
160189468	chr2:160189468:A:G	2.10682e-07	-2.12258e-10	0.69962	8.7118e-07	-2.12258e-10	0.547254
160189681	chr2:160189681:G:A	1.97873e-08	-1.7452	0.0795168	1.56853e-07	-0.815667	-0.351615
160190051	chr2:160190051:G:T	1.12523e-07	-2.12258e-10	0.0724289	4.75565e-07	-2.12258e-10	-0.0580893
160190062	chr2:160190062:A:G	1.38415e-07	-2.12258e-10	0.279524	5.79284e-07	-2.12258e-10	0.139198
160190137	chr2:160190137:G:A	1.46849e-08	-1.68618	-0.277726	1.50264e-07	-0.946256	-0.263943
160190261	chr2:160190261:G:A	1.15979e-07	-2.12258e-10	0.102677	4.89346e-07	-2.12258e-10	-0.0295242
160190299	chr2:160190299:A:T	4.64595e-08	-1.86042	1.04827	1.66248e-07	-1.87957	0.770458
160190886	chr2:160190886:A:G	1.19475e-07	-2.12258e-10	0.132381	6.51919e-07	-2.12258e-10	0.257326
160191202	chr2:160191202:A:T	1.60071e-08	-1.87769	-3.10475e-10	8.26482e-08	-1.808	-3.10475e-10
160191375	chr2:160191375:C:T	2.95201e-08	-2.12258e-10	-1.26566	1.40999e-07	-2.12258e-10	-1.27384
160191524	chr2:160191524:G:C	3.92433e-08	-2.12258e-10	-0.980947	1.96647e-07	-2.12258e-10	-0.941182
160191626	chr2:160191626:A:G	4.12426e-08	-0.931257	-3.10475e-10	8.91119e-08	-1.7327	-3.10475e-10
160192198	chr2:160192198:A:C	3.95313e-07	-2.12258e-10	1.32895	1.34964e-06	-2.12258e-10	0.984998
160192324	chr2:160192324:T:C	1.30736e-08	-1.87535	-0.204781	5.74065e-08	-1.86368	-0.308751
160192884	chr2:160192884:G:A	1.83306e-07	1.06332	-0.50289	9.00886e-08	-0.935463	-0.786338
160193049	chr2:160193049:T:C	9.87825e-09	-1.74645	-0.613941	4.94138e-08	-1.6695	-0.65286
160193723	chr2:160193723:A:G	3.0083e-08	-2.12258e-10	-1.24677	1.4378e-07	-2.12258e-10	-1.25431
160194365	chr2:160194365:T:C	3.97691e-08	-2.12258e-10	-0.967638	1.82738e-07	-2.12258e-10	-1.01454
160194552	chr2:160194552:C:G	6.22417e-09	-1.87645	-0.945837	2.91592e-08	-1.87518	-0.974648
160194612	chr2:160194612:A:G	2.86544e-08	-2.12258e-10	-1.29542	1.37794e-07	-2.12258e-10	-1.29683
160194737	chr2:160194737:C:T	2.86684e-08	-2.12258e-10	-1.29493	1.38028e-07	-2.12258e-10	-1.29513
160194852	chr2:160194852:C:T	1.02779e-08	-1.60476	-0.715972	3.95215e-08	-1.87489	-0.670864
160195008	chr2:160195008:G:A	7.25999e-09	-1.558	-1.11035	2.32955e-08	-1.87941	-1.19492
160195342	chr2:160195342:A:G	1.13699e-08	-1.87835	-0.341402	4.86968e-08	-1.86356	-0.473422
160196037	chr2:160196037:G:A	1.13683e-08	-1.76577	-0.454127	5.61485e-08	-1.69724	-0.497355
160196063	chr2:160196063:G:A	3.45319e-08	-1.10885	-3.10475e-10	2.58092e-07	-0.669277	-3.10475e-10
160196937	chr2:160196937:T:G	2.88893e-08	-2.12258e-10	-1.28726	1.38214e-07	-2.12258e-10	-1.29379
160197184	chr2:160197184:T:C	3.02337e-08	-2.12258e-10	-1.24177	1.44068e-07	-2.12258e-10	-1.25231
160197281	chr2:160197281:G:T	2.91059e-08	-2.12258e-10	-1.27979	1.40231e-07	-2.12258e-10	-1.2793
160197369	chr2:160197369:T:C	2.8899e-08	-2.12258e-10	-1.28692	1.38123e-07	-2.12258e-10	-1.29445
160198149	chr2:160198149:A:AT	1.14338e-08	-1.75226	-0.461897	5.73732e-08	-1.67414	-0.498872
160198218	chr2:160198218:G:C	1.08062e-08	-1.80598	-0.464632	5.32982e-08	-1.74493	-0.501762
160198804	chr2:160198804:A:G	7.74295e-07	2.94897	-0.947742	4.41157e-06	3.23006	-1.06067
160200495	chr2:160200495:A:G	1.71618e-07	-2.12258e-10	0.494541	7.16478e-07	-2.12258e-10	0.351753
160201098	chr2:160201098:A:G	1.27662e-08	-1.12863	-0.975292	6.22247e-08	-1.06634	-1.0255
160201470	chr2:160201470:C:A	2.90688e-08	-2.12258e-10	-1.28106	1.39922e-07	-2.12258e-10	-1.28151
160201694	chr2:160201694:G:T	1.25816e-08	-1.77882	-0.339668	6.23847e-08	-1.70971	-0.379562
160202458	chr2:160202458:A:G	2.08428e-06	-2.12258e-10	2.99145	1.34683e-05	-2.12258e-10	3.2855
160203309	chr2:160203309:T:A	7.41602e-08	-2.12258e-10	-0.344501	3.2057e-07	-2.12258e-10	-0.452494
160203449	chr2:160203449:A:G	3.13602e-08	-2.12258e-10	-1.20519	1.53727e-07	-2.12258e-10	-1.18742
160203673	chr2:160203673:A:G	1.58857e-08	-1.86071	-0.0245987	9.41882e-08	-1.23326	-0.444037
160203804	chr2:160203804:C:T	9.8933e-09	-1.41968	-0.93919	3.13424e-08	-1.87167	-0.905952
160204642	chr2:160204642:G:A	3.99431e-08	-2.12258e-10	-0.963274	1.85622e-07	-2.12258e-10	-0.998882
160204703	chr2:160204703:C:T	3.94933e-08	-2.12258e-10	-0.974599	1.81734e-07	-2.12258e-10	-1.02005
160205846	chr2:160205846:G:A	3.00543e-08	-2.12258e-10	-1.24772	1.45639e-07	-2.12258e-10	-1.24146
160206658	chr2:160206658:A:G	6.22995e-09	-1.87716	-0.944197	2.92712e-08	-1.87432	-0.971666
160206896	chr2:160206896:T:C	3.26856e-06	3.93076	-0.489389	1.04394e-05	3.674	-0.64325
160207197	chr2:160207197:T:C	3.35712e-07	1.42955	-0.264022	2.06922e-07	-0.621556	-0.268696
160207496	chr2:160207496:C:T	7.38706e-09	-1.87262	-0.778374	3.42297e-08	-1.87803	-0.811474
160207847	chr2:160207847:C:T	3.0585e-08	-2.12258e-10	-1.23022	1.49522e-07	-2.12258e-10	-1.21515
160208074	chr2:160208074:T:C	3.4489e-07	2.01176	-0.819263	1.66397e-07	-0.320994	-0.787222
160208220	chr2:160208220:G:A	1.87524e-07	-2.12258e-10	0.583177	7.80852e-07	-2.12258e-10	0.437791
160209057	chr2:160209057:C:T	6.99704e-09	-1.87869	-0.826554	3.29162e-08	-1.87052	-0.858112
160209416	chr2:160209416:T:C	7.83884e-09	-1.61476	-0.976882	2.99696e-08	-1.87503	-0.947379
160209696	chr2:160209696:T:G	4.38533e-08	-2.12258e-10	-0.86988	2.01912e-07	-2.12258e-10	-0.914764
160210485	chr2:160210485:A:G	1.94043e-07	0.617351	-3.10475e-10	6.10295e-07	0.191349	-3.10475e-10
160210554	chr2:160210554:G:T	6.45622e-09	-1.72287	-1.06282	5.85243e-08	-1.07013	-1.08302
160211267	chr2:160211267:G:A	1.33952e-08	-1.2051	-0.850733	6.41999e-08	-1.1524	-0.908194
160212701	chr2:160212701:G:A	4.94267e-09	-1.82965	-1.22317	2.33694e-08	-1.84842	-1.22274
160213005	chr2:160213005:G:C	2.97243e-08	-2.12258e-10	-1.25876	1.4618e-07	-2.12258e-10	-1.23776
160213120	chr2:160213120:G:A	3.22314e-08	-2.12258e-10	-1.17779	1.5266e-07	-2.12258e-10	-1.19438
160213567	chr2:160213567:T:G	7.66071e-09	-1.80734	-0.807287	7.17126e-08	-1.15165	-0.79828
160213991	chr2:160213991:C:T	1.7868e-08	-1.76772	-3.10475e-10	7.85697e-08	-1.85861	-3.10475e-10
160214520	chr2:160214520:G:A	1.42958e-08	-1.21366	-0.777104	6.80509e-08	-1.15958	-0.842755
160215486	chr2:160215486:T:C	2.92619e-08	-2.12258e-10	-1.27444	1.42043e-07	-2.12258e-10	-1.26646
160215547	chr2:160215547:A:G	3.8793e-08	-2.12258e-10	-0.99249	1.8042e-07	-2.12258e-10	-1.02731
160216033	chr2:160216033:T:C	1.08508e-07	0.947807	-0.911712	7.0387e-08	-1.10216	-0.866424
160216074	chr2:160216074:A:G	2.21421e-07	1.45895	-0.709614	2.14732e-07	-0.127562	-0.72564
160216215	chr2:160216215:C:A	9.99188e-08	-2.12258e-10	-0.0463713	4.25366e-07	-2.12258e-10	-0.169645
160216247	chr2:160216247:T:C	3.04092e-08	-2.12258e-10	-1.23598	1.48611e-07	-2.12258e-10	-1.22126
160216597	chr2:160216597:T:C	1.80831e-08	-1.75575	-3.10475e-10	9.78814e-08	-1.63884	-3.10475e-10
160216646	chr2:160216646:G:A	5.35618e-07	2.29085	-0.658155	2.72399e-06	2.49705	-0.80979
160217257	chr2:160217257:G:A	2.39416e-06	3.75069	-0.620634	4.97288e-06	2.94606	-0.656894
160217886	chr2:160217886:A:G	7.13702e-09	-1.60657	-1.07886	2.68429e-08	-1.87603	-1.05657
160217964	chr2:160217964:A:T	2.8635e-08	-2.12258e-10	-1.2961	1.38642e-07	-2.12258e-10	-1.2907
160218194	chr2:160218194:T:G	3.25759e-08	-2.12258e-10	-1.16716	1.54175e-07	-2.12258e-10	-1.1845
160219273	chr2:160219273:T:C	7.11211e-09	-1.62886	-1.06007	2.74487e-08	-1.87211	-1.03817
160219432	chr2:160219432:T:C	2.30607e-08	-1.5126	-3.10475e-10	8.59368e-08	-1.76898	-3.10475e-10
160219790	chr2:160219790:A:G	2.13786e-08	-1.70216	0.113823	9.93852e-08	-1.51171	-0.111877
160220133	chr2:160220133:G:T	1.87789e-08	-1.718	-3.10475e-10	9.43298e-08	-1.6758	-3.10475e-10
160220553	chr2:160220553:G:T	1.74216e-08	-1.79302	-3.10475e-10	7.73092e-08	-1.87478	-3.10475e-10
160220569	chr2:160220569:A:T	2.67074e-08	-1.86938	0.503588	1.37856e-07	-1.29511	-0.00127016
160221269	chr2:160221269:C:T	7.67045e-09	-1.49705	-1.1163	8.37301e-08	-0.6613	-1.1337
160221826	chr2:160221826:CT:C	2.97113e-06	1.86561	1.48036	3.61467e-06	0.773491	1.19667
160221870	chr2:160221870:T:G	8.09225e-08	-2.12258e-10	-0.257237	3.48308e-07	-2.12258e-10	-0.369506
160222039	chr2:160222039:A:T	3.17724e-08	-2.12258e-10	-1.19213	1.51466e-07	-2.12258e-10	-1.20224
160222320	chr2:160222320:G:A	2.89584e-08	-2.12258e-10	-1.28487	1.41404e-07	-2.12258e-10	-1.27097
160222380	chr2:160222380:T:A	3.59963e-08	-2.12258e-10	-1.06731	1.74968e-07	-2.12258e-10	-1.05799
160222524	chr2:160222524:C:G	2.87468e-08	-2.12258e-10	-1.2922	1.38651e-07	-2.12258e-10	-1.29063
160222648	chr2:160222648:C:T	3.54695e-08	-2.12258e-10	-1.08205	1.76836e-07	-2.12258e-10	-1.04737
160222778	chr2:160222778:C:T	2.88546e-08	-2.12258e-10	-1.28846	1.41203e-07	-2.12258e-10	-1.2724
160223003	chr2:160223003:G:A	5.69305e-07	-0.419153	2.11284	3.37055e-06	0.102075	1.79816
160223177	chr2:160223177:T:C	3.12372e-08	-2.12258e-10	-1.20912	1.47034e-07	-2.12258e-10	-1.23193
160223221	chr2:160223221:AG:A	2.38149e-08	-1.48042	-3.10475e-10	1.47465e-07	-1.229	-3.10475e-10
160223362	chr2:160223362:C:T	6.13728e-09	-1.78788	-1.04846	3.34346e-08	-1.61382	-1.09919
160223386	chr2:160223386:T:C	6.06603e-09	-1.66695	-1.18107	2.4165e-08	-1.83787	-1.19982
160223722	chr2:160223722:C:T	2.89725e-06	3.19887	0.121921	2.77773e-05	4.05667	-0.0472928
160223970	chr2:160223970:A:G	2.86138e-08	-2.12258e-10	-1.29684	1.37994e-07	-2.12258e-10	-1.29539
160224330	chr2:160224330:A:G	8.47774e-09	-1.85264	-0.660646	4.84015e-08	-1.67128	-0.671782
160224734	chr2:160224734:C:T	3.00666e-08	-2.12258e-10	-1.24731	1.42751e-07	-2.12258e-10	-1.26149
160225493	chr2:160225493:G:A	5.73822e-08	0.496769	-1.09776	7.80578e-07	1.60798	-1.17054
160225615	chr2:160225615:A:G	5.4769e-09	-1.65785	-1.29234	2.14112e-08	-1.87644	-1.28224
160226333	chr2:160226333:G:A	9.79697e-08	-2.12258e-10	-0.0660706	4.8758e-07	-2.12258e-10	-0.0331388
160226342	chr2:160226342:G:T	6.86941e-08	-2.12258e-10	-0.421066	3.14718e-07	-2.12258e-10	-0.470918
160226715	chr2:160226715:G:A	3.12049e-08	-2.12258e-10	-1.21015	1.54735e-07	-2.12258e-10	-1.18088
160227155	chr2:160227155:G:A	3.41908e-08	-2.12258e-10	-1.11877	1.5877e-07	-2.12258e-10	-1.15514
160228096	chr2:160228096:T:C	2.88858e-08	-2.12258e-10	-1.28738	1.38269e-07	-2.12258e-10	-1.29339
160228224	chr2:160228224:A:G	2.66466e-08	-1.36807	-3.10475e-10	1.78969e-07	-1.03538	-3.10475e-10
160228837	chr2:160228837:C:T	1.58792e-07	1.71153	-1.29466	1.14698e-06	2.10842	-1.28612
160229102	chr2:160229102:T:C	1.72607e-07	-2.12258e-10	0.500286	7.82981e-07	-2.12258e-10	0.440515
160229220	chr2:160229220:T:C	3.04145e-08	-2.12258e-10	-1.23581	1.4784e-07	-2.12258e-10	-1.22646
160229337	chr2:160229337:G:A	2.29326e-08	-1.51817	-3.10475e-10	8.98432e-08	-1.72453	-3.10475e-10
160229355	chr2:160229355:AC:A	4.16593e-08	-2.12258e-10	-0.921203	1.94299e-07	-2.12258e-10	-0.953196
160229946	chr2:160229946:G:A	1.34397e-07	1.14571	-0.895643	1.28494e-06	1.91806	-0.982189
160229951	chr2:160229951:A:G	3.00152e-08	-2.12258e-10	-1.24903	1.47642e-07	-2.12258e-10	-1.2278
160230543	chr2:160230543:T:G	3.16828e-08	-1.75678	0.561827	2.28604e-07	-0.872168	0.0815672
160230900	chr2:160230900:T:C	3.2796e-08	-1.22309	0.0626668	1.01667e-07	-1.57354	-0.0273468
160231743	chr2:160231743:A:G	3.21657e-08	0.00520594	-1.18503	9.08399e-08	-0.497253	-1.21624
160232144	chr2:160232144:G:A	1.05618e-08	-1.59477	-0.698707	8.20483e-08	-1.14706	-0.668226
160232238	chr2:160232238:G:C	1.42781e-08	-1.55503	-0.436977	5.95489e-08	-1.61698	-0.518817
160233397	chr2:160233397:G:C	2.96649e-08	-2.12258e-10	-1.26077	1.45708e-07	-2.12258e-10	-1.24099
160233406	chr2:160233406:G:A	2.87525e-08	-1.7429	0.450892	2.17207e-07	-0.829091	-0.0126511
160234362	chr2:160234362:G:A	4.08819e-08	-0.720412	-0.219629	1.12402e-07	-1.20201	-0.298504
160234459	chr2:160234459:C:T	1.51457e-08	-0.668337	-1.26468	7.15416e-08	-0.67818	-1.27414
160234475	chr2:160234475:C:A	2.90205e-08	-2.12258e-10	-1.28273	1.38917e-07	-2.12258e-10	-1.28872
160235122	chr2:160235122:C:T	1.60045e-08	-1.87786	-3.10475e-10	7.72459e-08	-1.8756	-3.10475e-10
160235585	chr2:160235585:T:C	4.38855e-08	-2.12258e-10	-0.869144	2.04366e-07	-2.12258e-10	-0.902683
160235955	chr2:160235955:T:C	3.34583e-08	-2.12258e-10	-1.14043	1.55171e-07	-2.12258e-10	-1.17807
160236708	chr2:160236708:C:A	1.57552e-08	-0.607077	-1.28648	7.67323e-08	-0.596425	-1.28585
160236748	chr2:160236748:A:T	8.51685e-09	-1.42184	-1.08684	2.54049e-08	-1.87905	-1.10861
160236886	chr2:160236886:C:T	1.3988e-08	-1.51694	-0.495591	5.83671e-08	-1.58129	-0.574553
160236944	chr2:160236944:T:C	1.61968e-08	-0.582567	-1.28335	7.89337e-08	-0.571359	-1.28263
160237277	chr2:160237277:G:A	5.70693e-09	-1.77502	-1.13403	2.49149e-08	-1.85933	-1.1478
160237408	chr2:160237408:A:G	1.92463e-08	-1.69341	-3.10475e-10	7.72646e-08	-1.87536	-3.10475e-10
160237500	chr2:160237500:C:T	2.87135e-08	-2.12258e-10	-1.29336	1.3783e-07	-2.12258e-10	-1.29657
160237660	chr2:160237660:G:A	1.11669e-06	-1.45232	3.81971	2.79168e-06	-1.87814	3.58994
160238486	chr2:160238486:C:T	3.02442e-08	-2.12258e-10	-1.24142	1.4698e-07	-2.12258e-10	-1.2323
160238510	chr2:160238510:C:G	1.12435e-08	-1.58025	-0.650689	3.24329e-08	-1.87893	-0.86449
160238535	chr2:160238535:T:C	1.33326e-07	1.14305	-0.900984	1.26434e-06	1.90646	-0.986749
160238780	chr2:160238780:C:T	1.42843e-07	-2.12258e-10	0.311018	7.20464e-07	-2.12258e-10	0.357301
160239170	chr2:160239170:G:T	2.87135e-08	-2.12258e-10	-1.29336	1.3783e-07	-2.12258e-10	-1.29657
160239378	chr2:160239378:A:G	2.89434e-08	-2.12258e-10	-1.28539	1.3844e-07	-2.12258e-10	-1.29215
160239678	chr2:160239678:G:A	2.97015e-08	-2.12258e-10	-1.25953	1.48555e-07	-2.12258e-10	-1.22164
160239744	chr2:160239744:G:A	3.01256e-08	-2.12258e-10	-1.24535	1.47163e-07	-2.12258e-10	-1.23105
160240088	chr2:160240088:T:C	2.54869e-08	-0.321463	-1.0911	1.30923e-07	-0.216554	-1.13143
160240459	chr2:160240459:T:G	1.71254e-08	-0.518486	-1.29168	8.36136e-08	-0.505169	-1.29122
160240953	chr2:160240953:A:T	4.26396e-08	-2.12258e-10	-0.897947	2.10708e-07	-2.12258e-10	-0.872119
160241133	chr2:160241133:C:T	1.52316e-07	-2.12258e-10	0.375229	7.68961e-07	-2.12258e-10	0.422446
160241305	chr2:160241305:A:T	2.89084e-08	-2.12258e-10	-1.2866	1.38613e-07	-2.12258e-10	-1.29091
160241339	chr2:160241339:A:G	2.90496e-08	-2.12258e-10	-1.28172	1.38778e-07	-2.12258e-10	-1.28972
160241344	chr2:160241344:A:G	2.89464e-08	-2.12258e-10	-1.28528	1.38451e-07	-2.12258e-10	-1.29208
160241680	chr2:160241680:TC:T	6.82292e-09	-1.6259	-1.10454	2.78113e-08	-1.77752	-1.11963
160242314	chr2:160242314:A:G	1.67534e-08	-1.83213	-3.10475e-10	8.9941e-08	-1.72344	-3.10475e-10
160242924	chr2:160242924:T:C	3.06285e-08	-2.12258e-10	-1.2288	1.48994e-07	-2.12258e-10	-1.21869
160243865	chr2:160243865:A:G	3.05227e-08	-2.12258e-10	-1.23226	1.48437e-07	-2.12258e-10	-1.22243
160243960	chr2:160243960:A:G	4.14945e-07	-2.12258e-10	1.37742	2.20923e-06	-2.12258e-10	1.47781
160244016	chr2:160244016:A:G	2.86324e-08	-2.12258e-10	-1.29619	1.37758e-07	-2.12258e-10	-1.2971
160244658	chr2:160244658:G:A	5.26953e-09	-1.85421	-1.13458	2.85846e-08	-1.71885	-1.15087
160245051	chr2:160245051:C:T	4.28424e-08	-0.671781	-0.22142	1.16765e-07	-1.16253	-0.299898
160245424	chr2:160245424:C:T	3.83393e-07	1.29833	-3.10475e-10	6.25106e-07	0.215328	-3.10475e-10
160245541	chr2:160245541:T:C	7.21096e-09	-1.39895	-1.27618	2.46591e-08	-1.75432	-1.26313
160245837	chr2:160245837:T:C	3.76021e-08	-1.02367	-3.10475e-10	1.51005e-07	-1.20528	-3.10475e-10
160245868	chr2:160245868:G:A	4.31097e-08	-2.12258e-10	-0.886982	2.00824e-07	-2.12258e-10	-0.920166
160246383	chr2:160246383:C:T	5.847e-08	-2.12258e-10	-0.582216	3.01732e-07	-2.12258e-10	-0.513053
160246645	chr2:160246645:C:T	2.86579e-08	-2.12258e-10	-1.2953	1.38383e-07	-2.12258e-10	-1.29257
160246814	chr2:160246814:C:G	1.42705e-08	-0.73076	-1.26178	6.7416e-08	-0.740084	-1.27163
160247580	chr2:160247580:T:C	1.89634e-08	-1.70822	-3.10475e-10	8.0114e-08	-1.83914	-3.10475e-10
160247816	chr2:160247816:G:A	2.87982e-08	-2.12258e-10	-1.29042	1.39206e-07	-2.12258e-10	-1.28664
160248372	chr2:160248372:C:T	2.91893e-08	-2.12258e-10	-1.27693	1.39707e-07	-2.12258e-10	-1.28305
160249270	chr2:160249270:T:C	5.91666e-07	-2.12258e-10	1.73221	2.68414e-06	-2.12258e-10	1.67252
160249314	chr2:160249314:T:G	7.77007e-08	-2.12258e-10	-0.297865	3.89018e-07	-2.12258e-10	-0.258967
160249365	chr2:160249365:G:A	3.68583e-08	-0.567117	-0.476532	1.00543e-07	-1.08142	-0.530585
160249596	chr2:160249596:T:C	3.22131e-08	-2.12258e-10	-1.17836	1.56643e-07	-2.12258e-10	-1.16862
160250370	chr2:160250370:A:C	1.28965e-07	0.966535	-0.757725	1.18063e-06	1.71019	-0.858978
160250528	chr2:160250528:A:G	3.53071e-07	-2.12258e-10	1.21594	1.88236e-06	-2.12258e-10	1.31769
160251046	chr2:160251046:A:G	7.58191e-07	-1.56883	3.54903	2.18951e-06	-1.86172	3.33056
160251981	chr2:160251981:C:A	2.03332e-07	-2.12258e-10	0.664111	1.0321e-06	-2.12258e-10	0.716753
160252250	chr2:160252250:C:T	1.71664e-07	-2.12258e-10	0.49481	7.73394e-07	-2.12258e-10	0.428195
160252514	chr2:160252514:G:A	1.59979e-08	-1.87827	-3.10475e-10	8.39593e-08	-1.79226	-3.10475e-10
160252888	chr2:160252888:G:T	3.58236e-08	-2.12258e-10	-1.07212	1.64506e-07	-2.12258e-10	-1.11965
160253191	chr2:160253191:A:T	4.81658e-08	0.473549	-1.24963	4.23062e-07	1.04428	-1.21935
160255257	chr2:160255257:AG:A	2.86239e-08	-2.12258e-10	-1.29649	1.37754e-07	-2.12258e-10	-1.29712
160255376	chr2:160255376:C:T	8.0199e-09	-1.33527	-1.23353	2.24418e-08	-1.8732	-1.23847
160255926	chr2:160255926:C:A	4.90474e-09	-1.86254	-1.19799	2.30266e-08	-1.87625	-1.20969
160256136	chr2:160256136:T:C	1.18816e-08	-1.63118	-0.544561	5.08397e-08	-1.67927	-0.614642
160258041	chr2:160258041:A:G	1.48435e-08	-1.38797	-0.565202	4.91224e-08	-1.70355	-0.62473
160258432	chr2:160258432:TG:T	5.48716e-09	-1.80398	-1.14434	2.42582e-08	-1.87273	-1.16111
160258475	chr2:160258475:CCT:C	2.88047e-08	-2.12258e-10	-1.29019	1.38235e-07	-2.12258e-10	-1.29364
160258865	chr2:160258865:A:G	1.47298e-07	-2.12258e-10	0.341727	6.63293e-07	-2.12258e-10	0.274623
160259147	chr2:160259147:G:A	6.86243e-09	-1.81106	-0.913612	3.03337e-08	-1.871	-0.939337
160259385	chr2:160259385:T:G	1.72548e-07	-2.12258e-10	0.499949	7.7683e-07	-2.12258e-10	0.432627
160259402	chr2:160259402:T:C	3.15084e-08	-2.12258e-10	-1.20048	1.56373e-07	-2.12258e-10	-1.17035
160259917	chr2:160259917:A:G	2.9045e-08	-2.12258e-10	-1.28188	1.38761e-07	-2.12258e-10	-1.28984
160259936	chr2:160259936:G:A	7.3505e-08	0.617302	-0.970678	5.93236e-07	1.21076	-1.04776
160259984	chr2:160259984:G:A	6.78618e-08	0.568368	-1.00162	5.47166e-07	1.15601	-1.07386
160260540	chr2:160260540:A:C	7.05844e-09	-1.77678	-0.91973	3.06517e-08	-1.83115	-0.968755
160260834	chr2:160260834:A:G	7.11872e-08	-2.12258e-10	-0.385416	3.08977e-07	-2.12258e-10	-0.489326
160261284	chr2:160261284:C:T	1.22341e-07	-2.12258e-10	0.15608	5.9375e-07	-2.12258e-10	0.163864
160261568	chr2:160261568:A:G	7.77919e-08	0.730292	-1.02698	6.33121e-07	1.3244	-1.09634
160261955	chr2:160261955:A:G	4.82884e-07	1.52905	-3.10475e-10	7.49765e-07	0.397166	-3.10475e-10
160262021	chr2:160262021:A:AGTCCTT	2.88751e-08	-2.12258e-10	-1.28775	1.38231e-07	-2.12258e-10	-1.29366
160262289	chr2:160262289:C:T	5.38368e-09	-1.83663	-1.13073	2.44124e-08	-1.87933	-1.14817
160262881	chr2:160262881:G:A	8.45456e-09	-1.43857	-1.07745	2.59932e-08	-1.878	-1.08676
160262902	chr2:160262902:A:G	8.6799e-09	-1.44388	-1.04584	2.68192e-08	-1.87773	-1.05574
160262964	chr2:160262964:G:A	3.09801e-08	-1.21738	-3.10475e-10	1.94567e-07	-0.951816	-3.10475e-10
160263164	chr2:160263164:T:C	5.3696e-09	-1.83603	-1.13395	2.43389e-08	-1.87927	-1.15124
160263265	chr2:160263265:C:G	6.28282e-08	-2.12258e-10	-0.510325	3.17104e-07	-2.12258e-10	-0.463363
160263304	chr2:160263304:C:T	1.18338e-07	-2.12258e-10	0.122814	5.94135e-07	-2.12258e-10	0.164513
160263396	chr2:160263396:A:G	1.30545e-08	-1.42957	-0.652029	4.35301e-08	-1.73025	-0.718896
160263489	chr2:160263489:C:A	3.25624e-08	-2.12258e-10	-1.16757	1.59672e-07	-2.12258e-10	-1.14947
160263618	chr2:160263618:A:G	2.93918e-08	-2.12258e-10	-1.27001	1.40346e-07	-2.12258e-10	-1.27848
160263666	chr2:160263666:A:G	2.88812e-08	-2.12258e-10	-1.28754	1.38354e-07	-2.12258e-10	-1.29278
160263743	chr2:160263743:T:C	3.07579e-08	-2.12258e-10	-1.22458	1.49376e-07	-2.12258e-10	-1.21613
160264243	chr2:160264243:T:A	7.43759e-08	0.68619	-1.02779	6.02246e-07	1.2746	-1.09653
160264922	chr2:160264922:G:GC	5.88022e-08	-2.12258e-10	-0.57655	2.74831e-07	-2.12258e-10	-0.606438
160264923	chr2:160264923:A:C	5.3221e-08	-2.12258e-10	-0.676276	2.48703e-07	-2.12258e-10	-0.706336
160265231	chr2:160265231:T:C	1.75877e-08	-1.78353	-3.10475e-10	1.04642e-07	-1.57205	-3.10475e-10
160265326	chr2:160265326:A:G	7.05955e-08	-0.393762	-3.10475e-10	1.63301e-07	-1.127	-3.10475e-10
160265623	chr2:160265623:A:G	1.33245e-08	-1.42684	-0.634286	4.46056e-08	-1.7317	-0.693032
160266041	chr2:160266041:T:C	3.05248e-08	-2.12258e-10	-1.23219	1.45377e-07	-2.12258e-10	-1.24326
160266237	chr2:160266237:C:T	1.61649e-08	-1.86789	-3.10475e-10	7.69474e-08	-1.87947	-3.10475e-10
160266575	chr2:160266575:C:T	7.58061e-08	0.669199	-0.991749	6.05897e-07	1.24931	-1.06519
160266606	chr2:160266606:T:C	6.23607e-08	-2.12258e-10	-0.517793	3.08e-07	-2.12258e-10	-0.492495
160266740	chr2:160266740:C:T	7.60203e-09	-1.7387	-0.883618	3.13194e-08	-1.85272	-0.925639
160266983	chr2:160266983:T:G	1.43804e-08	-0.722268	-1.2626	6.82595e-08	-0.726681	-1.2726
160267100	chr2:160267100:C:G	2.93069e-08	-2.12258e-10	-1.2729	1.40159e-07	-2.12258e-10	-1.27982
160267298	chr2:160267298:T:C	1.8033e-07	-2.12258e-10	0.544058	8.09091e-07	-2.12258e-10	0.473318
160267510	chr2:160267510:G:A	5.41374e-09	-1.85392	-1.10787	2.49657e-08	-1.87857	-1.12652
160267671	chr2:160267671:C:T	9.36309e-09	-1.73386	-0.680094	5.86712e-08	-1.41003	-0.74061
160267998	chr2:160267998:T:C	1.17674e-08	-1.62205	-0.563353	5.01787e-08	-1.67286	-0.634142
160268688	chr2:160268688:G:T	5.31003e-09	-1.7634	-1.21773	2.18436e-08	-1.87955	-1.25913
160268947	chr2:160268947:A:T	2.3905e-07	-0.662088	1.48803	1.30161e-06	-0.580649	1.52941
160269223	chr2:160269223:T:C	3.17027e-08	-2.12258e-10	-1.19433	1.57467e-07	-2.12258e-10	-1.16338
160269403	chr2:160269403:T:C	3.81244e-08	-2.12258e-10	-1.00988	1.78529e-07	-2.12258e-10	-1.03785
160269917	chr2:160269917:G:C	3.53362e-08	-1.08582	-3.10475e-10	1.42852e-07	-1.26079	-3.10475e-10
160270170	chr2:160270170:C:T	5.4387e-08	-2.12258e-10	-0.654604	2.80398e-07	-2.12258e-10	-0.586384
160270279	chr2:160270279:C:T	3.70406e-07	-2.12258e-10	1.26387	1.95063e-06	-2.12258e-10	1.35332
160270507	chr2:160270507:G:A	1.69229e-08	-1.82206	-3.10475e-10	7.69621e-08	-1.87928	-3.10475e-10
160270851	chr2:160270851:G:A	9.00487e-09	-1.38296	-1.07	2.61427e-08	-1.87956	-1.07946
160271619	chr2:160271619:C:T	2.86158e-08	-2.12258e-10	-1.29677	1.37799e-07	-2.12258e-10	-1.2968
160271695	chr2:160271695:G:C	6.98443e-08	0.689693	-1.09415	5.73388e-07	1.28269	-1.15372
160272811	chr2:160272811:C:T	1.42363e-07	-2.12258e-10	0.307654	8.37438e-07	-2.12258e-10	0.507754
160273519	chr2:160273519:A:C	2.87731e-08	-2.12258e-10	-1.29129	1.38088e-07	-2.12258e-10	-1.2947
160273527	chr2:160273527:T:C	1.65996e-07	-2.12258e-10	0.461237	7.15805e-07	-2.12258e-10	0.350813
160274467	chr2:160274467:TTTTC:T	5.86048e-08	0.618795	-1.19871	4.77291e-07	1.18347	-1.23794
160275183	chr2:160275183:G:A	1.05165e-08	-1.76382	-0.533959	4.27394e-08	-1.86927	-0.598199
160275251	chr2:160275251:G:A	7.04953e-09	-1.62327	-1.0745	2.81522e-08	-1.84398	-1.04099
160275314	chr2:160275314:A:T	1.66497e-08	-1.69596	-0.142372	7.63536e-08	-1.63626	-0.250956
160275782	chr2:160275782:T:C	7.64371e-08	0.859926	-1.17419	6.42984e-07	1.46238	-1.21885
160276552	chr2:160276552:G:A	4.04172e-08	-2.12258e-10	-0.951474	2.0406e-07	-2.12258e-10	-0.904178
160276826	chr2:160276826:T:C	4.91544e-08	-2.12258e-10	-0.755762	2.51804e-07	-2.12258e-10	-0.693941
160276960	chr2:160276960:T:C	8.14246e-09	-1.79962	-0.754014	3.43786e-08	-1.87679	-0.808373
160277826	chr2:160277826:G:C	3.23955e-08	-2.12258e-10	-1.17271	1.61409e-07	-2.12258e-10	-1.13865
160278048	chr2:160278048:CA:C	2.52509e-08	-1.42187	-3.10475e-10	9.54727e-08	-1.66375	-3.10475e-10
160278489	chr2:160278489:G:C	5.01405e-09	-1.78262	-1.25586	2.31014e-08	-1.87703	-1.20567
160279033	chr2:160279033:C:T	1.26458e-08	-1.4266	-0.686797	4.10196e-08	-1.74565	-0.762895
160279068	chr2:160279068:G:C	2.87463e-08	-2.12258e-10	-1.29222	1.3874e-07	-2.12258e-10	-1.28999
160279447	chr2:160279447:T:G	2.8991e-08	-2.12258e-10	-1.28374	1.39765e-07	-2.12258e-10	-1.28263
160279480	chr2:160279480:T:C	3.09568e-07	-1.78065	2.8651	1.23942e-06	-1.75089	2.65069
160279872	chr2:160279872:C:T	4.08644e-07	0.216603	1.14551	2.24574e-06	0.317312	1.17689
160280145	chr2:160280145:A:G	7.79664e-09	-1.84094	-0.7561	3.42146e-08	-1.87821	-0.811731
160280332	chr2:160280332:T:C	1.22419e-08	-1.52397	-0.621891	9.77155e-08	-0.989714	-0.65082
160280362	chr2:160280362:C:T	4.89285e-09	-1.81442	-1.24853	2.16211e-08	-1.86817	-1.28076
160280479	chr2:160280479:T:C	4.89173e-09	-1.81508	-1.2481	2.25003e-08	-1.87746	-1.23161
160280629	chr2:160280629:T:TA	2.87772e-08	-2.12258e-10	-1.29114	1.37982e-07	-2.12258e-10	-1.29547
160280720	chr2:160280720:T:C	2.16659e-08	-1.57499	-3.10475e-10	2.19044e-07	-0.833323	-3.10475e-10
160280933	chr2:160280933:T:C	6.14726e-08	-2.12258e-10	-0.532138	2.80588e-07	-2.12258e-10	-0.585706
160281012	chr2:160281012:A:G	3.09118e-08	-2.12258e-10	-1.21959	1.48104e-07	-2.12258e-10	-1.22468
160281744	chr2:160281744:T:G	2.86107e-08	-2.12258e-10	-1.29695	1.37929e-07	-2.12258e-10	-1.29585
160281883	chr2:160281883:C:T	1.13704e-07	1.22071	-1.13784	9.79114e-07	1.85343	-1.18938
160282141	chr2:160282141:G:A	6.24633e-09	-1.70017	-1.11857	4.64483e-08	-1.29113	-1.09312
160282774	chr2:160282774:T:C	2.9272e-08	-2.12258e-10	-1.2741	1.40897e-07	-2.12258e-10	-1.27456
160282978	chr2:160282978:C:T	4.09213e-08	-0.939077	-3.10475e-10	1.52719e-07	-1.19399	-3.10475e-10
160283637	chr2:160283637:G:C	4.4078e-08	-2.12258e-10	-0.864768	1.96316e-07	-2.12258e-10	-0.942868
160284058	chr2:160284058:TTA:T	9.28692e-08	-2.12258e-10	-0.119537	4.80881e-07	-2.12258e-10	-0.0469734
160284092	chr2:160284092:C:G	3.36215e-07	1.16702	-3.10475e-10	6.22824e-07	0.211671	-3.10475e-10
160284190	chr2:160284190:G:C	1.35314e-07	0.25687	-3.10475e-10	6.3927e-07	0.237734	-3.10475e-10
160284220	chr2:160284220:G:A	1.91841e-08	-1.69665	-3.10475e-10	7.94214e-08	-1.84783	-3.10475e-10
160284359	chr2:160284359:T:C	1.00464e-08	-1.28156	-1.06196	3.33758e-08	-1.63101	-1.08375
160284482	chr2:160284482:A:G	7.9221e-08	-2.12258e-10	-0.278488	3.47167e-07	-2.12258e-10	-0.372789
160284501	chr2:160284501:C:A	1.17111e-07	-2.12258e-10	0.112391	5.24647e-07	-2.12258e-10	0.0401309
160285714	chr2:160285714:T:C	1.68881e-08	-1.82412	-3.10475e-10	1.71064e-07	-1.08056	-3.10475e-10
160286545	chr2:160286545:C:A	5.51951e-09	-1.7845	-1.15794	2.476e-08	-1.87949	-1.13388
160287475	chr2:160287475:T:A	2.9881e-08	-2.12258e-10	-1.25351	1.40459e-07	-2.12258e-10	-1.27768
160287544	chr2:160287544:G:A	1.20606e-08	-1.59004	-0.570751	4.32049e-08	-1.82799	-0.62865
160287566	chr2:160287566:T:G	4.49396e-08	-0.84541	-3.10475e-10	1.39811e-07	-1.28231	-3.10475e-10
160287568	chr2:160287568:T:C	3.20207e-08	-1.14564	-0.0387041	5.97165e-08	-1.80219	-0.330793
160287728	chr2:160287728:G:A	1.04793e-08	-1.54636	-0.754973	9.08619e-08	-0.939069	-0.774184
160287920	chr2:160287920:A:G	2.86062e-08	-2.12258e-10	-1.29711	1.37759e-07	-2.12258e-10	-1.29709
160288451	chr2:160288451:C:T	3.07675e-08	-2.12258e-10	-1.22427	1.43482e-07	-2.12258e-10	-1.25639
160289783	chr2:160289783:T:C	1.30333e-08	-1.01695	-1.06628	1.14058e-07	-0.37864	-1.10725
160290072	chr2:160290072:G:A	4.73449e-09	-1.86666	-1.2292	3.80406e-08	-1.34228	-1.24166
160290074	chr2:160290074:G:A	1.31547e-07	-1.8543	2.08293	8.68241e-07	-1.29326	1.83713
160290727	chr2:160290727:A:G	3.31117e-08	-2.12258e-10	-1.15084	1.62444e-07	-2.12258e-10	-1.13226
160290981	chr2:160290981:CTT:C	1.12412e-07	1.17655	-1.10511	9.54198e-07	1.80025	-1.16197
160291017	chr2:160291017:T:C	7.99749e-09	-1.87759	-0.694011	3.68896e-08	-1.84792	-0.76674
160291195	chr2:160291195:G:A	2.97093e-08	-2.12258e-10	-1.25927	1.41677e-07	-2.12258e-10	-1.26904
160291232	chr2:160291232:G:C	1.12014e-08	-1.58963	-0.645066	3.97651e-08	-1.82747	-0.712131
160291309	chr2:160291309:T:A	1.32267e-07	-1.84541	2.0795	8.99445e-07	-1.25316	1.83234
160291811	chr2:160291811:G:C	1.78488e-07	-1.78944	2.32323	7.51083e-07	-1.7096	2.10852
160291951	chr2:160291951:A:G	4.40045e-08	-0.866438	-3.10475e-10	3.89494e-07	-0.257746	-3.10475e-10
160292203	chr2:160292203:T:G	2.93663e-08	-2.12258e-10	-1.27088	1.41347e-07	-2.12258e-10	-1.27138
160292311	chr2:160292311:A:C	1.40333e-07	1.4234	-1.13011	1.22391e-06	2.06972	-1.18251
160292663	chr2:160292663:T:A	3.50623e-08	-2.12258e-10	-1.0936	1.65236e-07	-2.12258e-10	-1.11522
160294036	chr2:160294036:T:C	2.94207e-08	-2.12258e-10	-1.26903	1.40416e-07	-2.12258e-10	-1.27799
160294333	chr2:160294333:A:G	3.09076e-08	-2.12258e-10	-1.21973	1.48085e-07	-2.12258e-10	-1.22481
160294762	chr2:160294762:G:A	2.90474e-08	-2.12258e-10	-1.2818	1.39822e-07	-2.12258e-10	-1.28222
160294947	chr2:160294947:G:C	1.96662e-08	-1.67183	-3.10475e-10	8.22527e-08	-1.8128	-3.10475e-10
160295506	chr2:160295506:C:T	5.20005e-08	-0.699475	-3.10475e-10	6.05324e-07	0.18317	-3.10475e-10
160295735	chr2:160295735:AAG:A	3.49237e-08	-2.12258e-10	-1.09756	1.7272e-07	-2.12258e-10	-1.07092
160297265	chr2:160297265:C:T	2.159e-08	-1.5785	-3.10475e-10	1.33725e-07	-1.32681	-3.10475e-10
160297340	chr2:160297340:GC:G	3.09076e-08	-2.12258e-10	-1.21973	1.48085e-07	-2.12258e-10	-1.22481
160297733	chr2:160297733:G:C	2.93259e-08	-2.12258e-10	-1.27226	1.40052e-07	-2.12258e-10	-1.28058
160298013	chr2:160298013:A:G	2.40063e-08	-1.47241	-3.10475e-10	9.22993e-08	-1.69756	-3.10475e-10
160298032	chr2:160298032:G:A	2.89572e-08	-2.12258e-10	-1.28491	1.39387e-07	-2.12258e-10	-1.28534
160298313	chr2:160298313:A:AG	3.18339e-08	-2.12258e-10	-1.1902	1.56428e-07	-2.12258e-10	-1.17
160298324	chr2:160298324:T:C	3.31144e-08	-2.12258e-10	-1.15076	1.56473e-07	-2.12258e-10	-1.16971
160298551	chr2:160298551:A:G	2.93375e-08	-2.12258e-10	-1.27186	1.40065e-07	-2.12258e-10	-1.28049
160298839	chr2:160298839:G:A	1.02225e-07	-0.0235523	-3.10475e-10	4.77414e-07	-0.0542093	-3.10475e-10
160298968	chr2:160298968:G:T	4.99875e-09	-1.81975	-1.22179	2.82283e-08	-1.65113	-1.23114
160299123	chr2:160299123:A:G	2.90195e-08	-2.12258e-10	-1.28276	1.39613e-07	-2.12258e-10	-1.28372
160299177	chr2:160299177:G:T	6.69845e-07	1.85632	-3.10475e-10	1.13481e-06	0.811623	-3.10475e-10
160299385	chr2:160299385:A:G	2.90238e-08	-2.12258e-10	-1.28261	1.41619e-07	-2.12258e-10	-1.26946
160299806	chr2:160299806:G:T	1.50281e-06	2.66436	-3.10475e-10	2.27112e-06	1.50544	-3.10475e-10
160301139	chr2:160301139:G:C	1.68845e-07	-2.12258e-10	0.478252	8.63204e-07	-2.12258e-10	0.538057
160301188	chr2:160301188:A:G	3.02537e-08	-2.12258e-10	-1.24111	1.44123e-07	-2.12258e-10	-1.25193
160301601	chr2:160301601:ATTC:A	3.013e-08	-2.12258e-10	-1.24521	1.4347e-07	-2.12258e-10	-1.25647
160301739	chr2:160301739:C:T	9.20422e-07	2.1741	-3.10475e-10	1.30692e-06	0.952832	-3.10475e-10
160302280	chr2:160302280:C:T	5.7301e-09	-1.814	-1.09099	3.93638e-08	-1.43591	-1.11384
160302626	chr2:160302626:A:T	2.8988e-08	-2.12258e-10	-1.28385	1.38822e-07	-2.12258e-10	-1.2894
160302714	chr2:160302714:G:A	5.80929e-09	-1.81307	-1.0782	3.99531e-08	-1.43424	-1.10064
160303152	chr2:160303152:T:C	2.90415e-08	-2.12258e-10	-1.282	1.41604e-07	-2.12258e-10	-1.26956
160303181	chr2:160303181:G:A	5.21514e-09	-1.81994	-1.17923	2.91926e-08	-1.65482	-1.19386
160303538	chr2:160303538:T:C	3.04006e-08	-2.12258e-10	-1.23627	1.45759e-07	-2.12258e-10	-1.24064
160303895	chr2:160303895:T:C	6.08434e-08	-0.542426	-3.10475e-10	7.43504e-07	0.38878	-3.10475e-10
160304333	chr2:160304333:C:A	2.96618e-08	-2.12258e-10	-1.26087	1.41339e-07	-2.12258e-10	-1.27143
160304390	chr2:160304390:CCTAT:C	8.78852e-09	-1.73142	-0.745858	3.29681e-08	-1.87779	-0.849267
160304459	chr2:160304459:C:T	2.93378e-08	-2.12258e-10	-1.27185	1.41204e-07	-2.12258e-10	-1.27239
160304493	chr2:160304493:C:T	2.02141e-07	-1.83193	2.49017	9.46619e-07	-1.63877	2.26907
160304918	chr2:160304918:G:A	1.05249e-08	-1.27025	-1.02674	8.05495e-08	-0.848653	-0.98507
160304957	chr2:160304957:C:T	4.91477e-09	-1.81665	-1.24183	2.75191e-08	-1.6579	-1.24981
160305269	chr2:160305269:T:C	9.16631e-09	-1.68321	-0.751983	3.48231e-08	-1.86666	-0.805652
160305498	chr2:160305498:T:C	3.46933e-08	-2.12258e-10	-1.10418	1.63375e-07	-2.12258e-10	-1.12654
160305660	chr2:160305660:G:A	2.90629e-08	-2.12258e-10	-1.28127	1.4175e-07	-2.12258e-10	-1.26853
160305748	chr2:160305748:T:C	3.04439e-08	-2.12258e-10	-1.23484	1.42307e-07	-2.12258e-10	-1.26461
160306864	chr2:160306864:T:C	1.60249e-08	-1.87658	-3.10475e-10	7.89028e-08	-1.85438	-3.10475e-10
160306870	chr2:160306870:G:T	9.33695e-09	-1.70304	-0.713705	3.63093e-08	-1.86091	-0.76961
160307331	chr2:160307331:T:C	3.42161e-08	-2.12258e-10	-1.11803	1.7149e-07	-2.12258e-10	-1.07807
160308127	chr2:160308127:C:T	3.45072e-08	-1.00376	-0.105796	5.93558e-08	-1.75054	-0.388504
160308344	chr2:160308344:C:T	2.61815e-08	-1.38567	-3.10475e-10	1.52559e-07	-1.19504	-3.10475e-10
160308719	chr2:160308719:G:A	1.7097e-08	-1.81183	-3.10475e-10	7.79417e-08	-1.86663	-3.10475e-10
160309071	chr2:160309071:C:T	1.64843e-07	1.54119	-1.08692	1.48764e-06	2.2289	-1.14655
160309130	chr2:160309130:G:A	3.03999e-08	-2.12258e-10	-1.23629	1.45756e-07	-2.12258e-10	-1.24066
160309291	chr2:160309291:C:T	2.66666e-08	-1.36732	-3.10475e-10	1.55783e-07	-1.17413	-3.10475e-10
160309723	chr2:160309723:A:G	8.05337e-09	-1.70071	-0.863932	3.14735e-08	-1.86176	-0.911693
160309930	chr2:160309930:G:A	2.66514e-08	-1.36789	-3.10475e-10	1.5569e-07	-1.17473	-3.10475e-10
160310280	chr2:160310280:G:T	5.0379e-08	-2.12258e-10	-0.731154	2.57354e-07	-2.12258e-10	-0.67214
160310355	chr2:160310355:T:C	1.12803e-08	-1.24204	-0.985628	8.73862e-08	-0.802527	-0.94973
160310431	chr2:160310431:T:C	2.91853e-08	-2.12258e-10	-1.27706	1.40475e-07	-2.12258e-10	-1.27757
160310606	chr2:160310606:C:T	2.92019e-08	-2.12258e-10	-1.27649	1.40554e-07	-2.12258e-10	-1.277
160310713	chr2:160310713:TA:T	6.55172e-09	-1.63288	-1.13812	2.61139e-08	-1.81135	-1.14878
160310775	chr2:160310775:G:A	7.46072e-09	-1.62909	-1.01199	2.95542e-08	-1.80964	-1.02673
160310829	chr2:160310829:C:G	2.96254e-08	-2.12258e-10	-1.2621	1.4132e-07	-2.12258e-10	-1.27156
160310839	chr2:160310839:C:A	3.42301e-08	-2.12258e-10	-1.11762	1.61367e-07	-2.12258e-10	-1.13891
160311311	chr2:160311311:C:CT	2.93059e-08	-2.12258e-10	-1.27294	1.41078e-07	-2.12258e-10	-1.27328
160311312	chr2:160311312:C:G	2.90693e-08	-2.12258e-10	-1.28105	1.39986e-07	-2.12258e-10	-1.28105
160311314	chr2:160311314:A:G	2.93891e-08	-2.12258e-10	-1.27011	1.41454e-07	-2.12258e-10	-1.27062
160311350	chr2:160311350:G:A	3.17882e-08	-2.12258e-10	-1.19163	1.54145e-07	-2.12258e-10	-1.1847
160311520	chr2:160311520:T:C	1.63265e-08	-1.85794	-3.10475e-10	1.47752e-07	-1.22706	-3.10475e-10
160312236	chr2:160312236:G:A	4.47621e-09	-1.87905	-1.2729	3.1805e-08	-1.46716	-1.29581
160312369	chr2:160312369:A:C	1.20746e-07	-2.12258e-10	0.142961	5.41289e-07	-2.12258e-10	0.07136
160312473	chr2:160312473:C:T	2.92072e-08	-2.12258e-10	-1.27631	1.40579e-07	-2.12258e-10	-1.27683
160312818	chr2:160312818:A:AT	3.7653e-08	-2.12258e-10	-1.02232	1.90515e-07	-2.12258e-10	-0.972863
160312822	chr2:160312822:A:T	4.2256e-08	-2.12258e-10	-0.906983	2.06087e-07	-2.12258e-10	-0.894293
160312951	chr2:160312951:T:C	2.92174e-08	-2.12258e-10	-1.27596	1.40627e-07	-2.12258e-10	-1.27648
160313015	chr2:160313015:G:A	4.18667e-08	-1.5113	0.59506	2.75537e-07	-1.26035	0.656476
160313295	chr2:160313295:AGGTAAAAG:A	9.45896e-08	-2.12258e-10	-0.101181	4.03006e-07	-2.12258e-10	-0.223643
160313317	chr2:160313317:C:G	8.24309e-09	-1.76762	-0.773739	3.2065e-08	-1.87951	-0.875318
160313445	chr2:160313445:G:C	8.74854e-09	-1.70597	-0.775876	3.42784e-08	-1.85979	-0.828287
160313518	chr2:160313518:G:C	3.31257e-08	-2.12258e-10	-1.15042	1.59237e-07	-2.12258e-10	-1.1522
160313681	chr2:160313681:T:C	6.29641e-08	-2.12258e-10	-0.508164	2.73728e-07	-2.12258e-10	-0.610458
160314364	chr2:160314364:A:G	6.93282e-09	-1.71796	-0.9965	2.85738e-08	-1.85698	-1.01313
160315008	chr2:160315008:A:G	6.47739e-09	-1.84477	-0.937641	4.09478e-08	-1.54248	-0.967816
160315284	chr2:160315284:T:C	6.48503e-09	-1.84045	-0.940782	4.13796e-08	-1.52896	-0.970851
160315331	chr2:160315331:C:A	9.67096e-09	-1.61341	-0.768186	3.38814e-08	-1.87816	-0.821566
160316494	chr2:160316494:C:T	8.5905e-09	-1.79441	-0.705657	3.41625e-08	-1.8753	-0.816161
160316533	chr2:160316533:T:TA	1.45625e-07	-1.81614	2.14645	6.54964e-07	-1.67286	1.93485
160316849	chr2:160316849:ATC:A	5.26734e-09	-1.79206	-1.19714	2.73418e-08	-1.70354	-1.21064
160316852	chr2:160316852:AGCCT:A	5.30422e-09	-1.78821	-1.19402	2.72787e-08	-1.70873	-1.20776
160316857	chr2:160316857:C:A	5.27889e-09	-1.78971	-1.1973	2.72577e-08	-1.70647	-1.21079
160317126	chr2:160317126:T:C	1.49181e-08	-1.80843	-0.139727	6.6474e-08	-1.76419	-0.261595
160317170	chr2:160317170:A:G	3.53446e-08	-2.12258e-10	-1.08558	1.66276e-07	-2.12258e-10	-1.10895
160317974	chr2:160317974:G:A	1.62805e-08	-1.86076	-3.10475e-10	7.80702e-08	-1.86499	-3.10475e-10
160318257	chr2:160318257:AAAAAG:A	7.26519e-08	-2.12258e-10	-0.36505	3.29508e-07	-2.12258e-10	-0.424993
160318363	chr2:160318363:T:C	1.09841e-08	-1.23852	-1.01577	8.49935e-08	-0.806819	-0.973201
160318653	chr2:160318653:C:T	1.67583e-07	-2.12258e-10	0.470747	8.56181e-07	-2.12258e-10	0.529888
160319099	chr2:160319099:G:A	3.19187e-08	-2.12258e-10	-1.18754	1.51302e-07	-2.12258e-10	-1.20332
160319625	chr2:160319625:T:A	8.94099e-09	-1.67305	-0.787036	3.40135e-08	-1.86811	-0.827726
160320265	chr2:160320265:C:T	1.75588e-07	-2.12258e-10	0.517413	8.98044e-07	-2.12258e-10	0.577626
160320430	chr2:160320430:G:A	3.03794e-08	-2.12258e-10	-1.23696	1.44707e-07	-2.12258e-10	-1.24788
160320445	chr2:160320445:T:C	2.88369e-08	-2.12258e-10	-1.28907	1.40205e-07	-2.12258e-10	-1.27949
160320960	chr2:160320960:G:T	1.28367e-08	-1.29004	-0.808382	9.8389e-08	-0.86584	-0.767825
160321124	chr2:160321124:G:A	7.29416e-09	-1.68812	-0.975531	2.95004e-08	-1.84484	-0.99335
160321496	chr2:160321496:T:C	7.3471e-08	-1.4067	1.05286	2.13954e-07	-1.67317	0.816332
160322555	chr2:160322555:C:T	1.08563e-08	-1.30737	-0.95861	8.22841e-08	-0.890759	-0.921657
160322974	chr2:160322974:T:C	8.27884e-09	-1.46178	-1.07525	2.52976e-08	-1.86667	-1.12521
160323424	chr2:160323424:C:G	1.04614e-08	-1.25457	-1.04847	8.01861e-08	-0.830264	-1.00798
160323508	chr2:160323508:A:G	3.0681e-08	-2.12258e-10	-1.22709	1.45931e-07	-2.12258e-10	-1.23946
160323610	chr2:160323610:AAG:A	2.14683e-08	-1.58415	-3.10475e-10	8.19575e-08	-1.81639	-3.10475e-10
160324002	chr2:160324002:T:C	1.83254e-07	1.6772	-1.11705	1.56466e-06	2.30285	-1.17002
160324766	chr2:160324766:A:C	1.05154e-08	-1.3071	-0.990789	7.96622e-08	-0.88966	-0.955139
160325113	chr2:160325113:A:G	3.91234e-08	-1.49408	0.510075	2.58271e-07	-1.23792	0.569332
160326284	chr2:160326284:A:G	9.22864e-09	-1.7888	-0.639619	6.64738e-08	-1.37329	-0.652499
160326752	chr2:160326752:G:A	1.30542e-07	1.38676	-1.16579	1.08358e-06	1.97508	-1.20964
160326938	chr2:160326938:A:T	7.59853e-09	-1.71216	-0.910616	3.11426e-08	-1.85415	-0.929866
160327527	chr2:160327527:AG:A	3.20375e-08	-1.87569	0.69187	1.38377e-07	-1.87719	0.584574
160327603	chr2:160327603:C:T	3.763e-08	-2.12258e-10	-1.02293	1.90277e-07	-2.12258e-10	-0.974112
160327653	chr2:160327653:G:C	2.63641e-08	-0.957098	-0.421629	7.09942e-08	-1.48684	-0.473155
160328146	chr2:160328146:C:T	3.75322e-08	-2.12258e-10	-1.02553	1.89747e-07	-2.12258e-10	-0.976904
160329777	chr2:160329777:G:A	3.48536e-08	-2.12258e-10	-1.09957	1.66633e-07	-2.12258e-10	-1.1068
160330094	chr2:160330094:T:C	1.12413e-08	-1.83101	-0.400118	4.57333e-08	-1.86	-0.539763
160331214	chr2:160331214:A:G	3.36461e-08	-2.12258e-10	-1.13483	1.59111e-07	-2.12258e-10	-1.15299
160331494	chr2:160331494:T:A	1.30571e-08	-1.27291	-0.808488	1.00292e-07	-0.846096	-0.768412
160332056	chr2:160332056:T:C	6.12667e-08	-2.12258e-10	-0.535492	2.8156e-07	-2.12258e-10	-0.582247
160332058	chr2:160332058:G:A	1.7288e-07	-2.12258e-10	0.501866	8.83402e-07	-2.12258e-10	0.561187
160332759	chr2:160332759:G:A	1.29649e-07	1.35756	-1.14346	1.07082e-06	1.94528	-1.19169
160332787	chr2:160332787:G:A	1.4963e-07	-2.12258e-10	0.357436	7.73525e-07	-2.12258e-10	0.428364
160332907	chr2:160332907:T:C	3.51083e-08	-2.12258e-10	-1.09229	1.61254e-07	-2.12258e-10	-1.13961
160332981	chr2:160332981:C:T	6.26847e-08	-2.12258e-10	-0.512612	2.98422e-07	-2.12258e-10	-0.524084
160333076	chr2:160333076:C:G	9.31007e-08	1.09712	-1.21417	6.83743e-07	1.52872	-1.22373
160334148	chr2:160334148:T:C	1.7251e-08	-1.80286	-3.10475e-10	1.09303e-07	-1.52847	-3.10475e-10
160334666	chr2:160334666:C:T	2.96362e-08	-2.12258e-10	-1.26173	1.41526e-07	-2.12258e-10	-1.27011
160335764	chr2:160335764:T:C	1.58194e-07	-2.12258e-10	0.413092	8.18762e-07	-2.12258e-10	0.4852
160335782	chr2:160335782:A:G	2.30798e-08	-1.85156	0.339788	1.30113e-07	-1.58143	0.227245
160335892	chr2:160335892:T:A	4.17591e-08	-2.12258e-10	-0.918812	2.11877e-07	-2.12258e-10	-0.86659
160336034	chr2:160336034:T:C	8.83073e-09	-1.71978	-0.752713	3.56573e-08	-1.8534	-0.795243
160336210	chr2:160336210:T:C	2.95599e-08	-2.12258e-10	-1.26431	1.43665e-07	-2.12258e-10	-1.25511
160336217	chr2:160336217:T:C	4.20683e-08	-2.12258e-10	-0.911436	1.97635e-07	-2.12258e-10	-0.936172
160336294	chr2:160336294:T:C	1.78887e-08	-1.36051	-0.406049	2.40832e-07	-0.24335	-0.495146
160336392	chr2:160336392:G:A	2.93584e-08	-2.12258e-10	-1.27115	1.40384e-07	-2.12258e-10	-1.27821
160337744	chr2:160337744:C:T	5.62388e-09	-1.72103	-1.20268	2.31716e-08	-1.85571	-1.22396
160338078	chr2:160338078:T:C	2.93765e-08	-2.12258e-10	-1.27053	1.40485e-07	-2.12258e-10	-1.27749
160338834	chr2:160338834:T:C	5.10746e-08	-1.49377	0.77633	3.39363e-07	-1.23656	0.84104
160338984	chr2:160338984:G:A	1.82805e-08	-1.85585	0.110956	1.05875e-07	-1.56843	0.00809529
160339334	chr2:160339334:T:A	1.14438e-08	-1.26407	-0.949209	8.79618e-08	-0.834564	-0.911127
160340071	chr2:160340071:C:T	1.53323e-07	-2.12258e-10	0.381819	7.93146e-07	-2.12258e-10	0.453414
160340393	chr2:160340393:T:C	5.01073e-08	-2.12258e-10	-0.736562	2.51615e-07	-2.12258e-10	-0.694693
160341538	chr2:160341538:G:A	2.96313e-08	-2.12258e-10	-1.2619	1.41505e-07	-2.12258e-10	-1.27026
160341702	chr2:160341702:T:C	2.86307e-08	-2.12258e-10	-1.29625	1.37762e-07	-2.12258e-10	-1.29706
160341843	chr2:160341843:G:A	1.60375e-07	-2.12258e-10	0.426785	8.18621e-07	-2.12258e-10	0.485027
160342775	chr2:160342775:A:T	1.90048e-08	-1.70604	-3.10475e-10	9.10574e-08	-1.7111	-3.10475e-10
160342777	chr2:160342777:A:C	1.91138e-08	-1.70032	-3.10475e-10	9.15848e-08	-1.70533	-3.10475e-10
160342987	chr2:160342987:T:C	8.51403e-09	-1.72822	-0.780793	3.48391e-08	-1.84992	-0.821932
160343256	chr2:160343256:T:C	2.86239e-08	-2.12258e-10	-1.29649	1.37754e-07	-2.12258e-10	-1.29712
160343415	chr2:160343415:T:C	3.2917e-08	-2.12258e-10	-1.15674	1.64217e-07	-2.12258e-10	-1.1214
160343508	chr2:160343508:C:T	3.61315e-08	-2.12258e-10	-1.06357	1.65486e-07	-2.12258e-10	-1.11371
160343607	chr2:160343607:C:T	1.14816e-07	-2.12258e-10	0.0926062	5.71429e-07	-2.12258e-10	0.125546
160343710	chr2:160343710:C:T	5.56641e-09	-1.71859	-1.21538	2.2895e-08	-1.85708	-1.2346
160343754	chr2:160343754:T:C	1.18361e-08	-1.15291	-1.02666	3.48477e-08	-1.61785	-1.05375
160344159	chr2:160344159:T:C	1.41454e-07	1.45995	-1.1587	1.18585e-06	2.06019	-1.20457
160344542	chr2:160344542:T:C	2.89035e-08	-2.12258e-10	-1.28677	1.39126e-07	-2.12258e-10	-1.28721
160344867	chr2:160344867:A:G	6.58885e-08	-2.12258e-10	-0.462766	2.85491e-07	-2.12258e-10	-0.568384
160345448	chr2:160345448:AGAG:A	2.06192e-08	-1.82951	0.205001	1.07522e-07	-1.64113	0.0962368
160345558	chr2:160345558:C:T	2.94328e-08	-2.12258e-10	-1.26862	1.41289e-07	-2.12258e-10	-1.27179
160345560	chr2:160345560:G:A	1.59893e-08	-1.87881	-3.10475e-10	9.0529e-08	-1.71692	-3.10475e-10
160345621	chr2:160345621:T:C	4.22787e-08	-2.12258e-10	-0.906446	1.91354e-07	-2.12258e-10	-0.968467
160345696	chr2:160345696:G:A	3.45362e-08	0.0956814	-1.2044	7.92256e-08	-0.617805	-1.23249
160346061	chr2:160346061:C:T	1.31427e-08	-1.28901	-0.785858	1.00499e-07	-0.867769	-0.744675
160346168	chr2:160346168:T:TTG	1.56997e-07	-2.12258e-10	0.405495	8.12337e-07	-2.12258e-10	0.477322
160346266	chr2:160346266:A:G	3.64192e-08	-2.12258e-10	-1.05563	1.79854e-07	-2.12258e-10	-1.03045
160346884	chr2:160346884:T:C	8.92923e-09	-1.20294	-1.25846	3.72892e-08	-1.33675	-1.26714
160347371	chr2:160347371:G:T	3.00596e-08	-2.12258e-10	-1.24755	1.43272e-07	-2.12258e-10	-1.25785
160347440	chr2:160347440:C:T	1.65511e-07	-2.12258e-10	0.458307	8.56048e-07	-2.12258e-10	0.529733
160347544	chr2:160347544:A:AG	2.95809e-08	-2.12258e-10	-1.2636	1.41259e-07	-2.12258e-10	-1.272
160347865	chr2:160347865:G:C	2.91926e-08	-2.12258e-10	-1.27681	1.39461e-07	-2.12258e-10	-1.28481
160348131	chr2:160348131:G:C	3.56432e-08	-2.12258e-10	-1.07717	1.63364e-07	-2.12258e-10	-1.12662
160348322	chr2:160348322:A:G	2.88079e-08	-2.12258e-10	-1.29008	1.39276e-07	-2.12258e-10	-1.28613
160348452	chr2:160348452:CA:C	3.01669e-08	-2.12258e-10	-1.24398	1.43721e-07	-2.12258e-10	-1.25472
160348973	chr2:160348973:A:C	2.98426e-08	-2.12258e-10	-1.25479	1.42373e-07	-2.12258e-10	-1.26414
160349287	chr2:160349287:T:C	3.54406e-08	-2.12258e-10	-1.08287	1.62526e-07	-2.12258e-10	-1.13176
160349886	chr2:160349886:C:T	1.05816e-08	-1.30664	-0.984966	8.22061e-08	-0.860912	-0.952453
160350135	chr2:160350135:A:C	4.67697e-08	-2.12258e-10	-0.805494	2.30964e-07	-2.12258e-10	-0.780331
160350897	chr2:160350897:T:C	1.06483e-08	-1.34096	-0.944363	8.18339e-08	-0.908195	-0.909708
160351254	chr2:160351254:A:C	5.27803e-09	-1.70665	-1.28052	2.17229e-08	-1.85692	-1.28731
160351272	chr2:160351272:C:T	2.92873e-08	-1.16256	-0.111013	6.41587e-08	-1.87791	-0.183328
160351294	chr2:160351294:T:A	2.41682e-08	-1.46569	-3.10475e-10	9.26531e-08	-1.69373	-3.10475e-10
160351361	chr2:160351361:G:A	7.34757e-08	-2.12258e-10	-0.353774	3.28009e-07	-2.12258e-10	-0.429553
160351683	chr2:160351683:C:T	4.06929e-08	-1.37299	0.428317	1.25053e-07	-1.62708	0.23322
160351922	chr2:160351922:T:C	2.95738e-08	-2.12258e-10	-1.26384	1.41232e-07	-2.12258e-10	-1.27219
160352026	chr2:160352026:C:T	7.27273e-09	-1.67004	-0.996556	2.80888e-08	-1.86581	-1.02141
160352104	chr2:160352104:C:T	3.22031e-08	-2.12258e-10	-1.17867	1.48659e-07	-2.12258e-10	-1.22094
160352173	chr2:160352173:G:A	1.7599e-07	-2.12258e-10	0.519695	9.14373e-07	-2.12258e-10	0.595645
160352606	chr2:160352606:T:C	2.95353e-08	-2.12258e-10	-1.26514	1.41073e-07	-2.12258e-10	-1.27331
160352816	chr2:160352816:G:A	5.86352e-09	-1.8446	-1.03738	3.56782e-08	-1.57005	-1.07801
160352962	chr2:160352962:T:C	7.24025e-08	-0.368488	-3.10475e-10	1.01116e-06	0.696264	-3.10475e-10
160353277	chr2:160353277:C:G	5.61448e-09	-1.65466	-1.27072	2.15739e-08	-1.87153	-1.27959
160353338	chr2:160353338:C:T	3.75001e-08	-2.12258e-10	-1.02639	1.70911e-07	-2.12258e-10	-1.08145
160353363	chr2:160353363:C:T	4.56888e-08	-1.50037	0.671492	3.02666e-07	-1.24549	0.735528
160353535	chr2:160353535:G:A	1.62839e-08	-1.86055	-3.10475e-10	9.13155e-08	-1.70827	-3.10475e-10
160354144	chr2:160354144:T:C	8.20054e-09	-1.6839	-0.862631	3.20641e-08	-1.86185	-0.893012
160354837	chr2:160354837:A:G	2.97413e-08	-2.12258e-10	-1.25819	1.41946e-07	-2.12258e-10	-1.26715
160354998	chr2:160354998:G:A	3.61892e-07	1.24062	-3.10475e-10	6.68172e-07	0.281952	-3.10475e-10
160355570	chr2:160355570:C:A	3.54218e-08	-1.0834	-3.10475e-10	2.28113e-07	-0.792754	-3.10475e-10
160356354	chr2:160356354:T:C	1.45243e-07	-2.12258e-10	0.327681	6.36637e-07	-2.12258e-10	0.233605
160356441	chr2:160356441:A:G	3.62578e-08	-2.12258e-10	-1.06007	1.82996e-07	-2.12258e-10	-1.01313
160356537	chr2:160356537:G:A	1.21471e-07	1.27173	-1.12278	9.96089e-07	1.85559	-1.17435
160356807	chr2:160356807:T:G	8.20178e-09	-1.40431	-1.14206	6.26445e-08	-0.968085	-1.11703
160357266	chr2:160357266:C:T	3.09576e-08	-1.87385	0.655743	1.2789e-07	-1.85454	0.483119
160357542	chr2:160357542:ATAAT:A	3.22276e-08	-2.12258e-10	-1.17791	1.52622e-07	-2.12258e-10	-1.19463
160357664	chr2:160357664:T:C	4.39918e-09	-1.87868	-1.29063	3.1316e-08	-1.48892	-1.28954
160358198	chr2:160358198:G:A	1.16351e-07	1.22108	-1.11521	9.4842e-07	1.80025	-1.16805
160358346	chr2:160358346:G:A	6.08538e-09	-1.80942	-1.03542	2.51979e-08	-1.86972	-1.12612
160358573	chr2:160358573:T:C	1.06068e-08	-1.38171	-0.907521	8.04927e-08	-0.963016	-0.871412
160358742	chr2:160358742:G:A	1.64379e-07	-2.12258e-10	0.451447	8.52678e-07	-2.12258e-10	0.525789
160358776	chr2:160358776:T:C	3.29014e-08	-2.12258e-10	-1.15722	1.5558e-07	-2.12258e-10	-1.17544
160359876	chr2:160359876:A:G	2.83548e-08	-1.30593	-3.10475e-10	1.67413e-07	-1.10213	-3.10475e-10
160360009	chr2:160360009:C:G	3.21247e-08	-2.12258e-10	-1.18111	1.52164e-07	-2.12258e-10	-1.19763
160360210	chr2:160360210:T:C	6.79504e-09	-1.65208	-1.08245	2.58383e-08	-1.86954	-1.10119
160360370	chr2:160360370:G:C	8.90096e-07	2.1406	-3.10475e-10	1.2697e-06	0.923943	-3.10475e-10
160360905	chr2:160360905:T:C	1.29708e-07	-2.12258e-10	0.214556	6.60449e-07	-2.12258e-10	0.270326
160360956	chr2:160360956:T:C	3.35667e-08	-2.12258e-10	-1.13719	1.58509e-07	-2.12258e-10	-1.15678
160361024	chr2:160361024:G:A	1.58679e-08	-1.8542	-0.0322282	9.03963e-08	-1.59455	-0.12384
160361621	chr2:160361621:C:T	1.6629e-07	-2.12258e-10	0.463002	8.62557e-07	-2.12258e-10	0.537307
160361964	chr2:160361964:G:A	3.12214e-08	-2.12258e-10	-1.20962	1.5021e-07	-2.12258e-10	-1.21056
160362010	chr2:160362010:T:C	3.35262e-08	-2.12258e-10	-1.1384	1.58322e-07	-2.12258e-10	-1.15796
160362521	chr2:160362521:A:G	2.71771e-08	-1.83252	0.484167	1.35917e-07	-1.65017	0.339622
160363223	chr2:160363223:C:T	1.48175e-08	-1.11148	-0.843442	1.20131e-07	-0.583674	-0.850339
160363479	chr2:160363479:G:A	1.38931e-07	1.40044	-1.1172	1.14284e-06	1.98897	-1.17029
160363615	chr2:160363615:A:C	7.91571e-09	-1.44872	-1.13316	1.044e-07	-0.405526	-1.16884
160363764	chr2:160363764:C:T	5.53321e-09	-1.65003	-1.28993	2.12385e-08	-1.87273	-1.29405
160364250	chr2:160364250:T:C	1.29373e-07	1.32221	-1.11024	1.05588e-06	1.90342	-1.16388
160364343	chr2:160364343:T:C	1.36425e-07	-2.12258e-10	0.265048	6.95162e-07	-2.12258e-10	0.321551
160364434	chr2:160364434:C:G	3.10177e-08	-2.12258e-10	-1.21617	1.47364e-07	-2.12258e-10	-1.22969
160364882	chr2:160364882:C:T	5.27497e-09	-1.8003	-1.18746	3.5668e-08	-1.44115	-1.20719
160365788	chr2:160365788:T:C	3.35667e-08	-2.12258e-10	-1.13719	1.58509e-07	-2.12258e-10	-1.15678
160367177	chr2:160367177:T:A	1.3476e-08	-1.83613	-0.213695	7.26251e-08	-1.63767	-0.299619
160367719	chr2:160367719:C:T	1.31261e-08	-1.02015	-1.05598	3.8168e-08	-1.47597	-1.10463
160367851	chr2:160367851:G:GT	3.37489e-08	-2.12258e-10	-1.13178	1.59315e-07	-2.12258e-10	-1.15171
160368326	chr2:160368326:G:A	1.14014e-07	1.24935	-1.16376	9.11542e-07	1.80065	-1.2081
160368707	chr2:160368707:C:T	3.28684e-08	-2.12258e-10	-1.15822	1.55388e-07	-2.12258e-10	-1.17667
160368735	chr2:160368735:T:G	5.60368e-09	-1.6316	-1.29571	2.11032e-08	-1.8761	-1.29707
160368784	chr2:160368784:C:T	1.66606e-07	-2.12258e-10	0.464904	8.63785e-07	-2.12258e-10	0.53873
160369890	chr2:160369890:A:G	3.34237e-08	-2.12258e-10	-1.14146	1.57945e-07	-2.12258e-10	-1.16035
160369899	chr2:160369899:T:C	6.93931e-08	-1.48017	1.06923	4.90087e-07	-1.19669	1.16868
160370323	chr2:160370323:A:G	1.31473e-08	-1.85669	-0.217825	7.5972e-08	-1.58899	-0.303236
160370506	chr2:160370506:T:C	5.05273e-09	-1.73965	-1.29115	2.15477e-08	-1.86465	-1.28768
160370643	chr2:160370643:G:A	3.38362e-08	-2.12258e-10	-1.1292	1.56175e-07	-2.12258e-10	-1.17161
160370719	chr2:160370719:G:A	3.39568e-08	-2.12258e-10	-1.12564	1.60183e-07	-2.12258e-10	-1.14628
160371187	chr2:160371187:G:A	9.76575e-08	1.07154	-1.1408	7.83795e-07	1.63092	-1.18937
160371273	chr2:160371273:G:A	1.7701e-08	-1.77711	-3.10475e-10	1.39812e-07	-1.28229	-3.10475e-10
160371571	chr2:160371571:T:C	3.67294e-08	-2.12258e-10	-1.04715	1.68041e-07	-2.12258e-10	-1.09839
160371654	chr2:160371654:C:A	3.43986e-08	-2.12258e-10	-1.11271	1.62139e-07	-2.12258e-10	-1.13414
160371822	chr2:160371822:G:A	1.17135e-08	-1.8421	-0.347891	6.44089e-08	-1.63068	-0.42666
160372008	chr2:160372008:T:G	2.88081e-08	-2.12258e-10	-1.29007	1.38578e-07	-2.12258e-10	-1.29116
160372083	chr2:160372083:A:C	5.98003e-09	-1.79924	-1.06306	2.45801e-08	-1.87301	-1.14765
160373823	chr2:160373823:A:G	5.6324e-08	-2.12258e-10	-0.619609	2.46562e-07	-2.12258e-10	-0.714982
160374613	chr2:160374613:AAAT:A	2.11907e-08	-1.59716	-3.10475e-10	1.28418e-07	-1.36731	-3.10475e-10
160375265	chr2:160375265:C:T	5.40391e-08	-2.12258e-10	-0.661021	2.37291e-07	-2.12258e-10	-0.753307
160375373	chr2:160375373:A:G	5.32301e-08	-2.12258e-10	-0.676104	2.33984e-07	-2.12258e-10	-0.767339
160375611	chr2:160375611:T:C	7.73796e-09	-1.5006	-1.10399	5.79322e-08	-1.08009	-1.08323
160375620	chr2:160375620:A:C	1.252e-07	1.32889	-1.14971	1.11804e-06	1.9939	-1.19717
160377052	chr2:160377052:G:C	5.47577e-08	-2.12258e-10	-0.64781	2.40204e-07	-2.12258e-10	-0.741105
160378148	chr2:160378148:A:G	1.6948e-08	-1.82058	-3.10475e-10	7.75071e-08	-1.87222	-3.10475e-10
160378492	chr2:160378492:G:C	6.20577e-08	-2.12258e-10	-0.522664	2.95315e-07	-2.12258e-10	-0.534552
160378616	chr2:160378616:A:AT	1.01442e-07	-2.12258e-10	-0.03124	4.32855e-07	-2.12258e-10	-0.15219
160378784	chr2:160378784:T:C	1.10661e-07	1.20305	-1.14731	9.7581e-07	1.85587	-1.1952
160379192	chr2:160379192:T:C	2.66703e-08	-0.0768312	-1.29035	6.8987e-07	1.60083	-1.28692
160379766	chr2:160379766:C:T	4.69221e-09	-1.86026	-1.24456	3.20646e-08	-1.50923	-1.24561
160379969	chr2:160379969:T:G	1.7643e-08	-1.78039	-3.10475e-10	1.38607e-07	-1.29095	-3.10475e-10
160380068	chr2:160380068:T:G	3.83777e-08	-1.00325	-3.10475e-10	1.54272e-07	-1.18387	-3.10475e-10
160380973	chr2:160380973:C:T	3.20467e-08	-1.18353	-3.10475e-10	1.77806e-07	-1.0419	-3.10475e-10
160381102	chr2:160381102:T:C	1.09466e-07	1.20048	-1.1556	9.65365e-07	1.85183	-1.20191
160382200	chr2:160382200:T:C	9.19999e-08	-2.12258e-10	-0.128942	5.12636e-07	-2.12258e-10	0.0169719
160382274	chr2:160382274:A:G	1.60803e-08	-1.87313	-3.10475e-10	7.70245e-08	-1.87847	-3.10475e-10
160382763	chr2:160382763:T:C	4.85682e-08	-2.12258e-10	-0.767761	2.31886e-07	-2.12258e-10	-0.776348
160383034	chr2:160383034:A:G	3.41054e-08	-2.12258e-10	-1.12127	1.66919e-07	-2.12258e-10	-1.10508
160383145	chr2:160383145:G:A	7.19521e-09	-1.49392	-1.18339	5.38199e-08	-1.0701	-1.16685
160383527	chr2:160383527:A:G	3.59049e-08	-2.12258e-10	-1.06986	1.68542e-07	-2.12258e-10	-1.09541
160383641	chr2:160383641:T:C	4.30462e-08	-2.12258e-10	-0.888455	1.92458e-07	-2.12258e-10	-0.962716
160383707	chr2:160383707:C:T	1.67113e-08	-1.83465	-3.10475e-10	7.80569e-08	-1.86516	-3.10475e-10
160384033	chr2:160384033:T:C	2.69831e-08	-1.35552	-3.10475e-10	1.58797e-07	-1.15497	-3.10475e-10
160384960	chr2:160384960:G:A	2.8778e-08	-2.12258e-10	-1.29112	1.39098e-07	-2.12258e-10	-1.28741
160385241	chr2:160385241:G:A	5.7533e-08	-2.12258e-10	-0.59837	2.53889e-07	-2.12258e-10	-0.685696
160385299	chr2:160385299:T:C	4.30803e-08	-2.12258e-10	-0.887663	1.92599e-07	-2.12258e-10	-0.961985
160385349	chr2:160385349:T:C	1.16083e-08	-1.18116	-1.01784	1.00197e-07	-0.580324	-1.03513
160385468	chr2:160385468:G:A	5.37133e-08	-2.12258e-10	-0.667069	2.56493e-07	-2.12258e-10	-0.675493
160385669	chr2:160385669:C:T	5.38116e-08	-2.12258e-10	-0.66524	2.56957e-07	-2.12258e-10	-0.673687
160385671	chr2:160385671:T:A	1.59771e-08	-1.87957	-3.10475e-10	8.1133e-08	-1.8265	-3.10475e-10
160385784	chr2:160385784:T:C	5.698e-09	-1.78349	-1.12712	2.51712e-08	-1.87383	-1.12306
160385895	chr2:160385895:G:A	1.6053e-08	-1.87483	-3.10475e-10	7.70921e-08	-1.87759	-3.10475e-10
160386261	chr2:160386261:G:A	1.29145e-07	-1.13989	1.3501	9.1487e-07	-0.593358	1.18955
160386271	chr2:160386271:C:T	3.07276e-08	-2.12258e-10	-1.22557	1.46061e-07	-2.12258e-10	-1.23857
160386328	chr2:160386328:G:C	1.79355e-08	-1.76395	-3.10475e-10	1.4405e-07	-1.25243	-3.10475e-10
160386568	chr2:160386568:G:C	5.76808e-08	-1.14362	0.547818	4.16346e-07	-0.797272	0.606196
160387481	chr2:160387481:T:G	1.94731e-08	-1.68169	-3.10475e-10	8.40303e-08	-1.79142	-3.10475e-10
160387682	chr2:160387682:G:A	1.7477e-08	-1.78985	-3.10475e-10	8.39376e-08	-1.79252	-3.10475e-10
160388540	chr2:160388540:G:A	9.87714e-09	-1.85757	-0.50294	4.41194e-08	-1.82511	-0.610583
160389055	chr2:160389055:C:A	4.0836e-07	1.36142	-3.10475e-10	8.71716e-07	0.54787	-3.10475e-10
160389567	chr2:160389567:G:A	2.86491e-08	-2.12258e-10	-1.29561	1.37941e-07	-2.12258e-10	-1.29577
160389605	chr2:160389605:G:A	3.22699e-08	-2.12258e-10	-1.1766	1.49601e-07	-2.12258e-10	-1.21462
160390226	chr2:160390226:A:G	3.44734e-08	-2.12258e-10	-1.11054	1.67628e-07	-2.12258e-10	-1.10085
160390421	chr2:160390421:T:C	3.21773e-08	-2.12258e-10	-1.17947	1.52749e-07	-2.12258e-10	-1.1938
160390448	chr2:160390448:C:T	3.11243e-08	-2.12258e-10	-1.21274	1.45204e-07	-2.12258e-10	-1.24446
160390716	chr2:160390716:A:C	3.54969e-08	-2.12258e-10	-1.08128	1.74439e-07	-2.12258e-10	-1.06102
160390817	chr2:160390817:T:C	1.42682e-07	-1.86243	2.17231	9.37454e-07	-1.27468	1.89526
160391684	chr2:160391684:T:C	2.78268e-08	-1.32473	-3.10475e-10	1.6512e-07	-1.11592	-3.10475e-10
160391860	chr2:160391860:C:A	1.69849e-08	-1.55341	-0.264998	9.04014e-08	-1.26923	-0.449104
160392489	chr2:160392489:T:C	3.10982e-08	-2.12258e-10	-1.21358	1.45118e-07	-2.12258e-10	-1.24505
160392978	chr2:160392978:C:T	3.10868e-08	-2.12258e-10	-1.21394	1.47082e-07	-2.12258e-10	-1.23161
160393119	chr2:160393119:G:A	2.90777e-08	-2.12258e-10	-1.28076	1.3995e-07	-2.12258e-10	-1.28131
160393518	chr2:160393518:C:T	1.79016e-08	-1.76584	-3.10475e-10	1.51962e-07	-1.19897	-3.10475e-10
160393603	chr2:160393603:C:T	4.426e-08	-2.12258e-10	-0.860647	2.05374e-07	-2.12258e-10	-0.897761
160393604	chr2:160393604:T:C	6.04685e-09	-1.85424	-0.996953	4.16173e-08	-1.49632	-0.997759
160395225	chr2:160395225:G:A	3.11847e-08	-2.12258e-10	-1.2108	1.4543e-07	-2.12258e-10	-1.2429
160395479	chr2:160395479:C:T	5.36415e-09	-1.84906	-1.12193	2.40827e-08	-1.84812	-1.19299
160395497	chr2:160395497:G:A	3.13528e-08	-2.12258e-10	-1.20542	1.49076e-07	-2.12258e-10	-1.21814
160396056	chr2:160396056:C:T	6.86498e-09	-1.7765	-0.947791	3.02349e-08	-1.87268	-0.940914
160396148	chr2:160396148:C:CT	3.12706e-08	-2.12258e-10	-1.20805	1.45751e-07	-2.12258e-10	-1.24069
160396865	chr2:160396865:A:G	8.12594e-08	0.893392	-1.14647	6.97818e-07	1.52022	-1.19486
160397090	chr2:160397090:T:C	3.12975e-08	-2.12258e-10	-1.20719	1.4585e-07	-2.12258e-10	-1.24002
160397979	chr2:160397979:T:C	2.88214e-08	-2.12258e-10	-1.28961	1.38015e-07	-2.12258e-10	-1.29523
160398365	chr2:160398365:A:G	2.91263e-08	-2.12258e-10	-1.27909	1.3877e-07	-2.12258e-10	-1.28978
160398511	chr2:160398511:G:A	1.40205e-08	-0.801422	-1.20878	3.84343e-08	-1.32033	-1.25332
160399352	chr2:160399352:T:C	1.74471e-08	-1.79155	-3.10475e-10	7.81857e-08	-1.86351	-3.10475e-10
160399522	chr2:160399522:A:C	6.73471e-09	-1.80494	-0.938512	3.03798e-08	-1.87841	-0.930406
160400833	chr2:160400833:AT:A	2.90508e-08	-2.12258e-10	-1.28168	1.39822e-07	-2.12258e-10	-1.28223
160401628	chr2:160401628:A:G	2.86345e-07	1.00647	-3.10475e-10	4.99113e-07	-0.00976127	-3.10475e-10
160402416	chr2:160402416:A:G	3.08905e-08	-2.12258e-10	-1.22028	1.44371e-07	-2.12258e-10	-1.25021
160402771	chr2:160402771:T:C	6.65304e-09	-1.78509	-0.970564	2.94845e-08	-1.87482	-0.96391
160402822	chr2:160402822:G:A	2.73776e-08	-1.341	-3.10475e-10	1.62005e-07	-1.13497	-3.10475e-10
160403174	chr2:160403174:C:T	1.75172e-08	-1.26207	-0.525484	1.50719e-07	-0.666899	-0.540276
160403199	chr2:160403199:C:A	1.55303e-06	2.69723	-3.10475e-10	2.34673e-06	1.53819	-3.10475e-10
160403876	chr2:160403876:G:C	3.15345e-08	-2.12258e-10	-1.19965	1.47634e-07	-2.12258e-10	-1.22786
160404643	chr2:160404643:C:T	3.60282e-08	-2.12258e-10	-1.06643	1.81404e-07	-2.12258e-10	-1.02187
160405409	chr2:160405409:C:T	2.35465e-08	-1.49175	-3.10475e-10	1.01608e-07	-1.60147	-3.10475e-10
160405629	chr2:160405629:T:C	1.60802e-08	-1.87314	-3.10475e-10	7.73524e-08	-1.87422	-3.10475e-10
160407347	chr2:160407347:G:A	2.8995e-08	-2.12258e-10	-1.2836	1.38357e-07	-2.12258e-10	-1.29276
160407427	chr2:160407427:C:T	3.03058e-08	-2.12258e-10	-1.23939	1.47106e-07	-2.12258e-10	-1.23144
160408283	chr2:160408283:C:G	7.21873e-08	-2.12258e-10	-0.371466	3.7262e-07	-2.12258e-10	-0.302036
160408560	chr2:160408560:C:T	1.31156e-08	-1.6106	-0.466332	5.15466e-08	-1.8292	-0.450904
160409399	chr2:160409399:C:T	7.49036e-08	-1.17481	0.840284	1.84296e-07	-1.71535	0.709303
160410378	chr2:160410378:A:G	1.64004e-08	-1.85342	-3.10475e-10	8.51262e-08	-1.77846	-3.10475e-10
160410583	chr2:160410583:A:G	2.86079e-08	-2.12258e-10	-1.29704	1.37928e-07	-2.12258e-10	-1.29586
160410622	chr2:160410622:A:C	1.59906e-08	-1.87873	-3.10475e-10	8.10025e-08	-1.82811	-3.10475e-10
160411251	chr2:160411251:T:C	9.70425e-09	-1.85587	-0.522296	4.35273e-08	-1.87392	-0.575286
160411808	chr2:160411808:A:T	2.86297e-08	-2.12258e-10	-1.29628	1.38166e-07	-2.12258e-10	-1.29414
160412523	chr2:160412523:C:T	3.85345e-08	-2.12258e-10	-0.999174	1.8788e-07	-2.12258e-10	-0.98679
160412901	chr2:160412901:G:A	2.86504e-08	-2.12258e-10	-1.29556	1.3834e-07	-2.12258e-10	-1.29288
160413119	chr2:160413119:G:A	1.59855e-08	-1.87905	-3.10475e-10	8.12355e-08	-1.82524	-3.10475e-10
160413476	chr2:160413476:A:T	4.96979e-09	-1.78221	-1.26514	2.27947e-08	-1.87702	-1.21904
160413840	chr2:160413840:T:C	3.10992e-08	-2.12258e-10	-1.21355	1.47769e-07	-2.12258e-10	-1.22694
160414182	chr2:160414182:T:G	1.60019e-08	-1.87802	-3.10475e-10	9.59975e-08	-1.65827	-3.10475e-10
160414312	chr2:160414312:T:G	9.20269e-08	-2.12258e-10	-0.128648	4.74562e-07	-2.12258e-10	-0.0602023
160414638	chr2:160414638:T:A	8.90069e-08	-2.12258e-10	-0.162015	4.5145e-07	-2.12258e-10	-0.11013
160414700	chr2:160414700:G:C	7.93104e-09	-1.41514	-1.16481	5.46875e-08	-1.08486	-1.1361
160414977	chr2:160414977:T:C	6.18591e-09	-1.65001	-1.17844	3.60935e-08	-1.41417	-1.22231
160415089	chr2:160415089:C:T	3.03832e-08	-2.12258e-10	-1.23684	1.43662e-07	-2.12258e-10	-1.25513
160415117	chr2:160415117:G:A	3.27572e-08	-2.12258e-10	-1.16161	1.58329e-07	-2.12258e-10	-1.15792
160415859	chr2:160415859:T:A	1.66915e-07	1.56306	-1.0963	1.71339e-06	2.37593	-1.1523
160415913	chr2:160415913:C:T	5.37966e-08	-2.12258e-10	-0.66552	2.71526e-07	-2.12258e-10	-0.618537
160416137	chr2:160416137:C:A	3.20269e-08	-2.12258e-10	-1.18415	1.54638e-07	-2.12258e-10	-1.18151
160417344	chr2:160417344:G:T	2.1803e-08	-1.73127	0.162589	2.33735e-07	-0.909597	0.141192
160417755	chr2:160417755:T:C	5.17497e-09	-1.71069	-1.29621	2.11619e-08	-1.87544	-1.29495
160418107	chr2:160418107:C:T	3.44693e-08	-2.12258e-10	-1.11066	1.59049e-07	-2.12258e-10	-1.15338
160418345	chr2:160418345:T:C	2.57894e-08	-1.40077	-3.10475e-10	1.10631e-07	-1.51639	-3.10475e-10
160418560	chr2:160418560:G:A	1.67837e-07	1.58039	-1.10812	1.73114e-06	2.39597	-1.16203
160418610	chr2:160418610:T:G	4.50297e-08	-2.12258e-10	-0.843408	1.98363e-07	-2.12258e-10	-0.932494
160419325	chr2:160419325:C:T	2.87015e-08	-2.12258e-10	-1.29378	1.38717e-07	-2.12258e-10	-1.29015
160419340	chr2:160419340:T:C	9.89621e-09	-1.84196	-0.516618	4.35834e-08	-1.87838	-0.569536
160419867	chr2:160419867:G:A	9.0572e-09	-1.17925	-1.26792	8.44691e-08	-0.521495	-1.26471
160420621	chr2:160420621:G:GT	5.2261e-09	-1.70039	-1.29667	2.12214e-08	-1.87356	-1.29402
160421214	chr2:160421214:T:C	2.97747e-08	-2.12258e-10	-1.25707	1.40958e-07	-2.12258e-10	-1.27413
160421219	chr2:160421219:C:A	5.19115e-09	-1.71649	-1.28728	2.11274e-08	-1.87494	-1.29708
160421291	chr2:160421291:TC:T	2.86441e-08	-2.12258e-10	-1.29578	1.38287e-07	-2.12258e-10	-1.29326
160421575	chr2:160421575:C:A	9.21401e-09	-1.87518	-0.554828	4.64142e-08	-1.70906	-0.675929
160421811	chr2:160421811:G:T	4.95702e-08	-2.12258e-10	-0.74734	2.16592e-07	-2.12258e-10	-0.844578
160422348	chr2:160422348:AT:A	1.1231e-07	-2.12258e-10	0.0705297	5.7657e-07	-2.12258e-10	0.134503
160422660	chr2:160422660:T:C	2.96669e-08	-2.12258e-10	-1.2607	1.44716e-07	-2.12258e-10	-1.24782
160422981	chr2:160422981:T:C	4.75124e-09	-1.87934	-1.21299	2.51152e-08	-1.83259	-1.16653
160423218	chr2:160423218:TTTTTTCTTTCAA:T	2.21742e-08	-1.75657	0.204768	2.3202e-07	-0.962213	0.186442
160423779	chr2:160423779:A:G	5.22339e-09	-1.71599	-1.28159	2.21657e-08	-1.87811	-1.24593
160424105	chr2:160424105:G:A	5.13183e-09	-1.72068	-1.29459	2.14351e-08	-1.87738	-1.28019
160424265	chr2:160424265:C:T	5.06148e-09	-1.73957	-1.2895	2.16694e-08	-1.87831	-1.26839
160424470	chr2:160424470:C:T	2.9137e-08	-2.12258e-10	-1.27872	1.38757e-07	-2.12258e-10	-1.28987
160425013	chr2:160425013:C:T	5.93534e-09	-1.66622	-1.20358	5.14281e-08	-1.05612	-1.22629
160425180	chr2:160425180:G:A	1.6112e-08	-1.23637	-0.634797	1.06957e-07	-0.775606	-0.774564
160425551	chr2:160425551:G:A	2.97737e-08	-2.12258e-10	-1.2571	1.40846e-07	-2.12258e-10	-1.27492
160425552	chr2:160425552:C:A	2.98189e-08	-2.12258e-10	-1.25558	1.41006e-07	-2.12258e-10	-1.27379
160426448	chr2:160426448:C:A	1.58874e-07	1.1648	-0.747416	1.5617e-06	1.85876	-0.727821
160426513	chr2:160426513:T:G	3.03619e-08	-2.12258e-10	-1.23754	1.47741e-07	-2.12258e-10	-1.22713
160426834	chr2:160426834:C:A	2.82435e-07	0.992721	-3.10475e-10	5.89993e-07	0.157517	-3.10475e-10
160426854	chr2:160426854:CA:C	6.03259e-09	-1.72651	-1.12704	2.74794e-08	-1.87641	-1.03275
160426887	chr2:160426887:C:T	4.06948e-08	-0.94463	-3.10475e-10	2.24678e-07	-0.807926	-3.10475e-10
160427014	chr2:160427014:G:A	4.19736e-08	-0.913688	-3.10475e-10	2.32127e-07	-0.775307	-3.10475e-10
160427074	chr2:160427074:A:G	3.99454e-08	-2.12258e-10	-0.963216	1.94859e-07	-2.12258e-10	-0.950315
160427316	chr2:160427316:C:T	1.66694e-08	-1.20912	-0.62804	1.12531e-07	-0.736263	-0.763106
160427554	chr2:160427554:GATTTC:G	5.4706e-09	-1.65592	-1.29542	2.18502e-08	-1.85642	-1.28197
160427784	chr2:160427784:C:CTACA	4.36648e-08	-0.874186	-3.10475e-10	3.41166e-07	-0.390223	-3.10475e-10
160428001	chr2:160428001:CTGTT:C	3.80312e-08	-2.12258e-10	-1.01232	1.85301e-07	-2.12258e-10	-1.00061
160428036	chr2:160428036:T:C	7.74326e-09	-1.85923	-0.744679	3.42304e-08	-1.83575	-0.853725
160428455	chr2:160428455:G:A	7.04805e-09	-1.85347	-0.844508	3.1069e-08	-1.84315	-0.943238
160428520	chr2:160428520:AG:A	5.34309e-09	-1.75549	-1.21943	2.43716e-08	-1.87934	-1.14984
160428726	chr2:160428726:C:T	1.77886e-08	-1.18901	-0.583164	1.20215e-07	-0.710323	-0.722985
160428877	chr2:160428877:C:T	6.35694e-09	-1.7081	-1.09308	5.26857e-08	-1.13299	-1.12526
160429040	chr2:160429040:T:C	7.021e-09	-1.59792	-1.1039	2.91921e-08	-1.70473	-1.14397
160429243	chr2:160429243:A:G	1.80065e-08	-1.17429	-0.585711	1.2227e-07	-0.69098	-0.725379
160429709	chr2:160429709:C:A	6.40723e-09	-1.70305	-1.09025	5.33493e-08	-1.12287	-1.12286
160429927	chr2:160429927:C:T	1.71758e-08	-1.16991	-0.637322	1.17452e-07	-0.684927	-0.771637
160430098	chr2:160430098:G:T	5.44417e-08	-2.12258e-10	-0.653599	2.76237e-07	-2.12258e-10	-0.601335
160430345	chr2:160430345:T:C	3.09686e-08	-2.12258e-10	-1.21775	1.48401e-07	-2.12258e-10	-1.22267
160430591	chr2:160430591:C:T	2.77664e-08	-1.67772	0.350819	3.31515e-07	-0.774225	0.355305
160430631	chr2:160430631:G:A	5.8351e-09	-1.69721	-1.18963	4.90445e-08	-1.11585	-1.21402
160430817	chr2:160430817:A:G	1.67204e-08	-1.8341	-3.10475e-10	8.01733e-08	-1.8384	-3.10475e-10
160430885	chr2:160430885:C:T	1.65407e-07	-2.12258e-10	0.45768	8.61871e-07	-2.12258e-10	0.536511
160430951	chr2:160430951:C:T	1.51659e-07	1.57376	-1.20285	1.7542e-06	2.48577	-1.2386
160431517	chr2:160431517:T:A	3.92429e-08	-0.980958	-3.10475e-10	2.15773e-07	-0.848366	-3.10475e-10
160431622	chr2:160431622:C:G	2.89887e-08	-2.12258e-10	-1.28382	1.40765e-07	-2.12258e-10	-1.2755
160431662	chr2:160431662:G:A	2.91159e-08	-1.27944	-3.10475e-10	1.27263e-07	-1.37634	-3.10475e-10
160431671	chr2:160431671:A:C	2.3594e-08	-1.66843	0.17869	2.81869e-07	-0.752435	0.171285
160432064	chr2:160432064:T:C	1.67363e-08	-1.25925	-0.5739	1.10238e-07	-0.804905	-0.715043
160432137	chr2:160432137:T:C	3.71845e-08	-2.12258e-10	-1.03484	1.81207e-07	-2.12258e-10	-1.02295
160432741	chr2:160432741:C:A	4.64398e-08	-2.12258e-10	-0.812571	2.17927e-07	-2.12258e-10	-0.838432
160433315	chr2:160433315:T:C	2.87072e-08	-2.12258e-10	-1.29358	1.38753e-07	-2.12258e-10	-1.2899
160433330	chr2:160433330:G:A	1.5839e-08	-1.22728	-0.660969	1.0666e-07	-0.760461	-0.792488
160433381	chr2:160433381:G:A	2.98449e-08	-2.12258e-10	-1.25471	1.41109e-07	-2.12258e-10	-1.27306
160433826	chr2:160433826:A:C	4.04281e-08	-0.951205	-3.10475e-10	2.2285e-07	-0.816095	-3.10475e-10
160434004	chr2:160434004:C:T	2.92975e-08	-2.12258e-10	-1.27323	1.40043e-07	-2.12258e-10	-1.28064
160434960	chr2:160434960:C:G	2.95318e-08	-2.12258e-10	-1.26526	1.41713e-07	-2.12258e-10	-1.26879
160435457	chr2:160435457:C:T	1.41619e-07	1.11563	-0.813218	1.38349e-06	1.80452	-0.79475
160435876	chr2:160435876:T:C	5.97716e-09	-1.74787	-1.11491	4.73002e-08	-1.22078	-1.1453
160436319	chr2:160436319:C:T	7.19282e-09	-1.84788	-0.829767	3.13068e-08	-1.849	-0.92976
160436337	chr2:160436337:C:T	1.82702e-08	-1.74546	-3.10475e-10	9.94986e-08	-1.62245	-3.10475e-10
160436677	chr2:160436677:AG:A	5.88385e-09	-1.66884	-1.20968	3.30872e-08	-1.52634	-1.1971
160436790	chr2:160436790:T:C	3.05597e-08	-2.12258e-10	-1.23105	1.44749e-07	-2.12258e-10	-1.2476
160437837	chr2:160437837:G:A	1.72417e-08	-1.2027	-0.600704	1.16562e-07	-0.727269	-0.736901
160438072	chr2:160438072:A:G	2.7661e-08	-1.61874	0.288038	3.55026e-07	-0.642649	0.292246
160438814	chr2:160438814:C:T	3.84575e-08	-2.12258e-10	-1.00118	1.87459e-07	-2.12258e-10	-0.989031
160439416	chr2:160439416:G:A	9.68813e-09	-1.77684	-0.602983	3.28284e-08	-1.87858	-0.852718
160439738	chr2:160439738:A:G	6.77969e-09	-1.64413	-1.09267	5.23897e-08	-1.12986	-1.13402
160439882	chr2:160439882:G:A	5.35224e-09	-1.67618	-1.29704	2.1502e-08	-1.86267	-1.29178
160440173	chr2:160440173:A:G	2.38794e-08	-1.62902	0.15131	2.97164e-07	-0.667804	0.139493
160440916	chr2:160440916:C:T	6.25315e-09	-1.69975	-1.1179	5.23853e-08	-1.11595	-1.14802
160441098	chr2:160441098:A:G	7.37232e-08	0.940695	-1.29111	5.72501e-07	1.42371	-1.29629
160441418	chr2:160441418:T:G	1.52888e-08	-1.25511	-0.668497	1.02244e-07	-0.795761	-0.799473
160442857	chr2:160442857:GTTTC:G	7.23498e-08	0.91673	-1.28595	5.61098e-07	1.40119	-1.29389
160443191	chr2:160443191:G:A	6.07714e-09	-1.82205	-1.02415	4.88704e-08	-1.20365	-1.12977
160443307	chr2:160443307:C:T	6.14426e-09	-1.61515	-1.22006	3.51219e-08	-1.45595	-1.20781
160443606	chr2:160443606:C:T	5.09568e-08	-2.12258e-10	-0.71975	2.5865e-07	-2.12258e-10	-0.667119
160444156	chr2:160444156:A:G	6.51054e-09	-1.73389	-1.04342	4.80805e-08	-1.26577	-1.08395
160444567	chr2:160444567:C:T	5.40536e-09	-1.66636	-1.29698	2.16243e-08	-1.86053	-1.28825
160444742	chr2:160444742:C:T	3.06731e-08	-2.12258e-10	-1.22734	1.50334e-07	-2.12258e-10	-1.20974
160444820	chr2:160444820:T:TATGC	6.25679e-08	-2.12258e-10	-0.514477	3.14978e-07	-2.12258e-10	-0.47009
160445026	chr2:160445026:T:C	2.88925e-08	-2.12258e-10	-1.28715	1.38498e-07	-2.12258e-10	-1.29173
160445450	chr2:160445450:C:T	3.19963e-08	-2.12258e-10	-1.18511	1.56441e-07	-2.12258e-10	-1.16991
160445658	chr2:160445658:A:G	5.39981e-09	-1.66724	-1.29712	2.15957e-08	-1.85978	-1.29032
160446028	chr2:160446028:T:A	1.48325e-08	-1.29218	-0.661724	9.76769e-08	-0.847316	-0.793613
160446892	chr2:160446892:G:A	2.95805e-08	-2.12258e-10	-1.26361	1.40555e-07	-2.12258e-10	-1.277
160447362	chr2:160447362:C:T	3.00829e-08	-2.12258e-10	-1.24677	1.47065e-07	-2.12258e-10	-1.23172
160447477	chr2:160447477:T:C	6.11573e-09	-1.60868	-1.23119	3.49652e-08	-1.4484	-1.21983
160448152	chr2:160448152:T:C	2.86278e-08	-2.12258e-10	-1.29635	1.37915e-07	-2.12258e-10	-1.29596
160448507	chr2:160448507:G:A	2.44843e-08	-1.67778	0.225082	2.77057e-07	-0.759933	0.161564
160448910	chr2:160448910:C:A	2.8575e-07	-2.12258e-10	1.00439	1.29748e-06	-2.12258e-10	0.945586
160448986	chr2:160448986:A:G	5.68014e-09	-1.7338	-1.17996	4.603e-08	-1.18887	-1.20443
160449188	chr2:160449188:G:A	3.46737e-08	-2.12258e-10	-1.10475	1.72417e-07	-2.12258e-10	-1.07268
160449479	chr2:160449479:T:A	1.39538e-07	-1.85461	2.14222	9.3649e-07	-1.24645	1.866
160449577	chr2:160449577:G:A	3.98596e-08	-2.12258e-10	-0.965366	1.78568e-07	-2.12258e-10	-1.03762
160449999	chr2:160449999:C:T	2.44138e-08	-1.69257	0.236985	2.81384e-07	-0.810097	0.227225
160450099	chr2:160450099:A:G	6.00608e-09	-1.71798	-1.13997	4.94407e-08	-1.15361	-1.16821
160450397	chr2:160450397:G:A	5.03048e-09	-1.75553	-1.27968	2.22539e-08	-1.87933	-1.24074
160450445	chr2:160450445:C:G	4.98282e-09	-1.76269	-1.28204	2.21543e-08	-1.87956	-1.245
160450752	chr2:160450752:A:C	3.25511e-08	-2.12258e-10	-1.16792	1.57169e-07	-2.12258e-10	-1.16527
160450951	chr2:160450951:T:G	3.10164e-08	-2.12258e-10	-1.21621	1.44083e-07	-2.12258e-10	-1.2522
160451665	chr2:160451665:G:A	1.08069e-07	-2.12258e-10	0.0320366	6.16228e-07	-2.12258e-10	0.201023
160451790	chr2:160451790:G:T	3.0176e-08	-2.12258e-10	-1.24368	1.46843e-07	-2.12258e-10	-1.23323
160452039	chr2:160452039:T:G	4.12365e-08	-2.12258e-10	-0.931404	2.01263e-07	-2.12258e-10	-0.917983
160452468	chr2:160452468:A:G	3.63007e-08	-2.12258e-10	-1.05889	1.64794e-07	-2.12258e-10	-1.1179
160452513	chr2:160452513:TTTG:T	9.79419e-08	-2.12258e-10	-0.0663545	5.1401e-07	-2.12258e-10	0.0196493
160452677	chr2:160452677:C:T	1.36522e-08	-1.73062	-0.306213	1.45103e-07	-0.88833	-0.356822
160453356	chr2:160453356:G:C	6.75969e-09	-1.59081	-1.14895	2.80994e-08	-1.70064	-1.1862
160454121	chr2:160454121:A:C	4.14229e-08	-0.926895	-3.10475e-10	2.2844e-07	-0.791322	-3.10475e-10
160454194	chr2:160454194:C:T	5.94451e-09	-1.85279	-1.01547	3.55752e-08	-1.53147	-1.11947
160454471	chr2:160454471:G:A	1.32597e-08	-1.31384	-0.752156	8.68737e-08	-0.8842	-0.873939
160455181	chr2:160455181:C:A	5.51917e-09	-1.64579	-1.29672	2.18296e-08	-1.85274	-1.28658
160455325	chr2:160455325:G:A	1.14094e-08	-1.51732	-0.698972	6.69044e-08	-1.32859	-0.690743
160455329	chr2:160455329:A:C	4.05077e-08	-2.12258e-10	-0.949237	1.97597e-07	-2.12258e-10	-0.936367
160455864	chr2:160455864:T:C	1.16688e-08	-1.31713	-0.876675	7.76176e-08	-0.888348	-0.982452
160456983	chr2:160456983:A:G	2.90086e-07	2.20696	-1.18751	3.46884e-06	3.15406	-1.22508
160457385	chr2:160457385:C:T	1.06573e-08	-1.48836	-0.796124	6.27635e-08	-1.29204	-0.791179
160457583	chr2:160457583:A:C	4.12568e-08	-2.12258e-10	-0.930912	2.01337e-07	-2.12258e-10	-0.917616
160457818	chr2:160457818:C:T	2.91291e-08	-2.12258e-10	-1.27899	1.41433e-07	-2.12258e-10	-1.27077
160458232	chr2:160458232:G:A	5.84276e-09	-1.73371	-1.15181	4.68199e-08	-1.19729	-1.17899
160458518	chr2:160458518:C:T	5.6442e-09	-1.74208	-1.17802	2.57783e-08	-1.87839	-1.09467
160458865	chr2:160458865:A:G	2.35506e-08	-1.70247	0.210896	2.64963e-07	-0.843429	0.200426
160459484	chr2:160459484:A:G	2.9375e-08	-2.12258e-10	-1.27058	1.39497e-07	-2.12258e-10	-1.28455
160459493	chr2:160459493:CAT:C	4.88883e-08	-0.761191	-3.10475e-10	2.74381e-07	-0.608076	-3.10475e-10
160460907	chr2:160460907:T:A	5.11066e-07	1.58577	-3.10475e-10	7.15313e-07	0.350127	-3.10475e-10
160460949	chr2:160460949:A:C	6.11278e-09	-1.72518	-1.11517	4.91201e-08	-1.18256	-1.14577
160461134	chr2:160461134:C:T	3.14589e-08	-2.12258e-10	-1.20205	1.45649e-07	-2.12258e-10	-1.24139
160461493	chr2:160461493:A:G	1.3e-08	-1.71816	-0.367622	1.39495e-07	-0.86906	-0.415508
160462027	chr2:160462027:T:C	2.44922e-08	-1.45237	-3.10475e-10	8.41359e-08	-1.79016	-3.10475e-10
160462029	chr2:160462029:A:AGTTATT	4.40815e-08	-2.12258e-10	-0.864688	2.28097e-07	-2.12258e-10	-0.792821
160462032	chr2:160462032:A:AG	4.49041e-08	-2.12258e-10	-0.846201	2.32699e-07	-2.12258e-10	-0.772847
160462478	chr2:160462478:C:G	3.19736e-08	-2.12258e-10	-1.18582	1.47499e-07	-2.12258e-10	-1.22877
160462616	chr2:160462616:T:C	4.76874e-08	-0.786062	-3.10475e-10	2.66628e-07	-0.636738	-3.10475e-10
160462793	chr2:160462793:T:C	1.72675e-08	-1.62222	-0.179678	1.04947e-07	-1.25591	-0.313231
160462872	chr2:160462872:A:AGGC	2.06652e-08	-1.61939	-0.00289355	2.49308e-07	-0.671967	-0.031938
160462916	chr2:160462916:TTAGA:T	2.93162e-08	-2.12258e-10	-1.27259	1.4266e-07	-2.12258e-10	-1.26213
160463260	chr2:160463260:A:G	2.87305e-08	-2.12258e-10	-1.29277	1.37891e-07	-2.12258e-10	-1.29613
160463502	chr2:160463502:G:A	1.29732e-08	-0.932007	-1.15584	6.96729e-08	-0.788577	-1.19021
160463506	chr2:160463506:G:A	3.56494e-08	-2.12258e-10	-1.077	1.63783e-07	-2.12258e-10	-1.12405
160464331	chr2:160464331:G:C	1.47738e-08	-1.17483	-0.783047	9.96342e-08	-0.719477	-0.901611
160464628	chr2:160464628:T:C	4.30117e-08	-0.889258	-3.10475e-10	3.36496e-07	-0.404008	-3.10475e-10
160464948	chr2:160464948:A:C	2.58044e-08	-1.40018	-3.10475e-10	9.99134e-08	-1.61829	-3.10475e-10
160465483	chr2:160465483:T:A	3.09688e-08	-1.8567	0.638948	1.33326e-07	-1.85884	0.52904
160465782	chr2:160465782:A:G	3.43664e-08	-2.12258e-10	-1.11365	1.58606e-07	-2.12258e-10	-1.15617
160466651	chr2:160466651:G:A	3.20242e-08	-2.12258e-10	-1.18424	1.51843e-07	-2.12258e-10	-1.19975
160467208	chr2:160467208:A:C	2.37494e-08	-1.48317	-3.10475e-10	1.00966e-07	-1.60781	-3.10475e-10
160467644	chr2:160467644:G:T	1.60388e-08	-1.67734	-0.19838	2.326e-07	-0.562306	-0.210967
160467743	chr2:160467743:T:C	1.59985e-08	-1.87823	-3.10475e-10	1.13491e-07	-1.49087	-3.10475e-10
160467866	chr2:160467866:G:A	5.35757e-09	-1.67799	-1.29423	2.1806e-08	-1.86196	-1.27845
160467978	chr2:160467978:G:A	3.13827e-08	-2.12258e-10	-1.20447	1.45368e-07	-2.12258e-10	-1.24332
160468174	chr2:160468174:T:C	2.97519e-08	-2.12258e-10	-1.25784	1.46995e-07	-2.12258e-10	-1.2322
160468383	chr2:160468383:C:A	4.63427e-08	-2.12258e-10	-0.814665	2.40683e-07	-2.12258e-10	-0.739114
160468655	chr2:160468655:AG:A	1.21785e-07	-1.75078	1.90231	1.10507e-06	-0.945945	1.73102
160468775	chr2:160468775:T:A	1.59854e-08	-1.6165	-0.262554	2.54309e-07	-0.410548	-0.273494
160468903	chr2:160468903:G:A	5.9927e-07	1.74498	-3.10475e-10	8.96892e-07	0.576342	-3.10475e-10
160468964	chr2:160468964:A:T	5.96252e-09	-1.69717	-1.16806	4.97108e-08	-1.12273	-1.19365
160469759	chr2:160469759:A:G	1.45191e-08	-1.05689	-0.918378	1.36535e-07	-0.284873	-1.02114
160469849	chr2:160469849:G:A	4.47988e-08	-0.848547	-3.10475e-10	2.4916e-07	-0.7045	-3.10475e-10
160470207	chr2:160470207:T:C	3.36121e-08	-1.85414	0.718302	2.87209e-07	-1.07498	0.512593
160471136	chr2:160471136:T:C	2.96129e-08	-2.12258e-10	-1.26252	1.40303e-07	-2.12258e-10	-1.27879
160471555	chr2:160471555:A:G	5.86672e-09	-1.59644	-1.28499	2.27938e-08	-1.83692	-1.25918
160471586	chr2:160471586:T:C	3.12086e-08	-2.12258e-10	-1.21004	1.49949e-07	-2.12258e-10	-1.2123
160471749	chr2:160471749:T:C	6.60124e-09	-1.86044	-0.903033	2.97926e-08	-1.83473	-0.993608
160472854	chr2:160472854:C:T	5.0414e-09	-1.84943	-1.18362	3.06967e-08	-1.62953	-1.16891
160472982	chr2:160472982:A:T	2.97295e-08	-1.86854	0.609954	1.27975e-07	-1.86984	0.499075
160473133	chr2:160473133:C:T	5.08441e-09	-1.84203	-1.18252	3.11254e-08	-1.61684	-1.16773
160473468	chr2:160473468:T:C	9.78323e-07	-2.12258e-10	2.23511	5.27889e-06	-2.12258e-10	2.34888
160474200	chr2:160474200:C:T	2.94552e-08	-2.12258e-10	-1.26786	1.43563e-07	-2.12258e-10	-1.25582
160474429	chr2:160474429:T:C	5.97424e-09	-1.6961	-1.16717	5.01962e-08	-1.1135	-1.19316
160474570	chr2:160474570:C:T	5.07251e-09	-1.8468	-1.18009	3.06967e-08	-1.633	-1.16544
160475000	chr2:160475000:T:G	2.98213e-08	-2.12258e-10	-1.25551	1.41032e-07	-2.12258e-10	-1.2736
160476165	chr2:160476165:C:A	3.24008e-07	-2.12258e-10	1.13004	1.37896e-06	-2.12258e-10	1.00649
160476191	chr2:160476191:G:T	8.33589e-09	-1.87198	-0.658181	3.80329e-08	-1.80948	-0.774661
160476703	chr2:160476703:C:T	2.04126e-08	-1.62695	-0.00762141	3.18582e-07	-0.436183	-0.0225299
160476831	chr2:160476831:G:C	1.22337e-07	-2.12258e-10	0.156049	6.07942e-07	-2.12258e-10	0.187485
160476847	chr2:160476847:C:A	2.96271e-08	-2.12258e-10	-1.26204	1.40356e-07	-2.12258e-10	-1.27841
160477218	chr2:160477218:A:G	1.60602e-08	-1.87438	-3.10475e-10	7.82055e-08	-1.86325	-3.10475e-10
160478044	chr2:160478044:T:C	1.67275e-08	-1.83368	-3.10475e-10	7.70612e-08	-1.87799	-3.10475e-10
160478166	chr2:160478166:T:C	1.0524e-08	-1.5252	-0.771871	4.76744e-08	-1.58668	-0.771518
160478278	chr2:160478278:G:A	6.39711e-09	-1.8489	-0.945984	3.80429e-08	-1.52022	-1.06366
160478369	chr2:160478369:C:T	1.65414e-07	1.41627	-0.958544	1.57465e-06	2.08385	-0.944653
160478522	chr2:160478522:T:A	2.21396e-08	-0.791061	-0.762299	1.37994e-07	-0.532277	-0.763107
160479063	chr2:160479063:T:C	4.79879e-08	-0.77978	-3.10475e-10	2.68605e-07	-0.629352	-3.10475e-10
160479768	chr2:160479768:A:C	3.34629e-08	-2.12258e-10	-1.14029	1.54996e-07	-2.12258e-10	-1.17919
160479944	chr2:160479944:A:C	2.5466e-07	2.07259	-1.1834	3.6832e-06	3.21119	-1.22224
160480195	chr2:160480195:A:C	1.12223e-08	-1.65312	-0.57971	1.66982e-07	-0.480939	-0.623771
160480577	chr2:160480577:T:C	5.39144e-07	-2.12258e-10	1.63925	2.17097e-06	-2.12258e-10	1.46033
160480909	chr2:160480909:T:A	2.89291e-08	-1.28588	-3.10475e-10	1.84734e-07	-1.00368	-3.10475e-10
160481108	chr2:160481108:CAGA:C	3.68572e-08	-2.12258e-10	-1.04368	1.68595e-07	-2.12258e-10	-1.0951
160481113	chr2:160481113:G:A	5.11169e-09	-1.72224	-1.29696	3.81416e-08	-1.28531	-1.29598
160481238	chr2:160481238:C:T	4.58811e-08	-0.824676	-3.10475e-10	2.55651e-07	-0.678782	-3.10475e-10
160481497	chr2:160481497:G:A	8.86985e-08	-2.12258e-10	-0.165486	4.62785e-07	-2.12258e-10	-0.0853311
160481622	chr2:160481622:T:G	1.32971e-07	0.239399	-3.10475e-10	3.61415e-07	-0.332566	-3.10475e-10
160481833	chr2:160481833:C:T	7.89578e-09	-1.87267	-0.711735	3.65676e-08	-1.80281	-0.820618
160481855	chr2:160481855:T:G	3.07707e-08	-2.12258e-10	-1.22417	1.45216e-07	-2.12258e-10	-1.24437
160482514	chr2:160482514:A:G	1.61497e-08	-1.86883	-3.10475e-10	7.80655e-08	-1.86505	-3.10475e-10
160483453	chr2:160483453:T:C	1.39783e-08	-0.845877	-1.16735	1.74605e-07	0.153659	-1.21372
160483601	chr2:160483601:T:A	7.87533e-09	-1.45257	-1.13442	7.19854e-08	-0.826065	-1.12007
160483653	chr2:160483653:T:C	4.70488e-08	-0.799543	-3.10475e-10	4.44532e-07	-0.125573	-3.10475e-10
160483759	chr2:160483759:A:G	7.8694e-09	-1.44875	-1.139	7.21461e-08	-0.818887	-1.12501
160484008	chr2:160484008:T:C	3.68429e-08	-2.12258e-10	-1.04407	1.79588e-07	-2.12258e-10	-1.03193
160484452	chr2:160484452:G:A	9.68001e-09	-1.33121	-1.04946	9.44212e-08	-0.642064	-1.03276
160484587	chr2:160484587:T:C	1.60572e-08	-1.87457	-3.10475e-10	9.14658e-08	-1.70663	-3.10475e-10
160484853	chr2:160484853:A:T	5.95831e-09	-1.86345	-1.00249	3.31147e-08	-1.84073	-0.881887
160485681	chr2:160485681:A:C	1.6465e-08	-1.84949	-3.10475e-10	7.76383e-08	-1.87053	-3.10475e-10
160485740	chr2:160485740:A:G	4.06122e-08	-2.12258e-10	-0.946661	1.84671e-07	-2.12258e-10	-1.00402
160486136	chr2:160486136:A:G	4.0287e-08	-2.12258e-10	-0.954701	1.83327e-07	-2.12258e-10	-1.01132
160486209	chr2:160486209:A:G	3.0935e-08	-2.12258e-10	-1.21884	1.44901e-07	-2.12258e-10	-1.24654
160486466	chr2:160486466:A:T	2.69586e-08	-1.35643	-3.10475e-10	2.02268e-07	-0.912999	-3.10475e-10
160487551	chr2:160487551:C:G	4.99594e-09	-1.8487	-1.1934	2.33363e-08	-1.86777	-1.20481
160487592	chr2:160487592:T:G	4.34014e-08	-2.12258e-10	-0.880237	2.06476e-07	-2.12258e-10	-0.892411
160489868	chr2:160489868:T:C	1.61497e-08	-0.581577	-1.28725	1.07732e-07	-0.263341	-1.27961
160489936	chr2:160489936:A:G	5.88036e-09	-1.75136	-1.12775	2.65544e-08	-1.86225	-1.08115
160490359	chr2:160490359:T:C	5.98901e-09	-1.76709	-1.09371	2.77782e-08	-1.85528	-1.04306
160490794	chr2:160490794:T:C	3.10176e-08	-1.21617	-3.10475e-10	2.61966e-07	-0.654378	-3.10475e-10
160490843	chr2:160490843:G:C	3.12869e-08	-2.12258e-10	-1.20753	1.4864e-07	-2.12258e-10	-1.22107
160491217	chr2:160491217:A:G	1.1246e-06	-2.12258e-10	2.37446	6.08316e-06	-2.12258e-10	2.49069
160491406	chr2:160491406:G:T	2.64428e-08	-1.37575	-3.10475e-10	2.07918e-07	-0.885451	-3.10475e-10
160492111	chr2:160492111:C:A	5.85297e-09	-1.76951	-1.11427	2.71098e-08	-1.85471	-1.06799
160492509	chr2:160492509:T:C	1.67677e-08	-1.83128	-3.10475e-10	8.00519e-08	-1.83992	-3.10475e-10
160492918	chr2:160492918:G:C	8.68111e-08	-2.12258e-10	-0.186995	4.40477e-07	-2.12258e-10	-0.134735
160493010	chr2:160493010:T:TC	5.03735e-07	2.83367	-1.26235	6.42991e-06	3.8271	-1.28098
160494127	chr2:160494127:G:A	2.05526e-08	-1.62774	-3.10475e-10	1.4392e-07	-1.25333	-3.10475e-10
160494201	chr2:160494201:G:T	2.97146e-08	-2.12258e-10	-1.25909	1.42325e-07	-2.12258e-10	-1.26448
160494265	chr2:160494265:C:T	5.86506e-09	-1.78878	-1.09293	2.81307e-08	-1.84357	-1.04216
160495374	chr2:160495374:G:A	4.07166e-08	-0.944093	-3.10475e-10	2.42177e-07	-0.732927	-3.10475e-10
160495709	chr2:160495709:T:C	2.42179e-08	-1.46364	-3.10475e-10	1.65276e-07	-1.11498	-3.10475e-10
160495954	chr2:160495954:C:T	4.24101e-08	-2.12258e-10	-0.903343	2.15888e-07	-2.12258e-10	-0.847835
160496574	chr2:160496574:G:C	1.64046e-08	-0.568223	-1.28495	1.10192e-07	-0.242812	-1.27756
160496856	chr2:160496856:T:C	3.90628e-08	-0.985557	-3.10475e-10	3.54934e-07	-0.350662	-3.10475e-10
160496883	chr2:160496883:A:G	4.67817e-09	-1.86797	-1.23985	3.39201e-08	-1.469	-1.22959
160497025	chr2:160497025:T:G	1.12854e-06	-2.12258e-10	2.37795	4.56845e-06	-2.12258e-10	2.20434
160497155	chr2:160497155:T:C	4.31689e-08	-0.885608	-3.10475e-10	2.40406e-07	-0.740266	-3.10475e-10
160497857	chr2:160497857:T:C	2.01555e-07	1.92254	-1.2672	2.05024e-06	2.68785	-1.28473
160498277	chr2:160498277:A:G	5.96826e-08	-2.12258e-10	-0.561688	3.07219e-07	-2.12258e-10	-0.495032
160498483	chr2:160498483:G:A	2.89765e-08	-2.12258e-10	-1.28424	1.3797e-07	-2.12258e-10	-1.29556
160498521	chr2:160498521:TGA:T	2.88939e-08	-2.12258e-10	-1.2871	1.37848e-07	-2.12258e-10	-1.29644
160498533	chr2:160498533:T:C	1.77549e-08	-1.77407	-3.10475e-10	1.15882e-07	-1.47002	-3.10475e-10
160498702	chr2:160498702:G:A	4.98599e-08	-0.741512	-3.10475e-10	2.81197e-07	-0.583537	-3.10475e-10
160498761	chr2:160498761:T:C	6.70738e-09	-1.86036	-0.887161	3.50191e-08	-1.87827	-0.788433
160499621	chr2:160499621:T:C	2.62632e-08	-0.915848	-0.46671	4.74051e-07	0.450683	-0.511961
160499784	chr2:160499784:T:C	2.84476e-08	-0.472582	-0.830084	1.58723e-07	-0.276077	-0.879356
160500069	chr2:160500069:C:A	1.6315e-08	-1.85864	-3.10475e-10	7.70429e-08	-1.87823	-3.10475e-10
160500155	chr2:160500155:G:A	4.1933e-08	-2.12258e-10	-0.914655	1.97786e-07	-2.12258e-10	-0.935407
160500216	chr2:160500216:A:G	4.00702e-08	-2.12258e-10	-0.960095	1.88884e-07	-2.12258e-10	-0.981461
160500395	chr2:160500395:A:G	3.94019e-08	-2.12258e-10	-0.976916	1.8848e-07	-2.12258e-10	-0.983604
160500428	chr2:160500428:A:T	5.95186e-08	-0.56444	-3.10475e-10	3.40561e-07	-0.392	-3.10475e-10
160500460	chr2:160500460:G:C	7.39236e-09	-1.38086	-1.26942	5.01645e-08	-1.03075	-1.27654
160500646	chr2:160500646:G:A	3.37511e-08	-2.12258e-10	-1.13172	1.55877e-07	-2.12258e-10	-1.17353
160500968	chr2:160500968:G:A	3.37389e-08	-2.12258e-10	-1.13208	1.55829e-07	-2.12258e-10	-1.17383
160501346	chr2:160501346:T:C	1.41392e-08	-1.32393	-0.677849	1.42382e-07	-0.59057	-0.673512
160501410	chr2:160501410:A:C	8.26046e-09	-1.60704	-0.932212	9.08417e-08	-0.770881	-0.942594
160501651	chr2:160501651:C:A	3.15044e-08	-2.12258e-10	-1.2006	1.4879e-07	-2.12258e-10	-1.22006
160501863	chr2:160501863:TC:T	9.92263e-09	-1.41029	-0.945624	4.25253e-08	-1.5811	-0.891392
160502002	chr2:160502002:C:T	1.30152e-07	1.48937	-1.27139	1.30688e-06	2.24062	-1.28781
160502377	chr2:160502377:G:A	1.18543e-06	-2.12258e-10	2.42713	6.35931e-06	-2.12258e-10	2.53508
160502587	chr2:160502587:G:A	6.53744e-09	-1.74538	-1.02781	2.83566e-08	-1.86358	-1.01415
160502618	chr2:160502618:G:T	4.59833e-09	-1.82889	-1.29615	2.11048e-08	-1.87878	-1.29431
160502753	chr2:160502753:G:A	1.70817e-07	1.75384	-1.26397	1.75624e-06	2.53141	-1.28307
160502907	chr2:160502907:CTA:C	3.99602e-08	-2.12258e-10	-0.962846	1.91124e-07	-2.12258e-10	-0.969669
160503022	chr2:160503022:T:G	4.16043e-08	-2.12258e-10	-0.922526	1.96277e-07	-2.12258e-10	-0.943067
160503157	chr2:160503157:G:T	5.90147e-09	-1.65922	-1.21631	4.47232e-08	-1.24084	-1.18126
160503275	chr2:160503275:C:T	1.85693e-07	1.84317	-1.26981	1.92798e-06	2.62843	-1.28679
160503279	chr2:160503279:A:G	1.6169e-07	1.70483	-1.26987	1.65494e-06	2.47576	-1.28683
160503343	chr2:160503343:G:A	6.03837e-08	-0.55001	-3.10475e-10	3.45396e-07	-0.377901	-3.10475e-10
160503594	chr2:160503594:T:C	6.5643e-09	-1.7612	-1.00788	2.88056e-08	-1.86888	-0.993143
160503598	chr2:160503598:TG:T	6.85042e-09	-1.75377	-0.972654	2.99325e-08	-1.86652	-0.957133
160503765	chr2:160503765:C:T	1.51171e-07	1.63777	-1.27009	1.53758e-06	2.40234	-1.28697
160503912	chr2:160503912:CTTT:C	4.57713e-09	-1.83423	-1.29543	2.11171e-08	-1.87932	-1.29319
160503925	chr2:160503925:G:A	1.62101e-07	1.70799	-1.2705	1.66098e-06	2.47978	-1.28722
160504075	chr2:160504075:C:A	1.54268e-07	-2.12258e-10	0.38796	7.69732e-07	-2.12258e-10	0.423448
160504441	chr2:160504441:G:A	1.08384e-08	-1.42993	-0.837704	4.70235e-08	-1.59567	-0.776274
160504559	chr2:160504559:C:T	5.15438e-08	-2.12258e-10	-0.708296	2.45975e-07	-2.12258e-10	-0.717364
160504769	chr2:160504769:T:C	3.2677e-08	-2.12258e-10	-1.16406	1.51662e-07	-2.12258e-10	-1.20094
160504900	chr2:160504900:GT:TT	4.55524e-09	-1.8407	-1.29375	2.11622e-08	-1.87958	-1.29079
160504938	chr2:160504938:A:G	4.04709e-08	-2.12258e-10	-0.950145	1.99791e-07	-2.12258e-10	-0.92532
160505044	chr2:160505044:T:C	4.65017e-08	-2.12258e-10	-0.81124	2.1816e-07	-2.12258e-10	-0.837366
160505933	chr2:160505933:A:T	8.32663e-09	-1.60355	-0.927718	9.19676e-08	-0.763101	-0.938057
160506037	chr2:160506037:C:T	3.27253e-08	-2.12258e-10	-1.16258	1.51852e-07	-2.12258e-10	-1.19969
160506319	chr2:160506319:T:C	5.7457e-08	-0.599693	-3.10475e-10	3.28192e-07	-0.428996	-3.10475e-10
160506427	chr2:160506427:G:C	9.8557e-09	-1.48767	-0.875012	4.32187e-08	-1.64055	-0.815773
160506632	chr2:160506632:G:A	7.05254e-09	-1.73075	-0.966588	3.03666e-08	-1.85845	-0.950795
160506812	chr2:160506812:C:T	1.64623e-07	1.72356	-1.27063	1.68672e-06	2.49524	-1.28729
160507368	chr2:160507368:T:C	2.12631e-07	1.85331	-1.14448	2.31675e-06	2.62771	-1.10238
160507933	chr2:160507933:T:C	3.05287e-08	-2.12258e-10	-1.23206	1.44722e-07	-2.12258e-10	-1.24778
160508113	chr2:160508113:G:C	2.87457e-08	-2.12258e-10	-1.29224	1.37868e-07	-2.12258e-10	-1.29629
160509878	chr2:160509878:G:A	1.68981e-07	1.74873	-1.26967	1.73626e-06	2.5236	-1.2867
160510479	chr2:160510479:G:A	2.86083e-08	-2.12258e-10	-1.29703	1.38109e-07	-2.12258e-10	-1.29455
160511203	chr2:160511203:T:C	8.49067e-09	-1.64658	-0.865179	9.11504e-08	-0.843148	-0.866936
160511268	chr2:160511268:C:T	4.58881e-09	-1.83005	-1.29705	2.10519e-08	-1.87853	-1.29707
160511585	chr2:160511585:C:T	2.8654e-08	-1.29544	-3.10475e-10	1.83995e-07	-1.00769	-3.10475e-10
160511650	chr2:160511650:T:C	1.25862e-07	-2.12258e-10	0.184454	6.4711e-07	-2.12258e-10	0.249923
160511702	chr2:160511702:A:G	3.76897e-08	0.271027	-1.29237	3.14688e-07	0.826059	-1.29707
160511980	chr2:160511980:A:G	8.58543e-09	-1.21769	-1.28297	5.04765e-08	-1.03263	-1.26845
160512443	chr2:160512443:G:A	6.01455e-09	-1.86797	-0.988581	2.95547e-08	-1.80625	-1.0301
160512456	chr2:160512456:T:C	7.98986e-09	-1.835	-0.737558	3.54998e-08	-1.84828	-0.804788
160512628	chr2:160512628:G:A	1.00601e-08	-1.82325	-0.5189	4.21915e-08	-1.87537	-0.605006
160512732	chr2:160512732:A:G	3.711e-08	-2.12258e-10	-1.03684	1.74396e-07	-2.12258e-10	-1.06127
160513044	chr2:160513044:A:C	2.86224e-08	-2.12258e-10	-1.29654	1.39534e-07	-2.12258e-10	-1.28429
160513045	chr2:160513045:C:T	1.14707e-08	-1.76877	-0.442167	6.33534e-08	-1.7814	-0.292468
160513048	chr2:160513048:T:C	4.91522e-09	-1.82623	-1.23216	2.32061e-08	-1.87758	-1.20059
160513615	chr2:160513615:T:C	4.97248e-09	-1.87905	-1.16776	3.60677e-08	-1.47061	-1.16659
160513774	chr2:160513774:T:C	9.79204e-08	-0.0665745	-3.10475e-10	7.89074e-07	0.448266	-3.10475e-10
160514279	chr2:160514279:C:T	3.18488e-08	-2.12258e-10	-1.18973	1.50195e-07	-2.12258e-10	-1.21066
160514471	chr2:160514471:T:C	3.14404e-08	-2.12258e-10	-1.20264	1.55571e-07	-2.12258e-10	-1.17549
160514530	chr2:160514530:G:T	2.86064e-08	-2.12258e-10	-1.2971	1.37877e-07	-2.12258e-10	-1.29623
160514925	chr2:160514925:A:G	2.99193e-08	-2.12258e-10	-1.25223	1.40494e-07	-2.12258e-10	-1.27743
160514975	chr2:160514975:T:C	1.99784e-07	0.646507	-3.10475e-10	1.7818e-06	1.26279	-3.10475e-10
160515135	chr2:160515135:G:T	4.48532e-08	-2.12258e-10	-0.847335	2.1018e-07	-2.12258e-10	-0.87463
160515160	chr2:160515160:C:T	4.08886e-08	-2.12258e-10	-0.939878	1.95244e-07	-2.12258e-10	-0.948344
160515411	chr2:160515411:G:T	6.87992e-06	4.18563	-3.10475e-10	1.11161e-05	3.09355	-3.10475e-10
160515630	chr2:160515630:G:A	3.17939e-08	-2.12258e-10	-1.19145	1.524e-07	-2.12258e-10	-1.19608
160515798	chr2:160515798:A:G	2.08749e-07	0.690404	-3.10475e-10	1.87809e-06	1.31542	-3.10475e-10
160515845	chr2:160515845:T:C	5.77048e-09	-1.86725	-1.03073	4.51295e-08	-1.36818	-1.04488
160515858	chr2:160515858:T:A	5.5152e-09	-1.87378	-1.06944	4.1471e-08	-1.41709	-1.08051
160515902	chr2:160515902:C:T	2.18017e-07	0.733843	-3.10475e-10	1.97115e-06	1.36378	-3.10475e-10
160516107	chr2:160516107:C:T	2.05392e-07	0.674192	-3.10475e-10	1.84385e-06	1.29702	-3.10475e-10
160516179	chr2:160516179:C:T	2.12238e-07	0.706981	-3.10475e-10	1.91396e-06	1.33433	-3.10475e-10
160516410	chr2:160516410:G:A	2.08239e-07	0.687959	-3.10475e-10	1.87274e-06	1.31257	-3.10475e-10
160516450	chr2:160516450:C:T	2.14822e-07	0.719082	-3.10475e-10	1.94225e-06	1.34901	-3.10475e-10
160516471	chr2:160516471:T:C	2.00548e-07	0.650326	-3.10475e-10	1.79873e-06	1.27224	-3.10475e-10
160516513	chr2:160516513:G:A	2.1276e-08	-1.59315	-3.10475e-10	2.18886e-07	-0.834043	-3.10475e-10
160516681	chr2:160516681:T:C	4.034e-08	-0.953385	-3.10475e-10	1.4533e-07	-1.24359	-3.10475e-10
160516921	chr2:160516921:A:G	3.1683e-08	-2.12258e-10	-1.19495	1.53066e-07	-2.12258e-10	-1.19172
160517041	chr2:160517041:A:G	7.5634e-08	-2.12258e-10	-0.324823	3.64658e-07	-2.12258e-10	-0.323633
160517364	chr2:160517364:C:T	3.59922e-08	-2.12258e-10	-1.06743	1.69578e-07	-2.12258e-10	-1.08928
160518196	chr2:160518196:C:T	4.03955e-08	-2.12258e-10	-0.952011	1.92939e-07	-2.12258e-10	-0.960219
160518408	chr2:160518408:C:T	2.95805e-08	-2.12258e-10	-1.26361	1.42532e-07	-2.12258e-10	-1.26303
160518412	chr2:160518412:A:G	4.45846e-08	-0.853341	-3.10475e-10	1.46504e-07	-1.23554	-3.10475e-10
160518736	chr2:160518736:T:G	1.47507e-08	-0.96734	-0.992097	8.54155e-08	-0.781357	-0.993709
160518999	chr2:160518999:C:T	2.30111e-07	0.787833	-3.10475e-10	2.08796e-06	1.42135	-3.10475e-10
160519133	chr2:160519133:C:T	2.97008e-08	-2.12258e-10	-1.25955	1.44042e-07	-2.12258e-10	-1.25249
160519413	chr2:160519413:T:C	1.7919e-08	-1.76486	-3.10475e-10	8.21403e-08	-1.81416	-3.10475e-10
160519532	chr2:160519532:A:G	3.18042e-08	-2.12258e-10	-1.19113	1.54557e-07	-2.12258e-10	-1.18203
160519560	chr2:160519560:T:C	2.16219e-07	0.725565	-3.10475e-10	1.94677e-06	1.35133	-3.10475e-10
160519585	chr2:160519585:C:T	7.18309e-08	-0.376415	-3.10475e-10	6.53921e-07	0.260393	-3.10475e-10
160519824	chr2:160519824:C:A	2.3665e-08	-1.48673	-3.10475e-10	8.94324e-08	-1.72911	-3.10475e-10
160520303	chr2:160520303:T:G	7.76257e-08	-2.12258e-10	-0.29883	3.51576e-07	-2.12258e-10	-0.360167
160520610	chr2:160520610:G:A	2.58091e-07	0.902584	-3.10475e-10	2.35344e-06	1.54104	-3.10475e-10
160521112	chr2:160521112:G:A	5.76576e-09	-1.80035	-1.09844	5.5764e-08	-1.1039	-1.09756
160521248	chr2:160521248:G:A	5.67971e-09	-1.7869	-1.12693	5.65431e-08	-1.06148	-1.12611
160521375	chr2:160521375:A:G	2.19386e-07	0.740104	-3.10475e-10	1.97869e-06	1.3676	-3.10475e-10
160521428	chr2:160521428:A:T	2.86212e-08	-2.12258e-10	-1.29658	1.37755e-07	-2.12258e-10	-1.29712
160521479	chr2:160521479:TATG:T	2.05733e-08	-1.62674	-3.10475e-10	1.83494e-07	-1.01041	-3.10475e-10
160521508	chr2:160521508:AAG:A	4.27887e-08	-2.12258e-10	-0.894455	2.00831e-07	-2.12258e-10	-0.920132
160521759	chr2:160521759:C:A	1.68912e-06	2.78124	-3.10475e-10	2.53878e-06	1.61685	-3.10475e-10
160522164	chr2:160522164:C:T	1.98441e-08	-1.66282	-3.10475e-10	9.66466e-08	-1.65153	-3.10475e-10
160522533	chr2:160522533:C:T	5.1341e-08	-0.000726639	-0.711512	3.85628e-07	0.498014	-0.765735
160522624	chr2:160522624:G:T	7.41731e-09	-1.37754	-1.26938	2.49884e-08	-1.71324	-1.29094
160522712	chr2:160522712:T:C	6.04888e-09	-1.76952	-1.08134	6.22083e-08	-1.01181	-1.08029
160522813	chr2:160522813:A:G	7.2379e-08	-2.12258e-10	-0.368813	3.28546e-07	-2.12258e-10	-0.427917
160522823	chr2:160522823:T:C	5.9743e-09	-1.79933	-1.06393	5.81637e-08	-1.09644	-1.06289
160522826	chr2:160522826:G:T	2.99323e-08	-2.12258e-10	-1.25179	1.42151e-07	-2.12258e-10	-1.26571
160523064	chr2:160523064:A:G	2.11985e-08	-1.5968	-3.10475e-10	9.92984e-08	-1.62446	-3.10475e-10
160523483	chr2:160523483:T:C	3.54671e-08	-2.12258e-10	-1.08212	1.67357e-07	-2.12258e-10	-1.10247
160523505	chr2:160523505:G:C	2.88583e-08	-2.12258e-10	-1.28833	1.38319e-07	-2.12258e-10	-1.29303
160523850	chr2:160523850:T:A	5.48534e-09	-1.74467	-1.20398	7.12783e-08	-0.789023	-1.16698
160523994	chr2:160523994:C:T	4.8769e-08	-2.12258e-10	-0.763634	2.37651e-07	-2.12258e-10	-0.75179
160524049	chr2:160524049:C:T	2.53515e-08	-0.651032	-0.76686	9.58761e-08	-0.817747	-0.841791
160524377	chr2:160524377:G:A	6.0809e-09	-1.84767	-0.997906	3.61373e-08	-1.55718	-1.07809
160524491	chr2:160524491:C:CGAT	2.1575e-07	0.723389	-3.10475e-10	1.94586e-06	1.35086	-3.10475e-10
160524865	chr2:160524865:C:T	2.10948e-06	3.00347	-3.10475e-10	3.3079e-06	1.88148	-3.10475e-10
160524891	chr2:160524891:C:G	9.34919e-08	-2.12258e-10	-0.112855	4.21823e-07	-2.12258e-10	-0.178009
160524909	chr2:160524909:T:C	2.94313e-08	-2.12258e-10	-1.26867	1.39129e-07	-2.12258e-10	-1.28719
160525305	chr2:160525305:G:C	3.71241e-08	-1.54127	0.504803	1.15759e-07	-1.75283	0.281744
160525306	chr2:160525306:C:T	3.7385e-08	-1.53342	0.503964	1.16191e-07	-1.74832	0.280961
160525620	chr2:160525620:T:C	2.90553e-08	-2.12258e-10	-1.28153	1.40561e-07	-2.12258e-10	-1.27695
160525804	chr2:160525804:C:T	5.48209e-09	-1.73198	-1.21726	7.28681e-08	-0.751535	-1.18241
160525806	chr2:160525806:G:T	5.47946e-09	-1.73371	-1.21601	7.26176e-08	-0.756473	-1.18091
160525999	chr2:160525999:G:T	2.96477e-08	-2.12258e-10	-1.26134	1.41405e-07	-2.12258e-10	-1.27096
160526115	chr2:160526115:T:C	2.01631e-07	0.655709	-3.10475e-10	1.80539e-06	1.27594	-3.10475e-10
160526262	chr2:160526262:G:A	5.72356e-09	-1.82594	-1.08019	3.18297e-08	-1.7306	-1.03159
160526268	chr2:160526268:T:A	2.9289e-08	-2.12258e-10	-1.27352	1.3987e-07	-2.12258e-10	-1.28188
160526459	chr2:160526459:C:G	1.86291e-08	-1.726	-3.10475e-10	9.0946e-08	-1.71233	-3.10475e-10
160526778	chr2:160526778:G:A	5.45188e-09	-1.72914	-1.22563	7.31839e-08	-0.737512	-1.19211
160526968	chr2:160526968:T:G	3.17084e-08	-2.12258e-10	-1.19415	1.46574e-07	-2.12258e-10	-1.23507
160527400	chr2:160527400:C:A	1.63644e-08	-1.85562	-3.10475e-10	9.62726e-08	-1.65541	-3.10475e-10
160527442	chr2:160527442:A:G	5.35654e-09	-1.81514	-1.15727	4.06689e-08	-1.34856	-1.16857
160527463	chr2:160527463:T:C	2.21595e-07	0.750123	-3.10475e-10	2.00832e-06	1.38246	-3.10475e-10
160527504	chr2:160527504:G:A	4.84038e-09	-1.84306	-1.23068	2.18256e-08	-1.87946	-1.26005
160527513	chr2:160527513:T:G	5.55883e-09	-1.82009	-1.11525	4.15481e-08	-1.36736	-1.12838
160527715	chr2:160527715:T:C	4.30909e-08	-2.12258e-10	-0.887417	2.02219e-07	-2.12258e-10	-0.91324
160527778	chr2:160527778:T:C	1.92545e-08	-1.69299	-3.10475e-10	1.07394e-07	-1.54609	-3.10475e-10
160528138	chr2:160528138:T:C	4.65857e-09	-1.84322	-1.2688	2.26597e-08	-1.82682	-1.27518
160528425	chr2:160528425:T:C	3.11275e-08	-2.12258e-10	-1.21264	1.44523e-07	-2.12258e-10	-1.24916
160528448	chr2:160528448:G:A	8.81631e-09	-1.17705	-1.29708	2.41436e-08	-1.74154	-1.29703
160528494	chr2:160528494:G:T	6.09215e-09	-1.69796	-1.14577	7.40329e-08	-0.779543	-1.13854
160529802	chr2:160529802:T:C	2.87349e-08	-2.12258e-10	-1.29262	1.38745e-07	-2.12258e-10	-1.28996
160529862	chr2:160529862:T:C	2.89719e-08	-2.12258e-10	-1.2844	1.40441e-07	-2.12258e-10	-1.27781
160529990	chr2:160529990:TTC:T	2.24008e-07	0.760954	-3.10475e-10	2.028e-06	1.39221	-3.10475e-10
160530153	chr2:160530153:T:A	6.17555e-09	-1.78511	-1.04502	6.16619e-08	-1.05676	-1.04417
160530214	chr2:160530214:T:C	3.74964e-08	-1.02648	-3.10475e-10	2.56012e-07	-0.677369	-3.10475e-10
160530218	chr2:160530218:G:A	5.40061e-09	-1.73745	-1.22677	7.08966e-08	-0.767436	-1.19393
160530413	chr2:160530413:G:T	5.40845e-09	-1.73984	-1.22292	7.07617e-08	-0.774023	-1.18925
160530471	chr2:160530471:A:T	4.47745e-09	-1.85836	-1.29331	2.61589e-08	-1.67378	-1.28463
160530589	chr2:160530589:C:A	1.63335e-08	-1.85751	-3.10475e-10	8.74283e-08	-1.75177	-3.10475e-10
160530931	chr2:160530931:T:C	5.77762e-08	-2.12258e-10	-0.594152	2.76827e-07	-2.12258e-10	-0.5992
160531350	chr2:160531350:C:T	5.29323e-09	-1.87788	-1.10642	3.74124e-08	-1.48415	-1.11644
160531985	chr2:160531985:C:T	3.5789e-08	-2.12258e-10	-1.07309	1.71801e-07	-2.12258e-10	-1.07626
160532261	chr2:160532261:C:T	2.31888e-07	0.795527	-3.10475e-10	2.11136e-06	1.43249	-3.10475e-10
160532479	chr2:160532479:G:A	3.71388e-08	-2.12258e-10	-1.03607	1.77352e-07	-2.12258e-10	-1.04446
160532946	chr2:160532946:A:C	5.62791e-08	-2.12258e-10	-0.620406	2.69717e-07	-2.12258e-10	-0.625219
160532969	chr2:160532969:A:G	5.95607e-08	-2.12258e-10	-0.563734	2.85447e-07	-2.12258e-10	-0.568538
160533237	chr2:160533237:A:T	1.76938e-08	-1.77752	-3.10475e-10	8.77454e-08	-1.74815	-3.10475e-10
160533401	chr2:160533401:T:C	4.49052e-08	-2.12258e-10	-0.846176	2.10456e-07	-2.12258e-10	-0.873319
160534017	chr2:160534017:C:T	3.19674e-08	-2.12258e-10	-1.18601	1.47511e-07	-2.12258e-10	-1.22869
160534186	chr2:160534186:C:A	2.94883e-08	-2.12258e-10	-1.26674	1.40564e-07	-2.12258e-10	-1.27693
160534334	chr2:160534334:C:T	3.17406e-08	-2.12258e-10	-1.19313	1.46678e-07	-2.12258e-10	-1.23436
160534425	chr2:160534425:C:T	3.16424e-08	-2.12258e-10	-1.19623	1.46341e-07	-2.12258e-10	-1.23665
160534932	chr2:160534932:A:G	3.21301e-08	-2.12258e-10	-1.18093	1.55379e-07	-2.12258e-10	-1.17673
160535385	chr2:160535385:T:A	2.3068e-07	0.790303	-3.10475e-10	2.09373e-06	1.42411	-3.10475e-10
160535420	chr2:160535420:T:C	4.82973e-09	-1.86718	-1.20875	2.98929e-08	-1.64443	-1.18054
160535450	chr2:160535450:T:G	5.11703e-09	-1.81635	-1.20181	2.67959e-08	-1.76107	-1.17327
160535457	chr2:160535457:C:T	4.98795e-09	-1.82997	-1.21374	2.70219e-08	-1.73955	-1.1864
160535458	chr2:160535458:T:G	5.35174e-09	-1.84022	-1.13308	2.54286e-08	-1.83196	-1.15476
160535542	chr2:160535542:C:T	3.22191e-08	-2.12258e-10	-1.17817	1.48628e-07	-2.12258e-10	-1.22115
160536691	chr2:160536691:G:T	1.1027e-08	-1.85692	-0.393464	8.90052e-08	-1.34529	-0.388607
160536813	chr2:160536813:TAAAG:T	2.0015e-08	-1.65425	-3.10475e-10	9.77895e-08	-1.63978	-3.10475e-10
160537069	chr2:160537069:G:A	3.11745e-08	-2.12258e-10	-1.21113	1.5145e-07	-2.12258e-10	-1.20234
160537205	chr2:160537205:G:A	4.92843e-09	-1.83643	-1.21928	2.71634e-08	-1.72763	-1.19309
160537208	chr2:160537208:C:T	6.41857e-08	-2.12258e-10	-0.488948	3.06469e-07	-2.12258e-10	-0.497478
160537339	chr2:160537339:A:G	4.93426e-09	-1.82843	-1.2261	2.65736e-08	-1.74173	-1.20094
160537388	chr2:160537388:A:G	3.52864e-08	-2.12258e-10	-1.08723	1.76904e-07	-2.12258e-10	-1.04699
160537417	chr2:160537417:T:C	3.75e-08	-2.12258e-10	-1.02639	1.69307e-07	-2.12258e-10	-1.09088
160537608	chr2:160537608:G:A	1.62365e-08	-1.86347	-3.10475e-10	1.30453e-07	-1.35158	-3.10475e-10
160537652	chr2:160537652:C:T	3.36167e-08	-2.12258e-10	-1.13571	1.60764e-07	-2.12258e-10	-1.14265
160538018	chr2:160538018:C:T	4.12013e-08	-2.12258e-10	-0.93226	1.96877e-07	-2.12258e-10	-0.940016
160538155	chr2:160538155:T:C	4.80815e-09	-1.87785	-1.20256	2.22891e-08	-1.84774	-1.27076
160538629	chr2:160538629:A:G	2.93683e-08	-2.12258e-10	-1.27081	1.42301e-07	-2.12258e-10	-1.26465
160538638	chr2:160538638:G:A	3.15341e-08	-2.12258e-10	-1.19966	1.45957e-07	-2.12258e-10	-1.23928
160538677	chr2:160538677:C:T	5.35667e-09	-1.78138	-1.191	5.33952e-08	-1.0493	-1.19558
160538892	chr2:160538892:G:A	3.704e-08	-2.12258e-10	-1.03873	1.79372e-07	-2.12258e-10	-1.03313
160539396	chr2:160539396:T:C	2.91432e-08	-2.12258e-10	-1.27851	1.39139e-07	-2.12258e-10	-1.28712
160539510	chr2:160539510:A:G	4.83239e-08	-2.12258e-10	-0.772802	2.37284e-07	-2.12258e-10	-0.753334
160539619	chr2:160539619:T:C	4.83264e-09	-1.84732	-1.22802	2.84414e-08	-1.68148	-1.19326
160539640	chr2:160539640:A:G	4.84304e-09	-1.84916	-1.22402	2.81075e-08	-1.69632	-1.19023
160540478	chr2:160540478:G:T	1.38612e-08	-1.07439	-0.947248	8.04764e-08	-0.916242	-0.918388
160540523	chr2:160540523:T:C	3.88269e-08	-2.12258e-10	-0.991615	1.83393e-07	-2.12258e-10	-1.01096
160540717	chr2:160540717:G:T	4.92928e-08	-2.12258e-10	-0.752951	2.28087e-07	-2.12258e-10	-0.792865
160540893	chr2:160540893:T:C	4.93047e-08	-2.12258e-10	-0.752709	2.28139e-07	-2.12258e-10	-0.792637
160540913	chr2:160540913:A:T	3.49685e-08	-2.12258e-10	-1.09628	1.65632e-07	-2.12258e-10	-1.11283
160541509	chr2:160541509:A:T	1.26121e-08	-1.11265	-1.00342	7.25691e-08	-0.961334	-0.976721
160541697	chr2:160541697:G:A	4.89293e-09	-1.85535	-1.20759	2.90954e-08	-1.68111	-1.1709
160541817	chr2:160541817:T:A	3.47583e-08	-2.12258e-10	-1.10231	1.74e-07	-2.12258e-10	-1.06354
160541866	chr2:160541866:A:AT	5.17294e-06	3.90047	-3.10475e-10	8.67806e-06	2.84596	-3.10475e-10
160542573	chr2:160542573:T:A	5.76042e-08	-2.12258e-10	-0.597133	2.75405e-07	-2.12258e-10	-0.60435
160542623	chr2:160542623:A:G	2.89634e-08	-2.12258e-10	-1.2847	1.39219e-07	-2.12258e-10	-1.28655
160542831	chr2:160542831:G:C	3.52237e-08	-2.12258e-10	-1.08901	1.75766e-07	-2.12258e-10	-1.05344
160542852	chr2:160542852:A:C	2.99443e-08	-2.12258e-10	-1.25139	1.42803e-07	-2.12258e-10	-1.26113
160543003	chr2:160543003:C:T	4.49451e-09	-1.85453	-1.29334	2.60281e-08	-1.68032	-1.2831
160543420	chr2:160543420:C:T	4.79523e-08	-2.12258e-10	-0.780521	2.22121e-07	-2.12258e-10	-0.819372
160543443	chr2:160543443:T:C	5.949e-08	-2.12258e-10	-0.56492	2.84386e-07	-2.12258e-10	-0.57226
160543449	chr2:160543449:T:G	2.36703e-07	0.816077	-3.10475e-10	2.15338e-06	1.4522	-3.10475e-10
160543642	chr2:160543642:C:T	3.15321e-08	-2.12258e-10	-1.19972	1.45967e-07	-2.12258e-10	-1.23921
160543716	chr2:160543716:G:C	3.2955e-08	-2.12258e-10	-1.15558	1.59459e-07	-2.12258e-10	-1.15081
160543777	chr2:160543777:A:T	4.70698e-09	-1.87012	-1.23156	2.98573e-08	-1.62629	-1.19987
160543778	chr2:160543778:A:T	5.6568e-09	-1.87278	-1.0451	3.81168e-08	-1.54025	-1.04169
160543857	chr2:160543857:G:C	1.26594e-08	-1.14422	-0.96811	7.27612e-08	-0.995545	-0.939866
160544438	chr2:160544438:C:T	5.07175e-09	-1.86628	-1.16076	3.90754e-08	-1.38867	-1.16843
160544862	chr2:160544862:C:T	1.98174e-08	-1.66417	-3.10475e-10	3.05513e-07	-0.500602	-3.10475e-10
160545221	chr2:160545221:A:G	4.90212e-09	-1.85689	-1.20418	2.94643e-08	-1.6733	-1.16612
160545272	chr2:160545272:A:G	3.36874e-08	-2.12258e-10	-1.1336	1.62766e-07	-2.12258e-10	-1.13028
160545374	chr2:160545374:G:A	1.25207e-08	-1.17475	-0.948594	7.18216e-08	-1.02515	-0.923254
160546312	chr2:160546312:C:T	9.54368e-09	-1.10381	-1.29104	4.41192e-08	-1.1515	-1.2842
160546339	chr2:160546339:G:A	1.69148e-08	-1.82254	-3.10475e-10	1.04905e-07	-1.56954	-3.10475e-10
160546370	chr2:160546370:T:C	3.05659e-08	-2.12258e-10	-1.23085	1.45438e-07	-2.12258e-10	-1.24284
160546636	chr2:160546636:T:A	3.11224e-08	-2.12258e-10	-1.2128	1.47856e-07	-2.12258e-10	-1.22635
160547149	chr2:160547149:G:A	3.24012e-08	-2.12258e-10	-1.17253	1.53469e-07	-2.12258e-10	-1.18909
160547150	chr2:160547150:G:A	3.66051e-08	-1.05054	-3.10475e-10	1.26195e-07	-1.38477	-3.10475e-10
160547283	chr2:160547283:T:C	1.25122e-08	-1.1282	-0.995827	7.19697e-08	-0.97791	-0.968439
160547314	chr2:160547314:T:C	3.41039e-08	-2.12258e-10	-1.12132	1.7022e-07	-2.12258e-10	-1.0855
160547416	chr2:160547416:T:C	3.16964e-08	-2.12258e-10	-1.19453	1.5036e-07	-2.12258e-10	-1.20956
160547811	chr2:160547811:T:C	3.24308e-08	-2.12258e-10	-1.17162	1.53591e-07	-2.12258e-10	-1.1883
160548574	chr2:160548574:G:C	3.12189e-08	-2.12258e-10	-1.20971	1.50867e-07	-2.12258e-10	-1.20619
160548607	chr2:160548607:A:T	3.2591e-08	-2.12258e-10	-1.16669	1.54298e-07	-2.12258e-10	-1.18371
160548690	chr2:160548690:C:T	3.43627e-08	-2.12258e-10	-1.11376	1.61231e-07	-2.12258e-10	-1.13976
160548738	chr2:160548738:T:C	3.23193e-08	-2.12258e-10	-1.17506	1.48822e-07	-2.12258e-10	-1.21984
160548793	chr2:160548793:T:C	6.28935e-08	-2.12258e-10	-0.509286	3.11695e-07	-2.12258e-10	-0.480568
160549120	chr2:160549120:A:G	3.10354e-08	-2.12258e-10	-1.2156	1.47486e-07	-2.12258e-10	-1.22886
160549410	chr2:160549410:T:G	3.06565e-08	-2.12258e-10	-1.22788	1.45818e-07	-2.12258e-10	-1.24023
160550060	chr2:160550060:C:T	3.37153e-08	-2.12258e-10	-1.13278	1.59946e-07	-2.12258e-10	-1.14776
160550085	chr2:160550085:T:C	3.37215e-08	-2.12258e-10	-1.13259	1.57002e-07	-2.12258e-10	-1.16634
160550164	chr2:160550164:T:C	3.54073e-08	-2.12258e-10	-1.08381	1.74286e-07	-2.12258e-10	-1.06189
160550206	chr2:160550206:G:A	3.3921e-08	-2.12258e-10	-1.12669	1.57233e-07	-2.12258e-10	-1.16486
160550282	chr2:160550282:C:T	5.603e-09	-1.67968	-1.24774	2.22881e-08	-1.83774	-1.2808
160550427	chr2:160550427:A:C	2.99198e-08	-2.12258e-10	-1.25221	1.41705e-07	-2.12258e-10	-1.26884
160550593	chr2:160550593:C:T	2.99625e-08	-2.12258e-10	-1.25078	1.41868e-07	-2.12258e-10	-1.2677
160550679	chr2:160550679:G:A	6.44501e-09	-1.80441	-0.983011	2.92646e-08	-1.81109	-1.03513
160550768	chr2:160550768:C:T	8.13581e-09	-1.36698	-1.18748	4.4167e-08	-1.24893	-1.18569
160550992	chr2:160550992:C:G	1.06453e-08	-1.09803	-1.18758	5.97597e-08	-0.945506	-1.18676
160551154	chr2:160551154:C:T	4.89268e-09	-1.87959	-1.1834	3.32965e-08	-1.51271	-1.20443
160551594	chr2:160551594:C:T	3.3219e-08	-2.12258e-10	-1.14761	1.54266e-07	-2.12258e-10	-1.18391
160551605	chr2:160551605:GT:G	4.54304e-08	-2.12258e-10	-0.834548	2.16892e-07	-2.12258e-10	-0.843193
160552389	chr2:160552389:C:T	2.07558e-07	0.684681	-3.10475e-10	2.24241e-06	1.49271	-3.10475e-10
160552402	chr2:160552402:T:C	5.76499e-09	-1.87792	-1.021	4.27637e-08	-1.36363	-1.10327
160553048	chr2:160553048:C:T	5.66029e-09	-1.87664	-1.04061	3.95199e-08	-1.48892	-1.05687
160553212	chr2:160553212:C:T	3.16437e-08	-2.12258e-10	-1.19619	1.46407e-07	-2.12258e-10	-1.2362
160553914	chr2:160553914:G:A	5.1483e-09	-1.87872	-1.13334	3.5985e-08	-1.48005	-1.15945
160553962	chr2:160553962:C:T	2.04644e-07	0.670543	-3.10475e-10	2.20179e-06	1.47443	-3.10475e-10
160554016	chr2:160554016:A:G	6.02621e-08	-2.12258e-10	-0.552025	2.87736e-07	-2.12258e-10	-0.560551
160554031	chr2:160554031:G:A	4.53698e-09	-1.85068	-1.28779	2.61205e-08	-1.66276	-1.29711
160554305	chr2:160554305:A:G	1.94755e-07	0.621012	-3.10475e-10	2.0818e-06	1.4184	-3.10475e-10
160555131	chr2:160555131:G:A	2.92663e-08	-2.12258e-10	-1.27429	1.39844e-07	-2.12258e-10	-1.28206
160555798	chr2:160555798:C:T	3.23049e-08	-2.12258e-10	-1.17551	1.50737e-07	-2.12258e-10	-1.20706
160556630	chr2:160556630:C:T	3.79556e-08	-2.12258e-10	-1.01431	1.813e-07	-2.12258e-10	-1.02244
160557343	chr2:160557343:G:T	6.54362e-08	-2.12258e-10	-0.469653	3.05285e-07	-2.12258e-10	-0.501347
160557791	chr2:160557791:T:C	4.22472e-08	-2.12258e-10	-0.907191	2.01523e-07	-2.12258e-10	-0.916692
160558057	chr2:160558057:A:G	1.04492e-08	-1.49979	-0.804409	5.36917e-08	-1.39374	-0.845591
160558111	chr2:160558111:A:G	5.15692e-09	-1.85876	-1.15163	3.99695e-08	-1.35709	-1.17739
160558115	chr2:160558115:C:T	1.2862e-08	-1.51759	-0.578864	6.53784e-08	-1.41552	-0.626877
160558224	chr2:160558224:G:C	5.08553e-09	-1.8683	-1.15603	3.77136e-08	-1.41125	-1.18132
160558272	chr2:160558272:A:G	3.54698e-08	-2.12258e-10	-1.08205	1.67833e-07	-2.12258e-10	-1.09962
160558421	chr2:160558421:C:T	1.77895e-08	-1.77212	-3.10475e-10	8.12774e-08	-1.82473	-3.10475e-10
160558448	chr2:160558448:C:T	5.25723e-09	-1.86885	-1.12228	4.00077e-08	-1.38437	-1.14915
160558660	chr2:160558660:C:T	3.70892e-08	-2.12258e-10	-1.0374	1.74676e-07	-2.12258e-10	-1.05966
160558720	chr2:160558720:T:C	3.48984e-08	-0.187847	-0.910441	2.70661e-07	0.256457	-0.878183
160558861	chr2:160558861:T:G	2.90621e-08	-2.12258e-10	-1.28129	1.39247e-07	-2.12258e-10	-1.28635
160559067	chr2:160559067:G:A	4.38618e-08	-2.12258e-10	-0.869685	2.09333e-07	-2.12258e-10	-0.87867
160559137	chr2:160559137:A:T	4.48521e-07	-2.12258e-10	1.45523	1.93672e-06	-2.12258e-10	1.34616
160559324	chr2:160559324:T:G	3.25214e-08	-2.12258e-10	-1.16883	1.51725e-07	-2.12258e-10	-1.20052
160559558	chr2:160559558:T:G	2.9056e-08	-2.12258e-10	-1.2815	1.3927e-07	-2.12258e-10	-1.28618
160559601	chr2:160559601:T:G	3.48287e-08	-2.12258e-10	-1.10029	1.64896e-07	-2.12258e-10	-1.11728
160559839	chr2:160559839:C:T	2.93964e-08	-2.12258e-10	-1.26986	1.40657e-07	-2.12258e-10	-1.27627
160560113	chr2:160560113:T:C	2.89665e-08	-2.12258e-10	-1.28459	1.38835e-07	-2.12258e-10	-1.28931
160560198	chr2:160560198:T:C	3.39407e-08	-2.12258e-10	-1.12611	1.53983e-07	-2.12258e-10	-1.18575
160560203	chr2:160560203:C:T	1.96038e-07	0.627577	-3.10475e-10	1.7041e-06	1.2182	-3.10475e-10
160560660	chr2:160560660:T:C	2.93795e-08	-2.12258e-10	-1.27043	1.40582e-07	-2.12258e-10	-1.2768
160560816	chr2:160560816:G:A	3.28894e-08	-2.12258e-10	-1.15758	1.51101e-07	-2.12258e-10	-1.20464
160560918	chr2:160560918:G:T	4.31856e-08	-2.12258e-10	-0.885222	2.06169e-07	-2.12258e-10	-0.893898
160560957	chr2:160560957:C:G	3.31568e-08	-2.12258e-10	-1.14948	1.59073e-07	-2.12258e-10	-1.15323
160561010	chr2:160561010:G:A	4.47352e-09	-1.86761	-1.28494	2.47227e-08	-1.71817	-1.2967
160561025	chr2:160561025:C:T	4.27469e-08	-2.12258e-10	-0.895433	2.04081e-07	-2.12258e-10	-0.904076
160561104	chr2:160561104:G:A	2.86817e-08	-2.12258e-10	-1.29447	1.37864e-07	-2.12258e-10	-1.29632
160561368	chr2:160561368:T:G	1.13916e-08	-0.928135	-1.28972	4.06832e-08	-1.25026	-1.26652
160561467	chr2:160561467:C:T	1.02618e-08	-1.50366	-0.818642	1.4247e-07	-0.410701	-0.852763
160561529	chr2:160561529:T:C	4.53724e-09	-1.84881	-1.2896	2.10396e-08	-1.87958	-1.2966
160561994	chr2:160561994:C:T	4.36556e-08	-2.12258e-10	-0.874397	2.05869e-07	-2.12258e-10	-0.895354
160562004	chr2:160562004:T:C	3.59028e-08	-2.12258e-10	-1.06991	1.72321e-07	-2.12258e-10	-1.07324
160562362	chr2:160562362:TAAG:T	2.89037e-08	-2.12258e-10	-1.28676	1.38514e-07	-2.12258e-10	-1.29162
160562377	chr2:160562377:T:G	8.21301e-09	-1.79208	-0.752927	3.70475e-08	-1.81766	-0.792737
160562742	chr2:160562742:A:C	3.77407e-08	-2.12258e-10	-1.01999	1.80654e-07	-2.12258e-10	-1.02601
160563190	chr2:160563190:G:C	2.99635e-08	-2.12258e-10	-1.25075	1.40726e-07	-2.12258e-10	-1.27578
160563330	chr2:160563330:A:T	3.3005e-08	-2.12258e-10	-1.15407	1.60231e-07	-2.12258e-10	-1.14598
160563389	chr2:160563389:C:T	3.73678e-08	-2.12258e-10	-1.02992	1.78868e-07	-2.12258e-10	-1.03595
160563668	chr2:160563668:A:G	5.79933e-09	-1.60252	-1.29046	7.91778e-08	-0.563297	-1.2876
160563912	chr2:160563912:CT:C	5.08778e-09	-1.74778	-1.27611	5.52423e-08	-0.93241	-1.27845
160563986	chr2:160563986:C:T	5.14371e-09	-1.74734	-1.26561	5.5854e-08	-0.931389	-1.26846
160564093	chr2:160564093:C:T	4.39535e-09	-1.87386	-1.29632	2.11855e-08	-1.87891	-1.29036
160564833	chr2:160564833:G:A	3.35407e-08	-2.12258e-10	-1.13797	1.64449e-07	-2.12258e-10	-1.11999
160564997	chr2:160564997:C:G	5.25585e-09	-1.87944	-1.11195	3.45897e-08	-1.55677	-1.12227
160565023	chr2:160565023:C:T	5.19348e-09	-1.73418	-1.26915	5.7629e-08	-0.896785	-1.27178
160565178	chr2:160565178:T:C	8.58076e-08	-0.198621	-3.10475e-10	8.97276e-07	0.57677	-3.10475e-10
160565282	chr2:160565282:A:G	3.27312e-08	-2.12258e-10	-1.1624	1.57592e-07	-2.12258e-10	-1.16258
160565439	chr2:160565439:A:G	5.46048e-09	-1.65642	-1.29677	6.95926e-08	-0.683827	-1.29611
160566265	chr2:160566265:T:G	3.88303e-08	-2.12258e-10	-0.991528	1.86461e-07	-2.12258e-10	-0.99437
160566297	chr2:160566297:T:A	3.27127e-08	-2.12258e-10	-1.16297	1.62014e-07	-2.12258e-10	-1.13491
160566339	chr2:160566339:A:C	3.71961e-08	-2.12258e-10	-1.03453	1.78052e-07	-2.12258e-10	-1.04052
160566369	chr2:160566369:G:T	3.15448e-08	-2.12258e-10	-1.19932	1.46156e-07	-2.12258e-10	-1.23792
160566687	chr2:160566687:C:G	5.35556e-09	-1.67763	-1.29496	6.59206e-08	-0.739769	-1.29437
160566993	chr2:160566993:C:T	2.99244e-08	-2.12258e-10	-1.25205	1.40597e-07	-2.12258e-10	-1.27669
160567059	chr2:160567059:A:C	4.38453e-09	-1.87718	-1.29547	2.88845e-08	-1.5789	-1.28039
160567139	chr2:160567139:G:A	5.10065e-09	-1.74764	-1.27372	5.55258e-08	-0.929429	-1.27632
160567151	chr2:160567151:G:A	3.22072e-08	-2.12258e-10	-1.17854	1.50483e-07	-2.12258e-10	-1.20874
160567212	chr2:160567212:C:T	3.00241e-08	-2.12258e-10	-1.24873	1.43415e-07	-2.12258e-10	-1.25685
160567321	chr2:160567321:T:A	3.68654e-08	-2.12258e-10	-1.04346	1.76487e-07	-2.12258e-10	-1.04935
160567454	chr2:160567454:G:C	5.62807e-09	-1.6284	-1.29457	7.42435e-08	-0.622215	-1.29303
160567644	chr2:160567644:A:G	2.86474e-08	-2.12258e-10	-1.29567	1.38662e-07	-2.12258e-10	-1.29055
160568038	chr2:160568038:C:T	3.2145e-08	-2.12258e-10	-1.18047	1.50322e-07	-2.12258e-10	-1.20981
160568055	chr2:160568055:C:A	3.55141e-08	-2.12258e-10	-1.0808	1.73855e-07	-2.12258e-10	-1.06437
160568094	chr2:160568094:C:T	5.21453e-09	-1.72885	-1.27043	5.86531e-08	-0.875429	-1.27553
160568138	chr2:160568138:A:C	5.24299e-09	-1.72328	-1.27056	5.95676e-08	-0.859827	-1.27566
160568378	chr2:160568378:T:C	2.86628e-08	-2.12258e-10	-1.29513	1.3782e-07	-2.12258e-10	-1.29664
160568892	chr2:160568892:C:A	5.31025e-09	-1.68968	-1.29141	6.46134e-08	-0.764931	-1.28924
160569149	chr2:160569149:C:A	3.02532e-08	-2.12258e-10	-1.24113	1.444e-07	-2.12258e-10	-1.25001
160569386	chr2:160569386:T:G	2.90127e-08	-2.12258e-10	-1.283	1.38833e-07	-2.12258e-10	-1.28932
160569413	chr2:160569413:G:A	2.93458e-07	1.031	-3.10475e-10	3.2454e-06	1.8624	-3.10475e-10
160569476	chr2:160569476:G:A	3.1362e-08	-2.12258e-10	-1.20513	1.51359e-07	-2.12258e-10	-1.20294
160569736	chr2:160569736:T:C	3.23116e-07	1.12728	-3.10475e-10	2.91126e-06	1.75375	-3.10475e-10
160569764	chr2:160569764:C:T	2.95022e-08	-2.12258e-10	-1.26626	1.40945e-07	-2.12258e-10	-1.27423
160569966	chr2:160569966:A:G	4.42006e-08	-2.12258e-10	-0.86199	2.12339e-07	-2.12258e-10	-0.86441
160570063	chr2:160570063:A:G	4.03062e-08	-2.12258e-10	-0.954223	1.93499e-07	-2.12258e-10	-0.95732
160570113	chr2:160570113:A:C	2.86084e-08	-2.12258e-10	-1.29703	1.37778e-07	-2.12258e-10	-1.29695
160570127	chr2:160570127:T:A	3.8263e-08	-2.12258e-10	-1.00625	1.81011e-07	-2.12258e-10	-1.02404
160570276	chr2:160570276:C:T	3.51456e-08	-2.12258e-10	-1.09123	1.66803e-07	-2.12258e-10	-1.10578
160570420	chr2:160570420:A:G	5.61981e-09	-1.65956	-1.26488	2.77571e-08	-1.60425	-1.29485
160570746	chr2:160570746:G:A	3.69868e-08	-2.12258e-10	-1.04017	1.77063e-07	-2.12258e-10	-1.04609
160570778	chr2:160570778:C:T	3.43635e-08	-2.12258e-10	-1.11373	1.67339e-07	-2.12258e-10	-1.10257
160570843	chr2:160570843:T:A	3.39908e-08	-2.12258e-10	-1.12464	1.65459e-07	-2.12258e-10	-1.11387
160571104	chr2:160571104:C:T	3.27992e-08	-2.12258e-10	-1.16032	1.5567e-07	-2.12258e-10	-1.17486
160571898	chr2:160571898:T:C	4.81117e-08	-2.12258e-10	-0.777204	2.47224e-07	-2.12258e-10	-0.712301
160572256	chr2:160572256:A:G	5.41998e-08	-2.12258e-10	-0.658052	2.7738e-07	-2.12258e-10	-0.597207
160572281	chr2:160572281:A:G	3.26452e-08	-2.12258e-10	-1.16503	1.5225e-07	-2.12258e-10	-1.19707
160572463	chr2:160572463:A:G	5.70291e-09	-1.64442	-1.26533	7.4115e-08	-0.656487	-1.26049
160572495	chr2:160572495:T:A	1.03513e-08	-1.24632	-1.0673	3.72643e-08	-1.46719	-1.13737
160572512	chr2:160572512:T:C	2.86064e-08	-2.12258e-10	-1.2971	1.37862e-07	-2.12258e-10	-1.29634
160572770	chr2:160572770:T:C	3.21932e-08	-2.12258e-10	-1.17897	1.55398e-07	-2.12258e-10	-1.1766
160572837	chr2:160572837:G:A	2.86083e-08	-2.12258e-10	-1.29703	1.37898e-07	-2.12258e-10	-1.29608
160573000	chr2:160573000:T:A	3.77368e-07	-2.12258e-10	1.28249	1.58704e-06	-2.12258e-10	1.14703
160573098	chr2:160573098:C:A	1.42721e-08	-1.22685	-0.765567	7.30237e-08	-1.18368	-0.748134
160573428	chr2:160573428:A:T	5.19797e-09	-1.87956	-1.1229	3.49019e-08	-1.53702	-1.13303
160573495	chr2:160573495:A:C	5.91225e-09	-1.61096	-1.26274	8.01985e-08	-0.578559	-1.25953
160573570	chr2:160573570:T:C	4.12326e-08	-2.12258e-10	-0.931499	1.98928e-07	-2.12258e-10	-0.92965
160573787	chr2:160573787:C:T	1.62501e-08	-1.86263	-3.10475e-10	7.6957e-08	-1.87935	-3.10475e-10
160574174	chr2:160574174:C:A	1.97243e-08	-1.66888	-3.10475e-10	1.068e-07	-1.55163	-3.10475e-10
160574188	chr2:160574188:G:A	3.72295e-08	-2.12258e-10	-1.03363	1.78211e-07	-2.12258e-10	-1.03963
160574212	chr2:160574212:A:G	2.86142e-08	-2.12258e-10	-1.29682	1.37965e-07	-2.12258e-10	-1.2956
160574491	chr2:160574491:C:T	2.86079e-08	-2.12258e-10	-1.29705	1.37891e-07	-2.12258e-10	-1.29613
160575160	chr2:160575160:A:G	3.71297e-08	-2.12258e-10	-1.03631	1.77736e-07	-2.12258e-10	-1.04229
160575242	chr2:160575242:C:T	3.77177e-08	-2.12258e-10	-1.0206	1.78464e-07	-2.12258e-10	-1.03821
160575284	chr2:160575284:A:T	2.88835e-08	-2.12258e-10	-1.28746	1.37887e-07	-2.12258e-10	-1.29616
160575379	chr2:160575379:T:C	4.32397e-08	-2.12258e-10	-0.883971	2.20714e-07	-2.12258e-10	-0.825726
160575603	chr2:160575603:T:C	3.02342e-08	-2.12258e-10	-1.24176	1.45271e-07	-2.12258e-10	-1.24399
160575726	chr2:160575726:C:T	2.86067e-08	-2.12258e-10	-1.29709	1.37798e-07	-2.12258e-10	-1.2968
160575733	chr2:160575733:T:C	5.06344e-09	-1.87025	-1.15844	3.02049e-08	-1.64696	-1.16763
160575885	chr2:160575885:G:T	3.32299e-08	-2.12258e-10	-1.14728	1.57822e-07	-2.12258e-10	-1.16113
160576208	chr2:160576208:G:A	3.29655e-08	-2.12258e-10	-1.15527	1.56626e-07	-2.12258e-10	-1.16874
160576229	chr2:160576229:T:C	3.29436e-08	-2.12258e-10	-1.15593	1.56527e-07	-2.12258e-10	-1.16937
160576417	chr2:160576417:A:G	4.26127e-08	-2.12258e-10	-0.898577	2.16047e-07	-2.12258e-10	-0.847098
160576539	chr2:160576539:G:GT	2.90307e-08	-2.12258e-10	-1.28237	1.3813e-07	-2.12258e-10	-1.2944
160577024	chr2:160577024:G:A	3.32733e-08	-2.12258e-10	-1.14597	1.56459e-07	-2.12258e-10	-1.1698
160577075	chr2:160577075:A:G	4.56953e-08	-2.12258e-10	-0.828734	2.18792e-07	-2.12258e-10	-0.834472
160577446	chr2:160577446:G:A	3.32003e-08	-2.12258e-10	-1.14817	1.58089e-07	-2.12258e-10	-1.15944
160577451	chr2:160577451:G:C	1.63549e-08	-1.85125	-0.00495083	8.54253e-08	-1.78	0.0050449
160577568	chr2:160577568:C:T	3.10999e-08	-2.12258e-10	-1.21353	1.47732e-07	-2.12258e-10	-1.2272
160577615	chr2:160577615:T:C	5.49408e-09	-1.86377	-1.08329	2.55471e-08	-1.87416	-1.10791
160577818	chr2:160577818:G:GA	3.95398e-08	-2.12258e-10	-0.97342	1.80659e-07	-2.12258e-10	-1.02598
160578131	chr2:160578131:C:T	3.20591e-08	-2.12258e-10	-1.18315	1.49531e-07	-2.12258e-10	-1.21509
160578718	chr2:160578718:A:G	3.43197e-08	-2.12258e-10	-1.11501	1.58986e-07	-2.12258e-10	-1.15378
160578744	chr2:160578744:G:A	4.74379e-09	-1.80679	-1.2871	2.11164e-08	-1.8791	-1.29344
160578924	chr2:160578924:A:G	2.90327e-07	2.31134	-1.29106	1.85028e-06	2.59433	-1.29384
160578949	chr2:160578949:C:T	4.77248e-09	-1.79604	-1.29182	2.10516e-08	-1.87957	-1.29604
160578967	chr2:160578967:G:A	5.48465e-09	-1.68265	-1.26612	2.37176e-08	-1.8045	-1.25188
160579209	chr2:160579209:A:G	6.0273e-09	-1.7139	-1.14053	2.43717e-08	-1.86994	-1.15923
160580011	chr2:160580011:C:A	4.85924e-09	-1.84111	-1.22873	2.37005e-08	-1.87314	-1.18396
160580567	chr2:160580567:T:C	2.87928e-08	-2.12258e-10	-1.29061	1.3803e-07	-2.12258e-10	-1.29512
160580693	chr2:160580693:A:G	5.13662e-09	-1.85784	-1.15649	2.48893e-08	-1.87958	-1.12858
160580695	chr2:160580695:C:T	2.96561e-08	-2.12258e-10	-1.26106	1.41833e-07	-2.12258e-10	-1.26794
160580707	chr2:160580707:C:A	4.74765e-09	-1.80586	-1.28722	2.11121e-08	-1.87919	-1.29356
160581073	chr2:160581073:A:C	4.89739e-09	-1.87822	-1.18381	2.30262e-08	-1.87526	-1.2107
160581459	chr2:160581459:A:G	1.02973e-07	-2.12258e-10	-0.0162596	5.43862e-07	-2.12258e-10	0.0761015
160581469	chr2:160581469:A:G	2.91903e-08	-2.12258e-10	-1.27689	1.39861e-07	-2.12258e-10	-1.28194
160581871	chr2:160581871:TA:T	2.89281e-08	-2.12258e-10	-1.28592	1.38427e-07	-2.12258e-10	-1.29225
160581939	chr2:160581939:C:T	4.71124e-09	-1.85853	-1.24225	2.22481e-08	-1.86174	-1.25859
160582068	chr2:160582068:G:A	4.86959e-09	-1.77108	-1.29664	2.56931e-08	-1.67929	-1.29708
160583496	chr2:160583496:T:C	5.11894e-09	-1.80036	-1.21742	2.23097e-08	-1.87959	-1.23799
160583598	chr2:160583598:G:C	4.65453e-09	-1.83677	-1.27612	2.18728e-08	-1.86662	-1.27073
160583688	chr2:160583688:C:A	4.4905e-09	-1.85351	-1.29526	2.12524e-08	-1.8782	-1.28792
160584184	chr2:160584184:G:A	1.62276e-08	-1.86401	-3.10475e-10	7.70012e-08	-1.87877	-3.10475e-10
160585189	chr2:160585189:T:C	3.58176e-08	-2.12258e-10	-1.07229	1.66321e-07	-2.12258e-10	-1.10867
160585885	chr2:160585885:A:G	3.43929e-08	-2.12258e-10	-1.11288	1.60451e-07	-2.12258e-10	-1.1446
160585898	chr2:160585898:G:A	7.86988e-08	-2.12258e-10	-0.285101	4.10406e-07	-2.12258e-10	-0.205447
160586619	chr2:160586619:T:C	3.38427e-08	-2.12258e-10	-1.12901	1.58184e-07	-2.12258e-10	-1.15883
160586962	chr2:160586962:A:C	3.61865e-08	-2.12258e-10	-1.06204	1.70039e-07	-2.12258e-10	-1.08657
160587322	chr2:160587322:T:C	3.77138e-08	-2.12258e-10	-1.0207	1.7003e-07	-2.12258e-10	-1.08662
160588388	chr2:160588388:A:C	4.76302e-09	-1.79359	-1.29626	2.10328e-08	-1.87957	-1.29694
160588814	chr2:160588814:C:T	4.54634e-09	-1.87551	-1.2609	2.23354e-08	-1.8794	-1.23702
160589038	chr2:160589038:C:T	4.81795e-09	-1.85303	-1.22535	2.23743e-08	-1.86835	-1.24633
160589233	chr2:160589233:C:T	4.04581e-08	-2.12258e-10	-0.950463	1.80923e-07	-2.12258e-10	-1.02452
160589440	chr2:160589440:A:G	4.47346e-09	-1.87231	-1.28026	2.16964e-08	-1.87474	-1.27071
160589554	chr2:160589554:T:C	3.73431e-08	-2.12258e-10	-1.03058	1.68453e-07	-2.12258e-10	-1.09594
160589580	chr2:160589580:C:T	1.57845e-08	-1.85339	-0.0383071	6.81065e-08	-1.84837	-0.153147
160589594	chr2:160589594:C:T	4.17429e-08	-2.12258e-10	-0.9192	2.07163e-07	-2.12258e-10	-0.889086
160589776	chr2:160589776:C:T	1.22656e-08	-1.875	-0.268932	5.70175e-08	-1.80854	-0.370695
160589927	chr2:160589927:T:C	1.23768e-08	-1.86836	-0.266541	5.61022e-08	-1.82702	-0.368396
160589949	chr2:160589949:G:T	4.65755e-09	-1.81613	-1.29611	2.11017e-08	-1.87838	-1.29486
160590276	chr2:160590276:C:T	1.24533e-08	-1.85628	-0.272463	5.47235e-08	-1.84629	-0.374016
160591120	chr2:160591120:T:C	1.69022e-08	-1.82329	-3.10475e-10	9.72179e-08	-1.64564	-3.10475e-10
160591126	chr2:160591126:T:C	3.34044e-08	-2.12258e-10	-1.14204	1.56224e-07	-2.12258e-10	-1.17131
160591135	chr2:160591135:A:G	3.71367e-08	-2.12258e-10	-1.03612	1.69464e-07	-2.12258e-10	-1.08995
160591190	chr2:160591190:T:C	3.67418e-08	-2.12258e-10	-1.04681	1.75854e-07	-2.12258e-10	-1.05294
160591519	chr2:160591519:C:T	3.61214e-08	-2.12258e-10	-1.06384	1.63634e-07	-2.12258e-10	-1.12496
160591542	chr2:160591542:A:G	3.66197e-08	-2.12258e-10	-1.05014	1.67362e-07	-2.12258e-10	-1.10244
160592237	chr2:160592237:T:C	1.80363e-08	-1.75834	-3.10475e-10	8.42057e-08	-1.78933	-3.10475e-10
160592416	chr2:160592416:CT:C	2.87807e-08	-2.12258e-10	-1.29102	1.38029e-07	-2.12258e-10	-1.29513
160592482	chr2:160592482:T:A	5.9439e-09	-1.85845	-1.00991	2.58292e-08	-1.87954	-1.09155
160592698	chr2:160592698:C:T	4.79301e-09	-1.78649	-1.29708	2.10461e-08	-1.87924	-1.29664
160593014	chr2:160593014:G:C	3.81981e-08	-2.12258e-10	-1.00794	1.72338e-07	-2.12258e-10	-1.07314
160593283	chr2:160593283:G:A	3.46365e-08	-2.12258e-10	-1.10582	1.61433e-07	-2.12258e-10	-1.1385
160593303	chr2:160593303:T:C	5.18294e-08	-2.12258e-10	-0.702772	2.34714e-07	-2.12258e-10	-0.764225
160593464	chr2:160593464:G:A	6.8321e-08	-2.12258e-10	-0.426512	3.01858e-07	-2.12258e-10	-0.512637
160594062	chr2:160594062:T:C	4.54858e-09	-1.8791	-1.25682	2.40455e-08	-1.82016	-1.22248
160594423	chr2:160594423:C:T	4.23719e-08	-2.12258e-10	-0.904245	2.10456e-07	-2.12258e-10	-0.873319
160594778	chr2:160594778:T:G	3.5987e-08	-2.12258e-10	-1.06757	1.70933e-07	-2.12258e-10	-1.08132
160594825	chr2:160594825:T:C	3.01132e-08	-2.12258e-10	-1.24577	1.43467e-07	-2.12258e-10	-1.25649
160594891	chr2:160594891:T:A	4.45381e-09	-1.87917	-1.27779	2.33572e-08	-1.8191	-1.25259
160595056	chr2:160595056:A:T	3.59455e-08	-2.12258e-10	-1.06872	1.62934e-07	-2.12258e-10	-1.12925
160596088	chr2:160596088:C:A	3.46794e-08	-2.12258e-10	-1.10458	1.63892e-07	-2.12258e-10	-1.12339
160596098	chr2:160596098:C:T	4.84485e-09	-1.83779	-1.23502	2.20455e-08	-1.87508	-1.25441
160596916	chr2:160596916:G:T	3.39954e-08	-2.12258e-10	-1.1245	1.58717e-07	-2.12258e-10	-1.15547
160596950	chr2:160596950:A:G	4.49419e-09	-1.8564	-1.29155	2.28746e-08	-1.80597	-1.2866
160597241	chr2:160597241:T:C	2.31031e-08	-1.51076	-3.10475e-10	1.51625e-07	-1.20118	-3.10475e-10
160597480	chr2:160597480:G:T	4.68053e-09	-1.87616	-1.23115	2.31872e-08	-1.87908	-1.19991
160597843	chr2:160597843:T:C	3.42531e-08	-2.12258e-10	-1.11695	1.59808e-07	-2.12258e-10	-1.14862
160598298	chr2:160598298:G:T	4.70832e-09	-1.80999	-1.29141	2.11168e-08	-1.879	-1.29352
160598398	chr2:160598398:A:C	3.446e-08	-2.12258e-10	-1.11093	1.60718e-07	-2.12258e-10	-1.14294
160598563	chr2:160598563:T:A	5.10409e-09	-1.72961	-1.29107	2.13e-08	-1.87063	-1.29326
160598977	chr2:160598977:C:T	4.79588e-09	-1.79172	-1.29125	2.11087e-08	-1.87952	-1.29339
160599129	chr2:160599129:CA:C	2.08011e-08	-1.86562	0.249897	9.23436e-08	-1.81881	0.121738
160599304	chr2:160599304:C:A	4.73255e-09	-1.80496	-1.2913	2.11108e-08	-1.87938	-1.29343
160599615	chr2:160599615:T:C	1.32737e-08	-1.8588	-0.206141	5.85214e-08	-1.84277	-0.310429
160599660	chr2:160599660:T:C	3.38149e-08	-2.12258e-10	-1.12983	1.66702e-07	-2.12258e-10	-1.10639
160600151	chr2:160600151:G:C	1.33586e-08	-1.85586	-0.20271	5.84976e-08	-1.84645	-0.307162
160600259	chr2:160600259:T:C	8.41498e-08	-2.12258e-10	-0.218131	4.40291e-07	-2.12258e-10	-0.135158
160600495	chr2:160600495:T:G	3.2204e-08	-2.12258e-10	-1.17864	1.51336e-07	-2.12258e-10	-1.20309
160600740	chr2:160600740:C:T	4.09965e-08	-0.937242	-3.10475e-10	2.46851e-07	-0.71381	-3.10475e-10
160600854	chr2:160600854:G:T	1.59805e-08	-1.87936	-3.10475e-10	7.71943e-08	-1.87627	-3.10475e-10
160600876	chr2:160600876:T:A	3.83049e-08	-2.12258e-10	-1.00515	1.728e-07	-2.12258e-10	-1.07046
160601245	chr2:160601245:A:G	3.5967e-08	-2.12258e-10	-1.06813	1.67126e-07	-2.12258e-10	-1.10384
160601472	chr2:160601472:A:C	3.85186e-08	-2.12258e-10	-0.999587	1.75033e-07	-2.12258e-10	-1.05762
160602075	chr2:160602075:C:T	1.33106e-08	-1.85508	-0.207087	5.82053e-08	-1.84731	-0.311307
160602330	chr2:160602330:G:A	3.65047e-08	-2.12258e-10	-1.05329	1.69413e-07	-2.12258e-10	-1.09025
160602337	chr2:160602337:G:T	1.77746e-06	2.83221	-3.10475e-10	2.14475e-05	3.75077	-3.10475e-10
160602440	chr2:160602440:C:T	2.97769e-08	-2.12258e-10	-1.257	1.44687e-07	-2.12258e-10	-1.24802
160603073	chr2:160603073:T:C	2.86488e-08	-2.12258e-10	-1.29562	1.38101e-07	-2.12258e-10	-1.29461
160603397	chr2:160603397:T:C	1.32605e-08	-1.86117	-0.204767	5.88065e-08	-1.83923	-0.309108
160603532	chr2:160603532:C:T	2.86058e-08	-2.12258e-10	-1.29712	1.37838e-07	-2.12258e-10	-1.29651
160604135	chr2:160604135:T:C	1.48013e-06	2.64916	-3.10475e-10	9.75803e-06	2.96325	-3.10475e-10
160604592	chr2:160604592:C:T	3.58314e-08	-2.12258e-10	-1.07191	1.66577e-07	-2.12258e-10	-1.10714
160604673	chr2:160604673:C:T	1.33136e-08	-1.85933	-0.202609	5.87693e-08	-1.8419	-0.30707
160604885	chr2:160604885:A:G	3.5967e-08	-2.12258e-10	-1.06813	1.67126e-07	-2.12258e-10	-1.10384
160605006	chr2:160605006:T:C	2.86541e-08	-2.12258e-10	-1.29543	1.38244e-07	-2.12258e-10	-1.29357
160605582	chr2:160605582:T:C	3.99652e-08	-2.12258e-10	-0.96272	1.79525e-07	-2.12258e-10	-1.03228
160605835	chr2:160605835:CT:C	4.08499e-08	-2.12258e-10	-0.940824	1.82473e-07	-2.12258e-10	-1.01599
160606236	chr2:160606236:C:G	1.32146e-08	-1.86464	-0.204767	5.91348e-08	-1.83367	-0.309108
160606730	chr2:160606730:G:A	3.68466e-08	-2.12258e-10	-1.04396	1.70872e-07	-2.12258e-10	-1.08168
160607466	chr2:160607466:A:T	3.85823e-08	-2.12258e-10	-0.997936	1.73896e-07	-2.12258e-10	-1.06413
160607621	chr2:160607621:G:A	3.86786e-08	-2.12258e-10	-0.995442	1.7429e-07	-2.12258e-10	-1.06187
160607702	chr2:160607702:A:G	4.52635e-09	-1.84665	-1.29417	2.13251e-08	-1.86709	-1.29562
160608015	chr2:160608015:T:C	3.40895e-08	-2.12258e-10	-1.12174	1.68192e-07	-2.12258e-10	-1.09749
160608030	chr2:160608030:T:C	3.89914e-08	-2.12258e-10	-0.987388	1.7553e-07	-2.12258e-10	-1.05479
160608196	chr2:160608196:T:C	5.94502e-09	-1.84935	-1.01883	2.60708e-08	-1.87954	-1.08223
160608405	chr2:160608405:T:C	3.90734e-08	-2.12258e-10	-0.985287	1.75878e-07	-2.12258e-10	-1.0528
160608516	chr2:160608516:A:T	6.63557e-09	-1.83277	-0.925511	2.95416e-08	-1.86666	-0.970136
160608667	chr2:160608667:C:T	1.20197e-06	2.44099	-3.10475e-10	7.86239e-06	2.74725	-3.10475e-10
160609079	chr2:160609079:A:G	6.82598e-08	-2.12258e-10	-0.427408	3.0343e-07	-2.12258e-10	-0.507444
160609457	chr2:160609457:G:A	3.73063e-08	-2.12258e-10	-1.03157	1.68225e-07	-2.12258e-10	-1.09729
160609751	chr2:160609751:A:G	3.74349e-08	-2.12258e-10	-1.02813	1.73396e-07	-2.12258e-10	-1.06702
160609796	chr2:160609796:A:C	1.37607e-06	2.57626	-3.10475e-10	4.10464e-06	2.09728	-3.10475e-10
160609827	chr2:160609827:C:T	4.09459e-08	-2.12258e-10	-0.938477	1.84243e-07	-2.12258e-10	-1.00634
160609874	chr2:160609874:T:C	3.55762e-08	-2.12258e-10	-1.07905	1.63144e-07	-2.12258e-10	-1.12796
160610050	chr2:160610050:A:G	3.56606e-08	-2.12258e-10	-1.07668	1.66994e-07	-2.12258e-10	-1.10464
160610312	chr2:160610312:G:A	1.69588e-08	-0.5258	-1.29414	5.84941e-08	-0.875038	-1.27863
160610412	chr2:160610412:TC:T	6.63968e-09	-1.5023	-1.25536	3.09957e-08	-1.55811	-1.23064
160610520	chr2:160610520:C:A	7.44065e-08	-2.12258e-10	-0.341186	3.87243e-07	-2.12258e-10	-0.263541
160610521	chr2:160610521:C:A	7.70699e-08	-2.12258e-10	-0.306016	4.01655e-07	-2.12258e-10	-0.227
160610889	chr2:160610889:G:A	2.86095e-08	-2.12258e-10	-1.29699	1.37774e-07	-2.12258e-10	-1.29698
160611002	chr2:160611002:G:A	1.60024e-08	-1.87799	-3.10475e-10	7.83783e-08	-1.86105	-3.10475e-10
160611118	chr2:160611118:A:G	3.45139e-08	-2.12258e-10	-1.10937	1.60898e-07	-2.12258e-10	-1.14182
160611172	chr2:160611172:T:C	6.2735e-09	-1.82727	-0.987123	2.70351e-08	-1.87641	-1.04905
160611211	chr2:160611211:C:T	2.88506e-08	-2.12258e-10	-1.2886	1.38492e-07	-2.12258e-10	-1.29178
160611325	chr2:160611325:G:A	3.99751e-08	-2.12258e-10	-0.962473	1.89874e-07	-2.12258e-10	-0.976232
160611552	chr2:160611552:C:T	3.30837e-08	-2.12258e-10	-1.15169	1.68651e-07	-2.12258e-10	-1.09476
160612093	chr2:160612093:A:G	1.83672e-08	-1.74016	-3.10475e-10	8.55193e-08	-1.77385	-3.10475e-10
160612163	chr2:160612163:T:C	3.99662e-08	-2.12258e-10	-0.962694	1.7979e-07	-2.12258e-10	-1.0308
160612454	chr2:160612454:A:G	1.36035e-08	-1.85885	-0.181553	5.98906e-08	-1.84306	-0.287017
160612586	chr2:160612586:T:C	1.32489e-08	-1.86273	-0.204083	5.89535e-08	-1.83737	-0.308474
160614005	chr2:160614005:A:G	4.22197e-08	-2.12258e-10	-0.907842	1.89519e-07	-2.12258e-10	-0.978105
160614175	chr2:160614175:C:T	3.32719e-08	-2.12258e-10	-1.14601	1.5691e-07	-2.12258e-10	-1.16692
160614553	chr2:160614553:C:T	4.30644e-08	-2.12258e-10	-0.888032	2.13552e-07	-2.12258e-10	-0.858715
160614727	chr2:160614727:T:A	4.91683e-09	-1.85316	-1.2049	2.20116e-08	-1.87945	-1.25158
160615047	chr2:160615047:C:T	4.04042e-08	-2.12258e-10	-0.951794	1.82191e-07	-2.12258e-10	-1.01754
160615241	chr2:160615241:T:G	6.3432e-09	-1.81369	-0.989657	2.70739e-08	-1.87267	-1.05136
160615306	chr2:160615306:T:G	4.85881e-09	-1.87331	-1.19662	2.41233e-08	-1.87958	-1.15983
160615544	chr2:160615544:T:C	1.33169e-08	-1.85728	-0.204419	5.84986e-08	-1.84482	-0.308773
160616015	chr2:160616015:G:A	4.93086e-09	-1.85205	-1.20317	2.2038e-08	-1.87936	-1.25046
160616154	chr2:160616154:T:G	2.47749e-08	-1.4409	-3.10475e-10	1.18755e-07	-1.44553	-3.10475e-10
160616211	chr2:160616211:G:T	1.04435e-08	-1.12192	-1.18283	4.76623e-08	-1.21072	-1.14773
160616218	chr2:160616218:T:G	6.02489e-09	-1.82535	-1.02948	2.60367e-08	-1.87614	-1.08695
160616468	chr2:160616468:A:G	7.63311e-08	-0.315649	-3.10475e-10	2.37437e-07	-0.752692	-3.10475e-10
160616491	chr2:160616491:A:G	1.31286e-06	2.52924	-3.10475e-10	8.63017e-06	2.84043	-3.10475e-10
160616653	chr2:160616653:A:T	3.15709e-08	-2.12258e-10	-1.19849	1.54165e-07	-2.12258e-10	-1.18457
160617268	chr2:160617268:G:A	1.01322e-08	-1.08752	-1.24749	4.55269e-08	-1.18201	-1.22228
160617341	chr2:160617341:T:C	4.03696e-08	-2.12258e-10	-0.952652	1.81968e-07	-2.12258e-10	-1.01876
160617462	chr2:160617462:T:C	4.78404e-09	-1.87709	-1.20835	2.38159e-08	-1.87886	-1.17338
160617821	chr2:160617821:G:A	1.34786e-08	-1.84626	-0.203365	5.78998e-08	-1.85608	-0.3078
160618097	chr2:160618097:C:T	3.26315e-08	-2.12258e-10	-1.16545	1.65923e-07	-2.12258e-10	-1.11107
160618377	chr2:160618377:T:C	6.33616e-09	-1.83273	-0.971729	2.73728e-08	-1.87779	-1.03526
160618579	chr2:160618579:TA:T	6.48671e-09	-1.82481	-0.956159	2.78111e-08	-1.87594	-1.02122
160619098	chr2:160619098:C:T	4.16621e-08	-2.12258e-10	-0.921136	1.87268e-07	-2.12258e-10	-0.990052
160619384	chr2:160619384:C:T	4.82444e-09	-1.81108	-1.26595	2.16117e-08	-1.87898	-1.27038
160619708	chr2:160619708:C:T	4.4418e-08	-2.12258e-10	-0.857085	1.98532e-07	-2.12258e-10	-0.931645
160620423	chr2:160620423:G:A	4.49757e-09	-1.85233	-1.29486	2.11285e-08	-1.87931	-1.29266
160621207	chr2:160621207:G:A	4.78533e-09	-1.85328	-1.2319	2.21141e-08	-1.87596	-1.25042
160621905	chr2:160621905:C:T	3.32928e-08	-2.12258e-10	-1.14539	1.64166e-07	-2.12258e-10	-1.12172
160622010	chr2:160622010:GT:G	4.46849e-09	-1.87357	-1.28011	2.26894e-08	-1.84482	-1.25588
160622306	chr2:160622306:A:G	2.99951e-08	-2.12258e-10	-1.2497	1.42963e-07	-2.12258e-10	-1.26001
160622560	chr2:160622560:TGTATATACACATATATGTATGTATACAC:T	4.60334e-08	-2.12258e-10	-0.821362	2.106e-07	-2.12258e-10	-0.872634
160622782	chr2:160622782:T:C	2.86782e-08	-2.12258e-10	-1.29459	1.37952e-07	-2.12258e-10	-1.29569
160623361	chr2:160623361:T:TC	1.32328e-08	-1.8516	-0.216436	5.75207e-08	-1.85061	-0.319842
160623382	chr2:160623382:CT:C	7.08277e-08	-2.12258e-10	-0.390479	3.67964e-07	-2.12258e-10	-0.314609
160623492	chr2:160623492:G:A	6.2019e-09	-1.83334	-0.992534	3.22961e-08	-1.80848	-0.939168
160623639	chr2:160623639:C:T	4.00663e-08	-2.12258e-10	-0.960194	1.84742e-07	-2.12258e-10	-1.00363
160623856	chr2:160623856:C:T	6.35001e-09	-1.84969	-0.952584	2.77871e-08	-1.87953	-1.01849
160623871	chr2:160623871:A:T	3.85059e-08	-2.12258e-10	-0.999917	1.78047e-07	-2.12258e-10	-1.04055
160623879	chr2:160623879:G:A	4.33852e-08	-2.12258e-10	-0.88061	1.94047e-07	-2.12258e-10	-0.954493
160624284	chr2:160624284:T:C	3.51718e-08	-2.12258e-10	-1.09048	1.61568e-07	-2.12258e-10	-1.13767
160624903	chr2:160624903:A:C	4.42254e-09	-1.86705	-1.29696	2.13845e-08	-1.86658	-1.29334
160624967	chr2:160624967:C:T	6.6345e-09	-1.85597	-0.902477	2.91031e-08	-1.87889	-0.972857
160625207	chr2:160625207:T:A	6.57669e-09	-1.85209	-0.915105	2.87613e-08	-1.87939	-0.984176
160625466	chr2:160625466:TTTC:T	1.32143e-08	-1.85187	-0.217558	5.74665e-08	-1.85044	-0.320953
160625826	chr2:160625826:C:T	3.5162e-08	-2.12258e-10	-1.09076	1.61561e-07	-2.12258e-10	-1.13771
160625869	chr2:160625869:C:T	3.41763e-08	-2.12258e-10	-1.1192	1.60934e-07	-2.12258e-10	-1.1416
160625881	chr2:160625881:G:C	5.2513e-09	-1.8512	-1.14106	2.30855e-08	-1.87934	-1.20405
160626255	chr2:160626255:G:A	3.85717e-08	-2.12258e-10	-0.998211	1.78342e-07	-2.12258e-10	-1.03889
160626271	chr2:160626271:T:C	2.90309e-08	-2.12258e-10	-1.28237	1.40454e-07	-2.12258e-10	-1.27771
160626421	chr2:160626421:C:G	3.01943e-08	-2.12258e-10	-1.24308	1.43911e-07	-2.12258e-10	-1.2534
160626460	chr2:160626460:G:T	4.14867e-08	-2.12258e-10	-0.925355	1.86401e-07	-2.12258e-10	-0.994694
160626589	chr2:160626589:G:A	1.31818e-08	-1.85233	-0.219562	5.7385e-08	-1.84996	-0.322847
160626724	chr2:160626724:G:A	5.30183e-09	-1.85517	-1.1275	2.33235e-08	-1.87957	-1.19356
160627016	chr2:160627016:T:G	1.31961e-08	-1.85234	-0.218467	5.745e-08	-1.84988	-0.321799
160627671	chr2:160627671:C:T	8.56227e-08	-0.200778	-3.10475e-10	2.59292e-07	-0.66464	-3.10475e-10
160627694	chr2:160627694:C:T	6.69743e-09	-1.84881	-0.9002	2.91489e-08	-1.87955	-0.970625
160627798	chr2:160627798:T:C	4.46736e-08	-2.12258e-10	-0.851347	1.99527e-07	-2.12258e-10	-0.926644
160628304	chr2:160628304:T:C	6.55918e-09	-1.85225	-0.917617	2.87113e-08	-1.87933	-0.98597
160628695	chr2:160628695:G:C	1.2829e-08	-1.84982	-0.249206	5.56537e-08	-1.85241	-0.351032
160629025	chr2:160629025:A:AC	2.97724e-08	-2.12258e-10	-1.25715	1.42158e-07	-2.12258e-10	-1.26565
160629439	chr2:160629439:T:C	5.10958e-09	-1.8448	-1.17481	2.25209e-08	-1.87842	-1.22973
160629594	chr2:160629594:C:T	4.63026e-08	-2.12258e-10	-0.815531	2.0766e-07	-2.12258e-10	-0.88669
160629819	chr2:160629819:C:T	6.03931e-09	-1.83929	-1.01315	2.63595e-08	-1.8792	-1.07157
160629974	chr2:160629974:C:T	3.8988e-08	-2.12258e-10	-0.987474	1.80237e-07	-2.12258e-10	-1.02832
160630044	chr2:160630044:C:T	3.67364e-08	-1.04696	-3.10475e-10	1.55153e-07	-1.17818	-3.10475e-10
160630279	chr2:160630279:A:G	4.05031e-08	-2.12258e-10	-0.94935	1.81883e-07	-2.12258e-10	-1.01923
160630346	chr2:160630346:A:T	4.55373e-09	-1.84288	-1.29191	2.33266e-08	-1.78584	-1.28716
160630504	chr2:160630504:T:A	6.0944e-09	-1.84556	-0.997799	2.67145e-08	-1.87957	-1.05782
160631157	chr2:160631157:G:A	1.32642e-08	-1.84881	-0.216854	5.73345e-08	-1.85338	-0.32031
160631300	chr2:160631300:A:G	4.37401e-08	-2.12258e-10	-0.872463	2.01231e-07	-2.12258e-10	-0.918141
160631436	chr2:160631436:C:T	3.95969e-08	-2.12258e-10	-0.971978	1.78732e-07	-2.12258e-10	-1.03671
160631657	chr2:160631657:C:T	3.1379e-08	-2.12258e-10	-1.20459	1.57824e-07	-2.12258e-10	-1.16111
160631841	chr2:160631841:T:C	3.14959e-08	-2.12258e-10	-1.20087	1.58535e-07	-2.12258e-10	-1.15662
160631953	chr2:160631953:G:A	3.82353e-08	-2.12258e-10	-1.00697	1.77039e-07	-2.12258e-10	-1.04622
160631979	chr2:160631979:G:A	3.82283e-08	-2.12258e-10	-1.00715	1.77009e-07	-2.12258e-10	-1.04639
160632138	chr2:160632138:A:G	1.32091e-08	-1.85598	-0.213845	5.79457e-08	-1.84569	-0.317393
160632171	chr2:160632171:G:A	1.82639e-08	-1.7458	-3.10475e-10	8.03267e-08	-1.83649	-3.10475e-10
160632719	chr2:160632719:A:G	3.99112e-08	-2.12258e-10	-0.964072	1.79352e-07	-2.12258e-10	-1.03324
160632724	chr2:160632724:C:T	2.86068e-08	-2.12258e-10	-1.29709	1.37924e-07	-2.12258e-10	-1.29589
160632820	chr2:160632820:A:AAG	3.14605e-08	-2.12258e-10	-1.202	1.5832e-07	-2.12258e-10	-1.15797
160632902	chr2:160632902:G:A	3.13761e-08	-2.12258e-10	-1.20468	1.57804e-07	-2.12258e-10	-1.16124
160633245	chr2:160633245:T:A	3.14693e-08	-2.12258e-10	-1.20172	1.58373e-07	-2.12258e-10	-1.15764
160633282	chr2:160633282:C:T	6.07209e-09	-1.86906	-0.977969	3.37163e-08	-1.61943	-1.08519
160633466	chr2:160633466:G:A	3.14779e-08	-2.12258e-10	-1.20144	1.58426e-07	-2.12258e-10	-1.15731
160633493	chr2:160633493:G:A	3.26053e-08	-1.16625	-3.10475e-10	1.74803e-07	-1.05893	-3.10475e-10
160633893	chr2:160633893:C:T	4.03513e-08	-2.12258e-10	-0.953105	1.81651e-07	-2.12258e-10	-1.02051
160634328	chr2:160634328:G:A	3.40936e-08	-2.12258e-10	-1.12162	1.64829e-07	-2.12258e-10	-1.11769
160634364	chr2:160634364:G:A	3.14604e-08	-2.12258e-10	-1.202	1.58317e-07	-2.12258e-10	-1.158
160634407	chr2:160634407:T:TA	3.23737e-08	-2.12258e-10	-1.17338	1.63868e-07	-2.12258e-10	-1.12353
160634867	chr2:160634867:T:A	3.19031e-08	-2.12258e-10	-1.18803	1.61051e-07	-2.12258e-10	-1.14087
160634948	chr2:160634948:A:G	3.21469e-08	-2.12258e-10	-1.18041	1.62512e-07	-2.12258e-10	-1.13184
160635063	chr2:160635063:C:CT	3.22332e-08	-2.12258e-10	-1.17773	1.63032e-07	-2.12258e-10	-1.12865
160635487	chr2:160635487:A:G	4.33952e-08	-2.12258e-10	-0.88038	1.94036e-07	-2.12258e-10	-0.954552
160635496	chr2:160635496:G:A	5.53805e-09	-1.8725	-1.06658	3.08829e-08	-1.63662	-1.15577
160635515	chr2:160635515:T:G	1.21539e-08	-1.85536	-0.297714	5.34949e-08	-1.84627	-0.396738
160635730	chr2:160635730:A:G	1.1978e-08	-1.86803	-0.299621	5.44451e-08	-1.82684	-0.398557
160635741	chr2:160635741:C:T	1.24718e-08	-1.8576	-0.269655	5.51398e-08	-1.84369	-0.369034
160636340	chr2:160636340:T:C	4.48842e-09	-1.8731	-1.27613	2.27477e-08	-1.8468	-1.25133
160636582	chr2:160636582:C:T	2.86986e-08	-2.12258e-10	-1.29388	1.37875e-07	-2.12258e-10	-1.29625
160636900	chr2:160636900:T:G	3.94488e-08	-2.12258e-10	-0.975725	1.87944e-07	-2.12258e-10	-0.986447
160636957	chr2:160636957:A:G	3.93191e-08	-2.12258e-10	-0.979017	1.77739e-07	-2.12258e-10	-1.04228
160637067	chr2:160637067:T:C	1.21652e-08	-1.85633	-0.295816	5.36396e-08	-1.84536	-0.394943
160637321	chr2:160637321:C:T	3.25843e-08	-2.12258e-10	-1.1669	1.6508e-07	-2.12258e-10	-1.11616
160637339	chr2:160637339:G:C	7.95049e-08	-2.12258e-10	-0.274911	4.14688e-07	-2.12258e-10	-0.195068
160638040	chr2:160638040:C:T	3.29398e-08	-2.12258e-10	-1.15605	1.67227e-07	-2.12258e-10	-1.10324
160638098	chr2:160638098:C:T	3.84898e-08	-2.12258e-10	-1.00033	1.74374e-07	-2.12258e-10	-1.06139
160638347	chr2:160638347:T:G	1.97742e-07	-2.12258e-10	0.636232	8.46911e-07	-2.12258e-10	0.519002
160638528	chr2:160638528:A:T	3.3152e-08	-2.12258e-10	-1.14963	1.68489e-07	-2.12258e-10	-1.09573
160638613	chr2:160638613:A:T	4.40735e-08	-2.12258e-10	-0.864869	2.19079e-07	-2.12258e-10	-0.833159
160638880	chr2:160638880:AAATT:A	4.6674e-09	-1.85975	-1.25037	2.20251e-08	-1.86013	-1.27028
160638992	chr2:160638992:A:G	3.52452e-08	-2.12258e-10	-1.0884	1.64264e-07	-2.12258e-10	-1.12112
160639048	chr2:160639048:T:A	1.14567e-08	-1.30815	-0.903996	5.5855e-08	-1.35345	-0.846381
160639215	chr2:160639215:C:T	5.7681e-09	-1.69516	-1.20322	2.85627e-08	-1.68663	-1.18387
160639549	chr2:160639549:C:T	2.33298e-06	3.10417	-3.10475e-10	4.05929e-06	2.08617	-3.10475e-10
160639675	chr2:160639675:A:G	1.00839e-07	-2.12258e-10	-0.0372023	5.32637e-07	-2.12258e-10	0.0552458
160639932	chr2:160639932:G:C	7.95049e-08	-2.12258e-10	-0.274911	4.14688e-07	-2.12258e-10	-0.195068
160640479	chr2:160640479:C:T	3.82677e-08	-2.12258e-10	-1.00612	1.72866e-07	-2.12258e-10	-1.07008
160640935	chr2:160640935:T:C	1.08161e-06	2.33547	-3.10475e-10	7.07834e-06	2.6422	-3.10475e-10
160641133	chr2:160641133:C:T	1.61499e-08	-1.86882	-3.10475e-10	7.69553e-08	-1.87937	-3.10475e-10
160641308	chr2:160641308:GC:G	3.71821e-08	-2.12258e-10	-1.0349	1.6972e-07	-2.12258e-10	-1.08844
160641325	chr2:160641325:C:T	4.65097e-09	-1.85443	-1.25922	2.38585e-08	-1.80251	-1.24795
160641508	chr2:160641508:T:G	3.69867e-08	-2.12258e-10	-1.04017	1.68234e-07	-2.12258e-10	-1.09724
160641574	chr2:160641574:C:T	3.9156e-08	-2.12258e-10	-0.983175	1.77048e-07	-2.12258e-10	-1.04617
160641729	chr2:160641729:T:C	5.49238e-09	-1.81084	-1.13652	2.40034e-08	-1.83334	-1.21106
160641772	chr2:160641772:C:T	3.86568e-08	-2.12258e-10	-0.996007	1.75034e-07	-2.12258e-10	-1.05761
160642093	chr2:160642093:C:T	3.47221e-08	-2.12258e-10	-1.10335	1.5979e-07	-2.12258e-10	-1.14873
160642500	chr2:160642500:A:C	4.40878e-08	-2.12258e-10	-0.864547	2.19151e-07	-2.12258e-10	-0.832834
160642522	chr2:160642522:T:C	4.56282e-09	-1.85826	-1.27453	2.32799e-08	-1.80938	-1.26562
160642688	chr2:160642688:C:T	4.8997e-08	-2.12258e-10	-0.75897	2.43716e-07	-2.12258e-10	-0.726589
160642727	chr2:160642727:C:T	3.18742e-08	-1.18893	-3.10475e-10	2.29395e-07	-0.787148	-3.10475e-10
160642993	chr2:160642993:T:G	3.3152e-08	-2.12258e-10	-1.14963	1.68489e-07	-2.12258e-10	-1.09573
160643035	chr2:160643035:C:T	5.42324e-09	-1.87185	-1.08818	3.04621e-08	-1.63368	-1.17243
160643455	chr2:160643455:T:C	3.3152e-08	-2.12258e-10	-1.14963	1.68489e-07	-2.12258e-10	-1.09573
160643665	chr2:160643665:A:G	4.71362e-09	-1.83483	-1.26544	2.16833e-08	-1.87742	-1.26863
160643731	chr2:160643731:A:G	8.90255e-08	-2.12258e-10	-0.161807	4.66332e-07	-2.12258e-10	-0.0776951
160643978	chr2:160643978:C:T	1.2106e-06	2.44814	-3.10475e-10	8.00446e-06	2.76516	-3.10475e-10
160644114	chr2:160644114:G:A	3.95823e-08	-2.12258e-10	-0.972347	1.78115e-07	-2.12258e-10	-1.04016
160644141	chr2:160644141:G:A	1.28985e-06	2.51155	-3.10475e-10	8.5465e-06	2.83068	-3.10475e-10
160644204	chr2:160644204:G:A	4.47623e-08	-2.12258e-10	-0.849362	1.99618e-07	-2.12258e-10	-0.92619
160644521	chr2:160644521:A:G	3.87196e-08	-2.12258e-10	-0.994382	1.7467e-07	-2.12258e-10	-1.05969
160644788	chr2:160644788:C:T	3.48897e-08	-2.12258e-10	-1.09854	1.6274e-07	-2.12258e-10	-1.13044
160644910	chr2:160644910:A:G	1.83869e-08	-1.87227	0.133183	8.41312e-08	-1.80113	0.0109139
160644995	chr2:160644995:G:A	2.49094e-08	-1.43548	-3.10475e-10	1.19302e-07	-1.44094	-3.10475e-10
160645088	chr2:160645088:A:T	3.45255e-08	-2.12258e-10	-1.10903	1.61185e-07	-2.12258e-10	-1.14004
160645360	chr2:160645360:T:G	3.26875e-08	-2.12258e-10	-1.16374	1.65724e-07	-2.12258e-10	-1.11227
160645628	chr2:160645628:C:T	1.60434e-08	-1.87543	-3.10475e-10	7.8786e-08	-1.85586	-3.10475e-10
160645771	chr2:160645771:T:C	3.72723e-08	-2.12258e-10	-1.03248	1.68929e-07	-2.12258e-10	-1.09312
160646522	chr2:160646522:T:C	5.34507e-09	-1.85399	-1.12056	2.53049e-08	-1.86186	-1.12974
160646633	chr2:160646633:T:G	3.3152e-08	-2.12258e-10	-1.14963	1.68489e-07	-2.12258e-10	-1.09573
160646712	chr2:160646712:T:C	6.15688e-09	-1.86192	-0.971238	3.20458e-08	-1.8437	-0.911732
160646748	chr2:160646748:G:A	3.41835e-08	-2.12258e-10	-1.11899	1.59646e-07	-2.12258e-10	-1.14964
160646974	chr2:160646974:T:G	5.27272e-09	-1.85619	-1.13199	2.50646e-08	-1.86009	-1.14105
160647339	chr2:160647339:G:A	4.67647e-09	-1.85627	-1.25192	2.19201e-08	-1.86384	-1.27135
160647521	chr2:160647521:AACT:A	3.41184e-08	-2.12258e-10	-1.12089	1.68443e-07	-2.12258e-10	-1.096
160648395	chr2:160648395:G:A	3.21823e-08	-2.12258e-10	-1.17931	1.62721e-07	-2.12258e-10	-1.13056
160648646	chr2:160648646:A:G	1.85265e-08	-1.86679	0.135265	8.3068e-08	-1.81584	0.0129089
160648684	chr2:160648684:G:A	1.22255e-08	-1.85139	-0.295816	5.33485e-08	-1.85081	-0.394943
160648732	chr2:160648732:T:C	4.71372e-08	-2.12258e-10	-0.797666	2.25918e-07	-2.12258e-10	-0.802423
160648980	chr2:160648980:G:A	3.36648e-08	-2.12258e-10	-1.13428	1.71497e-07	-2.12258e-10	-1.07803
160649183	chr2:160649183:C:T	7.64789e-08	-2.12258e-10	-0.313714	3.98544e-07	-2.12258e-10	-0.234777
160649626	chr2:160649626:G:T	4.45433e-09	-1.85998	-1.29687	2.11686e-08	-1.87953	-1.29054
160650185	chr2:160650185:C:CTA	8.04185e-08	-2.12258e-10	-0.263485	3.54882e-07	-2.12258e-10	-0.350809
160650197	chr2:160650197:G:A	8.01436e-08	-2.12258e-10	-0.266909	4.22829e-07	-2.12258e-10	-0.175625
160650252	chr2:160650252:G:T	3.30317e-08	-2.12258e-10	-1.15326	1.54977e-07	-2.12258e-10	-1.17932
160650526	chr2:160650526:A:C	9.24345e-08	-2.12258e-10	-0.124229	4.9041e-07	-2.12258e-10	-0.0273521
160650726	chr2:160650726:C:T	6.51927e-09	-1.87653	-0.899435	3.38496e-08	-1.8693	-0.831371
160650904	chr2:160650904:T:G	4.76996e-09	-1.79218	-1.29621	2.14454e-08	-1.86221	-1.29487
160651471	chr2:160651471:T:C	2.07691e-08	-1.61726	-3.10475e-10	1.75285e-07	-1.05618	-3.10475e-10
160651477	chr2:160651477:G:C	6.20104e-09	-1.84865	-0.977361	2.87079e-08	-1.87925	-0.986175
160651996	chr2:160651996:T:C	4.76489e-09	-1.82162	-1.26783	2.13827e-08	-1.87811	-1.2819
160652070	chr2:160652070:C:T	2.87766e-08	-2.12258e-10	-1.29117	1.38236e-07	-2.12258e-10	-1.29363
160652099	chr2:160652099:C:A	2.86986e-08	-2.12258e-10	-1.29388	1.38723e-07	-2.12258e-10	-1.29011
160652223	chr2:160652223:A:T	4.46708e-09	-1.87383	-1.28016	2.26389e-08	-1.84565	-1.25728
160652374	chr2:160652374:C:T	7.09335e-08	-2.12258e-10	-0.388987	3.69321e-07	-2.12258e-10	-0.310927
160652663	chr2:160652663:C:T	4.97202e-08	-2.12258e-10	-0.744317	2.11567e-07	-2.12258e-10	-0.868053
160652905	chr2:160652905:T:C	3.05113e-08	-2.12258e-10	-1.23263	1.50913e-07	-2.12258e-10	-1.20589
160653122	chr2:160653122:C:T	4.6414e-08	-2.12258e-10	-0.813128	1.99136e-07	-2.12258e-10	-0.928606
160653182	chr2:160653182:G:A	3.75163e-08	-2.12258e-10	-1.02595	1.68999e-07	-2.12258e-10	-1.0927
160653836	chr2:160653836:G:A	3.06342e-08	-2.12258e-10	-1.22861	1.51326e-07	-2.12258e-10	-1.20316
160653991	chr2:160653991:C:T	7.6956e-08	-2.12258e-10	-0.307495	3.37653e-07	-2.12258e-10	-0.400576
160654219	chr2:160654219:C:G	4.5729e-09	-1.85255	-1.27803	2.14763e-08	-1.86669	-1.28896
160654250	chr2:160654250:A:C	2.86702e-08	-2.12258e-10	-1.29487	1.38517e-07	-2.12258e-10	-1.2916
160654279	chr2:160654279:G:A	2.87167e-08	-2.12258e-10	-1.29325	1.38761e-07	-2.12258e-10	-1.28984
160654490	chr2:160654490:C:T	3.51691e-08	-2.12258e-10	-1.09056	1.59847e-07	-2.12258e-10	-1.14837
160654684	chr2:160654684:G:A	4.80533e-08	-2.12258e-10	-0.778419	2.05293e-07	-2.12258e-10	-0.898153
160654800	chr2:160654800:T:C	9.09545e-09	-1.23968	-1.20327	4.38812e-08	-1.2651	-1.17601
160655122	chr2:160655122:G:C	2.88156e-08	-2.12258e-10	-1.28981	1.39174e-07	-2.12258e-10	-1.28687
160655152	chr2:160655152:C:T	2.87932e-08	-2.12258e-10	-1.29059	1.38298e-07	-2.12258e-10	-1.29319
160656271	chr2:160656271:A:G	4.45834e-09	-1.86832	-1.28764	2.24846e-08	-1.82811	-1.28165
160657237	chr2:160657237:G:T	1.37997e-08	-1.10508	-0.921002	5.29728e-08	-1.27191	-0.980903
160657243	chr2:160657243:TAGAA:T	4.42485e-09	-1.87142	-1.29207	2.61996e-08	-1.65978	-1.29707
160657672	chr2:160657672:G:A	4.97384e-08	-2.12258e-10	-0.743951	2.11867e-07	-2.12258e-10	-0.866637
160657683	chr2:160657683:C:T	4.94491e-08	-2.12258e-10	-0.749786	2.1077e-07	-2.12258e-10	-0.871824
160657815	chr2:160657815:TATC:T	4.15649e-08	-2.12258e-10	-0.923474	1.98695e-07	-2.12258e-10	-0.930822
160658085	chr2:160658085:A:G	2.06806e-08	-1.28735	-0.334185	1.05102e-07	-1.32303	-0.244624
160658295	chr2:160658295:C:T	5.3969e-08	-2.12258e-10	-0.66232	2.27869e-07	-2.12258e-10	-0.793822
160658647	chr2:160658647:T:C	4.2288e-08	-2.12258e-10	-0.906226	2.16274e-07	-2.12258e-10	-0.846049
160658853	chr2:160658853:T:C	3.52978e-08	-2.12258e-10	-1.08691	1.60866e-07	-2.12258e-10	-1.14202
160659087	chr2:160659087:AT:A	4.84834e-08	-2.12258e-10	-0.769508	2.07143e-07	-2.12258e-10	-0.889182
160659272	chr2:160659272:G:A	3.57669e-08	-2.12258e-10	-1.0737	1.70628e-07	-2.12258e-10	-1.08311
160659448	chr2:160659448:C:T	6.93263e-08	-2.12258e-10	-0.411905	3.51376e-07	-2.12258e-10	-0.360738
160659472	chr2:160659472:C:T	1.22257e-08	-1.1577	-0.989491	4.76995e-08	-1.32658	-1.03109
160659486	chr2:160659486:A:G	3.45762e-08	-2.12258e-10	-1.10756	1.649e-07	-2.12258e-10	-1.11726
160659555	chr2:160659555:A:G	1.33648e-08	-1.80026	-0.257844	5.38857e-08	-1.87651	-0.359222
160659715	chr2:160659715:A:G	1.29982e-08	-1.08127	-1.00465	5.03434e-08	-1.25869	-1.04504
160660172	chr2:160660172:TATAGTC:T	1.55578e-06	2.699	-3.10475e-10	1.01034e-05	2.99803	-3.10475e-10
160660455	chr2:160660455:A:T	6.5459e-08	-2.12258e-10	-0.469305	3.39289e-07	-2.12258e-10	-0.39574
160660844	chr2:160660844:A:T	1.76988e-08	-1.28523	-0.492	8.8046e-08	-1.3308	-0.413934
160660967	chr2:160660967:T:C	4.3398e-08	-2.12258e-10	-0.880316	1.92258e-07	-2.12258e-10	-0.963755
160661101	chr2:160661101:T:C	3.93367e-08	-2.12258e-10	-0.978571	1.78527e-07	-2.12258e-10	-1.03786
160661275	chr2:160661275:C:T	3.1067e-08	-2.12258e-10	-1.21458	1.46473e-07	-2.12258e-10	-1.23576
160661342	chr2:160661342:G:C	5.96368e-09	-1.86697	-0.998072	2.81578e-08	-1.87761	-1.00716
160661833	chr2:160661833:T:C	1.42954e-06	2.61438	-3.10475e-10	9.23633e-06	2.90831	-3.10475e-10
160662499	chr2:160662499:C:T	4.39411e-09	-1.87353	-1.29694	2.60466e-08	-1.67149	-1.29121
160662707	chr2:160662707:A:G	5.24483e-08	-2.12258e-10	-0.690901	2.22188e-07	-2.12258e-10	-0.81907
160662747	chr2:160662747:A:T	6.54661e-08	-2.12258e-10	-0.469196	3.31362e-07	-2.12258e-10	-0.419384
160663245	chr2:160663245:G:A	1.35847e-08	-1.78691	-0.254872	5.39329e-08	-1.8785	-0.356352
160663268	chr2:160663268:T:C	4.87844e-09	-1.83359	-1.23232	2.5155e-08	-1.77329	-1.22425
160663328	chr2:160663328:G:T	6.08779e-09	-1.82815	-1.01629	2.778e-08	-1.87389	-1.02438
160663329	chr2:160663329:C:T	6.09232e-09	-1.82842	-1.01528	2.78062e-08	-1.87399	-1.02335
160663331	chr2:160663331:A:G	4.23421e-08	-2.12258e-10	-0.904947	2.1658e-07	-2.12258e-10	-0.844633
160663625	chr2:160663625:G:A	3.52889e-08	-2.12258e-10	-1.08716	1.68094e-07	-2.12258e-10	-1.09807
160663989	chr2:160663989:G:C	1.32864e-08	-1.80485	-0.259141	5.38744e-08	-1.87548	-0.360462
160664107	chr2:160664107:A:T	9.22003e-07	2.17582	-3.10475e-10	4.35472e-06	2.15642	-3.10475e-10
160664937	chr2:160664937:G:A	4.66319e-09	-1.82723	-1.2838	2.12317e-08	-1.87682	-1.29028
160665392	chr2:160665392:C:T	2.90394e-08	-2.12258e-10	-1.28207	1.40677e-07	-2.12258e-10	-1.27613
160665669	chr2:160665669:TTAAG:T	3.61225e-07	2.53126	-1.29249	2.32093e-06	2.81658	-1.28945
160665770	chr2:160665770:C:T	1.70043e-08	-1.35386	-0.463403	8.57784e-08	-1.38547	-0.385351
160665993	chr2:160665993:C:T	2.03352e-08	-1.63837	-3.10475e-10	9.37887e-08	-1.68155	-3.10475e-10
160666219	chr2:160666219:A:G	5.10161e-08	-2.12258e-10	-0.718588	2.16626e-07	-2.12258e-10	-0.844422
160667243	chr2:160667243:G:A	3.52032e-08	-2.12258e-10	-1.08959	1.72589e-07	-2.12258e-10	-1.07168
160667360	chr2:160667360:T:A	4.49401e-08	-2.12258e-10	-0.845398	2.01995e-07	-2.12258e-10	-0.914353
160667391	chr2:160667391:A:G	6.26384e-09	-1.8456	-0.970332	2.88973e-08	-1.87889	-0.97995
160667638	chr2:160667638:A:G	5.93101e-09	-1.62905	-1.24149	2.64964e-08	-1.66576	-1.27983
160668050	chr2:160668050:TAAAC:T	1.31585e-08	-1.80803	-0.265633	5.35464e-08	-1.8754	-0.366645
160668553	chr2:160668553:G:A	3.49689e-08	-2.12258e-10	-1.09627	1.6698e-07	-2.12258e-10	-1.10472
160668654	chr2:160668654:G:A	4.46469e-08	-2.12258e-10	-0.851943	2.0961e-07	-2.12258e-10	-0.877347
160668892	chr2:160668892:C:T	2.92184e-08	-2.12258e-10	-1.27593	1.4189e-07	-2.12258e-10	-1.26754
160669090	chr2:160669090:T:C	1.31155e-08	-1.33314	-0.743788	6.51005e-08	-1.37191	-0.674753
160669550	chr2:160669550:T:C	3.49851e-08	-2.12258e-10	-1.09581	1.67036e-07	-2.12258e-10	-1.10438
160669653	chr2:160669653:T:A	4.94179e-09	-1.76716	-1.28584	2.1847e-08	-1.86815	-1.27038
160669952	chr2:160669952:T:C	5.75189e-08	-2.12258e-10	-0.598616	2.41168e-07	-2.12258e-10	-0.737098
160670586	chr2:160670586:G:A	3.78733e-08	-2.12258e-10	-1.01648	1.72574e-07	-2.12258e-10	-1.07177
160670742	chr2:160670742:C:A	1.60106e-08	-1.87748	-3.10475e-10	7.98648e-08	-1.84226	-3.10475e-10
160670885	chr2:160670885:A:T	1.48688e-06	2.6537	-3.10475e-10	9.65119e-06	2.95224	-3.10475e-10
160671577	chr2:160671577:G:A	8.09015e-08	-0.257496	-3.10475e-10	2.46399e-07	-0.715643	-3.10475e-10
160672570	chr2:160672570:C:T	4.92414e-08	-2.12258e-10	-0.753995	2.33605e-07	-2.12258e-10	-0.768963
160672646	chr2:160672646:T:G	4.11791e-08	-2.12258e-10	-0.932798	1.83453e-07	-2.12258e-10	-1.01064
160672670	chr2:160672670:A:G	4.36969e-09	-1.87899	-1.29705	2.48623e-08	-1.71745	-1.29179
160673494	chr2:160673494:G:C	4.46927e-09	-1.85673	-1.29678	2.10537e-08	-1.87853	-1.29698
160673529	chr2:160673529:T:G	2.15569e-08	-1.25018	-0.329851	1.09104e-07	-1.28456	-0.245733
160673571	chr2:160673571:A:T	6.26682e-09	-1.53956	-1.2759	2.86769e-08	-1.60845	-1.25806
160673687	chr2:160673687:T:C	5.57382e-08	-2.12258e-10	-0.630063	2.34507e-07	-2.12258e-10	-0.76511
160674403	chr2:160674403:C:T	6.21058e-08	-2.12258e-10	-0.52189	3.21239e-07	-2.12258e-10	-0.450409
160674588	chr2:160674588:A:G	4.49326e-08	-2.12258e-10	-0.845565	2.0204e-07	-2.12258e-10	-0.914126
160674794	chr2:160674794:C:A	5.14086e-08	-2.12258e-10	-0.710924	2.18073e-07	-2.12258e-10	-0.837764
160674795	chr2:160674795:T:C	5.33582e-08	-1.37927	0.705572	2.52107e-07	-1.29931	0.606572
160675047	chr2:160675047:T:C	1.41062e-08	-1.32729	-0.676828	7.06426e-08	-1.36138	-0.60358
160675272	chr2:160675272:A:G	6.51743e-09	-1.84603	-0.930219	3.01488e-08	-1.87663	-0.939815
160675871	chr2:160675871:C:A	4.48171e-07	2.73593	-1.28148	2.91721e-06	3.03198	-1.27619
160675898	chr2:160675898:C:T	6.14636e-08	-2.12258e-10	-0.532284	2.56116e-07	-2.12258e-10	-0.676962
160676213	chr2:160676213:C:T	1.60933e-08	-1.87233	-3.10475e-10	7.94896e-08	-1.84697	-3.10475e-10
160676238	chr2:160676238:T:A	4.37747e-08	-2.12258e-10	-0.871674	1.97221e-07	-2.12258e-10	-0.938271
160676264	chr2:160676264:C:T	4.23697e-08	-2.12258e-10	-0.904296	1.97561e-07	-2.12258e-10	-0.936546
160676385	chr2:160676385:A:G	3.5835e-08	-2.12258e-10	-1.0718	1.64292e-07	-2.12258e-10	-1.12095
160676689	chr2:160676689:C:T	1.35626e-08	-1.82378	-0.219631	5.62232e-08	-1.87041	-0.322856
160677657	chr2:160677657:G:A	1.19607e-08	-1.28154	-0.887562	6.02619e-08	-1.29909	-0.824802
160678140	chr2:160678140:G:C	9.23196e-09	-1.13174	-1.29632	3.38223e-08	-1.40436	-1.29711
160678501	chr2:160678501:G:A	1.32428e-08	-1.80272	-0.264555	6.16949e-08	-1.87895	-0.221441
160678670	chr2:160678670:A:G	1.44756e-08	-1.24896	-0.729309	7.19929e-08	-1.28851	-0.657513
160678968	chr2:160678968:G:T	1.95072e-08	-1.67719	-0.00275764	7.6798e-08	-1.80133	-0.0800897
160679013	chr2:160679013:C:T	3.46663e-08	-2.12258e-10	-1.10496	1.65585e-07	-2.12258e-10	-1.11311
160679044	chr2:160679044:T:A	3.70976e-08	-2.12258e-10	-1.03718	1.69403e-07	-2.12258e-10	-1.09031
160679185	chr2:160679185:C:A	4.70196e-07	2.79027	-1.28785	3.03488e-06	3.07927	-1.28394
160679225	chr2:160679225:A:T	1.26188e-08	-1.82858	-0.286957	6.06383e-08	-1.87378	-0.243884
160679345	chr2:160679345:AGGTTT:A	1.21107e-08	-1.82114	-0.335499	5.75633e-08	-1.87588	-0.293832
160679932	chr2:160679932:A:G	2.12845e-08	-1.35934	-0.233407	8.70641e-08	-1.65612	-0.0998245
160680031	chr2:160680031:C:T	7.07423e-08	-2.12258e-10	-0.391685	3.18423e-07	-2.12258e-10	-0.459214
160680109	chr2:160680109:T:C	5.0089e-09	-1.87954	-1.15997	2.73828e-08	-1.73157	-1.18111
160680166	chr2:160680166:C:T	3.12979e-08	-2.12258e-10	-1.20718	1.48898e-07	-2.12258e-10	-1.21933
160680268	chr2:160680268:C:G	2.2296e-08	-1.12068	-0.425643	6.37714e-08	-1.61421	-0.453073
160680740	chr2:160680740:C:T	3.57953e-08	-2.12258e-10	-1.07291	1.70371e-07	-2.12258e-10	-1.08462
160680763	chr2:160680763:T:C	5.96126e-08	-2.12258e-10	-0.562863	3.08472e-07	-2.12258e-10	-0.490961
160680977	chr2:160680977:A:G	3.85471e-08	-2.12258e-10	-0.998849	1.75359e-07	-2.12258e-10	-1.05576
160681296	chr2:160681296:C:T	1.22211e-08	-1.82374	-0.32382	5.83178e-08	-1.87509	-0.281595
160681297	chr2:160681297:G:A	5.27481e-08	-2.12258e-10	-0.6852	2.49816e-07	-2.12258e-10	-0.701871
160681348	chr2:160681348:A:G	1.12327e-06	3.54023	-1.16696	5.86202e-06	3.6012	-1.14754
160681589	chr2:160681589:G:A	3.90179e-07	2.60501	-1.28914	2.47198e-06	2.8755	-1.28532
160681655	chr2:160681655:G:A	3.40526e-08	-2.12258e-10	-1.12282	1.55938e-07	-2.12258e-10	-1.17314
160681803	chr2:160681803:GA:G	2.55556e-08	-0.59881	-0.811063	1.89188e-07	-0.334845	-0.645009
160682056	chr2:160682056:C:A	3.44207e-08	-2.12258e-10	-1.11207	1.64419e-07	-2.12258e-10	-1.12018
160682426	chr2:160682426:A:G	1.27861e-08	-1.85485	-0.247522	5.59556e-08	-1.84865	-0.349381
160682549	chr2:160682549:A:G	2.28212e-08	-1.52304	-3.10475e-10	8.64995e-08	-1.76245	-3.10475e-10
160682792	chr2:160682792:C:T	3.4784e-08	-2.12258e-10	-1.10157	1.74985e-07	-2.12258e-10	-1.05789
160682964	chr2:160682964:C:T	1.4527e-06	2.63045	-3.10475e-10	9.37849e-06	2.92358	-3.10475e-10
160683000	chr2:160683000:A:T	5.98936e-08	-0.55816	-3.10475e-10	2.0608e-07	-0.89433	-3.10475e-10
160683062	chr2:160683062:G:C	7.46889e-08	-2.12258e-10	-0.337397	3.75461e-07	-2.12258e-10	-0.29444
160683913	chr2:160683913:A:G	1.19408e-08	-0.881121	-1.28964	8.37603e-08	-0.529536	-1.2651
160683925	chr2:160683925:C:T	4.83043e-08	-2.12258e-10	-0.773208	2.46939e-07	-2.12258e-10	-0.713451
160683951	chr2:160683951:G:A	6.24717e-08	-2.12258e-10	-0.516016	2.80157e-07	-2.12258e-10	-0.587245
160684214	chr2:160684214:T:C	1.75581e-08	-0.784613	-1.0006	1.32496e-07	-0.4539	-0.88214
160684897	chr2:160684897:T:C	1.67876e-08	-1.82887	-0.00122058	7.17744e-08	-1.86842	-0.0806459
160685003	chr2:160685003:ACT:A	1.44905e-08	-1.05856	-0.918681	5.58307e-08	-1.35851	-0.841765
160685445	chr2:160685445:A:G	1.64532e-08	-1.83363	-0.016572	7.08842e-08	-1.86602	-0.0955241
160685450	chr2:160685450:A:G	1.7244e-08	-1.82922	0.0259532	7.3699e-08	-1.86826	-0.0543444
160685781	chr2:160685781:A:G	3.44768e-08	-2.12258e-10	-1.11044	1.61445e-07	-2.12258e-10	-1.13843
160685817	chr2:160685817:A:G	1.52284e-08	-0.852439	-1.07513	4.44402e-08	-1.34452	-1.08393
160685935	chr2:160685935:A:C	6.26571e-08	-2.12258e-10	-0.513052	3.22915e-07	-2.12258e-10	-0.445206
160686776	chr2:160686776:T:C	1.28072e-08	-1.81996	-0.280762	5.30153e-08	-1.87075	-0.381266
160686786	chr2:160686786:C:T	2.95112e-08	-2.12258e-10	-1.26596	1.40854e-07	-2.12258e-10	-1.27487
160686866	chr2:160686866:T:C	1.73262e-08	-0.822347	-0.976159	1.30752e-07	-0.495927	-0.853362
160686870	chr2:160686870:T:G	3.71528e-08	-2.12258e-10	-1.03569	1.76882e-07	-2.12258e-10	-1.04711
160686903	chr2:160686903:C:T	4.27767e-08	-2.12258e-10	-0.894735	1.93115e-07	-2.12258e-10	-0.959306
160687525	chr2:160687525:T:C	4.25004e-07	2.63178	-1.23041	2.75936e-06	2.92045	-1.22029
160687832	chr2:160687832:TC:T	2.7022e-07	-2.12258e-10	0.948507	1.23622e-06	-2.12258e-10	0.89722
160687854	chr2:160687854:AT:A	1.24121e-08	-1.13439	-0.997662	4.81878e-08	-1.42061	-0.92688
160688011	chr2:160688011:TCA:T	5.60182e-09	-1.85691	-1.07073	2.94527e-08	-1.81312	-1.02669
160688106	chr2:160688106:C:T	1.60146e-08	-1.87723	-3.10475e-10	7.86216e-08	-1.85795	-3.10475e-10
160688239	chr2:160688239:A:G	3.40628e-08	-2.12258e-10	-1.12252	1.62194e-07	-2.12258e-10	-1.1338
160688380	chr2:160688380:C:T	3.47122e-08	-2.12258e-10	-1.10364	1.58189e-07	-2.12258e-10	-1.1588
160688529	chr2:160688529:CATT:C	1.28484e-08	-1.81615	-0.281358	5.2902e-08	-1.87232	-0.381837
160688624	chr2:160688624:T:C	1.28673e-08	-1.81468	-0.281358	5.28747e-08	-1.87283	-0.381837
160688640	chr2:160688640:CAAGTT:C	1.95504e-06	2.92743	-3.10475e-10	1.29605e-05	3.24707	-3.10475e-10
160688650	chr2:160688650:C:T	7.39966e-09	-1.73591	-0.913384	3.43074e-08	-1.878	-0.809231
160689327	chr2:160689327:A:G	1.64983e-08	-1.8202	-0.0272756	6.97281e-08	-1.87211	-0.105876
160689641	chr2:160689641:A:G	4.2829e-08	-2.12258e-10	-0.893514	1.93334e-07	-2.12258e-10	-0.958177
160689644	chr2:160689644:G:A	8.20115e-08	-2.12258e-10	-0.24387	4.06971e-07	-2.12258e-10	-0.213852
160689762	chr2:160689762:A:G	7.2036e-08	-2.12258e-10	-0.373563	3.64425e-07	-2.12258e-10	-0.324274
160689790	chr2:160689790:C:T	1.47862e-08	-0.908462	-1.04857	4.38819e-08	-1.38429	-1.0568
160690528	chr2:160690528:A:G	4.26107e-08	-2.12258e-10	-0.898623	1.92431e-07	-2.12258e-10	-0.962858
160690688	chr2:160690688:C:T	1.85557e-06	2.87522	-3.10475e-10	3.41317e-06	1.9128	-3.10475e-10
160691041	chr2:160691041:T:C	4.36043e-08	-2.12258e-10	-0.875573	1.96632e-07	-2.12258e-10	-0.941259
160691103	chr2:160691103:T:A	1.33285e-08	-1.09357	-0.967253	5.15718e-08	-1.38727	-0.892352
160691186	chr2:160691186:G:T	1.10689e-08	-1.23823	-1.00835	4.31185e-08	-1.52043	-0.93821
160691891	chr2:160691891:C:T	1.27776e-08	-1.79974	-0.303294	5.15666e-08	-1.87658	-0.403144
160692060	chr2:160692060:G:C	3.63207e-08	-2.12258e-10	-1.05834	1.74853e-07	-2.12258e-10	-1.05865
160692139	chr2:160692139:T:C	4.19337e-08	-2.12258e-10	-0.914639	2.10232e-07	-2.12258e-10	-0.874382
160692492	chr2:160692492:C:T	3.51591e-08	-2.12258e-10	-1.09085	1.60607e-07	-2.12258e-10	-1.14364
160692615	chr2:160692615:C:T	4.60893e-08	-2.12258e-10	-0.820148	2.35118e-07	-2.12258e-10	-0.762508
160692814	chr2:160692814:CTT:C	3.25399e-08	-2.12258e-10	-1.16826	1.55429e-07	-2.12258e-10	-1.17641
160692926	chr2:160692926:C:T	1.63025e-08	-1.85941	-3.10475e-10	8.53037e-08	-1.77638	-3.10475e-10
160693311	chr2:160693311:C:T	3.41452e-08	-2.12258e-10	-1.12011	1.5598e-07	-2.12258e-10	-1.17287
160693326	chr2:160693326:G:A	1.14424e-08	-0.91637	-1.29703	7.89648e-08	-0.566667	-1.28692
160693332	chr2:160693332:C:T	1.12441e-08	-1.82177	-0.409117	4.69848e-08	-1.87013	-0.502635
160693341	chr2:160693341:T:C	4.06523e-08	-2.12258e-10	-0.945672	1.93182e-07	-2.12258e-10	-0.958962
160693342	chr2:160693342:G:A	1.70659e-08	-0.791207	-1.02244	1.28028e-07	-0.461853	-0.908495
160693482	chr2:160693482:T:C	1.67854e-08	-1.83058	0.000358211	7.19363e-08	-1.86769	-0.0791224
160694271	chr2:160694271:C:T	3.35334e-08	-2.12258e-10	-1.13819	1.60013e-07	-2.12258e-10	-1.14734
160694388	chr2:160694388:C:A	1.20514e-08	-1.78346	-0.37809	4.79668e-08	-1.87882	-0.473264
160694560	chr2:160694560:C:A	8.42953e-08	-2.12258e-10	-0.216403	4.18252e-07	-2.12258e-10	-0.186509
160694816	chr2:160694816:G:A	5.80462e-09	-1.62673	-1.26535	2.22948e-08	-1.87531	-1.24293
160694890	chr2:160694890:C:T	8.81785e-08	-2.12258e-10	-0.171366	4.37876e-07	-2.12258e-10	-0.140658
160695069	chr2:160695069:A:G	2.94243e-08	-0.288482	-0.980426	2.10928e-07	0.0536581	-0.924737
160695241	chr2:160695241:G:C	4.14272e-08	-0.926791	-3.10475e-10	1.83943e-07	-1.00797	-3.10475e-10
160696401	chr2:160696401:A:G	8.77408e-08	-2.12258e-10	-0.176342	4.35734e-07	-2.12258e-10	-0.145562
160696475	chr2:160696475:G:A	1.5246e-08	-1.81742	-0.108984	6.44103e-08	-1.87294	-0.184383
160696515	chr2:160696515:T:C	3.8404e-08	-2.12258e-10	-1.00257	1.82734e-07	-2.12258e-10	-1.01456
160696700	chr2:160696700:A:T	2.86272e-08	-2.12258e-10	-1.29637	1.38093e-07	-2.12258e-10	-1.29467
160696773	chr2:160696773:A:G	4.43145e-09	-1.86593	-1.29607	2.26268e-08	-1.81595	-1.28751
160697003	chr2:160697003:C:T	4.16073e-08	-1.27676	0.354311	2.20735e-07	-0.98779	0.162159
160697164	chr2:160697164:A:G	1.50409e-08	-1.81879	-0.121162	6.36683e-08	-1.87245	-0.196459
160697186	chr2:160697186:C:A	2.24319e-08	-1.54024	-3.10475e-10	1.07661e-07	-1.54361	-3.10475e-10
160697459	chr2:160697459:CAG:C	1.62816e-08	-1.86069	-3.10475e-10	8.76655e-08	-1.74907	-3.10475e-10
160698249	chr2:160698249:T:C	8.66497e-08	-2.12258e-10	-0.188855	4.30108e-07	-2.12258e-10	-0.158557
160698250	chr2:160698250:A:G	1.52696e-08	-1.78652	-0.138345	6.22395e-08	-1.87859	-0.213014
160698386	chr2:160698386:T:C	4.0978e-08	-2.12258e-10	-0.937694	1.88048e-07	-2.12258e-10	-0.985896
160698715	chr2:160698715:C:T	1.32303e-08	-1.72951	-0.338705	4.98951e-08	-1.87747	-0.435199
160698795	chr2:160698795:T:A	2.97832e-08	-0.01167	-1.24511	6.01422e-08	-0.917244	-1.20864
160698802	chr2:160698802:G:T	3.00469e-08	-2.12258e-10	-1.24797	1.4149e-07	-2.12258e-10	-1.27037
160698804	chr2:160698804:G:T	5.81895e-09	-1.83264	-1.05697	2.60204e-08	-1.8479	-1.11581
160699099	chr2:160699099:T:C	1.59381e-08	-0.901766	-0.980248	1.19463e-07	-0.58046	-0.859125
160699694	chr2:160699694:T:A	1.69818e-08	-1.72016	-0.0984243	6.4872e-08	-1.8758	-0.174373
160699834	chr2:160699834:GTC:G	9.38989e-09	-1.11428	-1.29681	3.44911e-08	-1.38581	-1.29609
160699879	chr2:160699879:T:C	4.70106e-08	-2.12258e-10	-0.800355	2.10795e-07	-2.12258e-10	-0.871708
160699892	chr2:160699892:T:A	4.59234e-08	-2.12258e-10	-0.823755	2.0607e-07	-2.12258e-10	-0.894377
160699910	chr2:160699910:A:AT	3.37385e-08	-2.12258e-10	-1.13209	1.60698e-07	-2.12258e-10	-1.14307
160700314	chr2:160700314:C:T	3.71653e-08	-2.12258e-10	-1.03535	1.78961e-07	-2.12258e-10	-1.03542
160701304	chr2:160701304:A:G	1.59323e-08	-1.75025	-0.132129	6.25823e-08	-1.87913	-0.206985
160701704	chr2:160701704:C:T	1.54414e-08	-1.76007	-0.1536	6.12659e-08	-1.87952	-0.227849
160701972	chr2:160701972:C:T	4.48142e-08	-2.12258e-10	-0.848204	2.01571e-07	-2.12258e-10	-0.916452
160702176	chr2:160702176:T:C	4.40398e-08	-2.12258e-10	-0.865636	1.98253e-07	-2.12258e-10	-0.933049
160702344	chr2:160702344:G:T	3.03344e-08	-2.12258e-10	-1.23845	1.46327e-07	-2.12258e-10	-1.23675
160702465	chr2:160702465:T:G	1.42516e-08	-1.76278	-0.23108	5.68433e-08	-1.87957	-0.302727
160702475	chr2:160702475:G:T	3.57425e-08	-2.12258e-10	-1.07439	1.62073e-07	-2.12258e-10	-1.13455
160702552	chr2:160702552:T:C	3.56759e-08	-2.12258e-10	-1.07625	1.72631e-07	-2.12258e-10	-1.07144
160702677	chr2:160702677:T:C	1.54676e-08	-1.76063	-0.15135	6.13989e-08	-1.87953	-0.225668
160702709	chr2:160702709:T:TC	8.93041e-08	-2.12258e-10	-0.158682	4.4331e-07	-2.12258e-10	-0.128324
160703129	chr2:160703129:G:A	1.55497e-08	-1.75309	-0.1536	6.12816e-08	-1.87926	-0.227849
160703431	chr2:160703431:C:T	1.42855e-08	-1.00919	-0.982297	5.4026e-08	-1.32231	-0.910816
160703557	chr2:160703557:T:A	1.35772e-08	-1.06398	-0.978359	5.20164e-08	-1.36458	-0.906455
160704235	chr2:160704235:T:A	4.67106e-09	-1.83688	-1.27247	2.24138e-08	-1.8394	-1.27352
160704358	chr2:160704358:T:C	3.02429e-08	-0.243164	-0.998303	2.17072e-07	0.101589	-0.943953
160704530	chr2:160704530:T:C	5.18972e-08	-2.12258e-10	-0.701464	2.65878e-07	-2.12258e-10	-0.639555
160705305	chr2:160705305:T:C	9.05377e-08	-2.12258e-10	-0.144962	4.49757e-07	-2.12258e-10	-0.113887
160705476	chr2:160705476:G:T	2.23558e-08	-0.318364	-1.22528	2.95879e-07	0.720859	-1.2535
160705667	chr2:160705667:G:A	3.82279e-08	-2.12258e-10	-1.00716	1.89313e-07	-2.12258e-10	-0.979191
160705903	chr2:160705903:T:A	2.91219e-08	-2.12258e-10	-1.27924	1.39723e-07	-2.12258e-10	-1.28293
160706537	chr2:160706537:G:A	2.05765e-08	-0.412921	-1.21366	4.85641e-08	-1.17265	-1.16706
160707510	chr2:160707510:C:G	4.82906e-07	2.75941	-1.23032	3.14132e-06	3.05	-1.22019
160707615	chr2:160707615:A:G	3.4289e-08	-2.12258e-10	-1.1159	1.56838e-07	-2.12258e-10	-1.16738
160707626	chr2:160707626:T:C	1.73398e-08	-1.79773	-3.10475e-10	8.05904e-08	-1.83321	-3.10475e-10
160707921	chr2:160707921:C:T	4.47014e-08	-2.12258e-10	-0.850725	2.01106e-07	-2.12258e-10	-0.918764
160707992	chr2:160707992:AG:A	1.37076e-08	-0.93379	-1.09899	5.01813e-08	-1.26663	-1.04032
160708105	chr2:160708105:A:G	1.42284e-08	-1.82755	-0.167939	6.12011e-08	-1.86861	-0.239822
160708228	chr2:160708228:T:G	3.31279e-08	-2.12258e-10	-1.15035	1.57905e-07	-2.12258e-10	-1.1606
160708336	chr2:160708336:C:T	1.39071e-08	-0.922726	-1.09561	5.08015e-08	-1.25852	-1.03615
160708418	chr2:160708418:T:G	3.68359e-08	-2.12258e-10	-1.04426	1.71876e-07	-2.12258e-10	-1.07582
160708712	chr2:160708712:A:G	4.37722e-08	-2.12258e-10	-0.87173	1.93836e-07	-2.12258e-10	-0.95558
160708931	chr2:160708931:A:G	1.2819e-08	-1.79396	-0.305836	5.29391e-08	-1.87851	-0.374938
160708934	chr2:160708934:A:G	1.40057e-08	-1.81654	-0.194727	5.93929e-08	-1.87283	-0.265588
160709021	chr2:160709021:T:C	3.15528e-08	-0.107912	-1.09116	2.28631e-07	0.25448	-1.04496
160709100	chr2:160709100:T:A	1.35981e-08	-1.81471	-0.22609	5.75736e-08	-1.87346	-0.296065
160709392	chr2:160709392:C:T	6.01081e-08	-2.12258e-10	-0.554585	3.02832e-07	-2.12258e-10	-0.509416
160709787	chr2:160709787:T:C	9.95087e-08	-2.12258e-10	-0.0504838	4.95013e-07	-2.12258e-10	-0.0180101
160710083	chr2:160710083:G:C	2.88443e-08	-2.12258e-10	-1.28882	1.38565e-07	-2.12258e-10	-1.29125
160710329	chr2:160710329:C:T	1.75859e-08	-0.621063	-1.16257	4.65141e-08	-1.21361	-1.16922
160710426	chr2:160710426:A:G	4.2152e-08	-2.12258e-10	-0.909448	2.15116e-07	-2.12258e-10	-0.851415
160710623	chr2:160710623:G:C	1.02283e-07	-2.12258e-10	-0.0229877	5.08578e-07	-2.12258e-10	0.0090253
160710924	chr2:160710924:C:T	5.22159e-09	-1.70187	-1.29606	2.13894e-08	-1.87957	-1.28013
160711029	chr2:160711029:C:T	3.27706e-08	-2.12258e-10	-1.1612	1.56254e-07	-2.12258e-10	-1.17111
160711115	chr2:160711115:T:C	4.80777e-08	-2.12258e-10	-0.777911	2.46878e-07	-2.12258e-10	-0.7137
160711387	chr2:160711387:T:A	3.9716e-08	-2.12258e-10	-0.968975	1.87025e-07	-2.12258e-10	-0.991353
160711415	chr2:160711415:T:C	5.13615e-08	-2.12258e-10	-0.711841	2.28663e-07	-2.12258e-10	-0.790342
160711482	chr2:160711482:C:T	8.77856e-08	-2.12258e-10	-0.175831	4.35704e-07	-2.12258e-10	-0.145631
160711608	chr2:160711608:C:A	1.01887e-07	-2.12258e-10	-0.0268624	5.0662e-07	-2.12258e-10	0.00516834
160711622	chr2:160711622:T:C	1.01979e-07	-2.12258e-10	-0.0259624	5.07099e-07	-2.12258e-10	0.00611157
160711904	chr2:160711904:A:AT	6.63936e-09	-1.58443	-1.17328	3.23453e-08	-1.53962	-1.20651
160712231	chr2:160712231:G:T	2.95807e-08	-2.12258e-10	-1.26361	1.45874e-07	-2.12258e-10	-1.23985
160712278	chr2:160712278:T:TGA	1.00165e-07	-2.12258e-10	-0.0439099	4.97939e-07	-2.12258e-10	-0.012116
160712630	chr2:160712630:A:G	3.7034e-08	-2.12258e-10	-1.03889	1.69129e-07	-2.12258e-10	-1.09193
160712865	chr2:160712865:A:G	8.13178e-09	-1.26873	-1.28622	3.96608e-08	-1.27653	-1.2657
160714238	chr2:160714238:T:C	1.1465e-08	-1.16863	-1.0428	5.87557e-08	-1.21758	-0.931624
160714470	chr2:160714470:T:C	1.15405e-08	-1.19323	-1.01163	3.8177e-08	-1.63797	-0.94239
160714675	chr2:160714675:T:C	3.41399e-08	-2.12258e-10	-1.12026	1.56296e-07	-2.12258e-10	-1.17084
160714866	chr2:160714866:T:G	3.98837e-08	-2.12258e-10	-0.96476	1.87624e-07	-2.12258e-10	-0.988154
160715599	chr2:160715599:CCT:C	2.87658e-08	-2.12258e-10	-1.29154	1.39141e-07	-2.12258e-10	-1.2871
160715712	chr2:160715712:C:T	1.19811e-08	-1.15094	-1.01646	3.89105e-08	-1.61366	-0.947671
160716101	chr2:160716101:T:C	8.75114e-08	-2.12258e-10	-0.178959	4.3433e-07	-2.12258e-10	-0.14879
160716451	chr2:160716451:T:C	5.73523e-08	-2.12258e-10	-0.601516	2.88275e-07	-2.12258e-10	-0.558678
160716523	chr2:160716523:A:G	3.40415e-08	-2.12258e-10	-1.12315	1.70297e-07	-2.12258e-10	-1.08505
160716720	chr2:160716720:A:C	7.42151e-09	-1.38746	-1.25889	2.56503e-08	-1.73256	-1.24548
160716748	chr2:160716748:T:C	2.77897e-08	-1.23604	-0.0900244	1.52474e-07	-0.94041	-0.255187
160717168	chr2:160717168:A:T	1.18712e-08	-1.14046	-1.03615	3.83151e-08	-1.60718	-0.969568
160717338	chr2:160717338:T:C	4.80777e-08	-2.12258e-10	-0.777911	2.46878e-07	-2.12258e-10	-0.7137
160718011	chr2:160718011:A:G	3.86039e-08	-2.12258e-10	-0.997376	1.91091e-07	-2.12258e-10	-0.969845
160718166	chr2:160718166:T:C	8.79982e-08	-2.12258e-10	-0.173412	4.36762e-07	-2.12258e-10	-0.143204
160718208	chr2:160718208:A:C	4.59594e-08	-2.12258e-10	-0.822971	2.20915e-07	-2.12258e-10	-0.824818
160718289	chr2:160718289:CTATA:C	8.82224e-08	-2.12258e-10	-0.170868	4.37856e-07	-2.12258e-10	-0.140703
160718399	chr2:160718399:G:A	4.14512e-08	-2.12258e-10	-0.926213	1.94744e-07	-2.12258e-10	-0.950906
160718408	chr2:160718408:A:G	1.02322e-08	-1.19939	-1.12579	3.34891e-08	-1.64198	-1.06939
160718492	chr2:160718492:C:T	7.24944e-09	-1.38916	-1.28064	3.72397e-08	-1.31297	-1.29225
160718604	chr2:160718604:C:T	3.71086e-08	-2.12258e-10	-1.03688	1.8334e-07	-2.12258e-10	-1.01125
160718676	chr2:160718676:G:A	5.61157e-08	-2.12258e-10	-0.623313	2.47967e-07	-2.12258e-10	-0.709299
160718693	chr2:160718693:C:T	9.54231e-08	-2.12258e-10	-0.0924078	4.12032e-07	-2.12258e-10	-0.201494
160718732	chr2:160718732:G:A	3.36429e-08	-2.12258e-10	-1.13493	1.60595e-07	-2.12258e-10	-1.14371
160718846	chr2:160718846:G:A	4.17257e-08	-2.12258e-10	-0.919611	1.97255e-07	-2.12258e-10	-0.938097
160719097	chr2:160719097:G:C	9.54505e-08	-2.12258e-10	-0.0921207	4.74684e-07	-2.12258e-10	-0.0599439
160719286	chr2:160719286:C:T	5.30412e-09	-1.8577	-1.12454	2.75961e-08	-1.81121	-1.09371
160719347	chr2:160719347:G:A	3.39759e-08	-2.12258e-10	-1.12508	1.61888e-07	-2.12258e-10	-1.13569
160719526	chr2:160719526:C:T	3.09399e-08	-2.12258e-10	-1.21868	1.47034e-07	-2.12258e-10	-1.23193
160720508	chr2:160720508:C:G	2.89342e-08	-2.12258e-10	-1.2857	1.38935e-07	-2.12258e-10	-1.28859
160721171	chr2:160721171:G:A	3.50868e-08	-2.12258e-10	-1.0929	1.67396e-07	-2.12258e-10	-1.10223
160721241	chr2:160721241:G:A	3.90498e-08	-2.12258e-10	-0.98589	1.95036e-07	-2.12258e-10	-0.949411
160721811	chr2:160721811:A:C	3.39462e-08	-2.12258e-10	-1.12595	1.61754e-07	-2.12258e-10	-1.13652
160722064	chr2:160722064:C:T	3.09229e-08	-2.12258e-10	-1.21923	1.49658e-07	-2.12258e-10	-1.21424
160722856	chr2:160722856:A:G	1.15575e-08	-1.42571	-0.777686	5.51122e-08	-1.55565	-0.657575
160722861	chr2:160722861:T:C	6.4374e-08	-2.12258e-10	-0.486019	3.36809e-07	-2.12258e-10	-0.403079
160722918	chr2:160722918:G:T	5.26425e-09	-1.84654	-1.14325	2.74989e-08	-1.79372	-1.11473
160723215	chr2:160723215:G:A	3.7815e-08	-2.12258e-10	-1.01802	1.86932e-07	-2.12258e-10	-0.99185
160723228	chr2:160723228:A:G	1.01285e-06	2.67706	-0.407263	4.19456e-06	2.46796	-0.349009
160723750	chr2:160723750:G:A	2.03633e-07	-2.12258e-10	0.665592	1.02033e-06	-2.12258e-10	0.705291
160724022	chr2:160724022:T:C	5.64898e-08	-2.12258e-10	-0.616668	2.83728e-07	-2.12258e-10	-0.574578
160724060	chr2:160724060:G:T	1.01459e-07	-2.12258e-10	-0.0310707	5.04392e-07	-2.12258e-10	0.00076076
160724281	chr2:160724281:T:C	1.0033e-07	-2.12258e-10	-0.0422682	4.9875e-07	-2.12258e-10	-0.0104879
160724381	chr2:160724381:T:C	4.41802e-09	-1.87037	-1.29467	2.29408e-08	-1.80592	-1.28376
160724480	chr2:160724480:T:C	9.88476e-08	-2.12258e-10	-0.0571501	4.91224e-07	-2.12258e-10	-0.0256928
160724917	chr2:160724917:G:A	1.61771e-08	-1.86713	-3.10475e-10	9.35378e-08	-1.68423	-3.10475e-10
160724938	chr2:160724938:A:G	7.53473e-09	-1.40366	-1.22755	3.75798e-08	-1.41814	-1.17799
160725899	chr2:160725899:T:A	5.60415e-09	-1.84242	-1.0848	2.94902e-08	-1.78696	-1.05158
160725917	chr2:160725917:C:T	1.02588e-07	-2.12258e-10	-0.0200095	5.10138e-07	-2.12258e-10	0.0120871
160726020	chr2:160726020:A:G	3.70172e-08	-2.12258e-10	-1.03935	1.67736e-07	-2.12258e-10	-1.1002
160726074	chr2:160726074:C:T	2.87633e-08	-2.12258e-10	-1.29163	1.3806e-07	-2.12258e-10	-1.2949
160726147	chr2:160726147:GAA:G	5.54248e-08	-2.12258e-10	-0.635702	2.45116e-07	-2.12258e-10	-0.720861
160726563	chr2:160726563:G:A	1.00263e-07	-2.12258e-10	-0.0429334	4.98421e-07	-2.12258e-10	-0.0111491
160726703	chr2:160726703:A:G	3.38272e-08	-2.12258e-10	-1.12946	1.61204e-07	-2.12258e-10	-1.13992
160727468	chr2:160727468:A:G	5.64209e-08	-2.12258e-10	-0.617889	2.83442e-07	-2.12258e-10	-0.575586
160727552	chr2:160727552:A:G	4.69122e-08	-2.12258e-10	-0.802451	2.10273e-07	-2.12258e-10	-0.874189
160727851	chr2:160727851:C:T	2.87633e-08	-2.12258e-10	-1.29163	1.3806e-07	-2.12258e-10	-1.2949
160727919	chr2:160727919:A:G	1.27044e-07	-2.12258e-10	0.193803	6.32912e-07	-2.12258e-10	0.227737
160727920	chr2:160727920:C:A	1.22504e-07	-2.12258e-10	0.157419	6.10088e-07	-2.12258e-10	0.191009
160728199	chr2:160728199:CAT:C	6.00147e-08	-2.12258e-10	-0.556139	3.12276e-07	-2.12258e-10	-0.478706
160728336	chr2:160728336:C:T	5.24039e-08	-2.12258e-10	-0.691749	2.32666e-07	-2.12258e-10	-0.772989
160728345	chr2:160728345:G:A	4.11798e-08	-2.12258e-10	-0.932781	1.93426e-07	-2.12258e-10	-0.957701
160728480	chr2:160728480:T:C	2.03651e-08	-1.63691	-3.10475e-10	9.69358e-08	-1.64855	-3.10475e-10
160728481	chr2:160728481:A:T	3.49021e-08	-2.12258e-10	-1.09818	1.75137e-07	-2.12258e-10	-1.05703
160728482	chr2:160728482:A:C	3.48755e-08	-2.12258e-10	-1.09894	1.74995e-07	-2.12258e-10	-1.05784
160728797	chr2:160728797:C:T	5.50752e-09	-1.86775	-1.07686	2.88523e-08	-1.82756	-1.03284
160728991	chr2:160728991:G:A	1.04241e-07	-2.12258e-10	-0.00402682	5.18481e-07	-2.12258e-10	0.0283095
160730893	chr2:160730893:T:C	5.80067e-08	-2.12258e-10	-0.59017	2.55178e-07	-2.12258e-10	-0.680632
160731279	chr2:160731279:A:G	1.11369e-07	-2.12258e-10	0.0621194	5.49149e-07	-2.12258e-10	0.0857758
160731629	chr2:160731629:T:C	1.60229e-08	-1.87671	-3.10475e-10	7.75938e-08	-1.87111	-3.10475e-10
160731775	chr2:160731775:A:T	2.86883e-08	-2.12258e-10	-1.29424	1.37894e-07	-2.12258e-10	-1.29611
160731916	chr2:160731916:G:A	5.69983e-08	-2.12258e-10	-0.607707	2.95874e-07	-2.12258e-10	-0.53266
160731933	chr2:160731933:T:TC	4.52921e-08	-2.12258e-10	-0.837595	2.28604e-07	-2.12258e-10	-0.7906
160732035	chr2:160732035:G:C	6.37375e-07	2.18581	-0.379178	2.65553e-06	2.00247	-0.340658
160732114	chr2:160732114:C:T	5.52259e-09	-1.86274	-1.07914	2.87448e-08	-1.81852	-1.04562
160732502	chr2:160732502:C:A	1.19084e-07	-2.12258e-10	0.1291	5.87265e-07	-2.12258e-10	0.152882
160732534	chr2:160732534:C:T	1.05823e-07	-2.12258e-10	0.0110345	5.21294e-07	-2.12258e-10	0.0337208
160732818	chr2:160732818:G:A	3.56218e-07	2.0648	-0.839986	1.36244e-06	1.78711	-0.792671
160732891	chr2:160732891:A:G	5.97985e-08	-2.12258e-10	-0.559749	2.62584e-07	-2.12258e-10	-0.652023
160733292	chr2:160733292:C:T	5.80475e-08	-1.85939	1.26992	2.38875e-07	-1.8651	1.11845
160733753	chr2:160733753:T:A	5.65312e-09	-1.85292	-1.0656	2.96556e-08	-1.80179	-1.03116
160733755	chr2:160733755:G:A	4.63151e-08	-0.815262	-3.10475e-10	1.7058e-07	-1.08339	-3.10475e-10
160734116	chr2:160734116:A:C	7.22932e-09	-1.40748	-1.2651	3.54075e-08	-1.4257	-1.22997
160734196	chr2:160734196:C:T	5.86723e-08	-1.84416	1.2654	2.40972e-07	-1.85192	1.11401
160734703	chr2:160734703:TGGG:TGG	5.16215e-08	-2.12258e-10	-0.70679	2.59769e-07	-2.12258e-10	-0.6628
160735238	chr2:160735238:GC:G	3.44851e-08	-2.12258e-10	-1.1102	1.62885e-07	-2.12258e-10	-1.12955
160735378	chr2:160735378:T:A	1.83989e-08	-1.23478	-0.503656	7.4381e-08	-1.31987	-0.593525
160735562	chr2:160735562:G:A	1.01081e-06	2.26777	-3.10475e-10	4.92271e-06	2.27902	-3.10475e-10
160736224	chr2:160736224:G:A	5.27121e-08	-2.12258e-10	-0.685884	2.41274e-07	-2.12258e-10	-0.73666
160737042	chr2:160737042:G:A	2.89443e-08	-2.12258e-10	-1.28535	1.38979e-07	-2.12258e-10	-1.28827
160737125	chr2:160737125:C:T	3.28363e-08	-2.12258e-10	-1.15919	1.55823e-07	-2.12258e-10	-1.17387
160737543	chr2:160737543:C:T	1.08823e-07	-2.12258e-10	0.0389973	5.37463e-07	-2.12258e-10	0.0642653
160737882	chr2:160737882:C:T	8.57431e-09	-1.33966	-1.1623	3.53294e-08	-1.51796	-1.13992
160737925	chr2:160737925:G:A	1.0576e-07	-2.12258e-10	0.0104398	5.22506e-07	-2.12258e-10	0.0360427
160738089	chr2:160738089:A:T	1.19308e-06	2.43357	-3.10475e-10	5.81362e-06	2.44536	-3.10475e-10
160738322	chr2:160738322:C:G	1.10709e-06	2.35876	-3.10475e-10	5.37604e-06	2.36711	-3.10475e-10
160738959	chr2:160738959:T:C	1.03606e-08	-1.07529	-1.23742	5.40133e-08	-0.973172	-1.26019
160738985	chr2:160738985:A:G	8.52384e-09	-1.38726	-1.1206	3.55554e-08	-1.55552	-1.09598
160739198	chr2:160739198:G:A	3.29906e-08	-2.12258e-10	-1.15451	1.56423e-07	-2.12258e-10	-1.17003
160739627	chr2:160739627:T:C	9.13733e-09	-1.17437	-1.26399	5.33018e-08	-1.00826	-1.23836
160739816	chr2:160739816:G:A	1.27785e-07	-2.12258e-10	0.199617	6.31951e-07	-2.12258e-10	0.226219
160739852	chr2:160739852:A:G	8.84453e-09	-1.19769	-1.27324	5.12804e-08	-1.03435	-1.25094
160740206	chr2:160740206:TGTG:T	5.69872e-08	-2.12258e-10	-0.607902	2.86801e-07	-2.12258e-10	-0.563805
160740742	chr2:160740742:A:T	9.03111e-09	-1.49635	-0.953703	3.87203e-08	-1.63554	-0.930688
160740820	chr2:160740820:T:C	1.10316e-06	2.15229	0.202917	4.83426e-06	2.0528	0.208086
160740863	chr2:160740863:G:C	2.9203e-08	-2.12258e-10	-1.27646	1.39434e-07	-2.12258e-10	-1.285
160742005	chr2:160742005:C:A	1.71907e-08	-1.25105	-0.555311	6.99424e-08	-1.33281	-0.642109
160742296	chr2:160742296:G:A	3.11918e-08	-2.12258e-10	-1.21058	1.47597e-07	-2.12258e-10	-1.22811
160742690	chr2:160742690:T:C	1.21037e-07	-2.12258e-10	0.145364	6.25623e-07	-2.12258e-10	0.216155
160743135	chr2:160743135:A:C	3.22293e-06	3.42732	-3.10475e-10	6.05924e-06	2.48675	-3.10475e-10
160743325	chr2:160743325:A:G	7.88006e-08	-2.12258e-10	-0.283808	3.4212e-07	-2.12258e-10	-0.387431
160743664	chr2:160743664:A:G	4.38812e-09	-1.8767	-1.29513	2.53432e-08	-1.70544	-1.28464
160743843	chr2:160743843:A:G	5.88778e-09	-1.58446	-1.29339	2.1932e-08	-1.83752	-1.29712
160743987	chr2:160743987:T:C	5.07049e-09	-1.73144	-1.29585	2.21652e-08	-1.82861	-1.29546
160744025	chr2:160744025:G:A	5.40533e-09	-1.7195	-1.24384	2.34713e-08	-1.82173	-1.24509
160744036	chr2:160744036:A:G	1.04888e-08	-1.08468	-1.21575	2.68836e-08	-1.70868	-1.2224
160744076	chr2:160744076:A:G	7.76032e-09	-1.71347	-0.888235	3.40932e-08	-1.82804	-0.865454
160744108	chr2:160744108:GTT:G	2.86232e-08	-2.12258e-10	-1.29651	1.37812e-07	-2.12258e-10	-1.29671
160744287	chr2:160744287:G:T	6.98913e-08	-2.12258e-10	-0.403788	3.05379e-07	-2.12258e-10	-0.50104
160744410	chr2:160744410:G:T	1.6823e-08	-1.29113	-0.53685	6.85264e-08	-1.37062	-0.624753
160744628	chr2:160744628:C:T	2.98607e-08	-2.12258e-10	-1.25419	1.43643e-07	-2.12258e-10	-1.25526
160744952	chr2:160744952:A:G	2.02187e-07	-2.12258e-10	0.658466	8.58109e-07	-2.12258e-10	0.532138
160745193	chr2:160745193:T:C	1.62502e-08	-1.29495	-0.567669	6.63975e-08	-1.37418	-0.652758
160745409	chr2:160745409:C:T	1.60468e-08	-1.2918	-0.583424	6.54847e-08	-1.37222	-0.668555
160745827	chr2:160745827:A:C	9.14466e-09	-1.26952	-1.16804	4.17386e-08	-1.30853	-1.18264
160746010	chr2:160746010:C:T	1.20627e-07	-2.12258e-10	0.141976	6.19867e-07	-2.12258e-10	0.206911
160746120	chr2:160746120:C:T	7.29546e-08	-2.12258e-10	-0.360891	3.18013e-07	-2.12258e-10	-0.460501
160746673	chr2:160746673:T:G	2.86391e-08	-2.12258e-10	-1.29596	1.37845e-07	-2.12258e-10	-1.29647
160746792	chr2:160746792:C:T	1.56119e-08	-1.34991	-0.552781	6.38859e-08	-1.42577	-0.639728
160746809	chr2:160746809:C:CCCA	3.63228e-08	-2.12258e-10	-1.05828	1.79674e-07	-2.12258e-10	-1.03145
160747318	chr2:160747318:G:A	8.67216e-09	-1.24088	-1.24973	3.30958e-08	-1.47034	-1.25285
160747469	chr2:160747469:A:T	6.63909e-09	-1.46547	-1.29229	2.94321e-08	-1.55767	-1.28283
160747898	chr2:160747898:C:G	1.71973e-08	-1.25137	-0.554605	6.99064e-08	-1.33399	-0.641446
160747932	chr2:160747932:A:G	1.8732e-08	-1.16457	-0.555926	7.58137e-08	-1.25159	-0.642724
160748153	chr2:160748153:C:T	5.9236e-08	-2.12258e-10	-0.5692	2.94654e-07	-2.12258e-10	-0.536792
160748333	chr2:160748333:G:T	4.60406e-09	-1.83993	-1.28386	2.13142e-08	-1.87445	-1.28877
160748915	chr2:160748915:C:T	5.09294e-09	-1.81342	-1.20945	2.39551e-08	-1.85856	-1.18785
160748923	chr2:160748923:C:T	8.48022e-08	-2.12258e-10	-0.210407	3.66721e-07	-2.12258e-10	-0.317993
160749045	chr2:160749045:C:A	5.19992e-08	-2.12258e-10	-0.6995	2.57351e-07	-2.12258e-10	-0.672152
160749084	chr2:160749084:C:T	3.93418e-08	-2.12258e-10	-0.978443	1.82539e-07	-2.12258e-10	-1.01563
160749134	chr2:160749134:T:C	7.31425e-08	-2.12258e-10	-0.358319	3.18791e-07	-2.12258e-10	-0.458059
160749267	chr2:160749267:C:T	8.99583e-08	-2.12258e-10	-0.151383	4.55385e-07	-2.12258e-10	-0.10145
160749279	chr2:160749279:T:C	4.91854e-08	-2.12258e-10	-0.755132	2.45164e-07	-2.12258e-10	-0.720667
160749565	chr2:160749565:C:G	6.99395e-08	-2.12258e-10	-0.403098	3.05657e-07	-2.12258e-10	-0.500129
160749650	chr2:160749650:G:A	1.59142e-08	-1.3305	-0.553021	6.63409e-08	-1.38788	-0.639905
160749668	chr2:160749668:T:A	1.5359e-08	-0.878734	-1.04029	5.90992e-08	-1.12696	-1.01642
160750146	chr2:160750146:A:T	6.8209e-08	-2.12258e-10	-0.428153	2.99296e-07	-2.12258e-10	-0.521161
160750183	chr2:160750183:CAGAT:C	2.96663e-08	-2.12258e-10	-1.26072	1.41125e-07	-2.12258e-10	-1.27294
160750281	chr2:160750281:A:G	1.1543e-07	-2.12258e-10	0.0979347	4.97545e-07	-2.12258e-10	-0.0129087
160750349	chr2:160750349:G:A	2.87388e-08	-2.12258e-10	-1.29248	1.38774e-07	-2.12258e-10	-1.28975
160750362	chr2:160750362:C:T	2.99038e-08	-0.992598	-0.260147	1.27232e-07	-1.01896	-0.357623
160750507	chr2:160750507:G:A	4.75784e-09	-1.82936	-1.26157	2.17937e-08	-1.87171	-1.26926
160750536	chr2:160750536:A:G	4.94494e-09	-1.79172	-1.26064	2.2615e-08	-1.8517	-1.25227
160750702	chr2:160750702:T:C	3.43258e-07	-2.12258e-10	1.18775	1.95343e-06	-2.12258e-10	1.35475
160751157	chr2:160751157:A:G	3.27389e-08	-2.12258e-10	-1.16216	1.55244e-07	-2.12258e-10	-1.17759
160751480	chr2:160751480:GC:G	6.08301e-08	-2.12258e-10	-0.542644	2.7481e-07	-2.12258e-10	-0.606515
160751545	chr2:160751545:A:G	5.12638e-08	-2.12258e-10	-0.713745	2.28938e-07	-2.12258e-10	-0.789143
160752165	chr2:160752165:C:T	7.65097e-09	-1.3188	-1.29709	2.98768e-08	-1.52841	-1.2971
160752257	chr2:160752257:TC:T	6.19313e-09	-1.76183	-1.06546	2.67673e-08	-1.79531	-1.1401
160752885	chr2:160752885:A:G	6.77902e-09	-1.87779	-0.859104	3.38143e-08	-1.74595	-0.955761
160753190	chr2:160753190:G:C	6.20633e-09	-1.87786	-0.947303	3.12315e-08	-1.7424	-1.03877
160753510	chr2:160753510:G:A	1.75381e-07	-2.12258e-10	0.516231	9.57158e-07	-2.12258e-10	0.641375
160753923	chr2:160753923:G:A	2.90985e-08	-2.12258e-10	-1.28004	1.39458e-07	-2.12258e-10	-1.28483
160753967	chr2:160753967:T:C	4.39724e-09	-1.87957	-1.29018	2.13438e-08	-1.87521	-1.28662
160754201	chr2:160754201:A:G	2.90916e-08	-2.12258e-10	-1.28028	1.3943e-07	-2.12258e-10	-1.28503
160754374	chr2:160754374:T:G	4.18681e-08	-2.12258e-10	-0.916205	1.87705e-07	-2.12258e-10	-0.987722
160754607	chr2:160754607:G:A	2.55286e-08	-1.10157	-0.309363	1.05955e-07	-1.15239	-0.407186
160754668	chr2:160754668:G:A	1.38335e-06	2.58153	-3.10475e-10	2.23934e-06	1.49134	-3.10475e-10
160754674	chr2:160754674:C:G	4.41915e-09	-1.873	-1.29178	2.1654e-08	-1.8593	-1.2881
160754732	chr2:160754732:A:G	4.4025e-09	-1.8778	-1.29075	2.14756e-08	-1.86889	-1.28678
160754811	chr2:160754811:T:C	9.57226e-09	-1.18349	-1.20837	3.66235e-08	-1.41571	-1.20619
160755166	chr2:160755166:A:G	4.42391e-09	-1.879	-1.28471	2.15491e-08	-1.87214	-1.28011
160755406	chr2:160755406:C:T	1.64676e-08	-1.84934	-3.10475e-10	7.6939e-08	-1.87958	-3.10475e-10
160755458	chr2:160755458:A:G	9.33941e-09	-1.18098	-1.23551	3.57595e-08	-1.41217	-1.23361
160755521	chr2:160755521:T:C	2.92634e-08	-2.12258e-10	-1.27439	1.4172e-07	-2.12258e-10	-1.26874
160756064	chr2:160756064:G:C	4.73771e-08	-2.12258e-10	-0.792589	2.12292e-07	-2.12258e-10	-0.864632
160756305	chr2:160756305:T:C	6.33092e-08	-2.12258e-10	-0.502698	2.79113e-07	-2.12258e-10	-0.590979
160756955	chr2:160756955:A:G	7.10899e-09	-1.87816	-0.811209	3.51428e-08	-1.75195	-0.911228
160757457	chr2:160757457:C:T	8.9232e-08	-0.159489	-3.10475e-10	2.25414e-07	-0.804657	-3.10475e-10
160757724	chr2:160757724:G:C	1.06985e-06	2.32455	-3.10475e-10	2.21769e-06	1.48163	-3.10475e-10
160757769	chr2:160757769:T:C	6.63278e-09	-1.8772	-0.881505	3.28095e-08	-1.75837	-0.973507
160757970	chr2:160757970:T:A	1.18457e-07	-2.12258e-10	0.123822	6.35545e-07	-2.12258e-10	0.231889
160758060	chr2:160758060:G:A	5.9427e-08	-2.12258e-10	-0.56598	2.8195e-07	-2.12258e-10	-0.580864
160759495	chr2:160759495:G:A	3.91465e-08	-2.12258e-10	-0.983419	1.8983e-07	-2.12258e-10	-0.976466
160760327	chr2:160760327:A:T	7.81182e-09	-1.33511	-1.25998	4.14035e-08	-1.23145	-1.26778
160760409	chr2:160760409:C:T	4.41257e-09	-1.8712	-1.29508	2.15304e-08	-1.86024	-1.29288
160760823	chr2:160760823:A:G	4.78936e-09	-1.85065	-1.23368	2.28695e-08	-1.86866	-1.22413
160760897	chr2:160760897:G:A	3.0211e-08	-2.12258e-10	-1.24252	1.43927e-07	-2.12258e-10	-1.25329
160761075	chr2:160761075:A:G	5.62098e-09	-1.87618	-1.04804	2.82267e-08	-1.76873	-1.1136
160761448	chr2:160761448:C:T	1.64465e-08	-1.85062	-3.10475e-10	8.35521e-08	-1.79712	-3.10475e-10
160761651	chr2:160761651:A:C	5.14392e-09	-1.87956	-1.13335	2.73897e-08	-1.72233	-1.19009
160761729	chr2:160761729:T:G	1.41688e-07	-2.12258e-10	0.3029	7.69992e-07	-2.12258e-10	0.423786
160761806	chr2:160761806:T:C	5.35755e-09	-1.87949	-1.09273	2.82295e-08	-1.72674	-1.15548
160761835	chr2:160761835:A:G	2.88176e-08	-2.12258e-10	-1.28974	1.38649e-07	-2.12258e-10	-1.29065
160761855	chr2:160761855:CT:C	2.99951e-08	-2.12258e-10	-1.2497	1.44213e-07	-2.12258e-10	-1.25131
160762040	chr2:160762040:A:G	2.9147e-08	-2.12258e-10	-1.27838	1.39656e-07	-2.12258e-10	-1.28341
160762183	chr2:160762183:C:G	3.203e-08	-2.12258e-10	-1.18406	1.55062e-07	-2.12258e-10	-1.17877
160762243	chr2:160762243:A:G	5.18901e-09	-1.87934	-1.12484	2.73679e-08	-1.72997	-1.18325
160762265	chr2:160762265:T:A	1.29172e-07	-2.12258e-10	0.210416	5.58538e-07	-2.12258e-10	0.102729
160762370	chr2:160762370:G:T	1.48536e-07	-2.12258e-10	0.350098	8.07796e-07	-2.12258e-10	0.471716
160762416	chr2:160762416:C:G	2.90695e-08	-2.12258e-10	-1.28104	1.3934e-07	-2.12258e-10	-1.28568
160762712	chr2:160762712:G:A	3.6677e-08	-2.12258e-10	-1.04858	1.74578e-07	-2.12258e-10	-1.06022
160763055	chr2:160763055:A:G	4.09509e-08	0.249612	-1.18797	6.13177e-08	-0.947071	-1.15945
160763690	chr2:160763690:T:C	5.94293e-08	-2.12258e-10	-0.565942	2.961e-07	-2.12258e-10	-0.531896
160763880	chr2:160763880:C:G	6.77681e-08	-2.12258e-10	-0.434637	3.54771e-07	-2.12258e-10	-0.351122
160763892	chr2:160763892:T:C	1.41088e-07	-2.12258e-10	0.298654	7.62018e-07	-2.12258e-10	0.413376
160763897	chr2:160763897:C:T	5.64916e-09	-1.8607	-1.05852	2.66407e-08	-1.80844	-1.13172
160763915	chr2:160763915:C:A	3.50902e-08	-2.12258e-10	-1.09281	1.67129e-07	-2.12258e-10	-1.10383
160763932	chr2:160763932:C:G	8.88774e-09	-1.27802	-1.18804	3.42724e-08	-1.5037	-1.18455
160764166	chr2:160764166:A:G	6.00996e-09	-1.86878	-0.988527	2.87869e-08	-1.78961	-1.07307
160764679	chr2:160764679:C:T	3.0385e-08	-2.12258e-10	-1.23678	1.43674e-07	-2.12258e-10	-1.25504
160764712	chr2:160764712:T:C	1.70626e-08	-1.81384	-3.10475e-10	8.65792e-08	-1.76153	-3.10475e-10
160765141	chr2:160765141:A:G	4.48304e-09	-1.87872	-1.27171	2.132e-08	-1.87568	-1.28727
160765392	chr2:160765392:A:C	3.82191e-08	-2.12258e-10	-1.00739	1.84641e-07	-2.12258e-10	-1.00418
160766017	chr2:160766017:T:C	2.37655e-08	-0.264814	-1.21768	4.30102e-08	-1.27873	-1.18242
160766639	chr2:160766639:T:C	2.45345e-08	-0.282623	-1.16803	4.52343e-08	-1.28918	-1.12156
160766655	chr2:160766655:C:G	5.30245e-09	-1.69813	-1.28443	2.15193e-08	-1.8732	-1.28044
160766674	chr2:160766674:T:A	5.30561e-09	-1.70919	-1.27278	2.18579e-08	-1.87088	-1.26715
160766679	chr2:160766679:G:A	3.8461e-08	-2.12258e-10	-1.00108	1.7511e-07	-2.12258e-10	-1.05718
160766691	chr2:160766691:G:A	4.84499e-08	-2.12258e-10	-0.770198	2.32589e-07	-2.12258e-10	-0.773322
160766700	chr2:160766700:A:G	3.25921e-08	-2.12258e-10	-1.16666	1.55277e-07	-2.12258e-10	-1.17738
160766773	chr2:160766773:G:A	6.48582e-09	-1.51782	-1.26329	2.54408e-08	-1.72557	-1.26067
160766912	chr2:160766912:C:T	2.88407e-08	-2.12258e-10	-1.28894	1.38549e-07	-2.12258e-10	-1.29137
160766957	chr2:160766957:G:C	4.86929e-09	-1.8532	-1.21458	2.40466e-08	-1.83014	-1.21246
160767117	chr2:160767117:G:A	1.61848e-07	0.435928	-3.10475e-10	2.62498e-07	-0.652352	-3.10475e-10
160767118	chr2:160767118:T:C	1.68539e-07	0.476439	-3.10475e-10	2.69916e-07	-0.624483	-3.10475e-10
160767283	chr2:160767283:G:A	6.99343e-08	-2.12258e-10	-0.403173	3.48896e-07	-2.12258e-10	-0.367819
160767497	chr2:160767497:A:G	4.05182e-08	-2.12258e-10	-0.948978	1.9915e-07	-2.12258e-10	-0.928535
160767691	chr2:160767691:C:T	4.88564e-09	-1.85588	-1.20855	2.4049e-08	-1.83454	-1.20796
160767692	chr2:160767692:G:A	5.99184e-09	-1.81185	-1.04848	4.07463e-08	-1.50963	-1.0056
160767921	chr2:160767921:A:T	4.20324e-08	-2.12258e-10	-0.912288	2.06987e-07	-2.12258e-10	-0.889937
160768238	chr2:160768238:CA:C	6.98444e-09	-1.43267	-1.27437	2.66625e-08	-1.66203	-1.2773
160768999	chr2:160768999:T:C	1.31461e-07	-2.12258e-10	0.227982	7.19503e-07	-2.12258e-10	0.355967
160769239	chr2:160769239:A:T	9.15498e-08	-2.12258e-10	-0.133846	5.0028e-07	-2.12258e-10	-0.00742515
160769348	chr2:160769348:G:A	5.45308e-09	-1.86174	-1.09281	3.10238e-08	-1.6209	-1.16694
160769447	chr2:160769447:C:T	5.3106e-09	-1.70082	-1.2802	2.16487e-08	-1.87237	-1.27528
160769451	chr2:160769451:C:A	3.16018e-08	-0.829254	-0.368262	1.30765e-07	-0.884675	-0.464516
160769468	chr2:160769468:C:T	3.10144e-08	-0.864083	-0.352195	1.2833e-07	-0.917793	-0.450195
160769549	chr2:160769549:T:TAACA	2.9569e-08	-2.12258e-10	-1.264	1.42147e-07	-2.12258e-10	-1.26573
160769561	chr2:160769561:C:T	2.53558e-08	-0.220839	-1.19688	4.53325e-08	-1.25259	-1.15598
160769609	chr2:160769609:G:A	4.02502e-08	-2.12258e-10	-0.955613	1.82474e-07	-2.12258e-10	-1.01599
160769634	chr2:160769634:G:A	2.24963e-08	-0.300846	-1.23653	4.11888e-08	-1.30067	-1.20376
160769747	chr2:160769747:G:A	2.15991e-08	-0.368334	-1.20974	4.08908e-08	-1.33972	-1.17197
160769771	chr2:160769771:G:A	3.63466e-08	-2.12258e-10	-1.05763	1.78018e-07	-2.12258e-10	-1.04071
160769808	chr2:160769808:G:A	6.09236e-09	-1.57457	-1.26912	2.43905e-08	-1.76166	-1.26674
160769839	chr2:160769839:A:G	5.23725e-08	-2.12258e-10	-0.692347	2.3278e-07	-2.12258e-10	-0.772502
160769899	chr2:160769899:T:G	6.03274e-09	-1.57425	-1.27928	2.41362e-08	-1.76139	-1.27749
160769956	chr2:160769956:T:C	6.3985e-08	-2.12258e-10	-0.49208	2.99308e-07	-2.12258e-10	-0.521119
160770011	chr2:160770011:C:T	6.1017e-09	-1.83641	-1.00575	3.98843e-08	-1.57142	-0.965191
160771697	chr2:160771697:T:C	1.89868e-08	-0.986112	-0.720874	8.08423e-08	-1.03614	-0.793957
160771698	chr2:160771698:G:A	2.32246e-08	-0.907346	-0.59817	9.77352e-08	-0.959298	-0.681034
160771942	chr2:160771942:A:G	4.73651e-08	-2.12258e-10	-0.792844	2.27044e-07	-2.12258e-10	-0.79745
160772114	chr2:160772114:C:T	5.52184e-09	-1.84812	-1.0939	3.52192e-08	-1.60204	-1.05897
160772259	chr2:160772259:C:T	5.05263e-09	-1.83334	-1.19748	3.19788e-08	-1.57329	-1.18424
160772317	chr2:160772317:T:A	6.58835e-09	-1.84902	-0.916408	4.19118e-08	-1.60858	-0.878449
160772332	chr2:160772332:A:C	6.78661e-09	-1.45795	-1.27783	2.63596e-08	-1.67319	-1.27757
160772472	chr2:160772472:G:A	8.91329e-09	-1.40391	-1.05928	4.62994e-08	-1.26499	-1.12247
160772550	chr2:160772550:A:G	4.88993e-09	-1.85036	-1.21319	2.41754e-08	-1.82612	-1.21114
160772621	chr2:160772621:A:T	5.39323e-09	-1.87281	-1.09278	2.94956e-08	-1.67124	-1.16712
160772856	chr2:160772856:G:A	5.27933e-08	-2.12258e-10	-0.684345	2.61854e-07	-2.12258e-10	-0.654805
160772891	chr2:160772891:C:T	2.2391e-08	-0.345629	-1.19644	4.20747e-08	-1.32812	-1.15503
160773689	chr2:160773689:A:G	5.8408e-09	-1.82275	-1.06311	3.88689e-08	-1.53379	-1.02861
160773799	chr2:160773799:G:GA	5.39709e-09	-1.87415	-1.09072	2.93192e-08	-1.67906	-1.16529
160773969	chr2:160773969:G:T	4.10962e-08	-2.12258e-10	-0.934813	1.93721e-07	-2.12258e-10	-0.956173
160774063	chr2:160774063:G:A	3.68438e-08	-2.12258e-10	-1.04404	1.76657e-07	-2.12258e-10	-1.04839
160774248	chr2:160774248:T:C	4.8175e-09	-1.86573	-1.21274	2.36641e-08	-1.84793	-1.21071
160774908	chr2:160774908:C:T	6.77051e-09	-1.85012	-0.888032	4.3144e-08	-1.61091	-0.847137
160774951	chr2:160774951:T:G	5.5279e-08	-2.12258e-10	-0.638336	2.4481e-07	-2.12258e-10	-0.722112
160775125	chr2:160775125:G:C	5.92602e-09	-1.59514	-1.27624	2.16654e-08	-1.87592	-1.27095
160775172	chr2:160775172:T:TA	3.03009e-08	-0.860428	-0.379125	1.25541e-07	-0.915048	-0.474916
160775241	chr2:160775241:AAAAG:A	4.24901e-08	-2.12258e-10	-0.901457	2.14502e-07	-2.12258e-10	-0.854273
160775481	chr2:160775481:A:G	2.90026e-08	-0.910665	-0.372679	1.20426e-07	-0.962748	-0.468814
160775485	chr2:160775485:AAAAT:A	3.75581e-08	-2.12258e-10	-1.02484	1.81564e-07	-2.12258e-10	-1.02098
160775514	chr2:160775514:G:A	5.90819e-09	-1.82379	-1.0506	3.9263e-08	-1.53716	-1.01516
160775875	chr2:160775875:C:T	5.28672e-09	-1.70437	-1.28116	2.16304e-08	-1.87181	-1.27669
160775929	chr2:160775929:A:T	3.07901e-08	-2.12258e-10	-1.22353	1.55586e-07	-2.12258e-10	-1.1754
160775987	chr2:160775987:C:T	6.2316e-09	-1.84649	-0.974604	3.97978e-08	-1.60237	-0.936414
160776399	chr2:160776399:C:A	6.22286e-09	-1.55088	-1.27162	2.46612e-08	-1.74792	-1.26945
160776570	chr2:160776570:C:T	3.80773e-08	-2.12258e-10	-1.01111	1.73773e-07	-2.12258e-10	-1.06485
160776895	chr2:160776895:C:T	1.7641e-08	-1.78051	-3.10475e-10	9.06328e-08	-1.71578	-3.10475e-10
160777031	chr2:160777031:C:T	6.28142e-09	-1.5376	-1.27553	2.4774e-08	-1.73928	-1.27352
160777238	chr2:160777238:T:C	5.70001e-08	-0.607676	-3.10475e-10	3.32662e-07	-0.415468	-3.10475e-10
160777385	chr2:160777385:C:T	3.00869e-08	-2.12258e-10	-1.24664	1.43861e-07	-2.12258e-10	-1.25374
160777529	chr2:160777529:G:C	7.26552e-09	-1.46152	-1.20607	2.84768e-08	-1.67173	-1.20177
160777756	chr2:160777756:T:C	5.09699e-08	-2.12258e-10	-0.719493	2.26977e-07	-2.12258e-10	-0.797747
160777934	chr2:160777934:A:G	4.14207e-08	-2.12258e-10	-0.926949	1.99278e-07	-2.12258e-10	-0.927894
160777958	chr2:160777958:C:A	4.86861e-09	-1.8657	-1.20222	2.39031e-08	-1.84855	-1.20004
160777988	chr2:160777988:G:A	3.88565e-08	-2.12258e-10	-0.990854	1.90854e-07	-2.12258e-10	-0.971086
160778006	chr2:160778006:T:A	5.4859e-09	-1.86125	-1.0873	3.11817e-08	-1.62029	-1.16247
160778168	chr2:160778168:C:T	6.44217e-09	-1.83637	-0.951492	4.17933e-08	-1.57431	-0.915551
160778309	chr2:160778309:G:A	4.96938e-09	-1.85439	-1.19304	2.45347e-08	-1.83184	-1.19067
160778490	chr2:160778490:C:T	7.61977e-08	-2.12258e-10	-0.317398	3.42683e-07	-2.12258e-10	-0.385788
160778826	chr2:160778826:G:T	6.84371e-09	-1.51002	-1.21738	2.68452e-08	-1.71941	-1.21309
160779037	chr2:160779037:A:C	6.98584e-09	-1.43799	-1.26885	2.69588e-08	-1.65974	-1.26854
160779113	chr2:160779113:G:C	6.74607e-09	-1.52327	-1.2185	2.6558e-08	-1.72944	-1.21382
160779398	chr2:160779398:G:A	9.54629e-09	-1.3843	-1.01028	4.96266e-08	-1.23749	-1.08058
160780010	chr2:160780010:C:T	6.10163e-09	-1.81943	-1.02274	4.08704e-08	-1.5265	-0.985685
160780142	chr2:160780142:T:C	2.16252e-08	-0.324627	-1.25224	3.99076e-08	-1.3128	-1.22323
160780514	chr2:160780514:G:GAAC	1.18877e-07	-2.12258e-10	0.127362	5.54745e-07	-2.12258e-10	0.0959144
160780558	chr2:160780558:G:T	3.0573e-08	-2.12258e-10	-1.23061	1.4763e-07	-2.12258e-10	-1.22788
160780602	chr2:160780602:G:A	1.98688e-08	-1.66158	-3.10475e-10	8.62824e-08	-1.76497	-3.10475e-10
160780613	chr2:160780613:G:A	5.95973e-09	-1.81693	-1.04877	4.00092e-08	-1.52028	-1.01321
160780726	chr2:160780726:T:C	5.7787e-09	-1.63879	-1.25776	2.20202e-08	-1.87941	-1.25122
160780958	chr2:160780958:G:A	2.9236e-08	-2.12258e-10	-1.27533	1.40552e-07	-2.12258e-10	-1.27702
160781012	chr2:160781012:A:G	3.71212e-08	-2.12258e-10	-1.03654	1.81733e-07	-2.12258e-10	-1.02006
160781145	chr2:160781145:C:T	3.97972e-08	-2.12258e-10	-0.966933	1.95674e-07	-2.12258e-10	-0.946144
160781555	chr2:160781555:T:C	2.79426e-08	-0.961744	-0.358832	1.15886e-07	-1.01402	-0.455967
160781579	chr2:160781579:C:T	5.74462e-09	-1.62146	-1.281	2.15212e-08	-1.87885	-1.27471
160781749	chr2:160781749:A:G	5.48228e-08	-2.12258e-10	-0.646623	2.42921e-07	-2.12258e-10	-0.729859
160782196	chr2:160782196:C:T	3.42139e-08	-2.12258e-10	-1.1181	1.6413e-07	-2.12258e-10	-1.12193
160782222	chr2:160782222:T:C	4.8158e-09	-1.84337	-1.23545	2.38547e-08	-1.817	-1.23361
160782336	chr2:160782336:C:T	1.75168e-08	-1.78757	-3.10475e-10	8.98111e-08	-1.72488	-3.10475e-10
160782396	chr2:160782396:G:A	6.46409e-09	-1.81216	-0.972306	4.38629e-08	-1.50943	-0.932095
160782477	chr2:160782477:A:G	2.70955e-08	-0.98048	-0.370884	1.1261e-07	-1.03167	-0.466992
160782520	chr2:160782520:C:T	4.94265e-09	-1.87015	-1.18268	2.41748e-08	-1.8571	-1.18018
160783179	chr2:160783179:A:G	2.23449e-08	-0.316728	-1.2274	4.13505e-08	-1.30857	-1.19194
160783312	chr2:160783312:G:A	1.59773e-08	-1.87956	-3.10475e-10	7.69526e-08	-1.8794	-3.10475e-10
160783664	chr2:160783664:GAATT:G	1.93769e-08	-0.47582	-1.21083	3.35497e-08	-1.52094	-1.18863
160783677	chr2:160783677:G:A	3.0488e-08	-0.938806	-0.29459	1.2614e-07	-0.990506	-0.394692
160783692	chr2:160783692:CTATT:C	4.53731e-08	-0.83581	-3.10475e-10	2.03522e-07	-0.906819	-3.10475e-10
160783932	chr2:160783932:T:G	4.016e-08	-2.12258e-10	-0.957856	1.82161e-07	-2.12258e-10	-1.0177
160783985	chr2:160783985:T:C	1.79301e-08	-1.76425	-3.10475e-10	1.03292e-07	-1.58503	-3.10475e-10
160784013	chr2:160784013:T:TA	2.44889e-08	-0.249189	-1.20332	4.42644e-08	-1.26909	-1.16332
160784130	chr2:160784130:C:T	6.24592e-09	-1.72296	-1.09584	2.70222e-08	-1.87331	-1.05262
160784787	chr2:160784787:G:A	4.61036e-09	-1.84226	-1.28017	2.96442e-08	-1.56647	-1.26685
160785144	chr2:160785144:G:A	6.29603e-09	-1.70967	-1.10114	2.70868e-08	-1.86462	-1.05893
160785649	chr2:160785649:C:T	1.91132e-08	-1.70035	-3.10475e-10	8.23113e-08	-1.81209	-3.10475e-10
160785672	chr2:160785672:AC:A	7.23167e-09	-1.39235	-1.27991	2.752e-08	-1.62802	-1.27966
160785702	chr2:160785702:T:C	7.14347e-09	-1.41336	-1.27117	2.7357e-08	-1.64274	-1.27088
160785770	chr2:160785770:G:C	2.92881e-08	-2.12258e-10	-1.27355	1.44425e-07	-2.12258e-10	-1.24984
160786065	chr2:160786065:A:G	1.74024e-08	-1.79412	-3.10475e-10	8.48448e-08	-1.78177	-3.10475e-10
160786602	chr2:160786602:C:T	3.05297e-08	-2.12258e-10	-1.23203	1.47418e-07	-2.12258e-10	-1.22932
160786778	chr2:160786778:C:T	7.15135e-09	-1.40696	-1.27646	2.73408e-08	-1.63795	-1.27626
160786801	chr2:160786801:G:A	3.76446e-08	-2.12258e-10	-1.02254	1.77196e-07	-2.12258e-10	-1.04534
160787524	chr2:160787524:C:T	7.23264e-09	-1.39351	-1.27861	2.75393e-08	-1.62858	-1.2784
160787834	chr2:160787834:C:CAT	1.68261e-08	-0.533351	-1.29445	2.96752e-08	-1.54222	-1.29006
160787843	chr2:160787843:A:G	7.42834e-09	-1.36944	-1.27598	2.80658e-08	-1.6124	-1.27564
160788040	chr2:160788040:T:C	1.59805e-08	-1.87936	-3.10475e-10	7.9474e-08	-1.84716	-3.10475e-10
160788265	chr2:160788265:T:C	3.26842e-08	-2.12258e-10	-1.16384	1.57741e-07	-2.12258e-10	-1.16164
160788636	chr2:160788636:G:C	4.56917e-09	-1.84396	-1.28744	2.25285e-08	-1.82044	-1.28738
160788864	chr2:160788864:C:A	5.44593e-09	-1.85148	-1.10438	3.18025e-08	-1.58691	-1.17614
160789056	chr2:160789056:C:T	2.92657e-08	-2.12258e-10	-1.27431	1.40519e-07	-2.12258e-10	-1.27725
160789414	chr2:160789414:A:G	5.85197e-09	-1.80557	-1.07838	3.97974e-08	-1.49339	-1.0454
160790047	chr2:160790047:G:A	7.32208e-09	-1.38483	-1.275	2.78201e-08	-1.62208	-1.27476
160790234	chr2:160790234:G:C	2.87381e-08	-2.12258e-10	-1.2925	1.3789e-07	-2.12258e-10	-1.29614
160790602	chr2:160790602:C:A	3.88783e-08	-2.12258e-10	-0.990292	1.87249e-07	-2.12258e-10	-0.990153
160790686	chr2:160790686:T:C	5.48628e-08	-2.12258e-10	-0.645893	2.43089e-07	-2.12258e-10	-0.729168
160790760	chr2:160790760:A:T	5.81764e-09	-1.78651	-1.10333	2.64975e-08	-1.87905	-1.06649
160791197	chr2:160791197:G:GA	3.45273e-08	-2.12258e-10	-1.10898	1.70345e-07	-2.12258e-10	-1.08477
160791328	chr2:160791328:ACTT:A	1.69927e-08	-0.522022	-1.29592	3.15725e-08	-1.47714	-1.29316
160791699	chr2:160791699:G:A	6.55133e-09	-1.72065	-1.05041	2.84141e-08	-1.87282	-1.00289
160792007	chr2:160792007:C:T	6.33008e-09	-1.72335	-1.08206	2.75014e-08	-1.87336	-1.03499
160792091	chr2:160792091:T:G	2.86974e-08	-0.923027	-0.370896	1.19088e-07	-0.97571	-0.467024
160792279	chr2:160792279:G:A	1.79016e-08	-0.473768	-1.29207	3.0651e-08	-1.51344	-1.28649
160792435	chr2:160792435:T:C	5.46203e-09	-1.84054	-1.11237	3.26895e-08	-1.55295	-1.18259
160792602	chr2:160792602:A:G	2.94112e-08	-0.907166	-0.362186	1.22153e-07	-0.958751	-0.458569
160792765	chr2:160792765:C:T	2.58662e-08	-0.120362	-1.27743	4.39672e-08	-1.18243	-1.25672
160792973	chr2:160792973:C:T	6.71971e-09	-1.7081	-1.03759	2.89789e-08	-1.87001	-0.986014
160793106	chr2:160793106:C:T	7.81279e-09	-1.39653	-1.19844	3.00534e-08	-1.62539	-1.19422
160793121	chr2:160793121:C:T	7.44864e-09	-1.36203	-1.28067	2.81154e-08	-1.60579	-1.28049
160793236	chr2:160793236:C:T	7.35378e-09	-1.43867	-1.21684	2.86165e-08	-1.65567	-1.21294
160793419	chr2:160793419:A:G	4.26634e-08	-2.12258e-10	-0.897387	1.92522e-07	-2.12258e-10	-0.962383
160793556	chr2:160793556:C:T	7.92056e-09	-1.39748	-1.18379	3.04863e-08	-1.62595	-1.17936
160793848	chr2:160793848:C:A	1.24039e-07	-2.12258e-10	0.169867	6.87051e-07	-2.12258e-10	0.309815
160793982	chr2:160793982:C:A	3.86642e-08	-2.12258e-10	-0.995814	1.8987e-07	-2.12258e-10	-0.976252
160794087	chr2:160794087:T:G	3.38113e-08	-1.12993	-3.10475e-10	1.87011e-07	-0.991427	-3.10475e-10
160794268	chr2:160794268:C:T	3.61176e-08	-2.12258e-10	-1.06395	1.77047e-07	-2.12258e-10	-1.04618
160794465	chr2:160794465:G:A	6.10302e-09	-1.73636	-1.10558	2.67323e-08	-1.87576	-1.06096
160794598	chr2:160794598:C:T	2.9423e-08	-2.12258e-10	-1.26895	1.41247e-07	-2.12258e-10	-1.27208
160794813	chr2:160794813:A:G	1.79605e-08	-1.46429	-0.298264	6.57034e-08	-1.63199	-0.405455
160795523	chr2:160795523:C:T	6.38634e-09	-1.711	-1.08557	2.74696e-08	-1.87065	-1.03886
160795524	chr2:160795524:G:A	3.02107e-08	-2.12258e-10	-1.24253	1.51651e-07	-2.12258e-10	-1.20101
160795586	chr2:160795586:C:G	4.25312e-08	-2.12258e-10	-0.900492	2.04592e-07	-2.12258e-10	-0.901575
160795719	chr2:160795719:A:G	5.45795e-08	-2.12258e-10	-0.651071	2.419e-07	-2.12258e-10	-0.734069
160795760	chr2:160795760:A:G	1.46753e-07	-2.12258e-10	0.338023	7.11392e-07	-2.12258e-10	0.34463
160796062	chr2:160796062:G:A	3.74645e-08	-2.12258e-10	-1.02733	1.81588e-07	-2.12258e-10	-1.02085
160796134	chr2:160796134:C:T	7.2874e-09	-1.39625	-1.26834	2.77924e-08	-1.6296	-1.26823
160796162	chr2:160796162:A:T	4.49223e-09	-1.85276	-1.29561	2.20883e-08	-1.83197	-1.29558
160796274	chr2:160796274:G:A	4.57504e-09	-1.85636	-1.27375	2.25404e-08	-1.83446	-1.27282
160796662	chr2:160796662:C:T	7.80946e-09	-1.40959	-1.18581	3.0176e-08	-1.63408	-1.18147
160796728	chr2:160796728:T:C	2.86821e-08	-2.12258e-10	-1.29445	1.38087e-07	-2.12258e-10	-1.29471
160796790	chr2:160796790:T:C	4.17326e-08	-2.12258e-10	-0.919446	2.1046e-07	-2.12258e-10	-0.873296
160796812	chr2:160796812:A:G	3.76519e-08	-2.12258e-10	-1.02235	1.84742e-07	-2.12258e-10	-1.00363
160797279	chr2:160797279:T:C	4.49956e-09	-1.85128	-1.29547	2.21356e-08	-1.82996	-1.29544
160797298	chr2:160797298:T:C	3.30635e-08	-2.12258e-10	-1.1523	1.6029e-07	-2.12258e-10	-1.14561
160797417	chr2:160797417:T:C	2.86197e-08	-2.12258e-10	-1.29663	1.37849e-07	-2.12258e-10	-1.29643
160797491	chr2:160797491:G:A	7.42431e-09	-1.36991	-1.27606	2.80849e-08	-1.61142	-1.27594
160797505	chr2:160797505:A:C	4.50776e-09	-1.84992	-1.29501	2.21853e-08	-1.82819	-1.29498
160797518	chr2:160797518:G:A	3.0385e-08	-2.12258e-10	-1.23678	1.49558e-07	-2.12258e-10	-1.21491
160797607	chr2:160797607:C:T	3.78565e-08	-2.12258e-10	-1.01693	1.85767e-07	-2.12258e-10	-0.998103
160797633	chr2:160797633:C:T	7.94991e-09	-1.40144	-1.17613	3.06508e-08	-1.62836	-1.17157
160797646	chr2:160797646:C:T	2.95279e-08	-2.12258e-10	-1.26539	1.41432e-07	-2.12258e-10	-1.27078
160797681	chr2:160797681:G:A	5.70014e-08	-2.12258e-10	-0.607654	2.51999e-07	-2.12258e-10	-0.693168
160797726	chr2:160797726:G:C	1.45021e-07	-2.12258e-10	0.326151	7.02954e-07	-2.12258e-10	0.332697
160797748	chr2:160797748:G:A	4.64658e-08	-2.12258e-10	-0.812012	2.23347e-07	-2.12258e-10	-0.813865
160797900	chr2:160797900:AAC:A	6.81633e-09	-1.71848	-1.01293	2.97127e-08	-1.87238	-0.958639
160798102	chr2:160798102:G:T	6.88816e-08	-2.12258e-10	-0.418339	3.43588e-07	-2.12258e-10	-0.383151
160798185	chr2:160798185:C:T	4.7663e-09	-1.86415	-1.22501	2.43554e-08	-1.76653	-1.26331
160798326	chr2:160798326:T:C	7.48468e-09	-1.47323	-1.16464	2.89833e-08	-1.69647	-1.1594
160798436	chr2:160798436:C:T	1.7212e-08	-0.5091	-1.29602	2.99313e-08	-1.53082	-1.29286
160798466	chr2:160798466:G:A	6.26708e-09	-1.78832	-1.0271	2.88571e-08	-1.87892	-0.981319
160798475	chr2:160798475:T:C	1.84699e-08	-0.438567	-1.29602	3.10034e-08	-1.49566	-1.29284
160798479	chr2:160798479:G:C	1.79437e-08	-0.46696	-1.29653	3.0524e-08	-1.51017	-1.29392
160798481	chr2:160798481:T:C	1.62071e-08	-0.570426	-1.29485	2.9173e-08	-1.55858	-1.29077
160798521	chr2:160798521:G:A	7.88915e-09	-1.43457	-1.15067	3.07137e-08	-1.65286	-1.14503
160798677	chr2:160798677:A:C	2.87358e-08	-0.920742	-0.371844	1.19357e-07	-0.972572	-0.467903
160798689	chr2:160798689:C:T	7.06773e-08	-2.12258e-10	-0.392605	3.40521e-07	-2.12258e-10	-0.392116
160798690	chr2:160798690:G:A	5.45684e-09	-1.83883	-1.11503	3.27353e-08	-1.54954	-1.1846
160798852	chr2:160798852:C:A	3.07781e-08	-2.12258e-10	-1.22393	1.45539e-07	-2.12258e-10	-1.24215
160798871	chr2:160798871:T:C	8.16762e-09	-1.30207	-1.24848	3.06115e-08	-1.55231	-1.24891
160798917	chr2:160798917:T:G	3.03126e-08	-2.12258e-10	-1.23917	1.52317e-07	-2.12258e-10	-1.19663
160798956	chr2:160798956:G:A	4.54144e-09	-1.84263	-1.29486	2.24113e-08	-1.81827	-1.29476
160798962	chr2:160798962:C:T	4.60305e-09	-1.8447	-1.27931	2.27703e-08	-1.81862	-1.27851
160799113	chr2:160799113:C:T	1.65116e-08	-1.84667	-3.10475e-10	7.79914e-08	-1.866	-3.10475e-10
160799227	chr2:160799227:A:T	3.44991e-08	-2.12258e-10	-1.1098	1.67791e-07	-2.12258e-10	-1.09987
160799335	chr2:160799335:G:C	4.66252e-09	-1.83491	-1.27626	2.31258e-08	-1.80623	-1.27542
160799356	chr2:160799356:T:A	5.81066e-09	-1.80149	-1.08955	2.69909e-08	-1.87728	-1.04981
160799425	chr2:160799425:A:C	4.57719e-09	-1.83817	-1.29147	2.26047e-08	-1.81309	-1.29135
160799554	chr2:160799554:C:T	5.79456e-09	-1.87452	-1.01929	2.83803e-08	-1.86207	-1.01483
160799555	chr2:160799555:G:A	4.57177e-08	-2.12258e-10	-0.828242	2.31751e-07	-2.12258e-10	-0.776931
160799607	chr2:160799607:G:A	1.71557e-08	-0.517503	-1.2909	3.009e-08	-1.53357	-1.28483
160799705	chr2:160799705:A:G	7.36981e-09	-1.67782	-0.975514	3.12564e-08	-1.86187	-0.9185
160799752	chr2:160799752:C:T	5.12714e-08	-2.12258e-10	-0.713597	2.44711e-07	-2.12258e-10	-0.722516
160799773	chr2:160799773:A:T	2.27356e-08	-0.315639	-1.21116	4.20101e-08	-1.31163	-1.17305
160799842	chr2:160799842:G:C	3.02721e-08	-2.12258e-10	-1.2405	1.52051e-07	-2.12258e-10	-1.19838
160799880	chr2:160799880:A:G	4.49985e-09	-1.85062	-1.29606	2.21437e-08	-1.82901	-1.29603
160799978	chr2:160799978:C:T	7.95983e-09	-1.79453	-0.781789	5.58633e-08	-1.46992	-0.729769
160800057	chr2:160800057:C:T	3.41994e-08	-1.11852	-3.10475e-10	1.28815e-07	-1.36422	-3.10475e-10
160800179	chr2:160800179:G:A	7.89991e-09	-1.39165	-1.19223	3.03723e-08	-1.62215	-1.18691
160800348	chr2:160800348:G:A	1.47229e-08	-0.667901	-1.29343	2.78343e-08	-1.60777	-1.28856
160800939	chr2:160800939:AG:A	6.93006e-08	-2.12258e-10	-0.412275	3.31811e-07	-2.12258e-10	-0.418029
160801845	chr2:160801845:C:A	3.6291e-08	-2.12258e-10	-1.05916	1.74952e-07	-2.12258e-10	-1.05808
160801887	chr2:160801887:G:A	4.51314e-09	-1.84681	-1.29693	2.22383e-08	-1.82384	-1.29694
160802381	chr2:160802381:A:C	5.41368e-08	-2.12258e-10	-0.659215	2.6132e-07	-2.12258e-10	-0.656849
160802502	chr2:160802502:G:T	7.93756e-09	-1.39508	-1.18404	3.05161e-08	-1.6247	-1.17964
160802571	chr2:160802571:G:A	3.76145e-08	-2.12258e-10	-1.02334	1.88331e-07	-2.12258e-10	-0.984392
160802658	chr2:160802658:G:A	4.89554e-09	-1.83152	-1.23088	3.35393e-08	-1.52481	-1.18507
160802816	chr2:160802816:G:A	3.6716e-08	-2.12258e-10	-1.04752	1.68153e-07	-2.12258e-10	-1.09772
160803242	chr2:160803242:G:A	4.589e-08	-2.12258e-10	-0.824482	2.33641e-07	-2.12258e-10	-0.768809
160803251	chr2:160803251:G:C	4.42429e-08	-2.12258e-10	-0.861035	2.2485e-07	-2.12258e-10	-0.807162
160803276	chr2:160803276:A:T	3.71435e-08	-2.12258e-10	-1.03594	1.86565e-07	-2.12258e-10	-0.993816
160803334	chr2:160803334:T:G	7.88441e-09	-1.35708	-1.22876	3.00629e-08	-1.59376	-1.22554
160803347	chr2:160803347:A:G	7.28139e-09	-1.47915	-1.18625	2.824e-08	-1.70006	-1.18179
160803662	chr2:160803662:A:C	2.75649e-08	-1.33418	-3.10475e-10	1.07243e-07	-1.5475	-3.10475e-10
160803863	chr2:160803863:A:G	9.88591e-08	-2.12258e-10	-0.0570333	5.20637e-07	-2.12258e-10	0.0324592
160803913	chr2:160803913:A:G	5.33966e-09	-1.84218	-1.13338	3.20115e-08	-1.55751	-1.19899
160803926	chr2:160803926:G:A	1.76182e-08	-1.7818	-3.10475e-10	9.03693e-08	-1.71869	-3.10475e-10
160804407	chr2:160804407:C:T	4.39812e-09	-1.87648	-1.29307	2.14027e-08	-1.8663	-1.29277
160804567	chr2:160804567:C:T	7.99361e-09	-1.38648	-1.1856	3.06756e-08	-1.61791	-1.18121
160804604	chr2:160804604:A:G	3.48548e-08	-1.09954	-3.10475e-10	1.3135e-07	-1.34472	-3.10475e-10
160804701	chr2:160804701:C:A	4.48058e-09	-1.85391	-1.29706	2.2083e-08	-1.83087	-1.29691
160805184	chr2:160805184:C:A	8.00248e-09	-1.77316	-0.797816	5.75511e-08	-1.42345	-0.746467
160805236	chr2:160805236:C:G	5.50309e-08	-2.12258e-10	-0.642833	2.43788e-07	-2.12258e-10	-0.726297
160805371	chr2:160805371:C:T	1.03718e-08	-1.07844	-1.23319	3.39721e-08	-1.42411	-1.27294
160805422	chr2:160805422:C:A	7.63846e-09	-1.4507	-1.16683	2.93586e-08	-1.68124	-1.16176
160805463	chr2:160805463:G:C	8.68074e-09	-1.37158	-1.11804	3.32376e-08	-1.60419	-1.11472
160805914	chr2:160805914:CA:C	2.97951e-08	-2.12258e-10	-1.25638	1.43343e-07	-2.12258e-10	-1.25735
160806106	chr2:160806106:G:A	9.31003e-09	-1.24029	-1.17934	2.87655e-08	-1.75951	-1.10391
160806281	chr2:160806281:A:G	7.95109e-09	-1.79709	-0.780328	5.56748e-08	-1.47481	-0.728257
160806422	chr2:160806422:A:G	2.99831e-08	-2.12258e-10	-1.25009	1.44704e-07	-2.12258e-10	-1.2479
160806599	chr2:160806599:A:G	7.16288e-09	-1.51968	-1.16214	2.81649e-08	-1.72747	-1.15704
160806630	chr2:160806630:A:G	2.37226e-08	-0.298178	-1.18612	4.37225e-08	-1.30135	-1.14338
160806851	chr2:160806851:A:G	7.52246e-09	-1.48394	-1.1489	2.92193e-08	-1.7042	-1.14357
160806892	chr2:160806892:C:T	1.60247e-08	-1.8766	-3.10475e-10	8.94044e-08	-1.72942	-3.10475e-10
160807025	chr2:160807025:C:G	1.7406e-08	-1.79391	-3.10475e-10	8.30495e-08	-1.80316	-3.10475e-10
160807302	chr2:160807302:T:C	8.27402e-08	-2.12258e-10	-0.235023	4.36887e-07	-2.12258e-10	-0.142918
160808214	chr2:160808214:C:T	4.85499e-09	-1.8475	-1.22322	2.40621e-08	-1.81733	-1.22463
160808332	chr2:160808332:T:C	4.48087e-09	-1.85527	-1.29564	2.20375e-08	-1.83428	-1.29557
160808343	chr2:160808343:G:T	3.63477e-08	-2.12258e-10	-1.0576	1.75226e-07	-2.12258e-10	-1.05652
160808578	chr2:160808578:G:C	8.01095e-09	-1.40413	-1.16579	3.0906e-08	-1.63079	-1.16085
160808787	chr2:160808787:G:A	2.3242e-08	-0.28726	-1.21751	4.24457e-08	-1.2939	-1.18047
160808935	chr2:160808935:C:T	7.40052e-09	-1.49716	-1.15202	2.88728e-08	-1.71331	-1.14639
160809373	chr2:160809373:ATTCTATTCCATTGGTCTATGT:A	4.43808e-09	-1.86459	-1.29591	2.17404e-08	-1.84753	-1.29589
160809375	chr2:160809375:T:G	3.72958e-08	-1.03185	-3.10475e-10	1.69213e-07	-1.09143	-3.10475e-10
160809549	chr2:160809549:A:AG	5.61698e-08	-0.62235	-3.10475e-10	3.26867e-07	-0.43304	-3.10475e-10
160809709	chr2:160809709:T:C	3.74599e-08	-2.12258e-10	-1.02746	1.7105e-07	-2.12258e-10	-1.08064
160809983	chr2:160809983:A:C	4.6215e-09	-1.84667	-1.27334	2.28595e-08	-1.82081	-1.27242
160810074	chr2:160810074:A:G	1.79095e-08	-0.479633	-1.28576	3.08251e-08	-1.51647	-1.27779
160810081	chr2:160810081:T:A	4.44177e-09	-1.86367	-1.29601	2.17732e-08	-1.84598	-1.29594
160810101	chr2:160810101:C:T	7.92766e-09	-1.39672	-1.18365	3.05297e-08	-1.62477	-1.17912
160810152	chr2:160810152:G:A	7.95137e-09	-1.39314	-1.18424	3.05923e-08	-1.62212	-1.17972
160810168	chr2:160810168:A:T	3.29273e-08	-2.12258e-10	-1.15643	1.58941e-07	-2.12258e-10	-1.15406
160810371	chr2:160810371:TA:T	7.65371e-09	-1.34433	-1.2712	2.87641e-08	-1.59249	-1.27098
160810616	chr2:160810616:C:A	7.39201e-09	-1.47536	-1.17497	2.86236e-08	-1.69843	-1.16993
160810792	chr2:160810792:G:A	1.14817e-08	-1.03154	-1.17844	5.17873e-08	-1.06961	-1.20584
160810930	chr2:160810930:TAAA:T	4.43525e-09	-1.86475	-1.2964	2.17229e-08	-1.84789	-1.29634
160811181	chr2:160811181:C:T	4.48581e-09	-1.85392	-1.29589	2.20669e-08	-1.8327	-1.29582
160811349	chr2:160811349:G:T	3.75724e-08	-2.12258e-10	-1.02446	1.81634e-07	-2.12258e-10	-1.0206
160811415	chr2:160811415:T:A	7.75818e-09	-1.45442	-1.14756	2.98581e-08	-1.68419	-1.14195
160811555	chr2:160811555:G:C	1.68401e-08	-1.82696	-3.10475e-10	2.18315e-07	-0.836657	-3.10475e-10
160811570	chr2:160811570:A:G	8.30066e-09	-1.38185	-1.15255	3.18439e-08	-1.61433	-1.14742
160811706	chr2:160811706:A:C	7.61983e-09	-1.4605	-1.15948	2.93738e-08	-1.68836	-1.15414
160812199	chr2:160812199:A:G	7.79768e-09	-1.31952	-1.27739	2.91998e-08	-1.57122	-1.27721
160812274	chr2:160812274:C:T	5.9934e-09	-1.81552	-1.04455	2.94227e-08	-1.71311	-1.12771
160812692	chr2:160812692:T:C	4.17915e-08	-2.12258e-10	-0.918037	2.03023e-07	-2.12258e-10	-0.909273
160812775	chr2:160812775:A:G	4.96279e-09	-1.80982	-1.23895	3.36862e-08	-1.48302	-1.22248
160812792	chr2:160812792:G:A	8.45718e-09	-1.35627	-1.15944	3.22251e-08	-1.59544	-1.15441
160812825	chr2:160812825:G:A	2.52167e-08	-1.01257	-0.41065	1.05033e-07	-1.06302	-0.505299
160812843	chr2:160812843:AC:A	2.74845e-08	-0.969101	-0.368006	1.1427e-07	-1.01978	-0.464252
160812906	chr2:160812906:G:A	2.87071e-08	-2.12258e-10	-1.29358	1.37826e-07	-2.12258e-10	-1.2966
160812933	chr2:160812933:A:G	1.59827e-08	-1.87922	-3.10475e-10	7.69486e-08	-1.87946	-3.10475e-10
160813220	chr2:160813220:GCCTTT:G	2.71672e-08	-0.975625	-0.373092	1.12922e-07	-1.02681	-0.469078
160813326	chr2:160813326:C:G	3.37239e-08	-2.12258e-10	-1.13252	1.60479e-07	-2.12258e-10	-1.14443
160813341	chr2:160813341:T:A	3.5579e-08	-2.12258e-10	-1.07897	1.71512e-07	-2.12258e-10	-1.07794
160813754	chr2:160813754:T:A	5.10629e-08	-0.75462	0.0369494	2.25095e-07	-0.741364	-0.064706
160814756	chr2:160814756:T:C	1.74403e-08	-1.79195	-3.10475e-10	8.41713e-08	-1.78974	-3.10475e-10
160814880	chr2:160814880:T:G	5.20209e-09	-1.79909	-1.20258	2.27655e-08	-1.8788	-1.21855
160815007	chr2:160815007:G:A	7.49371e-08	-2.12258e-10	-0.33408	3.46581e-07	-2.12258e-10	-0.374477
160815221	chr2:160815221:T:C	2.94804e-08	-2.12258e-10	-1.267	1.41456e-07	-2.12258e-10	-1.2706
160815714	chr2:160815714:T:C	5.55731e-09	-1.73278	-1.20283	2.74789e-08	-1.6855	-1.22368
160816059	chr2:160816059:C:T	5.1193e-09	-1.78325	-1.23446	2.57659e-08	-1.74138	-1.23217
160816159	chr2:160816159:A:G	1.6671e-08	-1.83706	-3.10475e-10	7.83644e-08	-1.86122	-3.10475e-10
160816365	chr2:160816365:C:T	5.22176e-09	-1.80572	-1.19218	3.42141e-08	-1.4449	-1.24506
160816650	chr2:160816650:C:CTATT	5.61316e-09	-1.72148	-1.20414	2.77732e-08	-1.67375	-1.22477
160816815	chr2:160816815:C:T	3.09969e-08	-2.12258e-10	-1.21684	1.48407e-07	-2.12258e-10	-1.22264
160816823	chr2:160816823:T:C	5.57621e-09	-1.64774	-1.28448	2.25341e-08	-1.82123	-1.28634
160816836	chr2:160816836:C:T	3.91236e-08	-2.12258e-10	-0.984003	1.89788e-07	-2.12258e-10	-0.976685
160818117	chr2:160818117:T:G	4.65319e-09	-1.8162	-1.29698	3.17481e-08	-1.47565	-1.28912
160818624	chr2:160818624:C:A	4.25186e-08	-2.12258e-10	-0.900787	2.05241e-07	-2.12258e-10	-0.898409
160818977	chr2:160818977:A:G	3.69271e-08	-2.12258e-10	-1.04178	1.79876e-07	-2.12258e-10	-1.03033
160819088	chr2:160819088:A:G	5.78019e-09	-1.71165	-1.18464	3.13481e-08	-1.53878	-1.23866
160819401	chr2:160819401:A:G	5.64229e-09	-1.71768	-1.20276	2.79268e-08	-1.66942	-1.22359
160819474	chr2:160819474:C:T	5.77201e-09	-1.71217	-1.18554	2.85359e-08	-1.66292	-1.20851
160819497	chr2:160819497:T:A	5.08438e-09	-1.77346	-1.25109	2.58055e-08	-1.72226	-1.24975
160819790	chr2:160819790:T:C	2.93743e-08	-2.12258e-10	-1.27061	1.40313e-07	-2.12258e-10	-1.27872
160820040	chr2:160820040:G:T	3.93408e-08	-0.724073	-0.254392	1.60982e-07	-0.782279	-0.359024
160820127	chr2:160820127:A:G	5.48284e-08	-2.12258e-10	-0.646522	2.4295e-07	-2.12258e-10	-0.729738
160820466	chr2:160820466:T:C	5.30471e-08	-2.12258e-10	-0.679548	2.35577e-07	-2.12258e-10	-0.760558
160820631	chr2:160820631:A:G	5.45366e-09	-1.66603	-1.28841	2.22626e-08	-1.82974	-1.28995
160820687	chr2:160820687:C:T	3.97038e-08	-0.710404	-0.258879	1.6258e-07	-0.768137	-0.363283
160820732	chr2:160820732:T:C	3.92199e-08	-0.714929	-0.266616	1.60643e-07	-0.772796	-0.370612
160820905	chr2:160820905:G:A	6.92391e-09	-1.47123	-1.24452	2.6524e-08	-1.69498	-1.24957
160821915	chr2:160821915:CATA:C	5.71436e-09	-1.75653	-1.15122	2.58038e-08	-1.81156	-1.16051
160821963	chr2:160821963:C:T	6.30901e-08	-2.12258e-10	-0.506165	3.06401e-07	-2.12258e-10	-0.4977
160822060	chr2:160822060:A:C	1.20272e-07	0.139029	-3.10475e-10	3.5517e-07	-0.349999	-3.10475e-10
160822117	chr2:160822117:T:C	3.69217e-08	-2.12258e-10	-1.04193	1.79848e-07	-2.12258e-10	-1.03048
160822425	chr2:160822425:G:A	5.40916e-09	-1.76139	-1.20124	2.65543e-08	-1.72089	-1.22251
160822843	chr2:160822843:G:A	5.67046e-09	-1.82021	-1.09524	2.70694e-08	-1.79757	-1.12662
160822940	chr2:160822940:G:A	4.22587e-08	-2.12258e-10	-0.906918	2.0445e-07	-2.12258e-10	-0.90227
160823064	chr2:160823064:T:A	5.39563e-08	-2.12258e-10	-0.662554	2.39347e-07	-2.12258e-10	-0.744678
160823106	chr2:160823106:C:T	2.8616e-08	-2.12258e-10	-1.29676	1.37759e-07	-2.12258e-10	-1.29708
160823302	chr2:160823302:C:T	5.44055e-09	-1.74583	-1.21101	2.67984e-08	-1.70317	-1.23108
160823807	chr2:160823807:G:T	5.76051e-09	-1.70064	-1.19907	2.84817e-08	-1.65265	-1.22068
160824124	chr2:160824124:A:G	7.41463e-09	-1.82087	-0.826407	3.51277e-08	-1.84774	-0.815865
160824417	chr2:160824417:C:T	5.44026e-09	-1.75325	-1.20365	2.67476e-08	-1.71152	-1.22463
160824474	chr2:160824474:TATATATTTA:T	2.99367e-08	-2.12258e-10	-1.25164	1.43929e-07	-2.12258e-10	-1.25327
160824566	chr2:160824566:A:G	3.90746e-08	-2.12258e-10	-0.985257	1.89545e-07	-2.12258e-10	-0.977966
160824633	chr2:160824633:C:T	4.1433e-08	-2.12258e-10	-0.926651	2.01377e-07	-2.12258e-10	-0.917415
160825109	chr2:160825109:A:G	3.91442e-08	-2.12258e-10	-0.983477	1.89885e-07	-2.12258e-10	-0.976173
160825442	chr2:160825442:G:A	8.7839e-09	-1.42546	-1.05235	3.35564e-08	-1.65775	-1.05162
160825641	chr2:160825641:C:T	5.58565e-09	-1.73182	-1.19871	2.75132e-08	-1.68769	-1.22024
160825741	chr2:160825741:T:A	5.50663e-09	-1.74119	-1.20359	2.71248e-08	-1.6976	-1.22454
160825743	chr2:160825743:G:T	5.49386e-09	-1.74022	-1.20688	2.70695e-08	-1.69671	-1.22747
160825940	chr2:160825940:A:G	5.2881e-08	-2.12258e-10	-0.682685	2.34891e-07	-2.12258e-10	-0.763471
160826067	chr2:160826067:G:A	3.91966e-08	-2.12258e-10	-0.982138	1.90141e-07	-2.12258e-10	-0.974826
160826258	chr2:160826258:C:T	5.83721e-09	-1.70079	-1.18569	2.88417e-08	-1.65205	-1.20872
160826312	chr2:160826312:G:A	5.27195e-09	-1.79017	-1.19816	3.54009e-08	-1.40657	-1.24929
160826406	chr2:160826406:T:C	3.92226e-08	-2.12258e-10	-0.981475	1.90275e-07	-2.12258e-10	-0.974125
160826450	chr2:160826450:T:C	2.91918e-08	-2.12258e-10	-1.27684	1.40769e-07	-2.12258e-10	-1.27548
160826742	chr2:160826742:C:A	9.03649e-09	-1.20761	-1.24184	3.10137e-08	-1.51155	-1.27661
160826957	chr2:160826957:C:T	1.61672e-08	-1.86774	-3.10475e-10	8.72191e-08	-1.75417	-3.10475e-10
160827219	chr2:160827219:C:A	1.64545e-08	-1.85013	-3.10475e-10	7.70693e-08	-1.87789	-3.10475e-10
160827361	chr2:160827361:C:T	5.32371e-09	-1.79098	-1.18757	3.55762e-08	-1.40907	-1.24185
160827596	chr2:160827596:A:G	7.26037e-09	-1.40147	-1.26683	2.34401e-08	-1.82509	-1.24306
160827641	chr2:160827641:T:C	5.29153e-09	-1.7853	-1.19932	3.57198e-08	-1.39679	-1.2501
160829185	chr2:160829185:C:T	1.72287e-08	-0.541285	-1.26286	3.32359e-08	-1.47316	-1.2458
160829492	chr2:160829492:G:C	5.51175e-08	-2.12258e-10	-0.641262	2.70148e-07	-2.12258e-10	-0.623623
160829599	chr2:160829599:A:C	2.86373e-08	-2.12258e-10	-1.29602	1.37776e-07	-2.12258e-10	-1.29696
160829728	chr2:160829728:A:G	4.95532e-09	-1.78429	-1.26598	2.15427e-08	-1.87688	-1.27568
160830138	chr2:160830138:A:T	1.85218e-08	-0.481002	-1.25078	3.4878e-08	-1.43981	-1.23092
160830299	chr2:160830299:G:A	2.98281e-08	-2.12258e-10	-1.25528	1.41113e-07	-2.12258e-10	-1.27303
160830833	chr2:160830833:A:G	4.14973e-08	-0.767514	-0.157587	1.69047e-07	-0.824733	-0.267687
160830881	chr2:160830881:C:G	5.46411e-09	-1.78347	-1.16906	3.85818e-08	-1.35548	-1.21434
160831535	chr2:160831535:T:C	8.22375e-09	-1.40836	-1.13534	3.12663e-08	-1.64435	-1.13571
160831542	chr2:160831542:G:T	5.31294e-09	-1.76172	-1.21887	2.25595e-08	-1.8717	-1.23473
160831770	chr2:160831770:C:A	4.81456e-09	-1.79808	-1.281	2.12443e-08	-1.87876	-1.28775
160831829	chr2:160831829:A:T	5.2393e-09	-1.76643	-1.22811	2.23741e-08	-1.87297	-1.24172
160831881	chr2:160831881:T:C	5.13272e-09	-1.78451	-1.23058	2.22415e-08	-1.87673	-1.2439
160832214	chr2:160832214:G:T	8.3272e-09	-1.44916	-1.08205	3.20307e-08	-1.67432	-1.08158
160832572	chr2:160832572:C:A	2.91778e-08	-2.12258e-10	-1.27732	1.39335e-07	-2.12258e-10	-1.28571
160832578	chr2:160832578:C:A	5.70655e-08	-2.12258e-10	-0.60653	2.51433e-07	-2.12258e-10	-0.695416
160832581	chr2:160832581:C:A	5.89099e-08	-2.12258e-10	-0.57472	2.59805e-07	-2.12258e-10	-0.662661
160832640	chr2:160832640:C:T	5.59119e-08	-2.12258e-10	-0.626952	2.7114e-07	-2.12258e-10	-0.619957
160832744	chr2:160832744:A:G	4.99979e-09	-1.79092	-1.25041	2.52526e-08	-1.74486	-1.2488
160832938	chr2:160832938:A:G	1.14644e-07	0.0910998	-3.10475e-10	6.23446e-07	0.212668	-3.10475e-10
160833140	chr2:160833140:A:G	1.80087e-08	-0.497206	-1.26267	3.40537e-08	-1.44908	-1.24558
160833221	chr2:160833221:A:G	5.16265e-08	-2.12258e-10	-0.706694	2.29787e-07	-2.12258e-10	-0.785441
160833227	chr2:160833227:G:A	8.20618e-09	-1.46295	-1.08289	3.17059e-08	-1.68374	-1.08235
160833540	chr2:160833540:C:G	5.51637e-09	-1.74026	-1.20275	2.71997e-08	-1.69564	-1.22375
160833659	chr2:160833659:T:C	5.18671e-09	-1.84487	-1.15976	2.89703e-08	-1.68268	-1.17364
160833829	chr2:160833829:T:C	5.70143e-09	-1.6265	-1.28351	2.27989e-08	-1.81042	-1.28546
160834157	chr2:160834157:A:C	5.25226e-09	-1.75882	-1.23325	2.23177e-08	-1.87095	-1.24626
160834302	chr2:160834302:A:C	5.37737e-08	-2.12258e-10	-0.665944	2.51871e-07	-2.12258e-10	-0.693676
160834330	chr2:160834330:A:G	1.62929e-08	-1.86	-3.10475e-10	8.72761e-08	-1.75352	-3.10475e-10
160834688	chr2:160834688:A:G	5.16615e-09	-1.79991	-1.20869	3.43386e-08	-1.4299	-1.25643
160834691	chr2:160834691:G:C	5.26039e-09	-1.77502	-1.21551	2.25623e-08	-1.87492	-1.23139
160834790	chr2:160834790:T:A	5.29338e-09	-1.7619	-1.22238	2.24915e-08	-1.87185	-1.2376
160834886	chr2:160834886:C:G	5.00015e-09	-1.82225	-1.21901	3.22922e-08	-1.48432	-1.26344
160834945	chr2:160834945:T:A	9.66859e-08	-2.12258e-10	-0.0792616	4.69083e-07	-2.12258e-10	-0.071814
160835489	chr2:160835489:T:TTTC	5.95269e-09	-1.64036	-1.22653	2.97448e-08	-1.58545	-1.24449
160835529	chr2:160835529:TG:T	8.05909e-09	-1.43581	-1.12812	3.08905e-08	-1.66357	-1.12858
160835640	chr2:160835640:A:C	5.24619e-09	-1.85525	-1.13798	2.88375e-08	-1.70788	-1.15303
160836288	chr2:160836288:A:G	5.36387e-09	-1.82844	-1.1426	3.0506e-08	-1.6457	-1.15898
160836306	chr2:160836306:T:C	5.8292e-09	-1.61532	-1.27253	2.3147e-08	-1.8049	-1.27582
160836659	chr2:160836659:T:C	1.66935e-08	-0.590232	-1.24548	3.36222e-08	-1.49237	-1.21504
160836992	chr2:160836992:C:T	5.60253e-08	-2.12258e-10	-0.624926	2.47986e-07	-2.12258e-10	-0.709221
160837217	chr2:160837217:G:A	3.26588e-08	-2.12258e-10	-1.16461	1.54936e-07	-2.12258e-10	-1.17958
160837225	chr2:160837225:C:T	9.63893e-09	-1.16613	-1.21879	2.97934e-08	-1.67017	-1.15813
160837274	chr2:160837274:C:T	3.55996e-08	-0.708219	-0.370175	1.46759e-07	-0.76383	-0.469974
160837506	chr2:160837506:T:A	5.16271e-08	-2.12258e-10	-0.706681	2.29791e-07	-2.12258e-10	-0.785424
160838131	chr2:160838131:G:A	4.66394e-09	-1.81446	-1.2964	3.20479e-08	-1.46919	-1.28617
160838469	chr2:160838469:C:T	7.09909e-09	-1.39387	-1.29689	2.7421e-08	-1.61449	-1.2968
160838702	chr2:160838702:A:G	4.69205e-09	-1.81003	-1.29483	3.25242e-08	-1.4593	-1.28131
160838750	chr2:160838750:C:T	5.43486e-09	-1.80442	-1.15348	2.68993e-08	-1.75537	-1.17513
160839215	chr2:160839215:G:C	1.38056e-07	-2.12258e-10	0.276929	6.27257e-07	-2.12258e-10	0.218763
160839244	chr2:160839244:T:G	7.18423e-09	-1.38233	-1.29651	2.76309e-08	-1.60657	-1.29709
160839792	chr2:160839792:C:T	2.87044e-08	-2.12258e-10	-1.29368	1.38156e-07	-2.12258e-10	-1.29421
160840264	chr2:160840264:T:C	2.22915e-08	-0.570832	-0.975692	4.46783e-08	-1.50179	-0.921311
160840476	chr2:160840476:T:C	2.15593e-08	-1.57992	-3.10475e-10	9.73049e-08	-1.64474	-3.10475e-10
160840647	chr2:160840647:T:C	5.10738e-08	-2.12258e-10	-0.717458	2.28051e-07	-2.12258e-10	-0.793026
160840739	chr2:160840739:G:A	3.69306e-08	-0.780448	-0.261241	1.51224e-07	-0.838292	-0.365538
160841115	chr2:160841115:T:C	3.82312e-08	-2.12258e-10	-1.00708	1.83017e-07	-2.12258e-10	-1.01301
160841354	chr2:160841354:T:G	3.95279e-08	-2.12258e-10	-0.973723	1.91688e-07	-2.12258e-10	-0.966727
160841768	chr2:160841768:T:C	5.61411e-08	-2.12258e-10	-0.622861	2.48464e-07	-2.12258e-10	-0.707296
160841823	chr2:160841823:A:G	4.83373e-09	-1.79204	-1.28307	3.48497e-08	-1.41359	-1.25796
160842454	chr2:160842454:A:G	3.045e-08	-2.12258e-10	-1.23464	1.43475e-07	-2.12258e-10	-1.25643
160842720	chr2:160842720:T:C	4.76579e-08	-2.12258e-10	-0.78668	2.1443e-07	-2.12258e-10	-0.854612
160842845	chr2:160842845:A:C	5.60253e-08	-2.12258e-10	-0.624926	2.47986e-07	-2.12258e-10	-0.709221
160843234	chr2:160843234:A:C	3.14059e-08	-2.12258e-10	-1.20373	1.49363e-07	-2.12258e-10	-1.21622
160843250	chr2:160843250:C:A	5.85586e-08	-2.12258e-10	-0.580701	2.81427e-07	-2.12258e-10	-0.582719
160843603	chr2:160843603:G:GA	2.33078e-08	-0.521425	-0.980517	4.58366e-08	-1.47307	-0.924439
160844099	chr2:160844099:A:G	9.7886e-09	-1.31855	-1.05096	3.6175e-08	-1.583	-1.05123
160844494	chr2:160844494:G:A	3.91872e-08	-2.12258e-10	-0.982379	1.90043e-07	-2.12258e-10	-0.975344
160844571	chr2:160844571:G:A	5.67497e-09	-1.74586	-1.16881	3.97266e-08	-1.31184	-1.22874
160844670	chr2:160844670:GCAC:G	4.20332e-08	-2.12258e-10	-0.91227	2.03294e-07	-2.12258e-10	-0.90794
160844706	chr2:160844706:CA:C	4.19265e-08	-2.12258e-10	-0.91481	2.02771e-07	-2.12258e-10	-0.910518
160844791	chr2:160844791:T:A	1.00771e-08	-1.10145	-1.23902	3.35199e-08	-1.43559	-1.27487
160845232	chr2:160845232:A:G	2.12635e-08	-0.61828	-0.975455	4.37613e-08	-1.52439	-0.919459
160845539	chr2:160845539:C:A	5.40044e-08	-2.12258e-10	-0.661663	2.39668e-07	-2.12258e-10	-0.743339
160845596	chr2:160845596:T:C	5.1966e-08	-2.12258e-10	-0.70014	2.31196e-07	-2.12258e-10	-0.77933
160845619	chr2:160845619:T:G	1.89969e-08	-1.70645	-3.10475e-10	9.85158e-08	-1.63238	-3.10475e-10
160846266	chr2:160846266:A:G	2.06019e-08	-0.434017	-1.19133	6.08459e-08	-0.929392	-1.18486
160846451	chr2:160846451:C:T	5.53471e-09	-1.75017	-1.18952	2.79024e-08	-1.68909	-1.20479
160846467	chr2:160846467:G:A	2.86428e-08	-2.12258e-10	-1.29583	1.37799e-07	-2.12258e-10	-1.2968
160846529	chr2:160846529:T:C	7.12204e-09	-1.39225	-1.29529	2.75892e-08	-1.61345	-1.29172
160846570	chr2:160846570:G:A	3.01949e-08	-2.12258e-10	-1.24306	1.44151e-07	-2.12258e-10	-1.25173
160846854	chr2:160846854:A:T	5.08493e-08	-2.12258e-10	-0.721864	2.27109e-07	-2.12258e-10	-0.797162
160846861	chr2:160846861:C:T	2.8668e-08	-2.12258e-10	-1.29495	1.37835e-07	-2.12258e-10	-1.29653
160847167	chr2:160847167:G:C	1.07972e-07	0.0311467	-3.10475e-10	5.8496e-07	0.14895	-3.10475e-10
160847254	chr2:160847254:C:G	5.10738e-08	-2.12258e-10	-0.717458	2.28051e-07	-2.12258e-10	-0.793026
160847652	chr2:160847652:G:A	1.7584e-08	-1.78374	-3.10475e-10	9.01934e-08	-1.72064	-3.10475e-10
160847743	chr2:160847743:A:G	8.41058e-09	-1.37778	-1.14346	3.20372e-08	-1.61637	-1.13933
160847895	chr2:160847895:G:T	3.65935e-08	-2.12258e-10	-1.05086	1.80598e-07	-2.12258e-10	-1.02632
160848652	chr2:160848652:T:C	6.83789e-09	-1.43113	-1.29712	2.66784e-08	-1.64262	-1.29612
160849040	chr2:160849040:G:A	2.86576e-08	-2.12258e-10	-1.29531	1.38878e-07	-2.12258e-10	-1.289
160849192	chr2:160849192:G:A	8.80415e-09	-1.36489	-1.11061	3.34203e-08	-1.60842	-1.10502
160849305	chr2:160849305:T:C	5.03686e-08	-2.12258e-10	-0.73136	2.25112e-07	-2.12258e-10	-0.805997
160849321	chr2:160849321:A:T	6.73039e-09	-1.4515	-1.29259	2.6483e-08	-1.65877	-1.28732
160849582	chr2:160849582:G:A	6.43954e-08	-2.12258e-10	-0.485687	3.09445e-07	-2.12258e-10	-0.487813
160849799	chr2:160849799:C:G	9.17986e-09	-1.31642	-1.1173	3.40276e-08	-1.57765	-1.11777
160849982	chr2:160849982:C:T	8.45527e-09	-1.23143	-1.28451	3.0369e-08	-1.51454	-1.29464
160850037	chr2:160850037:A:T	5.6083e-08	-2.12258e-10	-0.623896	2.48225e-07	-2.12258e-10	-0.708257
160850315	chr2:160850315:C:A	9.22168e-09	-1.30022	-1.12895	3.44436e-08	-1.55923	-1.12404
160850325	chr2:160850325:A:G	7.31858e-09	-1.36382	-1.2965	2.81061e-08	-1.59265	-1.29396
160850442	chr2:160850442:G:T	2.86582e-08	-2.12258e-10	-1.29529	1.37755e-07	-2.12258e-10	-1.29712
160852025	chr2:160852025:T:C	3.75527e-08	-2.12258e-10	-1.02498	1.85666e-07	-2.12258e-10	-0.998643
160852237	chr2:160852237:A:G	3.29374e-08	-2.12258e-10	-1.15612	1.69441e-07	-2.12258e-10	-1.09009
160852252	chr2:160852252:C:T	2.89568e-08	-2.12258e-10	-1.28493	1.42801e-07	-2.12258e-10	-1.26114
160853508	chr2:160853508:G:A	1.75633e-08	-1.22898	-0.555942	7.43351e-08	-1.27149	-0.642521
160854269	chr2:160854269:G:C	5.22075e-09	-1.73461	-1.26348	3.81476e-08	-1.29139	-1.28974
160854607	chr2:160854607:C:T	4.72062e-08	-2.12258e-10	-0.796205	2.39077e-07	-2.12258e-10	-0.74581
160854733	chr2:160854733:A:G	2.57803e-08	-0.202168	-1.19895	7.78559e-08	-0.680186	-1.18755
160854986	chr2:160854986:T:C	7.7105e-08	-2.12258e-10	-0.305561	4.0595e-07	-2.12258e-10	-0.216363
160855025	chr2:160855025:T:C	4.63274e-08	-0.572498	-0.242497	1.88458e-07	-0.635984	-0.347736
160855053	chr2:160855053:C:A	4.8959e-08	-2.12258e-10	-0.759746	2.59431e-07	-2.12258e-10	-0.664105
160855370	chr2:160855370:G:A	3.01588e-08	-2.12258e-10	-1.24425	1.44277e-07	-2.12258e-10	-1.25086
160855491	chr2:160855491:T:C	8.53689e-09	-1.26736	-1.23898	3.07914e-08	-1.55116	-1.24419
160855700	chr2:160855700:A:G	4.26223e-08	-0.659306	-0.239044	1.73688e-07	-0.722037	-0.343298
160855740	chr2:160855740:C:T	2.32745e-08	-0.581743	-0.921629	7.07886e-08	-1.05626	-0.90664
160855972	chr2:160855972:A:G	2.86952e-08	-2.12258e-10	-1.294	1.37766e-07	-2.12258e-10	-1.29704
160856178	chr2:160856178:T:C	2.88855e-08	-2.12258e-10	-1.28739	1.3907e-07	-2.12258e-10	-1.28761
160856307	chr2:160856307:T:C	3.98187e-08	-2.12258e-10	-0.966393	1.94158e-07	-2.12258e-10	-0.953924
160856407	chr2:160856407:G:A	9.31529e-09	-1.33729	-1.08178	3.51147e-08	-1.58848	-1.07549
160856525	chr2:160856525:G:C	8.48444e-09	-1.38995	-1.12255	3.24281e-08	-1.62635	-1.11722
160856580	chr2:160856580:C:G	2.94796e-08	-2.12258e-10	-1.26703	1.40337e-07	-2.12258e-10	-1.27854
160856641	chr2:160856641:G:A	2.22777e-08	-1.54714	-3.10475e-10	1.02835e-07	-1.58947	-3.10475e-10
160856846	chr2:160856846:C:T	4.62734e-09	-1.82185	-1.2969	3.16155e-08	-1.4812	-1.28774
160857315	chr2:160857315:T:C	1.08424e-08	-1.35622	-0.911051	4.04481e-08	-1.61083	-0.91174
160857478	chr2:160857478:A:C	6.54694e-08	-0.469146	-3.10475e-10	2.06778e-07	-0.890946	-3.10475e-10
160857481	chr2:160857481:T:C	6.99311e-09	-1.51365	-1.19216	3.08667e-08	-1.65481	-1.13811
160857567	chr2:160857567:G:A	1.37415e-07	0.272279	-3.10475e-10	6.15403e-07	0.199683	-3.10475e-10
160857796	chr2:160857796:C:T	5.25573e-09	-1.72137	-1.27005	2.64959e-08	-1.66579	-1.27981
160858218	chr2:160858218:A:C	4.95176e-09	-1.78976	-1.26123	2.15773e-08	-1.87802	-1.27294
160858531	chr2:160858531:A:AT	9.6357e-09	-1.30847	-1.07679	3.55668e-08	-1.57457	-1.07661
160858574	chr2:160858574:A:C	4.16629e-08	-2.12258e-10	-0.921117	2.01313e-07	-2.12258e-10	-0.917733
160858596	chr2:160858596:T:G	4.33199e-08	-0.699302	-0.182816	1.75266e-07	-0.75879	-0.297497
160858741	chr2:160858741:G:A	1.03636e-07	-2.12258e-10	-0.0098474	5.17154e-07	-2.12258e-10	0.0257478
160858976	chr2:160858976:A:G	6.68552e-08	-2.12258e-10	-0.448201	3.23772e-07	-2.12258e-10	-0.442554
160859127	chr2:160859127:G:A	4.88248e-09	-1.80334	-1.26174	2.15262e-08	-1.8793	-1.27402
160860276	chr2:160860276:A:T	6.84113e-08	-0.425191	-3.10475e-10	4.06942e-07	-0.213924	-3.10475e-10
160860844	chr2:160860844:T:C	2.86363e-08	-2.12258e-10	-1.29605	1.38139e-07	-2.12258e-10	-1.29433
160860846	chr2:160860846:T:C	3.5083e-08	-0.720394	-0.372617	1.44581e-07	-0.778102	-0.470654
160860872	chr2:160860872:A:G	2.88894e-08	-2.12258e-10	-1.28725	1.38572e-07	-2.12258e-10	-1.2912
160860954	chr2:160860954:G:A	4.38669e-08	-2.12258e-10	-0.86957	2.13348e-07	-2.12258e-10	-0.859669
160862313	chr2:160862313:A:G	6.56618e-09	-1.5692	-1.1996	5.46996e-08	-0.980177	-1.24056
160862470	chr2:160862470:G:A	7.2585e-09	-1.83383	-0.834728	3.57933e-08	-1.76445	-0.880381
160862478	chr2:160862478:C:T	1.93828e-08	-1.68634	-3.10475e-10	1.00907e-07	-1.60839	-3.10475e-10
160862832	chr2:160862832:T:C	3.3095e-08	-2.12258e-10	-1.15135	1.55904e-07	-2.12258e-10	-1.17335
160863195	chr2:160863195:G:C	1.29595e-08	-0.807077	-1.28182	8.33647e-08	-0.50454	-1.29483
160863450	chr2:160863450:T:C	6.67038e-08	-2.12258e-10	-0.450467	3.23057e-07	-2.12258e-10	-0.444764
160864310	chr2:160864310:G:T	5.36083e-09	-1.77348	-1.19813	3.66916e-08	-1.37044	-1.2496
160864329	chr2:160864329:G:C	1.8737e-08	-1.72023	-3.10475e-10	9.72991e-08	-1.6448	-3.10475e-10
160864935	chr2:160864935:T:C	5.59947e-08	-2.12258e-10	-0.625472	2.47849e-07	-2.12258e-10	-0.709776
160865319	chr2:160865319:C:T	7.86596e-09	-1.46201	-1.12618	3.04097e-08	-1.68223	-1.1256
160865411	chr2:160865411:G:A	4.1808e-08	-2.12258e-10	-0.917641	2.02154e-07	-2.12258e-10	-0.913565
160865452	chr2:160865452:T:C	5.26029e-09	-1.79994	-1.1906	2.45581e-08	-1.80921	-1.21235
160865488	chr2:160865488:G:A	7.33922e-09	-1.84269	-0.814806	3.70436e-08	-1.74931	-0.861184
160865735	chr2:160865735:G:A	2.74666e-06	3.26741	-3.10475e-10	5.43128e-06	2.37734	-3.10475e-10
160865834	chr2:160865834:A:G	1.63936e-08	-0.556749	-1.29709	3.15957e-08	-1.47677	-1.2928
160866621	chr2:160866621:G:A	3.96908e-08	-2.12258e-10	-0.969611	1.92801e-07	-2.12258e-10	-0.960935
160866786	chr2:160866786:A:G	1.02811e-08	-1.39929	-0.921135	3.88132e-08	-1.64193	-0.921899
160866794	chr2:160866794:G:C	6.2884e-09	-1.63546	-1.17656	5.33357e-08	-1.10926	-1.13673
160866805	chr2:160866805:A:G	4.17394e-08	-2.12258e-10	-0.919283	2.01685e-07	-2.12258e-10	-0.915887
160866962	chr2:160866962:G:A	3.50153e-07	1.20764	-3.10475e-10	5.67485e-07	0.11862	-3.10475e-10
160867000	chr2:160867000:A:G	3.53818e-08	-2.12258e-10	-1.08453	1.73785e-07	-2.12258e-10	-1.06477
160867237	chr2:160867237:A:G	3.52051e-08	-2.12258e-10	-1.08954	1.68157e-07	-2.12258e-10	-1.0977
160867317	chr2:160867317:G:A	6.55131e-08	-2.12258e-10	-0.468478	3.14649e-07	-2.12258e-10	-0.471136
160867464	chr2:160867464:T:C	3.09767e-08	-2.12258e-10	-1.21749	1.52247e-07	-2.12258e-10	-1.19709
160868090	chr2:160868090:A:AT	5.95192e-09	-1.72844	-1.13857	4.32681e-08	-1.26161	-1.19357
160868164	chr2:160868164:C:T	1.10343e-08	-1.33296	-0.916761	4.06041e-08	-1.60086	-0.917865
160868355	chr2:160868355:A:G	1.67184e-08	-0.850841	-0.983377	7.41431e-08	-0.899505	-1.01709
160868794	chr2:160868794:TC:T	2.8759e-08	-2.12258e-10	-1.29178	1.38305e-07	-2.12258e-10	-1.29314
160868873	chr2:160868873:G:T	4.70173e-09	-1.87885	-1.22395	2.49365e-08	-1.73985	-1.26641
160869012	chr2:160869012:A:G	1.4053e-08	-0.892036	-1.11585	3.29398e-08	-1.6634	-1.06451
160869351	chr2:160869351:C:G	4.96367e-09	-1.75151	-1.29707	2.23127e-08	-1.82684	-1.2906
160869417	chr2:160869417:TATC:T	1.32551e-08	-1.10916	-0.957186	3.57666e-08	-1.7589	-0.886678
160869909	chr2:160869909:C:G	4.37874e-08	-2.12258e-10	-0.871383	2.05043e-07	-2.12258e-10	-0.899375
160869958	chr2:160869958:G:A	1.13367e-08	-1.86088	-0.361809	4.82774e-08	-1.82688	-0.518747
160870206	chr2:160870206:T:C	2.86346e-08	-2.12258e-10	-1.29611	1.37787e-07	-2.12258e-10	-1.29689
160870583	chr2:160870583:A:G	2.88208e-08	-2.12258e-10	-1.28963	1.39488e-07	-2.12258e-10	-1.28462
160870926	chr2:160870926:A:C	1.60941e-08	-1.57995	-0.292323	7.75025e-08	-1.4902	-0.382086
160871305	chr2:160871305:G:T	1.61446e-08	-1.86915	-3.10475e-10	8.76524e-08	-1.74921	-3.10475e-10
160871797	chr2:160871797:T:G	6.59624e-09	-1.65372	-1.11051	3.38121e-08	-1.56834	-1.13343
160872080	chr2:160872080:G:A	3.53766e-08	-2.12258e-10	-1.08468	1.68269e-07	-2.12258e-10	-1.09703
160872220	chr2:160872220:C:T	3.64769e-08	-2.12258e-10	-1.05405	1.76227e-07	-2.12258e-10	-1.05082
160872253	chr2:160872253:C:CTCA	2.19762e-08	-1.56077	-3.10475e-10	1.01827e-07	-1.59931	-3.10475e-10
160872654	chr2:160872654:T:A	3.23942e-08	-2.12258e-10	-1.17275	1.54762e-07	-2.12258e-10	-1.18071
160872655	chr2:160872655:T:A	2.09764e-08	-0.367957	-1.23937	1.06134e-07	-0.312889	-1.245
160872749	chr2:160872749:G:A	3.70107e-08	-2.12258e-10	-1.03952	1.78716e-07	-2.12258e-10	-1.03679
160872755	chr2:160872755:C:T	2.86785e-08	-2.12258e-10	-1.29458	1.37759e-07	-2.12258e-10	-1.29709
160872803	chr2:160872803:T:C	7.82035e-09	-1.42459	-1.16941	3.00198e-08	-1.65883	-1.16191
160872884	chr2:160872884:A:G	4.44227e-08	-0.730992	-0.125987	1.80444e-07	-0.789517	-0.237654
160873094	chr2:160873094:G:A	5.51998e-09	-1.84543	-1.09693	2.50736e-08	-1.86029	-1.14049
160873167	chr2:160873167:G:A	2.8657e-08	-2.12258e-10	-1.29533	1.37846e-07	-2.12258e-10	-1.29646
160874521	chr2:160874521:C:CA	1.69829e-08	-1.81852	-3.10475e-10	8.13438e-08	-1.82391	-3.10475e-10
160874534	chr2:160874534:G:A	3.77383e-08	-2.12258e-10	-1.02005	1.85735e-07	-2.12258e-10	-0.998275
160874674	chr2:160874674:C:T	1.65009e-08	-1.84731	-3.10475e-10	7.75609e-08	-1.87153	-3.10475e-10
160874705	chr2:160874705:C:T	5.28949e-09	-1.86324	-1.12177	2.51268e-08	-1.84299	-1.15567
160874839	chr2:160874839:T:C	2.87477e-08	-2.12258e-10	-1.29217	1.39021e-07	-2.12258e-10	-1.28797
160875264	chr2:160875264:G:A	3.78518e-08	-2.12258e-10	-1.01705	1.86333e-07	-2.12258e-10	-0.995061
160875570	chr2:160875570:G:A	2.5336e-08	-0.947725	-0.47078	6.56098e-08	-1.68123	-0.357634
160875586	chr2:160875586:C:A	6.62538e-09	-1.70081	-1.05901	4.70354e-08	-1.22827	-1.14343
160875735	chr2:160875735:G:A	3.11926e-08	-2.12258e-10	-1.21055	1.47074e-07	-2.12258e-10	-1.23166
160876023	chr2:160876023:C:T	3.50014e-08	-2.12258e-10	-1.09534	1.65426e-07	-2.12258e-10	-1.11407
160876198	chr2:160876198:C:G	4.41703e-08	-2.12258e-10	-0.862675	2.12667e-07	-2.12258e-10	-0.862868
160876327	chr2:160876327:T:C	2.10395e-07	-2.12258e-10	0.698259	1.00833e-06	-2.12258e-10	0.693459
160876620	chr2:160876620:G:A	6.9144e-09	-1.69333	-1.0238	4.89982e-08	-1.21588	-1.11493
160876852	chr2:160876852:C:T	2.87451e-08	-2.12258e-10	-1.29226	1.39004e-07	-2.12258e-10	-1.28809
160877439	chr2:160877439:C:T	2.86295e-08	-2.12258e-10	-1.29629	1.38266e-07	-2.12258e-10	-1.29342
160878987	chr2:160878987:T:A	1.26546e-08	-0.863135	-1.24958	2.92275e-08	-1.63199	-1.21549
160879099	chr2:160879099:A:C	7.13674e-09	-1.68864	-0.996838	5.05956e-08	-1.20613	-1.0926
160880313	chr2:160880313:T:C	2.86117e-08	-2.12258e-10	-1.29691	1.3794e-07	-2.12258e-10	-1.29578
160880613	chr2:160880613:T:A	4.09124e-08	-0.658358	-0.280938	1.67503e-07	-0.717103	-0.384489
160880908	chr2:160880908:A:G	4.6416e-09	-1.87735	-1.23832	2.43536e-08	-1.75449	-1.27543
160880966	chr2:160880966:T:C	2.46173e-08	-1.44728	-3.10475e-10	1.07664e-07	-1.54358	-3.10475e-10
160881009	chr2:160881009:C:T	5.54677e-09	-1.69647	-1.24104	4.14409e-08	-1.22358	-1.27475
160881210	chr2:160881210:C:T	4.69611e-09	-1.87866	-1.22533	2.48527e-08	-1.74267	-1.26696
160882406	chr2:160882406:A:G	4.62448e-08	-0.816781	-3.10475e-10	2.58097e-07	-0.669259	-3.10475e-10
160883068	chr2:160883068:C:T	4.90387e-09	-1.87858	-1.18212	2.55674e-08	-1.74385	-1.23742
160883107	chr2:160883107:T:C	5.606e-08	-0.624307	-3.10475e-10	2.07506e-07	-0.887435	-3.10475e-10
160883229	chr2:160883229:A:G	4.36076e-08	-0.6586	-0.216899	1.77733e-07	-0.718567	-0.323743
160883265	chr2:160883265:A:G	4.9455e-09	-1.81327	-1.23898	2.2808e-08	-1.87933	-1.21615
160883689	chr2:160883689:C:T	2.09815e-08	-0.894479	-0.712608	5.20127e-08	-1.65462	-0.616487
160884443	chr2:160884443:G:A	6.52685e-09	-1.65225	-1.12255	4.88503e-08	-1.14068	-1.19316
160884622	chr2:160884622:T:C	4.70331e-09	-1.87874	-1.22373	2.60925e-08	-1.69476	-1.26619
160884843	chr2:160884843:C:G	2.86783e-08	-2.12258e-10	-1.29459	1.38365e-07	-2.12258e-10	-1.2927
160885119	chr2:160885119:C:T	4.06447e-08	-0.725948	-0.219913	1.65828e-07	-0.785034	-0.326611
160885218	chr2:160885218:G:C	4.14151e-08	-0.70717	-0.219913	1.68968e-07	-0.766273	-0.326611
160885307	chr2:160885307:T:A	2.1509e-08	-1.58226	-3.10475e-10	1.18822e-07	-1.44496	-3.10475e-10
160885540	chr2:160885540:G:A	3.18105e-08	-0.743826	-0.447105	9.35168e-08	-1.12279	-0.561663
160885804	chr2:160885804:A:C	4.47731e-08	-2.12258e-10	-0.849121	2.09403e-07	-2.12258e-10	-0.878332
160885836	chr2:160885836:C:T	5.05058e-08	-0.50518	-0.22346	2.0311e-07	-0.578103	-0.330746
160885873	chr2:160885873:T:C	3.04961e-08	-2.12258e-10	-1.23313	1.46543e-07	-2.12258e-10	-1.23527
160886042	chr2:160886042:T:C	7.08692e-08	-2.12258e-10	-0.389894	3.67321e-07	-2.12258e-10	-0.316359
160886255	chr2:160886255:A:G	3.71334e-08	-2.12258e-10	-1.03621	1.75406e-07	-2.12258e-10	-1.05549
160886669	chr2:160886669:A:G	1.41925e-08	-0.714295	-1.28372	8.81011e-08	-0.448086	-1.29602
160887283	chr2:160887283:T:C	6.28388e-08	-0.718805	0.208648	2.51758e-07	-0.776288	0.0821622
160887504	chr2:160887504:G:A	1.76201e-08	-1.78169	-3.10475e-10	8.65031e-08	-1.76241	-3.10475e-10
160887688	chr2:160887688:T:A	1.22075e-08	-1.39981	-0.748869	4.40738e-08	-1.70195	-0.734774
160888064	chr2:160888064:T:C	6.91613e-08	-2.12258e-10	-0.414288	3.60434e-07	-2.12258e-10	-0.335286
160888457	chr2:160888457:G:A	3.02454e-08	-2.12258e-10	-1.24138	1.42722e-07	-2.12258e-10	-1.26169
160888475	chr2:160888475:A:G	5.06701e-08	-2.12258e-10	-0.725392	2.32548e-07	-2.12258e-10	-0.773497
160888686	chr2:160888686:A:T	1.70965e-08	-1.81186	-3.10475e-10	8.63323e-08	-1.76439	-3.10475e-10
160889500	chr2:160889500:G:A	6.98807e-09	-1.7122	-0.994325	4.31127e-08	-1.36906	-1.08972
160889567	chr2:160889567:T:C	3.89969e-08	-0.851667	-0.135579	9.37359e-08	-1.6445	-0.037614
160889708	chr2:160889708:C:T	4.04382e-08	-0.879689	-0.0712648	1.03037e-07	-1.65164	0.0641363
160890031	chr2:160890031:T:C	3.92127e-08	-0.863334	-0.118394	9.50331e-08	-1.64957	-0.0187954
160890120	chr2:160890120:T:C	2.98412e-08	-2.12258e-10	-1.25484	1.45348e-07	-2.12258e-10	-1.24346
160890133	chr2:160890133:C:T	3.09218e-08	-0.680615	-0.538653	1.29688e-07	-0.739519	-0.617946
160890254	chr2:160890254:TA:T	2.8721e-08	-2.12258e-10	-1.2931	1.38591e-07	-2.12258e-10	-1.29107
160890343	chr2:160890343:T:G	7.37553e-09	-1.46531	-1.18725	2.93009e-08	-1.68614	-1.15883
160890349	chr2:160890349:G:A	1.68632e-08	-1.82559	-3.10475e-10	1.15152e-07	-1.47634	-3.10475e-10
160890352	chr2:160890352:A:G	7.11263e-09	-1.49147	-1.19739	2.85748e-08	-1.70308	-1.16699
160890397	chr2:160890397:A:C	6.49222e-08	-0.723166	0.245627	1.48001e-07	-1.53156	0.306188
160890485	chr2:160890485:C:T	2.0346e-08	-1.63785	-3.10475e-10	1.26458e-07	-1.38268	-3.10475e-10
160890587	chr2:160890587:T:C	1.15897e-07	-2.12258e-10	0.101975	5.51303e-07	-2.12258e-10	0.0896906
160890919	chr2:160890919:C:T	3.0437e-08	-2.12258e-10	-1.23507	1.43466e-07	-2.12258e-10	-1.2565
160890998	chr2:160890998:T:C	6.30286e-09	-1.69931	-1.11041	4.01462e-08	-1.34694	-1.18313
160891079	chr2:160891079:TC:T	1.49385e-08	-1.72892	-0.217874	5.03586e-08	-1.86883	-0.4346
160891406	chr2:160891406:T:C	6.92423e-09	-1.50467	-1.21103	2.79041e-08	-1.7111	-1.18272
160891422	chr2:160891422:T:C	1.44775e-08	-1.73335	-0.24479	5.74046e-08	-1.86395	-0.308523
160891537	chr2:160891537:G:A	3.07599e-08	-2.12258e-10	-1.22452	1.47131e-07	-2.12258e-10	-1.23127
160891753	chr2:160891753:A:C	5.19059e-08	-0.528599	-0.172696	2.09145e-07	-0.597224	-0.282344
160891928	chr2:160891928:G:A	5.85305e-09	-1.67589	-1.20787	3.70152e-08	-1.35658	-1.25469
160891981	chr2:160891981:G:T	5.40567e-08	-1.0207	0.360002	1.5032e-07	-1.71691	0.507081
160892260	chr2:160892260:GC:G	4.87154e-08	-0.591298	-0.173437	1.96813e-07	-0.657287	-0.283055
160892262	chr2:160892262:G:A	4.90218e-08	-0.585026	-0.173437	1.98087e-07	-0.650831	-0.283055
160892405	chr2:160892405:G:A	2.47289e-08	-1.0338	-0.408956	1.02958e-07	-1.08336	-0.504911
160892420	chr2:160892420:G:A	4.77833e-08	-2.12258e-10	-0.784053	2.2928e-07	-2.12258e-10	-0.78765
160892485	chr2:160892485:G:A	1.5983e-08	-1.8792	-3.10475e-10	7.69965e-08	-1.87883	-3.10475e-10
160892494	chr2:160892494:C:T	3.07335e-08	-2.12258e-10	-1.22538	1.47011e-07	-2.12258e-10	-1.23208
160892709	chr2:160892709:T:C	1.25867e-08	-1.40969	-0.708392	4.37905e-08	-1.73327	-0.709903
160893071	chr2:160893071:ATAAT:A	5.48015e-09	-1.70993	-1.23967	3.42824e-08	-1.41249	-1.27547
160893445	chr2:160893445:G:A	1.10432e-08	-1.47061	-0.778304	4.04118e-08	-1.74778	-0.775688
160893613	chr2:160893613:G:A	3.02392e-08	-2.12258e-10	-1.24159	1.45378e-07	-2.12258e-10	-1.24326
160893631	chr2:160893631:G:C	3.15991e-08	-0.940631	-0.256971	7.89631e-08	-1.68489	-0.168721
160893644	chr2:160893644:G:A	2.52853e-08	-0.702993	-0.717514	5.74621e-08	-1.55378	-0.617689
160893706	chr2:160893706:C:T	4.0237e-08	-0.916157	-0.0397833	1.04105e-07	-1.66848	0.0912826
160893717	chr2:160893717:C:T	3.3495e-08	-2.12258e-10	-1.13933	1.68982e-07	-2.12258e-10	-1.0928
160893775	chr2:160893775:T:C	4.80307e-08	-0.592858	-0.186029	1.12938e-07	-1.20556	-0.2902
160893792	chr2:160893792:A:G	6.67747e-08	-0.449404	-3.10475e-10	3.953e-07	-0.242948	-3.10475e-10
160893967	chr2:160893967:T:C	6.45682e-09	-1.7638	-1.02179	3.12944e-08	-1.73342	-1.04573
160894024	chr2:160894024:G:A	3.22593e-08	-2.12258e-10	-1.17692	1.61845e-07	-2.12258e-10	-1.13595
160894091	chr2:160894091:A:C	2.95797e-08	-0.949147	-0.314495	7.42714e-08	-1.68873	-0.226135
160894450	chr2:160894450:C:G	2.86838e-08	-2.12258e-10	-1.2944	1.3796e-07	-2.12258e-10	-1.29563
160894694	chr2:160894694:A:T	3.19646e-08	-2.12258e-10	-1.1861	1.60271e-07	-2.12258e-10	-1.14573
160894773	chr2:160894773:A:T	4.86989e-08	-2.12258e-10	-0.765072	2.33696e-07	-2.12258e-10	-0.768571
160894791	chr2:160894791:G:A	1.1174e-08	-1.4475	-0.78964	4.04838e-08	-1.73489	-0.786798
160894994	chr2:160894994:C:T	3.31893e-08	-2.12258e-10	-1.1485	1.62364e-07	-2.12258e-10	-1.13275
160895010	chr2:160895010:C:A	6.39673e-09	-1.78396	-1.01098	3.10747e-08	-1.75312	-1.03308
160895041	chr2:160895041:T:C	5.30362e-09	-1.82144	-1.1609	2.31705e-08	-1.87714	-1.20258
160895147	chr2:160895147:T:C	1.93178e-08	-1.6897	-3.10475e-10	1.11308e-07	-1.5103	-3.10475e-10
160895401	chr2:160895401:A:C	5.36192e-08	-0.509533	-0.159289	2.16655e-07	-0.574841	-0.269447
160895530	chr2:160895530:ATATAT:A	1.63564e-08	-1.85611	-3.10475e-10	8.38772e-08	-1.79324	-3.10475e-10
160895616	chr2:160895616:T:G	5.0167e-09	-1.82329	-1.21466	2.21556e-08	-1.87897	-1.24553
160895669	chr2:160895669:C:T	1.20657e-08	-1.72094	-0.43943	4.19405e-08	-1.8589	-0.627447
160895973	chr2:160895973:C:T	6.43326e-09	-1.76206	-1.02719	3.13719e-08	-1.72785	-1.04883
160896075	chr2:160896075:C:CA	7.23147e-08	-2.12258e-10	-0.369701	3.77488e-07	-2.12258e-10	-0.289054
160896339	chr2:160896339:GTTAT:G	5.43155e-08	-2.12258e-10	-0.655919	2.48668e-07	-2.12258e-10	-0.706474
160896645	chr2:160896645:G:A	8.07515e-09	-1.80256	-0.759378	3.49884e-08	-1.87247	-0.795107
160896665	chr2:160896665:G:GC	7.5135e-09	-1.48193	-1.1521	2.96572e-08	-1.71622	-1.11667
160896837	chr2:160896837:T:C	7.4615e-09	-1.49055	-1.15043	2.95648e-08	-1.72122	-1.11479
160896973	chr2:160896973:GTA:G	2.89035e-08	-2.12258e-10	-1.28677	1.38762e-07	-2.12258e-10	-1.28983
160897094	chr2:160897094:G:C	2.86841e-08	-2.12258e-10	-1.29438	1.37961e-07	-2.12258e-10	-1.29562
160897197	chr2:160897197:G:A	3.28555e-08	-2.12258e-10	-1.15861	1.65319e-07	-2.12258e-10	-1.11472
160897549	chr2:160897549:C:T	3.14229e-08	-2.12258e-10	-1.20319	1.56858e-07	-2.12258e-10	-1.16726
160897701	chr2:160897701:G:A	3.51472e-08	-2.12258e-10	-1.09118	1.65944e-07	-2.12258e-10	-1.11094
160897745	chr2:160897745:T:C	3.21317e-08	-2.12258e-10	-1.18089	1.61251e-07	-2.12258e-10	-1.13963
160897809	chr2:160897809:GTCTT:G	5.60677e-09	-1.68916	-1.2376	3.56043e-08	-1.37593	-1.2742
160898490	chr2:160898490:T:C	1.14048e-08	-1.74237	-0.474325	4.03501e-08	-1.86632	-0.658676
160898516	chr2:160898516:T:C	6.50599e-08	-0.729385	0.253964	1.48301e-07	-1.53501	0.311665
160898647	chr2:160898647:G:A	3.22939e-08	-2.12258e-10	-1.17585	1.62069e-07	-2.12258e-10	-1.13457
160898895	chr2:160898895:T:C	9.48134e-09	-1.52343	-0.877972	4.19819e-08	-1.72284	-0.762516
160899424	chr2:160899424:A:G	2.87676e-08	-2.12258e-10	-1.29148	1.38267e-07	-2.12258e-10	-1.29341
160899769	chr2:160899769:A:G	5.72643e-09	-1.61265	-1.29299	2.33941e-08	-1.78811	-1.28199
160899893	chr2:160899893:G:T	5.90199e-09	-1.58832	-1.28712	2.39757e-08	-1.77345	-1.2721
160899971	chr2:160899971:TGA:T	2.40531e-08	-1.47047	-3.10475e-10	1.10936e-07	-1.51364	-3.10475e-10
160900181	chr2:160900181:T:C	5.93117e-09	-1.76491	-1.1056	2.61274e-08	-1.85918	-1.10043
160900214	chr2:160900214:C:T	1.23538e-08	-1.38743	-0.749336	4.36959e-08	-1.69863	-0.746712
160900254	chr2:160900254:A:C	2.86059e-08	-2.12258e-10	-1.29712	1.37762e-07	-2.12258e-10	-1.29706
160900281	chr2:160900281:AGTCCCTG:A	4.98931e-08	-2.12258e-10	-0.740846	2.65558e-07	-2.12258e-10	-0.640761
160900618	chr2:160900618:G:A	3.15733e-08	-2.12258e-10	-1.19842	1.4797e-07	-2.12258e-10	-1.22559
160900630	chr2:160900630:A:G	9.62103e-09	-1.51989	-0.866888	3.68828e-08	-1.76091	-0.853934
160900762	chr2:160900762:T:C	3.40248e-08	-0.912859	-0.210782	8.39085e-08	-1.67238	-0.12049
160900912	chr2:160900912:T:C	3.11471e-08	-2.12258e-10	-1.21201	1.55493e-07	-2.12258e-10	-1.17599
160900932	chr2:160900932:G:C	4.30028e-08	-2.12258e-10	-0.889465	2.16654e-07	-2.12258e-10	-0.844291
160901053	chr2:160901053:T:C	6.12922e-09	-1.655	-1.18266	2.50491e-08	-1.83776	-1.164
160901443	chr2:160901443:T:C	6.23339e-09	-1.63883	-1.18197	4.20932e-08	-1.24571	-1.23699
160901545	chr2:160901545:T:C	3.08782e-08	-0.930163	-0.290515	7.66088e-08	-1.68056	-0.203323
160901842	chr2:160901842:C:A	6.63739e-09	-1.86933	-0.888683	3.22179e-08	-1.8531	-0.896972
160902169	chr2:160902169:A:G	3.11362e-08	-0.930342	-0.282017	7.72963e-08	-1.68048	-0.194472
160902296	chr2:160902296:G:C	2.91941e-08	-2.12258e-10	-1.27676	1.41733e-07	-2.12258e-10	-1.26865
160902419	chr2:160902419:T:A	3.13056e-08	-0.945838	-0.261095	7.84138e-08	-1.68776	-0.172837
160902622	chr2:160902622:A:G	6.92796e-08	-2.12258e-10	-0.412579	3.63819e-07	-2.12258e-10	-0.325938
160902631	chr2:160902631:T:C	9.75454e-09	-1.53201	-0.840988	3.77862e-08	-1.76704	-0.823612
160902754	chr2:160902754:C:T	4.78254e-09	-1.84551	-1.24025	2.18347e-08	-1.87318	-1.26592
160902920	chr2:160902920:A:G	1.7634e-08	-1.7809	-3.10475e-10	9.03356e-08	-1.71906	-3.10475e-10
160903059	chr2:160903059:T:G	3.43024e-08	-0.917794	-0.197721	8.46944e-08	-1.67677	-0.106774
160903268	chr2:160903268:C:T	6.84616e-08	-0.453038	0.028582	2.69242e-07	-0.535453	-0.091532
160903956	chr2:160903956:T:C	2.97819e-08	-2.12258e-10	-1.25683	1.42674e-07	-2.12258e-10	-1.26203
160904364	chr2:160904364:A:C	3.46547e-08	-2.12258e-10	-1.1053	1.69502e-07	-2.12258e-10	-1.08973
160904383	chr2:160904383:C:A	2.93421e-08	-2.12258e-10	-1.27171	1.42401e-07	-2.12258e-10	-1.26395
160904406	chr2:160904406:G:A	7.65642e-08	-2.12258e-10	-0.312599	4.03224e-07	-2.12258e-10	-0.223102
160904688	chr2:160904688:T:A	4.00353e-08	-2.12258e-10	-0.960966	1.825e-07	-2.12258e-10	-1.01585
160904694	chr2:160904694:C:T	7.09602e-08	-2.12258e-10	-0.38861	3.51834e-07	-2.12258e-10	-0.359434
160904953	chr2:160904953:T:C	5.28614e-08	0.000585479	-0.683641	9.00432e-08	-1.14222	-0.580081
160905301	chr2:160905301:A:G	1.12851e-07	-2.12258e-10	0.0753431	6.09495e-07	-2.12258e-10	0.190037
160905616	chr2:160905616:AAT:A	5.26489e-08	-2.12258e-10	-0.687083	2.34327e-07	-2.12258e-10	-0.765877
160905693	chr2:160905693:T:C	3.86266e-08	-2.12258e-10	-0.996787	1.86551e-07	-2.12258e-10	-0.99389
160906220	chr2:160906220:G:A	2.86853e-08	-2.12258e-10	-1.29434	1.38167e-07	-2.12258e-10	-1.29413
160906448	chr2:160906448:T:C	2.29247e-08	-1.10128	-0.417236	9.73743e-08	-1.37707	-0.26696
160906722	chr2:160906722:C:T	4.47098e-08	-2.12258e-10	-0.850536	2.27582e-07	-2.12258e-10	-0.795083
160907056	chr2:160907056:T:C	4.57062e-08	-2.12258e-10	-0.828494	2.1951e-07	-2.12258e-10	-0.831198
160907485	chr2:160907485:C:T	5.66494e-08	-1.13583	0.52198	2.53407e-07	-1.40622	0.718627
160907867	chr2:160907867:C:T	1.82471e-08	-1.74672	-3.10475e-10	7.85786e-08	-1.85849	-3.10475e-10
160908122	chr2:160908122:T:G	6.39986e-08	-2.12258e-10	-0.491867	3.10399e-07	-2.12258e-10	-0.484736
160908359	chr2:160908359:C:A	1.60222e-08	-1.87676	-3.10475e-10	7.69665e-08	-1.87922	-3.10475e-10
160908620	chr2:160908620:G:A	4.06928e-08	-2.12258e-10	-0.944677	1.87119e-07	-2.12258e-10	-0.990851
160908786	chr2:160908786:G:T	5.14841e-08	-2.12258e-10	-0.709455	2.35332e-07	-2.12258e-10	-0.761596
160908890	chr2:160908890:T:A	2.8636e-08	-2.12258e-10	-1.29606	1.37827e-07	-2.12258e-10	-1.29659
160909170	chr2:160909170:T:C	4.28214e-08	-1.16866	0.274972	1.96572e-07	-1.39629	0.454723
160909182	chr2:160909182:A:G	6.04539e-08	-2.12258e-10	-0.548848	2.93258e-07	-2.12258e-10	-0.541542
160909947	chr2:160909947:A:G	3.39374e-08	0.162798	-1.28901	5.10489e-08	-1.01667	-1.27313
160910179	chr2:160910179:A:G	1.63116e-08	-1.85885	-3.10475e-10	7.69469e-08	-1.87948	-3.10475e-10
160910849	chr2:160910849:A:C	2.03106e-08	-0.897795	-0.741791	8.61822e-08	-0.94264	-0.823491
160912514	chr2:160912514:G:A	1.76449e-08	-1.78028	-3.10475e-10	7.95185e-08	-1.8466	-3.10475e-10
160912602	chr2:160912602:A:C	6.96926e-09	-1.51796	-1.19126	5.38719e-08	-1.11291	-1.12307
160912835	chr2:160912835:CT:C	4.09436e-08	-2.12258e-10	-0.938534	1.94161e-07	-2.12258e-10	-0.953904
160912942	chr2:160912942:C:T	8.80395e-08	0.664446	-0.837389	9.67089e-08	-0.834242	-0.816646
160913198	chr2:160913198:C:T	2.92809e-08	-2.12258e-10	-1.27379	1.4247e-07	-2.12258e-10	-1.26346
160913917	chr2:160913917:A:G	3.20894e-07	-1.43372	2.5541	1.16341e-06	-1.28707	2.12358
160914041	chr2:160914041:A:G	1.63165e-08	-1.85855	-3.10475e-10	8.33223e-08	-1.79988	-3.10475e-10
160914064	chr2:160914064:G:A	7.97122e-08	-1.16903	0.896723	2.53944e-07	-1.39174	0.706256
160914123	chr2:160914123:A:G	8.24604e-09	-1.37962	-1.16137	4.57739e-08	-1.21802	-1.18086
160914402	chr2:160914402:C:T	2.83604e-08	-1.8632	0.557469	1.20536e-07	-1.8795	0.448854
160914789	chr2:160914789:C:A	1.34467e-08	-0.878853	-1.17314	8.32961e-08	-0.649431	-1.15076
160915107	chr2:160915107:G:T	2.86101e-08	-2.12258e-10	-1.29697	1.37756e-07	-2.12258e-10	-1.29711
160915147	chr2:160915147:G:A	3.1038e-08	-2.12258e-10	-1.21552	1.51529e-07	-2.12258e-10	-1.20182
160915190	chr2:160915190:C:A	1.67315e-08	-1.83344	-3.10475e-10	9.12524e-08	-1.70896	-3.10475e-10
160915768	chr2:160915768:T:C	2.5195e-08	-1.42408	-3.10475e-10	1.17107e-07	-1.4595	-3.10475e-10
160916158	chr2:160916158:A:G	5.43116e-08	-0.889051	0.233059	3.19751e-07	-0.420579	-0.034472
160916250	chr2:160916250:C:T	3.77107e-08	-2.12258e-10	-1.02079	1.88528e-07	-2.12258e-10	-0.983347
160916293	chr2:160916293:G:A	3.54159e-08	-2.12258e-10	-1.08357	1.75534e-07	-2.12258e-10	-1.05476
160916299	chr2:160916299:C:A	1.22241e-08	-0.945469	-1.20185	6.72831e-08	-0.834665	-1.17902
160916646	chr2:160916646:T:C	4.81229e-08	-2.12258e-10	-0.776971	2.16921e-07	-2.12258e-10	-0.843059
160916860	chr2:160916860:C:G	1.26832e-08	-0.919232	-1.19122	7.00099e-08	-0.806706	-1.16725
160916939	chr2:160916939:G:A	1.03519e-07	-0.560267	0.549291	3.33109e-07	-0.697065	0.282941
160916949	chr2:160916949:G:A	1.66148e-08	-1.84043	-3.10475e-10	7.69746e-08	-1.87912	-3.10475e-10
160916996	chr2:160916996:A:G	3.38469e-08	-2.12258e-10	-1.12888	1.65122e-07	-2.12258e-10	-1.11591
160917179	chr2:160917179:T:C	1.26821e-07	-0.515872	0.707923	4.08957e-07	-0.650864	0.441881
160917563	chr2:160917563:G:A	2.86667e-08	-1.82931	0.534313	1.17618e-07	-1.87836	0.423212
160917784	chr2:160917784:C:T	6.7003e-08	-2.12258e-10	-0.445991	2.99271e-07	-2.12258e-10	-0.521245
160918074	chr2:160918074:C:T	1.08423e-07	-0.475862	0.511174	3.48426e-07	-0.614359	0.245192
160918577	chr2:160918577:GAAGA:G	9.75933e-08	-0.561766	0.491846	3.14849e-07	-0.697926	0.227427
160918597	chr2:160918597:T:A	1.30352e-08	-0.899005	-1.18407	8.03926e-08	-0.672388	-1.16328
160918978	chr2:160918978:C:T	1.02677e-07	-0.541888	0.522743	3.29697e-07	-0.680304	0.255883
160919377	chr2:160919377:T:A	5.42142e-08	-2.12258e-10	-0.657785	2.66551e-07	-2.12258e-10	-0.637026
160919577	chr2:160919577:T:C	9.71941e-08	-2.12258e-10	-0.0740193	4.93291e-07	-2.12258e-10	-0.0214953
160919709	chr2:160919709:T:C	1.07031e-08	-1.28225	-0.997941	4.32487e-08	-1.4339	-1.02173
160919753	chr2:160919753:ATGTC:A	1.33959e-07	-0.446382	0.693185	4.17952e-07	-0.598904	0.411678
160919894	chr2:160919894:T:C	5.70438e-07	2.91744	-1.22177	1.38685e-06	2.22445	-1.21226
160920160	chr2:160920160:C:T	1.15769e-08	-0.965354	-1.23636	5.4697e-08	-0.999731	-1.22105
160920203	chr2:160920203:C:T	4.90003e-08	-1.2815	0.522602	1.52768e-07	-1.44871	0.255037
160920235	chr2:160920235:G:A	1.52012e-08	-0.884197	-1.04515	1.00034e-07	-0.599985	-1.01709
160920370	chr2:160920370:A:T	4.62081e-08	-2.12258e-10	-0.817574	2.17765e-07	-2.12258e-10	-0.839176
160920510	chr2:160920510:C:T	1.60031e-08	-1.87795	-3.10475e-10	1.5451e-07	-1.18233	-3.10475e-10
160920619	chr2:160920619:A:G	2.24658e-08	-1.53874	-3.10475e-10	1.1153e-07	-1.5083	-3.10475e-10
160921355	chr2:160921355:G:T	1.2288e-07	-0.640446	0.800922	4.13957e-07	-0.724759	0.527928
160921366	chr2:160921366:G:C	1.61853e-08	-1.86663	-3.10475e-10	8.20875e-08	-1.81481	-3.10475e-10
160921609	chr2:160921609:T:A	1.62391e-08	-1.8633	-3.10475e-10	8.26832e-08	-1.80758	-3.10475e-10
160922536	chr2:160922536:T:C	1.12001e-08	-1.08587	-1.14894	6.48331e-08	-0.928009	-1.12277
160922654	chr2:160922654:C:T	1.16247e-08	-1.04967	-1.14793	6.74958e-08	-0.888924	-1.1216
160922761	chr2:160922761:A:G	1.09085e-08	-1.1078	-1.15338	6.31068e-08	-0.949629	-1.12814
160922817	chr2:160922817:C:T	1.14315e-08	-1.06202	-1.15233	6.62944e-08	-0.902101	-1.12639
160922896	chr2:160922896:A:G	1.59886e-08	-1.87886	-3.10475e-10	7.9291e-08	-1.84947	-3.10475e-10
160923688	chr2:160923688:G:C	8.3461e-07	3.19093	-1.11469	1.69106e-06	2.38567	-1.17515
160924179	chr2:160924179:C:G	2.96301e-08	-2.12258e-10	-1.26194	1.44003e-07	-2.12258e-10	-1.25276
160924954	chr2:160924954:C:T	5.61874e-08	-2.12258e-10	-0.622036	2.77871e-07	-2.12258e-10	-0.595436
160925295	chr2:160925295:A:G	8.07559e-07	3.25381	-1.21053	1.66112e-06	2.44299	-1.25033
160925663	chr2:160925663:A:G	1.60966e-08	-1.87212	-3.10475e-10	8.09543e-08	-1.82871	-3.10475e-10
160925864	chr2:160925864:G:A	4.39605e-08	-1.23843	0.370995	1.37678e-07	-1.41184	0.114167
160926398	chr2:160926398:G:A	4.19166e-08	-1.24405	0.329008	1.31729e-07	-1.41727	0.0754245
160926573	chr2:160926573:TG:T	4.74072e-08	-2.12258e-10	-0.791956	2.26608e-07	-2.12258e-10	-0.799371
160927206	chr2:160927206:A:G	9.26961e-09	-1.15035	-1.27364	3.19392e-08	-1.48616	-1.27259
160927265	chr2:160927265:T:C	7.53773e-09	-1.37568	-1.25513	4.4728e-08	-1.18332	-1.23867
160927703	chr2:160927703:C:T	3.78619e-08	-1.4863	0.46952	2.04674e-07	-1.43791	0.536738
160927857	chr2:160927857:A:G	2.91327e-08	-2.12258e-10	-1.27887	1.40774e-07	-2.12258e-10	-1.27544
160928191	chr2:160928191:C:T	5.75474e-08	0.690397	-1.28852	1.79837e-07	0.254479	-1.28502
160928249	chr2:160928249:T:C	1.6328e-08	-1.85785	-3.10475e-10	7.80278e-08	-1.86553	-3.10475e-10
160928658	chr2:160928658:C:T	9.31823e-09	-1.18126	-1.23749	5.23447e-08	-1.01464	-1.2501
160928695	chr2:160928695:C:T	1.26316e-07	1.48444	-1.29638	3.38102e-07	0.897817	-1.29706
160928820	chr2:160928820:T:C	1.68736e-08	-1.82498	-3.10475e-10	7.76099e-08	-1.8709	-3.10475e-10
160928912	chr2:160928912:C:T	3.44115e-08	-0.102124	-1.01021	1.02322e-07	-0.545467	-1.04901
160929407	chr2:160929407:C:T	1.16322e-08	-1.11912	-1.07783	5.9225e-08	-1.05848	-1.08277
160930407	chr2:160930407:C:T	1.69278e-08	-1.82177	-3.10475e-10	7.88477e-08	-1.85508	-3.10475e-10
160930558	chr2:160930558:T:C	2.86728e-08	-2.12258e-10	-1.29478	1.38095e-07	-2.12258e-10	-1.29465
160930694	chr2:160930694:G:A	9.06459e-08	-2.12258e-10	-0.143768	4.13912e-07	-2.12258e-10	-0.19694
160930704	chr2:160930704:C:T	4.8199e-08	-2.12258e-10	-0.775391	2.28399e-07	-2.12258e-10	-0.791501
160931085	chr2:160931085:T:C	3.21337e-08	-2.12258e-10	-1.18082	1.53215e-07	-2.12258e-10	-1.19075
160931337	chr2:160931337:A:G	8.92461e-08	-2.12258e-10	-0.159332	4.07628e-07	-2.12258e-10	-0.212239
160931391	chr2:160931391:T:C	3.23937e-07	0.773944	0.355877	1.92586e-06	1.2249	0.115629
160931540	chr2:160931540:G:A	0.000173053	7.41063	-3.10475e-10	0.000186614	5.9142	-3.10475e-10
160931778	chr2:160931778:C:A	4.82153e-07	2.59082	-1.06329	1.49625e-06	2.15341	-1.06529
160932215	chr2:160932215:T:C	3.34705e-08	-2.12258e-10	-1.14006	1.63947e-07	-2.12258e-10	-1.12305
160932347	chr2:160932347:A:G	4.02354e-08	-2.12258e-10	-0.955982	1.89864e-07	-2.12258e-10	-0.976285
160932722	chr2:160932722:T:C	9.07522e-09	-1.14806	-1.29712	4.6057e-08	-1.09559	-1.29712
160932873	chr2:160932873:C:T	9.37005e-09	-1.11728	-1.29593	4.71048e-08	-1.07472	-1.2955
160932985	chr2:160932985:T:C	9.27498e-09	-1.12648	-1.29693	4.70661e-08	-1.07415	-1.29689
160933301	chr2:160933301:G:A	4.01871e-08	-2.12258e-10	-0.957184	1.89651e-07	-2.12258e-10	-0.977411
160933809	chr2:160933809:G:A	2.93895e-08	-2.12258e-10	-1.27009	1.42315e-07	-2.12258e-10	-1.26455
160934373	chr2:160934373:A:C	2.45812e-08	-1.44875	-3.10475e-10	1.47215e-07	-1.2307	-3.10475e-10
160934543	chr2:160934543:C:T	1.65579e-08	-1.84387	-3.10475e-10	1.17323e-07	-1.45766	-3.10475e-10
160934856	chr2:160934856:T:A	4.02076e-08	-2.12258e-10	-0.956672	1.89731e-07	-2.12258e-10	-0.976985
160935248	chr2:160935248:C:G	6.72977e-09	-1.71745	-1.02674	3.21929e-08	-1.70758	-1.04327
160935701	chr2:160935701:T:C	9.96913e-09	-1.09371	-1.25753	5.11259e-08	-1.02901	-1.25929
160936089	chr2:160936089:G:A	8.72989e-09	-1.18697	-1.29701	4.43155e-08	-1.13428	-1.29698
160936131	chr2:160936131:A:C	1.26138e-07	0.0198342	0.166811	5.40911e-07	0.155773	-0.0851113
160936261	chr2:160936261:C:T	4.01871e-08	-2.12258e-10	-0.957184	1.89651e-07	-2.12258e-10	-0.977411
160937767	chr2:160937767:G:A	2.88265e-08	-2.12258e-10	-1.28943	1.38997e-07	-2.12258e-10	-1.28814
160937989	chr2:160937989:A:G	6.40948e-08	-0.490365	-3.10475e-10	3.26384e-07	-0.43452	-3.10475e-10
160938202	chr2:160938202:A:T	2.82733e-07	1.98865	-0.994875	1.09099e-06	1.74653	-0.974278
160938459	chr2:160938459:T:C	4.05504e-08	-0.948182	-3.10475e-10	2.08863e-07	-0.880913	-3.10475e-10
160938479	chr2:160938479:A:AT	2.21831e-08	-1.5514	-3.10475e-10	1.01929e-07	-1.59832	-3.10475e-10
160938678	chr2:160938678:C:T	4.0185e-08	-2.12258e-10	-0.957236	1.89641e-07	-2.12258e-10	-0.977461
160938785	chr2:160938785:C:T	4.01871e-08	-2.12258e-10	-0.957184	1.89651e-07	-2.12258e-10	-0.977411
160939047	chr2:160939047:T:C	1.59195e-07	1.69498	-1.27558	8.04971e-07	1.73829	-1.27008
160939462	chr2:160939462:T:C	4.35253e-08	-0.877387	-3.10475e-10	2.25139e-07	-0.805875	-3.10475e-10
160939679	chr2:160939679:G:A	3.10118e-08	-2.12258e-10	-1.21636	1.4772e-07	-2.12258e-10	-1.22728
160940100	chr2:160940100:T:C	4.03959e-08	-2.12258e-10	-0.952	1.90591e-07	-2.12258e-10	-0.972466
160940238	chr2:160940238:A:C	4.11858e-08	-2.12258e-10	-0.932635	2.04267e-07	-2.12258e-10	-0.903166
160940311	chr2:160940311:A:G	3.10915e-08	-2.12258e-10	-1.21379	1.52537e-07	-2.12258e-10	-1.19519
160940468	chr2:160940468:C:T	1.35641e-07	1.54176	-1.28247	6.80031e-07	1.57849	-1.27895
160940749	chr2:160940749:C:T	1.00647e-07	-2.12258e-10	-0.0391072	5.09288e-07	-2.12258e-10	0.0104189
160940818	chr2:160940818:C:T	1.06345e-08	-0.996277	-1.29035	5.42242e-08	-0.94015	-1.28932
160941002	chr2:160941002:A:G	1.19082e-08	-0.949034	-1.22447	6.12913e-08	-0.882672	-1.22428
160941472	chr2:160941472:A:T	1.73207e-08	-1.00982	-0.789008	7.41928e-08	-1.0868	-0.829124
160941610	chr2:160941610:A:G	3.92698e-08	-2.12258e-10	-0.980272	1.89069e-07	-2.12258e-10	-0.980483
160942327	chr2:160942327:C:A	3.68153e-07	2.13895	-0.881178	1.35743e-06	1.84854	-0.857788
160942722	chr2:160942722:C:T	1.90328e-07	1.86156	-1.26354	9.62963e-07	1.90419	-1.25677
160942758	chr2:160942758:G:T	1.84635e-08	-1.73493	-3.10475e-10	8.60878e-08	-1.76723	-3.10475e-10
160943603	chr2:160943603:A:G	1.93958e-07	1.85088	-1.23397	9.86243e-07	1.89557	-1.22426
160944354	chr2:160944354:A:G	5.95627e-08	-2.12258e-10	-0.5637	2.94205e-07	-2.12258e-10	-0.538316
160944415	chr2:160944415:G:A	8.66104e-09	-1.72433	-0.767564	4.09851e-08	-1.73405	-0.775333
160944644	chr2:160944644:A:G	8.86811e-09	-1.18891	-1.27935	4.59449e-08	-1.11568	-1.27947
160944645	chr2:160944645:T:A	2.98044e-08	-2.12258e-10	-1.25607	1.42536e-07	-2.12258e-10	-1.263
160944854	chr2:160944854:A:G	1.29231e-07	1.46542	-1.25455	6.73272e-07	1.53771	-1.24816
160945866	chr2:160945866:G:A	2.89404e-08	-2.12258e-10	-1.28549	1.38882e-07	-2.12258e-10	-1.28897
160946301	chr2:160946301:T:C	1.18354e-08	-1.37328	-0.806354	5.17923e-08	-1.42632	-0.849027
160946712	chr2:160946712:G:A	3.49755e-07	2.10959	-0.90309	1.30144e-06	1.82787	-0.879237
160946725	chr2:160946725:T:C	2.89241e-08	-2.12258e-10	-1.28605	1.38817e-07	-2.12258e-10	-1.28944
160946798	chr2:160946798:T:G	9.27122e-09	-1.1558	-1.26802	4.81351e-08	-1.08175	-1.26683
160947259	chr2:160947259:A:G	2.87413e-08	-2.12258e-10	-1.29239	1.38422e-07	-2.12258e-10	-1.29229
160947671	chr2:160947671:G:A	2.9849e-08	-2.12258e-10	-1.25458	1.4223e-07	-2.12258e-10	-1.26515
160947677	chr2:160947677:C:G	9.32645e-06	3.25318	1.2367	2.9472e-05	2.81117	1.25743
160947683	chr2:160947683:G:A	1.31969e-07	0.634609	-0.402768	6.34498e-07	0.783555	-0.553315
160947803	chr2:160947803:G:A	1.96889e-07	0.586411	0.0455002	9.05581e-07	0.778447	-0.192465
160947854	chr2:160947854:A:T	3.36515e-07	2.11441	-0.946496	1.24929e-06	1.83187	-0.924132
160947871	chr2:160947871:T:C	1.92908e-07	0.41507	0.196413	8.51272e-07	0.58019	-0.0560517
160947886	chr2:160947886:C:T	2.89251e-08	-2.12258e-10	-1.28602	1.38821e-07	-2.12258e-10	-1.28941
160948127	chr2:160948127:A:G	3.5628e-08	-2.12258e-10	-1.0776	1.68797e-07	-2.12258e-10	-1.0939
160948764	chr2:160948764:G:A	2.02498e-07	0.432012	0.22799	9.13481e-07	0.616197	-0.0215282
160949206	chr2:160949206:C:A	8.67477e-09	-1.19695	-1.29336	4.41971e-08	-1.14184	-1.2921
160949672	chr2:160949672:C:T	6.69594e-09	-1.74468	-1.00454	3.19427e-08	-1.73469	-1.02397
160950002	chr2:160950002:G:A	3.26731e-08	-2.12258e-10	-1.16418	1.60503e-07	-2.12258e-10	-1.14428
160950115	chr2:160950115:C:T	7.98059e-09	-1.72341	-0.850311	3.77678e-08	-1.73458	-0.856555
160950287	chr2:160950287:T:C	1.17445e-07	1.37781	-1.26257	6.01804e-07	1.43413	-1.25679
160950308	chr2:160950308:C:T	3.60166e-08	-2.12258e-10	-1.06675	1.7057e-07	-2.12258e-10	-1.08345
160950529	chr2:160950529:T:C	9.19976e-09	-1.15656	-1.27499	4.72966e-08	-1.09361	-1.27255
160950634	chr2:160950634:C:T	4.42791e-07	2.30638	-0.864017	1.63713e-06	2.01746	-0.839353
160950844	chr2:160950844:G:A	3.77229e-08	-1.02046	-3.10475e-10	1.56871e-07	-1.16717	-3.10475e-10
160950974	chr2:160950974:T:C	9.42471e-09	-1.12467	-1.28273	4.85299e-08	-1.05967	-1.28074
160951156	chr2:160951156:T:C	1.27864e-08	-1.31765	-0.784697	5.57595e-08	-1.37367	-0.82788
160951527	chr2:160951527:T:A	1.25371e-07	1.44721	-1.26665	6.43277e-07	1.50512	-1.26113
160951857	chr2:160951857:G:C	9.21816e-09	-1.14625	-1.2833	4.74231e-08	-1.08199	-1.28149
160951927	chr2:160951927:A:G	1.7022e-08	-1.81622	-3.10475e-10	7.97745e-08	-1.84339	-3.10475e-10
160952119	chr2:160952119:T:C	1.27427e-07	1.46575	-1.26893	6.53814e-07	1.52378	-1.26356
160952179	chr2:160952179:A:C	2.09484e-08	-1.67582	0.067153	1.21049e-07	-1.33792	-0.0884818
160952220	chr2:160952220:A:G	9.6549e-09	-1.10293	-1.28033	4.97932e-08	-1.0365	-1.27822
160952332	chr2:160952332:T:A	9.3336e-09	-1.13865	-1.27845	4.8031e-08	-1.07451	-1.27624
160952455	chr2:160952455:T:C	2.92546e-07	2.1479	-1.12001	1.20753e-06	1.96782	-1.09408
160952812	chr2:160952812:G:A	3.7937e-08	-2.12258e-10	-1.0148	1.79201e-07	-2.12258e-10	-1.03409
160952858	chr2:160952858:A:AT	1.28516e-07	1.34971	-1.14439	6.28868e-07	1.36261	-1.14129
160953023	chr2:160953023:G:C	1.07701e-08	-0.999554	-1.2744	5.60533e-08	-0.92292	-1.27337
160953201	chr2:160953201:C:T	3.63189e-07	2.16771	-0.923514	1.35327e-06	1.88799	-0.900305
160953347	chr2:160953347:T:A	9.47469e-09	-1.10547	-1.29664	4.82367e-08	-1.05035	-1.29612
160953598	chr2:160953598:G:C	4.1058e-08	-2.12258e-10	-0.935743	1.87873e-07	-2.12258e-10	-0.986826
160953729	chr2:160953729:C:T	1.84788e-07	0.329402	0.239076	8.12628e-07	0.496011	-0.0183316
160953908	chr2:160953908:T:G	3.13441e-08	-2.12258e-10	-1.2057	1.52935e-07	-2.12258e-10	-1.19258
160954355	chr2:160954355:C:G	2.86146e-08	-2.12258e-10	-1.29681	1.37799e-07	-2.12258e-10	-1.2968
160954368	chr2:160954368:TTC:T	2.97996e-08	-2.12258e-10	-1.25623	1.42348e-07	-2.12258e-10	-1.26432
160954655	chr2:160954655:G:A	3.02562e-08	-2.12258e-10	-1.24103	1.44388e-07	-2.12258e-10	-1.25009
160955054	chr2:160955054:G:A	2.97795e-08	-2.12258e-10	-1.25691	1.42262e-07	-2.12258e-10	-1.26492
160955137	chr2:160955137:T:C	1.27251e-08	-1.38103	-0.726122	5.45996e-08	-1.44289	-0.779676
160955329	chr2:160955329:C:A	8.79096e-09	-1.71645	-0.760559	4.15989e-08	-1.7281	-0.766422
160955446	chr2:160955446:T:C	3.07171e-08	-2.12258e-10	-1.22591	1.46318e-07	-2.12258e-10	-1.23681
160955646	chr2:160955646:A:G	3.20537e-07	2.30119	-1.18192	1.23924e-06	2.06482	-1.16516
160955841	chr2:160955841:C:T	9.15319e-08	-0.134041	-3.10475e-10	3.15388e-07	-0.468789	-3.10475e-10
160956106	chr2:160956106:G:T	5.28396e-07	2.87515	-1.25603	1.88584e-06	2.56888	-1.24935
160956141	chr2:160956141:T:C	7.28804e-07	2.89498	-0.9543	2.61849e-06	2.58003	-0.932272
160956231	chr2:160956231:C:T	1.63139e-08	-0.816735	-1.04198	7.32508e-08	-0.851685	-1.07702
160956253	chr2:160956253:T:G	2.37509e-08	-0.657273	-0.825836	1.03152e-07	-0.709832	-0.876557
160957205	chr2:160957205:T:C	3.06659e-08	-2.12258e-10	-1.22758	1.49461e-07	-2.12258e-10	-1.21556
160957260	chr2:160957260:G:A	7.50915e-08	-1.63618	1.30416	3.36514e-07	-1.53645	1.13249
160957342	chr2:160957342:T:C	9.02374e-09	-1.33658	-1.11429	4.04594e-08	-1.38397	-1.13833
160957854	chr2:160957854:C:A	1.1228e-07	-1.52816	1.59843	4.97238e-07	-1.40876	1.39523
160958059	chr2:160958059:A:T	6.36353e-08	-1.67552	1.17796	2.83929e-07	-1.58393	1.01006
160958251	chr2:160958251:A:T	3.59905e-08	-2.12258e-10	-1.06747	1.75549e-07	-2.12258e-10	-1.05467
160958691	chr2:160958691:G:A	1.06898e-08	-1.13728	-1.14417	5.59177e-08	-1.06111	-1.1376
160958824	chr2:160958824:C:A	2.46319e-07	-1.61218	2.46808	9.5299e-07	-1.49155	2.12857
160959309	chr2:160959309:T:C	1.23714e-07	1.45731	-1.29007	6.58992e-07	1.56085	-1.29273
160959576	chr2:160959576:C:T	1.04046e-08	-1.14528	-1.1632	5.4439e-08	-1.06849	-1.15702
160959577	chr2:160959577:G:A	2.26745e-07	-1.6777	2.4508	8.65554e-07	-1.5711	2.11187
160959805	chr2:160959805:G:A	2.71388e-07	0.44932	0.503499	1.19059e-06	0.637387	0.222225
160959840	chr2:160959840:G:A	4.2522e-06	3.41484	0.289619	1.17152e-05	2.87779	0.26826
160959937	chr2:160959937:G:C	7.67326e-05	6.59735	-3.10475e-10	8.75149e-05	5.15697	-3.10475e-10
160959961	chr2:160959961:C:A	2.87111e-08	-2.12258e-10	-1.29345	1.38416e-07	-2.12258e-10	-1.29233
160960021	chr2:160960021:T:C	4.83244e-08	-1.61503	0.842237	2.14558e-07	-1.5038	0.649787
160960243	chr2:160960243:C:T	7.61159e-09	-1.35654	-1.26452	3.8907e-08	-1.30053	-1.26089
160960369	chr2:160960369:C:T	1.21298e-08	-1.77037	-0.384695	5.94001e-08	-1.71361	-0.424689
160960388	chr2:160960388:G:T	3.03515e-08	-1.68741	0.449521	1.37262e-07	-1.59362	0.292918
160960432	chr2:160960432:G:A	3.13547e-08	-2.12258e-10	-1.20536	1.5395e-07	-2.12258e-10	-1.18597
160961505	chr2:160961505:G:A	4.96145e-08	-1.60198	0.855536	2.20591e-07	-1.48873	0.662441
160961549	chr2:160961549:T:C	3.554e-08	-1.6363	0.556231	1.6179e-07	-1.53131	0.395016
160961833	chr2:160961833:T:C	4.91174e-08	-1.59188	0.835362	2.19047e-07	-1.47667	0.64336
160961988	chr2:160961988:A:C	1.12978e-05	3.67735	1.00429	2.85414e-05	3.08137	0.955147
160962128	chr2:160962128:C:T	3.0409e-08	-2.12258e-10	-1.23599	1.43737e-07	-2.12258e-10	-1.25461
160962186	chr2:160962186:A:G	7.48296e-08	-2.12258e-10	-0.335515	3.51885e-07	-2.12258e-10	-0.359291
160962732	chr2:160962732:A:T	2.74075e-07	0.455878	0.506794	1.2037e-06	0.64531	0.225253
160963401	chr2:160963401:T:C	3.06184e-08	-2.12258e-10	-1.22913	1.4532e-07	-2.12258e-10	-1.24365
160963541	chr2:160963541:A:G	6.44341e-08	-1.53149	1.04641	2.99924e-07	-1.41452	0.895451
160963653	chr2:160963653:T:A	1.6795e-08	-1.82965	-3.10475e-10	7.72299e-08	-1.87581	-3.10475e-10
160964023	chr2:160964023:T:C	1.88821e-06	2.66251	0.230144	6.04076e-06	2.22594	0.257753
160964294	chr2:160964294:A:G	5.76307e-08	-1.58055	0.983873	2.66993e-07	-1.46988	0.834508
160964316	chr2:160964316:C:T	6.15632e-08	-1.5428	1.01213	2.86551e-07	-1.42675	0.862075
160964491	chr2:160964491:A:G	3.08661e-08	-1.22107	-3.10475e-10	1.08831e-07	-1.5328	-3.10475e-10
160964624	chr2:160964624:T:C	4.78673e-08	-1.55954	0.777246	2.26968e-07	-1.44841	0.650622
160964635	chr2:160964635:C:T	6.16952e-08	-1.55561	1.02709	2.86561e-07	-1.44133	0.876686
160964698	chr2:160964698:C:T	5.27484e-08	-1.6089	0.923702	2.43377e-07	-1.50422	0.776239
160964826	chr2:160964826:C:T	1.60576e-08	-1.87455	-3.10475e-10	7.70127e-08	-1.87862	-3.10475e-10
160964900	chr2:160964900:C:A	2.86599e-08	-2.12258e-10	-1.29523	1.38128e-07	-2.12258e-10	-1.29441
160965068	chr2:160965068:T:C	5.89688e-09	-1.63354	-1.24277	2.9031e-08	-1.60225	-1.25198
160965299	chr2:160965299:T:C	1.70144e-06	3.64993	-0.861428	4.61981e-06	3.0809	-0.865388
160965414	chr2:160965414:G:T	5.18656e-08	-1.60508	0.903004	2.39711e-07	-1.4994	0.756242
160965465	chr2:160965465:TTATC:T	5.04585e-08	-1.62309	0.893516	2.32519e-07	-1.5205	0.746879
160965633	chr2:160965633:T:C	3.45997e-08	-2.12258e-10	-1.10688	1.64439e-07	-2.12258e-10	-1.12005
160965761	chr2:160965761:T:TAA	5.79375e-08	-1.54049	0.949124	2.7052e-07	-1.42354	0.80129
160965790	chr2:160965790:T:G	2.32836e-06	2.89626	0.205936	7.38962e-06	2.45154	0.233702
160966052	chr2:160966052:G:A	2.40208e-06	2.89208	0.241282	7.60418e-06	2.44447	0.269389
160966335	chr2:160966335:G:C	2.35529e-07	-2.12258e-10	0.811106	1.03952e-06	-2.12258e-10	0.72392
160966416	chr2:160966416:AG:A	4.03207e-08	-1.63808	0.684215	1.89138e-07	-1.5403	0.560184
160966446	chr2:160966446:T:G	4.19636e-08	-2.12258e-10	-0.913926	2.05016e-07	-2.12258e-10	-0.899505
160967135	chr2:160967135:CA:C	5.72309e-07	2.54561	-0.846664	2.13691e-06	2.26427	-0.819749
160967221	chr2:160967221:C:T	3.51342e-08	-2.12258e-10	-1.09155	1.66893e-07	-2.12258e-10	-1.10524
160968411	chr2:160968411:G:A	2.47531e-07	-1.5877	2.4485	1.04761e-06	-1.46746	2.19913
160968490	chr2:160968490:C:T	5.51519e-08	-1.61608	0.975439	2.53767e-07	-1.51236	0.826185
160968554	chr2:160968554:C:T	4.01281e-08	-1.65403	0.695379	1.87536e-07	-1.55945	0.570824
160968806	chr2:160968806:A:G	1.74983e-08	-1.78863	-3.10475e-10	8.05776e-08	-1.83337	-3.10475e-10
160968819	chr2:160968819:T:C	3.52471e-08	-2.12258e-10	-1.08834	1.6459e-07	-2.12258e-10	-1.11914
160968876	chr2:160968876:CCACAGCATT:C	2.86066e-08	-2.12258e-10	-1.29709	1.37781e-07	-2.12258e-10	-1.29693
160968943	chr2:160968943:T:C	9.69882e-09	-1.64794	-0.73079	4.76865e-08	-1.55326	-0.804686
160969050	chr2:160969050:G:C	2.19412e-07	0.277085	0.463138	9.57002e-07	0.456164	0.185048
160969253	chr2:160969253:G:A	6.39093e-09	-1.51925	-1.2766	3.27177e-08	-1.45978	-1.2749
160969371	chr2:160969371:ATT:A	2.28342e-08	-1.52481	0.00234426	1.12554e-07	-1.42458	-0.0745724
160969374	chr2:160969374:T:C	2.27661e-08	-1.5278	0.00234426	1.12174e-07	-1.42797	-0.0745724
160969849	chr2:160969849:G:A	1.00653e-08	-1.53543	-0.806212	5.10533e-08	-1.4414	-0.84832
160970067	chr2:160970067:C:T	6.40079e-08	-0.491722	-3.10475e-10	3.64734e-07	-0.323425	-3.10475e-10
160970693	chr2:160970693:G:T	1.37325e-08	-1.48436	-0.5466	6.88428e-08	-1.36625	-0.62452
160970916	chr2:160970916:A:G	3.01037e-08	-2.12258e-10	-1.24608	1.439e-07	-2.12258e-10	-1.25348
160971146	chr2:160971146:C:T	8.73485e-08	0.518641	-0.699464	4.48958e-07	0.636788	-0.752452
160972554	chr2:160972554:T:G	5.72056e-08	-2.12258e-10	-0.604078	2.83534e-07	-2.12258e-10	-0.575262
160972609	chr2:160972609:C:G	3.2342e-08	-2.12258e-10	-1.17436	1.53779e-07	-2.12258e-10	-1.18708
160972899	chr2:160972899:A:T	2.86438e-08	-2.12258e-10	-1.29579	1.3801e-07	-2.12258e-10	-1.29527
160973981	chr2:160973981:G:A	4.35718e-07	1.23135	0.194913	2.01393e-06	1.44812	-0.0628644
160974095	chr2:160974095:C:G	4.13092e-07	1.41117	-0.0382303	1.97242e-06	1.60721	-0.242789
160974321	chr2:160974321:T:C	7.90702e-08	-2.12258e-10	-0.280393	3.94681e-07	-2.12258e-10	-0.244516
160974596	chr2:160974596:C:A	3.83479e-08	-2.12258e-10	-1.00403	1.81289e-07	-2.12258e-10	-1.0225
160974795	chr2:160974795:G:A	3.34902e-08	-2.12258e-10	-1.13948	1.56193e-07	-2.12258e-10	-1.1715
160974808	chr2:160974808:C:T	3.81726e-08	-2.12258e-10	-1.00861	1.80487e-07	-2.12258e-10	-1.02693
160974883	chr2:160974883:T:G	4.49443e-07	1.25201	0.205267	2.0714e-06	1.46721	-0.0538231
160974940	chr2:160974940:G:A	3.19792e-08	-2.12258e-10	-1.18564	1.56335e-07	-2.12258e-10	-1.1706
160974976	chr2:160974976:T:C	1.79603e-06	2.84261	-3.10475e-10	4.86186e-06	2.26658	-3.10475e-10
160975678	chr2:160975678:G:A	2.11137e-08	-0.482451	-1.11835	1.07876e-07	-0.428296	-1.11331
160975989	chr2:160975989:A:G	8.67699e-09	-1.20919	-1.28087	4.22939e-08	-1.19227	-1.28568
160976429	chr2:160976429:T:C	3.02977e-08	-2.12258e-10	-1.23966	1.47648e-07	-2.12258e-10	-1.22777
160976675	chr2:160976675:G:A	1.53865e-07	1.22691	-0.841565	8.02544e-07	1.35693	-0.891738
160976709	chr2:160976709:A:G	2.00333e-07	0.766436	-0.117182	9.35173e-07	0.770426	-0.152288
160977056	chr2:160977056:T:C	4.05108e-07	1.18832	0.165106	1.88061e-06	1.40653	-0.0897757
160977432	chr2:160977432:T:C	4.31086e-07	1.24752	0.168062	2.00567e-06	1.46816	-0.087021
160977577	chr2:160977577:A:G	2.04625e-08	-0.505438	-1.12669	1.04433e-07	-0.452592	-1.12145
160977605	chr2:160977605:G:A	2.86125e-08	-2.12258e-10	-1.29688	1.37787e-07	-2.12258e-10	-1.29688
160977686	chr2:160977686:T:C	1.2029e-07	0.139179	-3.10475e-10	7.97381e-07	0.458738	-3.10475e-10
160977842	chr2:160977842:A:G	3.43469e-08	-2.12258e-10	-1.11422	1.60674e-07	-2.12258e-10	-1.14321
160978271	chr2:160978271:A:G	1.59585e-07	1.42289	-1.00104	8.44166e-07	1.55991	-1.04415
160978559	chr2:160978559:A:G	6.01026e-08	-2.12258e-10	-0.554675	2.98158e-07	-2.12258e-10	-0.524971
160979044	chr2:160979044:G:T	3.9408e-07	1.1476	0.178226	1.82526e-06	1.36465	-0.0777677
160979137	chr2:160979137:C:T	1.85845e-08	-1.7284	-3.10475e-10	9.17201e-08	-1.70385	-3.10475e-10
160979582	chr2:160979582:G:A	4.21734e-07	1.22212	0.171528	1.95982e-06	1.44188	-0.083871
160980222	chr2:160980222:A:G	3.26846e-07	1.1066	0.0321611	1.52944e-06	1.31992	-0.209857
160980262	chr2:160980262:CTATT:C	4.21028e-07	1.19577	0.196198	1.9526e-06	1.41579	-0.0614685
160980615	chr2:160980615:G:A	5.74435e-08	-2.12258e-10	-0.599928	2.87113e-07	-2.12258e-10	-0.562717
160980627	chr2:160980627:T:C	3.91615e-07	1.15815	0.161401	1.81702e-06	1.37554	-0.093178
160980781	chr2:160980781:C:T	4.18811e-07	1.22433	0.162365	1.94747e-06	1.44388	-0.092187
160980813	chr2:160980813:G:A	1.63919e-08	-1.85394	-3.10475e-10	8.2459e-08	-1.81029	-3.10475e-10
160981818	chr2:160981818:GA:G	4.32308e-07	1.2319	0.186511	2.00754e-06	1.45233	-0.0702594
160981860	chr2:160981860:G:T	4.32802e-07	1.22532	0.194228	2.00798e-06	1.44552	-0.0632347
160981979	chr2:160981979:A:G	3.22218e-08	-2.12258e-10	-1.17809	1.58466e-07	-2.12258e-10	-1.15705
160982112	chr2:160982112:C:T	3.50417e-07	1.17763	0.030767	1.64918e-06	1.3969	-0.211459
160982188	chr2:160982188:T:TA	2.60624e-08	-1.39023	-3.10475e-10	1.18412e-07	-1.44843	-3.10475e-10
160982609	chr2:160982609:T:C	3.13366e-08	-2.12258e-10	-1.20594	1.47256e-07	-2.12258e-10	-1.23042
160983126	chr2:160983126:A:G	1.35859e-07	-2.12258e-10	0.260891	6.86491e-07	-2.12258e-10	0.309
160983361	chr2:160983361:T:C	2.91746e-08	-2.12258e-10	-1.27743	1.39914e-07	-2.12258e-10	-1.28156
160983364	chr2:160983364:T:C	3.33884e-07	1.08406	0.0760024	1.55179e-06	1.29472	-0.170148
160983659	chr2:160983659:G:A	2.3351e-08	-1.50009	-3.10475e-10	1.17319e-07	-1.4577	-3.10475e-10
160983664	chr2:160983664:TG:T	5.15744e-08	-2.12258e-10	-0.707703	2.3772e-07	-2.12258e-10	-0.7515
160983737	chr2:160983737:G:A	3.16012e-08	-2.12258e-10	-1.19753	1.54344e-07	-2.12258e-10	-1.18341
160984689	chr2:160984689:T:C	6.74999e-09	-1.45955	-1.28164	3.09255e-08	-1.50445	-1.28657
160984699	chr2:160984699:A:C	6.69503e-09	-1.46766	-1.2817	3.06998e-08	-1.51172	-1.28662
160985194	chr2:160985194:C:T	5.58059e-08	-0.628849	-3.10475e-10	2.91943e-07	-0.546036	-3.10475e-10
160985224	chr2:160985224:C:G	4.62469e-09	-1.87958	-1.23974	2.22222e-08	-1.86937	-1.25213
160985274	chr2:160985274:T:G	1.50028e-07	-2.12258e-10	0.360095	7.59961e-07	-2.12258e-10	0.410673
160985953	chr2:160985953:A:G	2.97158e-08	-2.12258e-10	-1.25905	1.41586e-07	-2.12258e-10	-1.26969
160986057	chr2:160986057:C:T	4.60828e-09	-1.87816	-1.24471	2.23109e-08	-1.86094	-1.25658
160986079	chr2:160986079:A:C	3.28351e-08	-1.64851	0.489276	1.06407e-07	-1.78092	0.225594
160986083	chr2:160986083:A:G	2.87105e-08	-2.12258e-10	-1.29347	1.38266e-07	-2.12258e-10	-1.29342
160986236	chr2:160986236:C:A	1.24908e-07	-2.12258e-10	0.176845	5.81122e-07	-2.12258e-10	0.142366
160986461	chr2:160986461:C:T	4.01823e-08	-2.12258e-10	-0.957303	1.88902e-07	-2.12258e-10	-0.981365
160986530	chr2:160986530:G:A	1.86255e-08	-1.7262	-3.10475e-10	9.20196e-08	-1.70059	-3.10475e-10
160986708	chr2:160986708:G:A	5.31876e-08	0.167092	-0.843996	2.66732e-07	0.241045	-0.877393
160986770	chr2:160986770:G:T	3.17393e-08	-2.12258e-10	-1.19317	1.55095e-07	-2.12258e-10	-1.17856
160986890	chr2:160986890:C:T	3.56045e-08	-2.12258e-10	-1.07826	1.68363e-07	-2.12258e-10	-1.09647
160987254	chr2:160987254:C:T	3.30354e-08	-2.12258e-10	-1.15315	1.61211e-07	-2.12258e-10	-1.13988
160987355	chr2:160987355:CAT:C	3.17605e-08	-2.12258e-10	-1.1925	1.55206e-07	-2.12258e-10	-1.17784
160987413	chr2:160987413:G:A	1.08418e-07	0.939617	-0.904348	5.57147e-07	1.05317	-0.952933
160987622	chr2:160987622:G:A	8.64635e-08	-2.12258e-10	-0.191006	4.25698e-07	-2.12258e-10	-0.168864
160987874	chr2:160987874:G:A	2.99671e-08	-2.12258e-10	-1.25063	1.45395e-07	-2.12258e-10	-1.24314
160987887	chr2:160987887:G:A	2.91406e-08	-2.12258e-10	-1.2786	1.39906e-07	-2.12258e-10	-1.28162
160987969	chr2:160987969:T:C	5.46563e-08	-2.12258e-10	-0.649664	2.7033e-07	-2.12258e-10	-0.622952
160988029	chr2:160988029:G:T	1.459e-07	1.13364	-0.801447	7.56701e-07	1.25984	-0.853464
160988373	chr2:160988373:T:C	3.0172e-08	-2.12258e-10	-1.24382	1.43448e-07	-2.12258e-10	-1.25662
160988882	chr2:160988882:C:T	3.45555e-08	-2.12258e-10	-1.10816	1.6068e-07	-2.12258e-10	-1.14318
160988942	chr2:160988942:T:C	2.6235e-08	-1.38363	-3.10475e-10	1.40283e-07	-1.27893	-3.10475e-10
160989113	chr2:160989113:G:T	8.50958e-09	-1.5396	-0.969932	4.23317e-08	-1.52637	-0.950691
160989138	chr2:160989138:AG:A	5.80571e-08	-2.12258e-10	-0.589303	2.87195e-07	-2.12258e-10	-0.562432
160989329	chr2:160989329:C:T	9.4297e-09	-1.4493	-0.957566	4.69799e-08	-1.43468	-0.938192
160990261	chr2:160990261:T:C	5.04948e-08	-2.12258e-10	-0.728858	2.47535e-07	-2.12258e-10	-0.711043
160990490	chr2:160990490:G:A	2.94251e-08	-2.12258e-10	-1.26888	1.42485e-07	-2.12258e-10	-1.26335
160990726	chr2:160990726:G:A	1.88583e-08	-0.539057	-1.17472	1.00378e-07	-0.44811	-1.16554
160991021	chr2:160991021:T:C	3.87741e-08	-2.12258e-10	-0.992975	1.9346e-07	-2.12258e-10	-0.957525
160991102	chr2:160991102:A:G	3.43393e-08	-2.12258e-10	-1.11444	1.69382e-07	-2.12258e-10	-1.09044
160991131	chr2:160991131:A:G	1.44677e-06	2.62636	-3.10475e-10	3.94973e-06	2.05881	-3.10475e-10
160992347	chr2:160992347:T:C	3.24949e-08	-2.12258e-10	-1.16965	1.54804e-07	-2.12258e-10	-1.18044
160992422	chr2:160992422:C:G	2.8836e-08	-2.12258e-10	-1.2891	1.38594e-07	-2.12258e-10	-1.29104
160992571	chr2:160992571:T:C	7.532e-09	-1.69353	-0.938034	4.15873e-08	-1.60882	-0.885981
160992698	chr2:160992698:C:T	3.33765e-07	0.79017	0.369538	1.50827e-06	1.00138	0.094749
160992816	chr2:160992816:T:C	7.99916e-09	-1.65322	-0.918173	4.45619e-08	-1.56102	-0.8647
160993062	chr2:160993062:C:T	2.98658e-08	-2.12258e-10	-1.25401	1.43014e-07	-2.12258e-10	-1.25965
160993356	chr2:160993356:A:G	5.09847e-09	-1.73163	-1.29015	2.57874e-08	-1.68764	-1.28507
160993468	chr2:160993468:ATACTTT:A	7.96749e-08	0.110478	-0.383252	3.98324e-07	0.16812	-0.403448
160993559	chr2:160993559:G:A	2.94621e-08	-2.12258e-10	-1.26762	1.40726e-07	-2.12258e-10	-1.27578
160994381	chr2:160994381:T:C	1.30101e-07	0.870286	-0.652705	6.72237e-07	1.05593	-0.76791
160994965	chr2:160994965:C:T	7.76438e-09	-1.71536	-0.885825	4.28161e-08	-1.63616	-0.829516
160995130	chr2:160995130:G:T	1.11633e-07	0.210237	-0.145748	5.58141e-07	0.269636	-0.167618
160995474	chr2:160995474:C:T	5.09336e-08	-2.12258e-10	-0.720205	2.52809e-07	-2.12258e-10	-0.68996
160995544	chr2:160995544:T:C	5.11784e-08	-2.12258e-10	-0.715412	2.5406e-07	-2.12258e-10	-0.685024
160996356	chr2:160996356:T:C	1.61493e-07	-2.12258e-10	0.433733	7.4285e-07	-2.12258e-10	0.387901
160996368	chr2:160996368:T:G	3.39089e-08	-2.12258e-10	-1.12705	1.67398e-07	-2.12258e-10	-1.10222
160996481	chr2:160996481:T:C	8.07718e-09	-1.71012	-0.851565	4.46971e-08	-1.62981	-0.792877
160996926	chr2:160996926:T:C	9.0929e-09	-1.1462	-1.29704	4.09092e-08	-1.21518	-1.29606
160997296	chr2:160997296:C:T	5.07947e-08	-2.12258e-10	-0.722936	2.52121e-07	-2.12258e-10	-0.692684
160997568	chr2:160997568:A:G	6.60884e-08	-2.12258e-10	-0.459735	3.21738e-07	-2.12258e-10	-0.448855
160997758	chr2:160997758:C:T	8.25823e-09	-1.50399	-1.03553	4.04062e-08	-1.4984	-1.02521
160997795	chr2:160997795:A:G	3.43414e-07	0.592816	0.595391	1.50164e-06	0.791541	0.300175
160997911	chr2:160997911:A:G	3.07416e-08	-2.12258e-10	-1.22511	1.46957e-07	-2.12258e-10	-1.23245
160998232	chr2:160998232:A:G	8.24129e-09	-1.28571	-1.25587	3.79677e-08	-1.3388	-1.24705
160998481	chr2:160998481:C:T	8.82932e-08	-2.12258e-10	-0.170066	4.71816e-07	-2.12258e-10	-0.0660054
160998492	chr2:160998492:T:C	1.09797e-07	0.202759	-0.154851	5.48995e-07	0.262129	-0.176634
160998779	chr2:160998779:C:G	5.51201e-09	-1.69508	-1.24872	2.81942e-08	-1.64741	-1.23607
160998996	chr2:160998996:C:T	1.59888e-08	-1.87884	-3.10475e-10	7.69904e-08	-1.87891	-3.10475e-10
160999056	chr2:160999056:G:A	2.11456e-08	-0.644002	-0.955296	9.80081e-08	-0.65258	-0.984964
160999529	chr2:160999529:C:G	5.78446e-08	-2.12258e-10	-0.592968	2.94568e-07	-2.12258e-10	-0.537083
160999991	chr2:160999991:G:C	1.02505e-07	0.227003	-0.247823	5.11035e-07	0.28275	-0.268905
161000195	chr2:161000195:T:C	1.60618e-08	-1.47465	-0.399634	8.73328e-08	-1.41276	-0.34011
161000218	chr2:161000218:G:A	5.01474e-09	-1.77415	-1.26419	2.53186e-08	-1.73742	-1.25364
161000373	chr2:161000373:A:C	5.72807e-08	-2.12258e-10	-0.602765	2.91591e-07	-2.12258e-10	-0.547243
161000480	chr2:161000480:TTTG:T	1.60044e-08	-0.82056	-1.05731	1.07761e-07	-0.475669	-1.06701
161001045	chr2:161001045:C:T	4.21322e-08	-2.12258e-10	-0.909918	2.07963e-07	-2.12258e-10	-0.885233
161001527	chr2:161001527:C:T	1.30532e-07	0.855711	-0.63482	6.69763e-07	1.03602	-0.751691
161001536	chr2:161001536:T:G	1.09178e-07	0.188308	-0.146056	5.47368e-07	0.250373	-0.167845
161001697	chr2:161001697:TG:T	8.14131e-09	-1.69111	-0.862663	4.51979e-08	-1.60693	-0.804612
161002233	chr2:161002233:C:T	5.28948e-09	-1.76966	-1.21535	2.57404e-08	-1.74881	-1.22573
161002345	chr2:161002345:G:A	5.35227e-07	0.323215	1.30875	2.30861e-06	0.568302	0.953503
161002388	chr2:161002388:C:T	5.50442e-09	-1.75107	-1.19411	2.67951e-08	-1.72865	-1.20573
161002448	chr2:161002448:C:T	1.00861e-07	0.182937	-0.219926	5.04036e-07	0.241145	-0.241091
161002465	chr2:161002465:C:T	5.27284e-09	-1.70848	-1.27968	2.59606e-08	-1.68125	-1.28477
161002528	chr2:161002528:C:T	5.45207e-08	-2.12258e-10	-0.652148	2.76885e-07	-2.12258e-10	-0.59899
161002529	chr2:161002529:A:G	5.45873e-08	-2.12258e-10	-0.650927	2.77234e-07	-2.12258e-10	-0.597733
161002710	chr2:161002710:C:G	2.1172e-08	-1.59805	-3.10475e-10	8.5236e-08	-1.77717	-3.10475e-10
161002777	chr2:161002777:T:G	6.14759e-09	-1.76074	-1.07393	3.29633e-08	-1.69375	-1.03344
161002836	chr2:161002836:C:T	6.99501e-09	-1.79554	-0.909995	3.76958e-08	-1.73662	-0.856424
161002911	chr2:161002911:C:T	5.38018e-08	-2.12258e-10	-0.665423	2.67253e-07	-2.12258e-10	-0.634397
161003026	chr2:161003026:A:G	3.04385e-08	-2.12258e-10	-1.23502	1.45586e-07	-2.12258e-10	-1.24182
161003158	chr2:161003158:A:C	1.04463e-07	0.274066	-0.275958	5.24655e-07	0.336568	-0.296421
161003209	chr2:161003209:C:A	1.46395e-07	1.02694	-0.69136	7.61856e-07	1.21572	-0.802556
161003249	chr2:161003249:T:C	1.29134e-07	0.913225	-0.703102	6.70167e-07	1.09809	-0.813161
161003524	chr2:161003524:A:G	2.52005e-08	-0.53976	-0.884105	1.16556e-07	-0.547271	-0.91695
161004912	chr2:161004912:A:G	1.05655e-07	0.281765	-0.272313	5.33002e-07	0.350109	-0.294178
161004966	chr2:161004966:A:G	6.29124e-08	-2.12258e-10	-0.508985	3.21852e-07	-2.12258e-10	-0.448501
161005002	chr2:161005002:G:A	1.01976e-07	0.750375	-0.776367	5.29004e-07	0.927496	-0.879094
161005224	chr2:161005224:G:A	9.85198e-08	0.17897	-0.239441	4.9565e-07	0.244502	-0.261227
161005720	chr2:161005720:G:A	1.01104e-07	0.242605	-0.277185	5.08365e-07	0.307173	-0.298567
161005945	chr2:161005945:T:C	2.53286e-08	-0.500531	-0.918266	1.17807e-07	-0.504204	-0.949338
161006541	chr2:161006541:A:G	4.95706e-08	-1.8676	1.12027	2.14917e-07	-1.86463	1.01229
161006655	chr2:161006655:A:C	2.90408e-08	-2.12258e-10	-1.28203	1.40257e-07	-2.12258e-10	-1.27912
161007486	chr2:161007486:C:T	1.1975e-07	0.381961	-0.247287	5.91134e-07	0.42823	-0.268782
161007700	chr2:161007700:A:G	2.88821e-08	-2.12258e-10	-1.28751	1.38776e-07	-2.12258e-10	-1.28973
161008220	chr2:161008220:T:C	3.05991e-08	-2.12258e-10	-1.22976	1.52517e-07	-2.12258e-10	-1.19532
161008511	chr2:161008511:G:A	6.57625e-09	-1.70098	-1.06628	3.543e-08	-1.629	-1.02604
161009221	chr2:161009221:A:G	4.28804e-07	0.898504	0.511766	2.64782e-06	1.40399	0.254903
161009390	chr2:161009390:C:T	1.03896e-07	1.05737	-1.06471	2.41645e-07	0.328717	-1.06384
161009750	chr2:161009750:TTGA:T	4.32601e-08	-2.12258e-10	-0.883499	2.16381e-07	-2.12258e-10	-0.845552
161009981	chr2:161009981:T:G	3.0615e-08	-1.22924	-3.10475e-10	1.68481e-07	-1.09577	-3.10475e-10
161009993	chr2:161009993:G:A	1.61319e-07	1.57573	-1.14307	3.73031e-07	0.835191	-1.13612
161010216	chr2:161010216:G:A	1.70039e-06	3.96978	-1.1819	3.63157e-06	3.17907	-1.20424
161010368	chr2:161010368:G:A	1.08654e-06	3.50559	-1.16557	3.20204e-06	3.01906	-1.17011
161010370	chr2:161010370:C:T	6.2638e-08	0.524045	-1.0374	1.3967e-07	-0.233933	-1.04938
161010427	chr2:161010427:C:T	8.04169e-08	-2.12258e-10	-0.263505	4.03023e-07	-2.12258e-10	-0.2236
161010445	chr2:161010445:C:T	5.95459e-08	0.640826	-1.20481	1.3296e-07	-0.123888	-1.20866
161010526	chr2:161010526:G:A	1.79589e-06	3.98037	-1.13785	3.86255e-06	3.20381	-1.16732
161010693	chr2:161010693:G:A	5.1403e-08	-0.841473	0.13044	1.99194e-07	-0.971576	0.04326
161010848	chr2:161010848:T:C	7.32278e-08	-2.12258e-10	-0.357154	3.55322e-07	-2.12258e-10	-0.34957
161011009	chr2:161011009:G:A	2.98449e-08	-2.12258e-10	-1.25471	1.42397e-07	-2.12258e-10	-1.26398
161011416	chr2:161011416:G:A	2.94714e-08	-2.12258e-10	-1.26731	1.40599e-07	-2.12258e-10	-1.27668
161011488	chr2:161011488:A:G	2.86761e-08	-2.12258e-10	-1.29467	1.38927e-07	-2.12258e-10	-1.28865
```
