## Supplementary material for "Characterization of shared and ancestry-specific signals driving complex traits using multi-ancestry fine-mapping": susiex_nc2.cs80.summary

```
# chr2:158835987-161011584
CS_ID	CS_LENGTH	CS_PURITY	MAX_PIP_SNP	BP	REF_ALLELE	ALT_ALLELE	REF_FRQ	BETA	SE	-LOG10P	MAX_PIP	POST-HOC_PROB_POP1	POST-HOC_PROB_POP2
1	15	0.665762	chr2:159831840:C:T	159831840	T,T	C,C	1,1	inf,inf	inf,inf	10.0139,0.596228	0.0962715	0.999439	0.330642
2	2	0.806082	chr2:159834145:G:A	159834145	A,NA	G,NA	1,NA	-inf,NA	inf,NA	9.75176,NA	0.623264	0.996145	0.479208
```
