## Supplementary material for "Characterization of shared and ancestry-specific signals driving complex traits using multi-ancestry fine-mapping": susiex_nc3.cs80.cs

```
CS_ID	SNP	BP	REF_ALLELE	ALT_ALLELE	REF_FRQ	BETA	SE	-LOG10P	CS_PIP	OVRL_PIP
1	chr2:159831840:C:T	159831840	T,T	C,C	1,1	inf,inf	inf,inf	10.0139,0.596228	0.11732	0.117321
1	chr2:159830857:C:T	159830857	T,T	C,C	1,1	inf,inf	inf,inf	9.86156,0.583582	0.0765095	0.0765099
1	chr2:159828143:C:T	159828143	T,T	C,C	1,1	inf,inf	inf,inf	9.83326,0.490625	0.0645465	0.0645469
1	chr2:159828308:C:T	159828308	T,T	C,C	1,1	inf,inf	inf,inf	9.815,0.506901	0.063503	0.0635034
1	chr2:159830305:C:T	159830305	T,T	C,C	1,1	inf,inf	inf,inf	9.76742,0.573595	0.0630124	0.0630128
1	chr2:159830653:C:G	159830653	G,G	C,C	1,1	inf,inf	inf,inf	9.77035,0.562402	0.0626807	0.0626811
1	chr2:159829738:C:T	159829738	T,T	C,C	1,1	inf,inf	inf,inf	9.76132,0.548679	0.060543	0.0605434
1	chr2:159825506:C:G	159825506	G,G	C,C	1,1	inf,inf	inf,inf	9.79122,0.49251	0.0596095	0.0596098
1	chr2:159825597:C:A	159825597	A,A	C,C	1,1	inf,inf	inf,inf	9.76448,0.482582	0.0562592	0.0562596
1	chr2:159826500:AG:A	159826500	A,A	AG,AG	1,1	inf,inf	inf,inf	9.67379,0.520716	0.0517745	0.0517749
1	chr2:159826204:G:A	159826204	A,A	G,G	1,1	inf,inf	inf,inf	9.66451,0.502032	0.0494381	0.0494385
1	chr2:159826497:G:A	159826497	A,A	G,G	1,1	inf,inf	inf,inf	9.64945,0.520716	0.0492989	0.0492993
1	chr2:159824453:C:A	159824453	A,A	C,C	1,1	inf,inf	inf,inf	9.66562,0.498524	0.0492074	0.0492078
2	chr2:159834145:G:A	159834145	A,NA	G,NA	1,NA	-inf,NA	inf,NA	9.75176,NA	0.61367	0.613671
2	chr2:159879079:G:T	159879079	T,NA	G,NA	1,NA	-inf,NA	inf,NA	9.22227,NA	0.231878	0.23188
3	chr2:159852098:C:T	159852098	T,T	C,C	1,1	-inf,inf	inf,inf	6.38022,0.862179	0.57014	0.57014
3	chr2:159872331:T:C	159872331	C,C	T,T	1,1	-inf,inf	inf,inf	5.93913,0.901378	0.196089	0.196089
3	chr2:159872494:C:T	159872494	T,T	C,C	1,1	-inf,inf	inf,inf	5.84897,0.903194	0.160909	0.160909
```
