## Supplementary material for "Characterization of shared and ancestry-specific signals driving complex traits using multi-ancestry fine-mapping": susiex_nc3.cs80.snp (part 1 of 2)

```
BP	SNP	PIP(CS1)	LogBF(CS1,Pop1)	LogBF(CS1,Pop2)	PIP(CS2)	LogBF(CS2,Pop1)	LogBF(CS2,Pop2)	PIP(CS3)	LogBF(CS3,Pop1)	LogBF(CS3,Pop2)
158836552	chr2:158836552:C:A	4.88145e-08	-1.87481	0.139867	3.83026e-08	-1.72642	0.21364	1.59095e-06	-1.87614	0.133865
158836899	chr2:158836899:C:T	9.76375e-08	-2.12258e-10	-1.04171	6.29381e-08	-2.12258e-10	-1.01615	3.20412e-06	-2.12258e-10	-1.04217
158836939	chr2:158836939:C:T	9.51987e-08	-2.12258e-10	-1.06701	6.12872e-08	-2.12258e-10	-1.04273	3.12347e-06	-2.12258e-10	-1.06766
158836940	chr2:158836940:A:G	9.56375e-08	-2.12258e-10	-1.06241	6.15823e-08	-2.12258e-10	-1.03792	3.13775e-06	-2.12258e-10	-1.0631
158837042	chr2:158837042:A:C	8.22023e-08	-2.12258e-10	-1.21379	5.11146e-08	-2.12258e-10	-1.22423	2.70397e-06	-2.12258e-10	-1.21188
158837103	chr2:158837103:T:C	7.57102e-08	-2.12258e-10	-1.29606	4.788e-08	-2.12258e-10	-1.2896	2.48647e-06	-2.12258e-10	-1.29574
158837253	chr2:158837253:G:T	8.65459e-08	-2.12258e-10	-1.1623	5.37982e-08	-2.12258e-10	-1.17306	2.82615e-06	-2.12258e-10	-1.16769
158837311	chr2:158837311:A:G	5.74587e-07	-1.66377	2.39445	8.98117e-07	-0.704425	2.34643	2.2247e-05	-1.40916	2.30477
158837318	chr2:158837318:C:T	4.93943e-08	-1.86927	0.146136	3.95452e-08	-1.70011	0.219254	1.60813e-06	-1.87093	0.139399
158837569	chr2:158837569:G:A	4.9074e-08	-1.87239	0.142743	3.89319e-08	-1.71199	0.215508	1.5974e-06	-1.87377	0.135544
158837628	chr2:158837628:C:T	1.0492e-07	-2.12258e-10	-0.969772	6.62029e-08	-2.12258e-10	-0.965574	3.39943e-06	-2.12258e-10	-0.982996
158837672	chr2:158837672:T:C	9.91801e-08	-2.12258e-10	-1.02604	6.39831e-08	-2.12258e-10	-0.999679	3.25405e-06	-2.12258e-10	-1.0267
158837975	chr2:158837975:G:A	9.7776e-08	-2.12258e-10	-1.04029	6.12379e-08	-2.12258e-10	-1.04353	3.18263e-06	-2.12258e-10	-1.04889
158838053	chr2:158838053:C:T	1.02444e-07	-2.12258e-10	-0.993657	6.40171e-08	-2.12258e-10	-0.999149	3.32631e-06	-2.12258e-10	-1.00474
158838237	chr2:158838237:T:C	8.12279e-08	-1.72782	0.502108	1.16881e-07	-0.818316	0.421177	3.19879e-06	-1.47692	0.433086
158838428	chr2:158838428:G:C	1.47705e-07	-1.65262	1.02486	2.3468e-07	-0.652752	0.952677	5.94171e-06	-1.37736	0.952757
158838552	chr2:158838552:C:T	4.48587e-08	-1.86374	0.0442883	3.21344e-08	-1.75669	0.0683167	1.40619e-06	-1.86545	-0.000264504
158838565	chr2:158838565:G:T	4.27189e-08	-1.86833	-3.10475e-10	2.78664e-08	-1.83088	-3.10475e-10	1.43255e-06	-1.84715	-3.10475e-10
158838730	chr2:158838730:A:T	1.78567e-07	-1.63938	1.20138	2.88125e-07	-0.62061	1.12571	7.21822e-06	-1.35588	1.12589
158838864	chr2:158838864:A:G	9.44099e-08	-2.12258e-10	-1.07533	5.88532e-08	-2.12258e-10	-1.08325	3.13995e-06	-2.12258e-10	-1.0624
158838872	chr2:158838872:A:T	4.30273e-08	-1.79967	-0.061463	2.44196e-08	-1.87173	-0.0911826	1.34806e-06	-1.82137	-0.086562
158839538	chr2:158839538:G:A	1.13245e-07	-2.12258e-10	-0.893422	7.24991e-08	-2.12258e-10	-0.874723	3.72809e-06	-2.12258e-10	-0.890706
158839665	chr2:158839665:G:A	1.08251e-07	-2.12258e-10	-0.938518	6.98775e-08	-2.12258e-10	-0.911555	3.57629e-06	-2.12258e-10	-0.932279
158839775	chr2:158839775:C:T	1.50261e-07	-1.68038	1.06977	2.30101e-07	-0.7296	1.00982	5.90763e-06	-1.42372	0.99336
158840092	chr2:158840092:T:A	1.23591e-07	-2.12258e-10	-0.805997	7.81082e-08	-2.12258e-10	-0.800203	3.99611e-06	-2.12258e-10	-0.821283
158840157	chr2:158840157:T:A	1.3892e-07	-2.12258e-10	-0.689072	8.79111e-08	-2.12258e-10	-0.681972	4.48002e-06	-2.12258e-10	-0.706976
158840160	chr2:158840160:T:C	1.24064e-07	-2.12258e-10	-0.802178	7.84086e-08	-2.12258e-10	-0.796364	4.01113e-06	-2.12258e-10	-0.81753
158840383	chr2:158840383:G:A	2.83247e-08	-1.79204	-0.487195	1.59484e-08	-1.87486	-0.51408	8.93086e-07	-1.81401	-0.505665
158840709	chr2:158840709:T:C	7.62223e-08	-2.12258e-10	-1.28932	4.79486e-08	-2.12258e-10	-1.28817	2.49939e-06	-2.12258e-10	-1.29056
158840955	chr2:158840955:A:G	2.24378e-08	-1.47852	-1.03371	1.01281e-08	-1.85385	-0.989136	5.56846e-07	-1.67954	-1.11253
158840976	chr2:158840976:C:T	7.62958e-08	-2.12258e-10	-1.28835	4.80936e-08	-2.12258e-10	-1.28515	2.50297e-06	-2.12258e-10	-1.28913
158841183	chr2:158841183:T:C	6.71965e-08	-1.87456	0.459208	5.40203e-08	-1.73467	0.565731	2.17645e-06	-1.87754	0.44863
158841209	chr2:158841209:G:C	6.45544e-08	-1.619	0.163531	5.20317e-08	-1.08305	-0.123399	2.72546e-06	-1.2528	0.048835
158841547	chr2:158841547:T:C	4.69452e-08	-1.87339	0.0994029	3.74472e-08	-1.72775	0.192384	1.53051e-06	-1.87643	0.0954265
158841602	chr2:158841602:T:A	7.62603e-08	-2.12258e-10	-1.28882	4.7573e-08	-2.12258e-10	-1.29603	2.49933e-06	-2.12258e-10	-1.29058
158841603	chr2:158841603:C:A	7.62933e-08	-2.12258e-10	-1.28839	4.75807e-08	-2.12258e-10	-1.29587	2.5003e-06	-2.12258e-10	-1.29019
158842180	chr2:158842180:A:T	8.775e-08	-2.12258e-10	-1.14848	5.59179e-08	-2.12258e-10	-1.13441	2.88508e-06	-2.12258e-10	-1.14705
158842423	chr2:158842423:G:A	7.61323e-08	-2.12258e-10	-1.2905	4.75498e-08	-2.12258e-10	-1.29652	2.49646e-06	-2.12258e-10	-1.29173
158842464	chr2:158842464:T:C	1.26985e-07	-2.12258e-10	-0.7789	8.02666e-08	-2.12258e-10	-0.772945	4.10416e-06	-2.12258e-10	-0.794603
158842474	chr2:158842474:C:A	7.66781e-08	-2.12258e-10	-1.28336	4.90515e-08	-2.12258e-10	-1.26543	2.52403e-06	-2.12258e-10	-1.28075
158842879	chr2:158842879:T:C	7.83278e-08	-2.12258e-10	-1.26207	4.97409e-08	-2.12258e-10	-1.25147	2.57746e-06	-2.12258e-10	-1.2598
158843016	chr2:158843016:C:A	4.62145e-08	-1.82738	0.0377034	2.71919e-08	-1.85779	0.00240721	1.45526e-06	-1.84634	0.0149217
158843563	chr2:158843563:C:T	4.65531e-08	-1.82472	0.0423394	2.72777e-08	-1.85921	0.00698541	1.46384e-06	-1.84419	0.0186467
158843688	chr2:158843688:A:C	7.71269e-08	-1.5636	0.286083	6.38932e-08	-0.987641	-0.0134441	3.33274e-06	-1.16814	0.165328
158843689	chr2:158843689:G:T	7.8246e-08	-1.55365	0.290535	6.52156e-08	-0.971066	-0.0095327	3.39533e-06	-1.15332	0.169112
158843707	chr2:158843707:G:A	7.93598e-08	-1.53951	0.290535	6.67132e-08	-0.948362	-0.0095327	3.46409e-06	-1.13327	0.169112
158843831	chr2:158843831:G:A	7.6005e-08	-2.12258e-10	-1.29217	4.782e-08	-2.12258e-10	-1.29085	2.50706e-06	-2.12258e-10	-1.28749
158844068	chr2:158844068:T:A	6.83191e-08	-1.56709	0.168302	5.72235e-08	-0.992445	-0.118887	2.96124e-06	-1.17304	0.0520416
158844292	chr2:158844292:C:T	9.50813e-08	-1.06824	-3.10475e-10	6.3259e-08	-1.01106	-3.10475e-10	3.03433e-06	-1.09661	-3.10475e-10
158844312	chr2:158844312:A:G	4.86936e-08	-1.82831	0.0908844	2.86854e-08	-1.85675	0.0548375	1.53133e-06	-1.8472	0.066731
158844346	chr2:158844346:A:G	4.91386e-08	-1.83077	0.102439	2.90655e-08	-1.85511	0.0663668	1.54628e-06	-1.84902	0.078262
158844767	chr2:158844767:A:G	7.71299e-08	-2.12258e-10	-1.27748	4.88574e-08	-2.12258e-10	-1.26939	2.53671e-06	-2.12258e-10	-1.27574
158844864	chr2:158844864:C:T	4.61745e-08	-1.82831	0.0377608	2.71923e-08	-1.85798	0.00261718	1.4515e-06	-1.84826	0.0142588
158845060	chr2:158845060:C:T	2.06969e-07	-1.80307	1.51266	2.35512e-07	-0.973806	1.27727	7.78844e-06	-1.5598	1.40583
158845256	chr2:158845256:A:G	6.57718e-08	-1.56498	0.128198	5.51682e-08	-0.992701	-0.15521	2.84814e-06	-1.1733	0.013363
158845661	chr2:158845661:C:T	7.71275e-08	-2.12258e-10	-1.27751	4.88558e-08	-2.12258e-10	-1.26943	2.53666e-06	-2.12258e-10	-1.27575
158846616	chr2:158846616:C:A	7.71339e-08	-2.12258e-10	-1.27743	4.88603e-08	-2.12258e-10	-1.26933	2.53684e-06	-2.12258e-10	-1.27568
158846885	chr2:158846885:G:A	5.14639e-08	-1.82399	0.141904	3.00799e-08	-1.86059	0.106152	1.61601e-06	-1.84501	0.118366
158846900	chr2:158846900:G:A	7.62203e-08	-2.12258e-10	-1.28934	4.79406e-08	-2.12258e-10	-1.28834	2.50928e-06	-2.12258e-10	-1.28661
158846970	chr2:158846970:C:A	1.09058e-07	-2.12258e-10	-0.931096	7.04177e-08	-2.12258e-10	-0.903854	3.60565e-06	-2.12258e-10	-0.924102
158847212	chr2:158847212:G:A	7.61844e-08	-2.12258e-10	-1.28982	4.79202e-08	-2.12258e-10	-1.28876	2.50808e-06	-2.12258e-10	-1.28709
158847434	chr2:158847434:C:T	4.36007e-07	-2.12258e-10	0.454687	2.61062e-07	-2.12258e-10	0.406461	1.40384e-05	-2.12258e-10	0.435192
158847447	chr2:158847447:T:G	7.61093e-08	-2.12258e-10	-1.2908	4.76495e-08	-2.12258e-10	-1.29443	2.49665e-06	-2.12258e-10	-1.29166
158847714	chr2:158847714:C:G	7.98445e-08	-1.56153	0.318635	6.59237e-08	-0.985649	0.0158485	3.43884e-06	-1.16766	0.196194
158847803	chr2:158847803:C:G	9.05859e-08	-2.12258e-10	-1.11667	5.6502e-08	-2.12258e-10	-1.12402	2.97327e-06	-2.12258e-10	-1.11694
158848169	chr2:158848169:A:G	7.95545e-08	-2.12258e-10	-1.24653	5.0724e-08	-2.12258e-10	-1.2319	2.62317e-06	-2.12258e-10	-1.24222
158848310	chr2:158848310:A:G	2.10857e-07	-2.12258e-10	-0.271792	1.0312e-07	-2.12258e-10	-0.522406	6.25736e-06	-2.12258e-10	-0.372845
158848311	chr2:158848311:G:A	1.43219e-07	-2.12258e-10	-0.658595	8.64056e-08	-2.12258e-10	-0.699246	4.59758e-06	-2.12258e-10	-0.681074
158848733	chr2:158848733:G:A	9.93046e-08	-2.12258e-10	-1.02478	6.26633e-08	-2.12258e-10	-1.02052	3.22224e-06	-2.12258e-10	-1.03653
158848937	chr2:158848937:C:A	7.83672e-08	-2.12258e-10	-1.26157	4.8444e-08	-2.12258e-10	-1.27789	2.56521e-06	-2.12258e-10	-1.26456
158848995	chr2:158848995:T:G	7.60846e-08	-2.12258e-10	-1.29113	4.7852e-08	-2.12258e-10	-1.29018	2.50417e-06	-2.12258e-10	-1.28865
158849089	chr2:158849089:T:G	8.50089e-08	-2.12258e-10	-1.18022	5.26094e-08	-2.12258e-10	-1.1954	2.762e-06	-2.12258e-10	-1.19065
158849184	chr2:158849184:G:A	2.42417e-08	-1.71305	-0.721849	1.26918e-08	-1.8542	-0.763135	7.73434e-07	-1.76268	-0.700836
158849261	chr2:158849261:A:G	7.62013e-08	-2.12258e-10	-1.28959	4.79307e-08	-2.12258e-10	-1.28854	2.5087e-06	-2.12258e-10	-1.28684
158849476	chr2:158849476:C:T	4.48102e-08	-1.82805	0.0075116	2.6371e-08	-1.85852	-0.0275144	1.40888e-06	-1.84772	-0.0160861
158849523	chr2:158849523:G:A	9.41205e-08	-2.12258e-10	-1.0784	6.05976e-08	-2.12258e-10	-1.05404	3.08984e-06	-2.12258e-10	-1.07849
158849659	chr2:158849659:G:A	7.70781e-08	-2.12258e-10	-1.27815	4.7893e-08	-2.12258e-10	-1.28933	2.52571e-06	-2.12258e-10	-1.28008
158849713	chr2:158849713:C:T	4.05247e-08	-1.51816	-0.402903	3.81763e-08	-0.922654	-0.593429	1.82651e-06	-1.1103	-0.493898
158849771	chr2:158849771:T:C	7.74755e-08	-2.12258e-10	-1.27301	4.80559e-08	-2.12258e-10	-1.28593	2.53802e-06	-2.12258e-10	-1.27522
158849775	chr2:158849775:C:T	7.69346e-08	-2.12258e-10	-1.28002	4.78779e-08	-2.12258e-10	-1.28964	2.52018e-06	-2.12258e-10	-1.28227
158849957	chr2:158849957:T:A	6.39224e-08	-1.57177	0.106471	5.34498e-08	-1.00545	-0.174109	2.7635e-06	-1.1831	-0.00700309
158850278	chr2:158850278:A:G	1.97211e-08	-1.84316	-0.79812	1.13223e-08	-1.8793	-0.852224	6.20255e-07	-1.843	-0.841224
158850279	chr2:158850279:A:T	1.06824e-07	-1.84058	0.888791	1.11141e-07	-1.27226	0.824759	3.74067e-06	-1.70169	0.814357
158850299	chr2:158850299:G:A	2.65057e-07	-0.0430282	-3.10475e-10	1.48669e-07	-0.156575	-3.10475e-10	4.71391e-06	-0.656086	-3.10475e-10
158850333	chr2:158850333:T:G	4.82803e-08	-1.64904	-0.0969135	3.9053e-08	-1.14037	-0.353009	2.03433e-06	-1.2969	-0.199538
158850421	chr2:158850421:T:C	1.82898e-08	-1.62075	-1.09588	1.10753e-08	-1.65376	-1.09982	5.665e-07	-1.68809	-1.08679
158850473	chr2:158850473:G:A	1.92022e-07	-2.12258e-10	-0.365362	1.30105e-07	-2.12258e-10	-0.289959	6.26027e-06	-2.12258e-10	-0.37238
158850529	chr2:158850529:G:C	2.31022e-07	-2.12258e-10	-0.180461	1.57269e-07	-2.12258e-10	-0.100343	7.5281e-06	-2.12258e-10	-0.187961
158850661	chr2:158850661:G:A	1.35394e-08	-1.76139	-1.25598	7.75805e-09	-1.8441	-1.26547	4.06025e-07	-1.84005	-1.2679
158850704	chr2:158850704:TA:T	1.21962e-07	-0.819262	-3.10475e-10	7.63579e-08	-0.822866	-3.10475e-10	4.4285e-06	-0.718542	-3.10475e-10
158850710	chr2:158850710:T:C	2.04411e-08	-1.8579	-0.747524	1.18893e-08	-1.87662	-0.806042	6.82166e-07	-1.86132	-0.727763
158850724	chr2:158850724:G:A	1.20708e-07	-1.68471	0.85511	1.8402e-07	-0.767149	0.823894	4.54298e-06	-1.45019	0.757172
158850730	chr2:158850730:G:T	1.33814e-07	-1.70018	0.973658	1.99472e-07	-0.803635	0.941013	5.00376e-06	-1.47159	0.875176
158850950	chr2:158850950:C:T	4.90392e-08	-1.75971	0.0293567	3.784e-08	-1.26656	-0.258374	1.92656e-06	-1.44423	-0.106639
158851115	chr2:158851115:C:T	6.2937e-07	-2.12258e-10	0.821747	3.6894e-07	-2.12258e-10	0.752335	2.09035e-05	-2.12258e-10	0.833313
158851330	chr2:158851330:A:G	3.10872e-08	-1.48262	-0.703552	3.66453e-08	-0.865749	-0.691264	1.09592e-06	-1.33701	-0.778002
158851536	chr2:158851536:A:G	7.62373e-08	-2.12258e-10	-1.28912	4.77477e-08	-2.12258e-10	-1.29237	2.50286e-06	-2.12258e-10	-1.28917
158851581	chr2:158851581:T:C	8.43296e-08	-2.12258e-10	-1.18824	5.23296e-08	-2.12258e-10	-1.20074	2.76745e-06	-2.12258e-10	-1.18868
158851648	chr2:158851648:C:T	1.72082e-08	-1.87429	-0.903301	1.04765e-08	-1.85697	-0.952191	5.40453e-07	-1.87833	-0.943621
158851814	chr2:158851814:A:G	8.67334e-08	-2.12258e-10	-1.16013	5.06208e-08	-2.12258e-10	-1.23394	2.70468e-06	-2.12258e-10	-1.21162
158852020	chr2:158852020:G:A	8.51803e-08	-2.12258e-10	-1.1782	5.38177e-08	-2.12258e-10	-1.1727	2.82736e-06	-2.12258e-10	-1.16726
158852460	chr2:158852460:T:C	6.19972e-07	-2.12258e-10	0.806702	4.39217e-07	-2.12258e-10	0.926696	2.00699e-05	-2.12258e-10	0.792617
158852537	chr2:158852537:G:A	1.86812e-08	-1.82096	-0.874493	1.13735e-08	-1.87298	-0.85403	5.80502e-07	-1.85566	-0.894806
158852639	chr2:158852639:C:T	2.61273e-08	-1.60035	-0.759642	2.37113e-08	-1.07351	-0.918834	1.01701e-06	-1.32237	-0.867369
158852723	chr2:158852723:T:C	9.26395e-08	-2.12258e-10	-1.09426	5.69023e-08	-2.12258e-10	-1.11696	2.99403e-06	-2.12258e-10	-1.10998
158852736	chr2:158852736:A:C	1.98522e-07	-2.12258e-10	-0.33207	1.02899e-07	-2.12258e-10	-0.524553	5.70153e-06	-2.12258e-10	-0.465869
158852870	chr2:158852870:T:A	2.37271e-08	-1.59374	-0.86262	2.20052e-08	-1.06194	-1.00507	9.36582e-07	-1.31224	-0.959876
158853170	chr2:158853170:G:A	2.37423e-08	-1.64431	-0.811407	2.10576e-08	-1.14852	-0.962511	9.14059e-07	-1.38208	-0.91438
158853421	chr2:158853421:G:T	7.17212e-08	-1.35019	-3.10475e-10	4.17226e-08	-1.42725	-3.10475e-10	2.09446e-06	-1.46731	-3.10475e-10
158853677	chr2:158853677:T:A	3.27609e-08	-1.47088	-0.662853	4.08242e-08	-0.799261	-0.649763	1.16766e-06	-1.31386	-0.73774
158853856	chr2:158853856:T:C	8.11511e-08	-2.12258e-10	-1.22666	5.16057e-08	-2.12258e-10	-1.21467	2.6718e-06	-2.12258e-10	-1.22385
158854144	chr2:158854144:C:T	1.71716e-08	-1.8742	-0.905521	1.12023e-08	-1.78864	-0.953542	5.4592e-07	-1.86745	-0.944434
158854228	chr2:158854228:T:C	4.38867e-08	-1.84136	-3.10475e-10	2.73603e-08	-1.84921	-3.10475e-10	1.41996e-06	-1.85598	-3.10475e-10
158854601	chr2:158854601:T:C	1.25735e-08	-1.87417	-1.21721	7.88259e-09	-1.85541	-1.23823	4.03962e-07	-1.8783	-1.23474
158854604	chr2:158854604:G:A	1.36524e-08	-1.86827	-1.14078	8.35592e-09	-1.86467	-1.17066	4.34545e-07	-1.87458	-1.16547
158854618	chr2:158854618:C:T	2.593e-07	-2.12258e-10	-0.0649871	1.65999e-07	-2.12258e-10	-0.0463133	8.33858e-06	-2.12258e-10	-0.0857104
158855115	chr2:158855115:G:A	6.021e-07	-2.12258e-10	0.777451	4.25879e-07	-2.12258e-10	0.895857	1.94924e-05	-2.12258e-10	0.763422
158855130	chr2:158855130:C:T	2.77354e-07	-2.12258e-10	0.00232248	1.64865e-07	-2.12258e-10	-0.0531691	9.10018e-06	-2.12258e-10	0.00169046
158855402	chr2:158855402:A:G	4.77628e-07	-2.12258e-10	0.545859	3.35951e-07	-2.12258e-10	0.658668	1.56148e-05	-2.12258e-10	0.541616
158855462	chr2:158855462:C:T	9.31379e-08	-2.12258e-10	-1.08889	5.71904e-08	-2.12258e-10	-1.11191	3.01064e-06	-2.12258e-10	-1.10445
158856198	chr2:158856198:G:A	1.63891e-08	-1.87948	-0.946871	1.04387e-08	-1.82079	-0.991988	5.20037e-07	-1.87705	-0.983407
158856207	chr2:158856207:G:A	4.64472e-07	-2.12258e-10	0.517929	3.26311e-07	-2.12258e-10	0.629552	1.51778e-05	-2.12258e-10	0.513228
158856282	chr2:158856282:A:C	4.25135e-08	-1.87315	-3.10475e-10	2.89701e-08	-1.79203	-3.10475e-10	1.46045e-06	-1.82786	-3.10475e-10
158856453	chr2:158856453:T:A	9.61224e-08	-2.12258e-10	-1.05735	5.89206e-08	-2.12258e-10	-1.08211	3.10221e-06	-2.12258e-10	-1.07449
158856483	chr2:158856483:T:C	2.37975e-08	-1.62849	-0.824897	2.13523e-08	-1.12292	-0.974221	9.22348e-07	-1.36047	-0.926962
158856507	chr2:158856507:G:A	6.86433e-08	-1.39405	-3.10475e-10	4.2477e-08	-1.40933	-3.10475e-10	2.26631e-06	-1.38845	-3.10475e-10
158856808	chr2:158856808:C:T	9.41047e-08	-2.12258e-10	-1.07856	5.77848e-08	-2.12258e-10	-1.10157	3.04198e-06	-2.12258e-10	-1.0941
158857022	chr2:158857022:G:A	9.27093e-08	-2.12258e-10	-1.0935	5.69541e-08	-2.12258e-10	-1.11605	2.99686e-06	-2.12258e-10	-1.10904
158858015	chr2:158858015:C:T	7.66015e-08	-2.12258e-10	-1.28436	4.84699e-08	-2.12258e-10	-1.27735	2.51994e-06	-2.12258e-10	-1.28237
158858070	chr2:158858070:G:A	2.35279e-08	-1.61958	-0.845211	2.13376e-08	-1.10696	-0.990865	9.17785e-07	-1.34765	-0.944748
158858076	chr2:158858076:G:A	2.33991e-08	-1.62413	-0.846143	2.11496e-08	-1.11506	-0.991619	9.11225e-07	-1.35401	-0.945555
158858169	chr2:158858169:C:T	8.07507e-08	-2.12258e-10	-1.23161	5.0222e-08	-2.12258e-10	-1.24185	2.64076e-06	-2.12258e-10	-1.23554
158858177	chr2:158858177:C:T	6.17038e-07	-2.12258e-10	0.801958	4.36931e-07	-2.12258e-10	0.921477	2.00079e-05	-2.12258e-10	0.789521
158858206	chr2:158858206:G:C	1.22198e-07	-2.12258e-10	-0.817333	7.94015e-08	-2.12258e-10	-0.783781	4.0504e-06	-2.12258e-10	-0.807788
158858372	chr2:158858372:T:A	9.0304e-08	-2.12258e-10	-1.11979	5.60432e-08	-2.12258e-10	-1.13218	2.94943e-06	-2.12258e-10	-1.12499
158859169	chr2:158859169:G:C	8.15619e-08	-2.12258e-10	-1.22161	5.06933e-08	-2.12258e-10	-1.2325	2.66658e-06	-2.12258e-10	-1.22581
158859316	chr2:158859316:A:T	8.15535e-08	-2.12258e-10	-1.22171	5.0688e-08	-2.12258e-10	-1.23261	2.66629e-06	-2.12258e-10	-1.22592
158859375	chr2:158859375:CA:C	8.1683e-08	-2.12258e-10	-1.22013	5.07624e-08	-2.12258e-10	-1.23114	2.6704e-06	-2.12258e-10	-1.22438
158859466	chr2:158859466:G:A	8.15644e-08	-2.12258e-10	-1.22158	5.06943e-08	-2.12258e-10	-1.23248	2.66663e-06	-2.12258e-10	-1.22579
158859498	chr2:158859498:G:T	6.77438e-07	-2.12258e-10	0.895346	4.80545e-07	-2.12258e-10	1.01662	2.19419e-05	-2.12258e-10	0.881797
158859790	chr2:158859790:A:T	8.00934e-08	-2.12258e-10	-1.23978	4.98547e-08	-2.12258e-10	-1.24918	2.62013e-06	-2.12258e-10	-1.24338
158859794	chr2:158859794:TC:T	1.45483e-08	-1.87935	-1.06615	9.37398e-09	-1.81809	-1.10227	4.65312e-07	-1.87636	-1.09529
158859837	chr2:158859837:A:G	8.15681e-08	-2.12258e-10	-1.22153	5.06964e-08	-2.12258e-10	-1.23244	2.66675e-06	-2.12258e-10	-1.22574
158859913	chr2:158859913:G:T	2.33551e-08	-1.61957	-0.852582	2.11921e-08	-1.10759	-0.997077	9.11105e-07	-1.34844	-0.951263
158859974	chr2:158859974:C:T	8.16366e-08	-2.12258e-10	-1.22069	5.07359e-08	-2.12258e-10	-1.23167	2.66893e-06	-2.12258e-10	-1.22493
158860079	chr2:158860079:T:C	7.60126e-08	-2.12258e-10	-1.29207	4.7645e-08	-2.12258e-10	-1.29452	2.49365e-06	-2.12258e-10	-1.29286
158860200	chr2:158860200:T:G	8.15953e-08	-2.12258e-10	-1.2212	5.07125e-08	-2.12258e-10	-1.23213	2.66764e-06	-2.12258e-10	-1.22541
158860228	chr2:158860228:G:A	8.15628e-08	-2.12258e-10	-1.2216	5.06935e-08	-2.12258e-10	-1.2325	2.66659e-06	-2.12258e-10	-1.2258
158860252	chr2:158860252:A:G	2.31391e-08	-1.63162	-0.849831	2.0809e-08	-1.12824	-0.994674	8.97868e-07	-1.3656	-0.948737
158860352	chr2:158860352:A:G	9.41017e-08	-2.12258e-10	-1.0786	5.77467e-08	-2.12258e-10	-1.10223	3.04135e-06	-2.12258e-10	-1.0943
158860363	chr2:158860363:CT:C	1.69752e-07	-2.12258e-10	-0.488631	9.87697e-08	-2.12258e-10	-0.565508	5.58413e-06	-2.12258e-10	-0.486674
158860442	chr2:158860442:T:G	4.6125e-07	-2.12258e-10	0.510968	3.23877e-07	-2.12258e-10	0.622065	1.50878e-05	-2.12258e-10	0.507286
158860500	chr2:158860500:G:A	7.9234e-08	-2.12258e-10	-1.25057	4.93637e-08	-2.12258e-10	-1.25908	2.59283e-06	-2.12258e-10	-1.25385
158860505	chr2:158860505:G:A	7.57576e-08	-2.12258e-10	-1.29543	4.77052e-08	-2.12258e-10	-1.29326	2.48787e-06	-2.12258e-10	-1.29518
158860543	chr2:158860543:G:T	8.15579e-08	-2.12258e-10	-1.22166	5.06905e-08	-2.12258e-10	-1.23256	2.66643e-06	-2.12258e-10	-1.22586
158860617	chr2:158860617:G:GA	8.11649e-08	-2.12258e-10	-1.22649	5.0465e-08	-2.12258e-10	-1.23702	2.65395e-06	-2.12258e-10	-1.23055
158860631	chr2:158860631:G:A	8.46169e-08	-2.12258e-10	-1.18484	5.24611e-08	-2.12258e-10	-1.19823	2.76384e-06	-2.12258e-10	-1.18998
158860666	chr2:158860666:C:T	3.69809e-07	-2.12258e-10	0.290013	2.5621e-07	-2.12258e-10	0.387699	1.19001e-05	-2.12258e-10	0.269946
158860706	chr2:158860706:G:A	8.34538e-08	-2.12258e-10	-1.19868	5.17928e-08	-2.12258e-10	-1.21105	2.72538e-06	-2.12258e-10	-1.204
158860833	chr2:158860833:G:A	8.16203e-08	-2.12258e-10	-1.22089	5.07264e-08	-2.12258e-10	-1.23185	2.66841e-06	-2.12258e-10	-1.22512
158860856	chr2:158860856:T:A	1.03354e-07	-2.12258e-10	-0.984809	6.53639e-08	-2.12258e-10	-0.978328	3.3851e-06	-2.12258e-10	-0.98722
158860882	chr2:158860882:T:C	8.2286e-08	-2.12258e-10	-1.21277	5.111e-08	-2.12258e-10	-1.22432	2.68958e-06	-2.12258e-10	-1.21722
158860908	chr2:158860908:C:G	9.41676e-08	-1.52953	0.451632	9.21185e-08	-1.05676	0.421539	3.46648e-06	-1.31232	0.348855
158860946	chr2:158860946:C:G	8.10972e-08	-2.12258e-10	-1.22732	5.04281e-08	-2.12258e-10	-1.23775	2.65187e-06	-2.12258e-10	-1.23134
158861033	chr2:158861033:A:G	3.10423e-08	-1.47205	-0.715567	3.76446e-08	-0.82554	-0.704568	1.11151e-06	-1.31094	-0.789944
158861070	chr2:158861070:T:C	2.58469e-07	-2.12258e-10	-0.0681957	1.53873e-07	-2.12258e-10	-0.122169	8.48223e-06	-2.12258e-10	-0.0686301
158861117	chr2:158861117:G:A	2.74904e-08	-1.77564	-0.533494	1.35642e-08	-1.87522	-0.675646	7.97522e-07	-1.81979	-0.613054
158861537	chr2:158861537:T:G	6.07114e-08	-1.35852	-0.158321	2.67203e-08	-1.80866	-0.064217	1.46563e-06	-1.62317	-0.201149
158861660	chr2:158861660:C:T	2.16153e-07	-2.12258e-10	-0.246987	1.29009e-07	-2.12258e-10	-0.298417	7.05633e-06	-2.12258e-10	-0.252679
158862081	chr2:158862081:A:G	5.66249e-08	-1.58652	-3.10475e-10	2.97351e-08	-1.76597	-3.10475e-10	1.81443e-06	-1.61083	-3.10475e-10
158862316	chr2:158862316:C:T	4.47272e-07	-2.12258e-10	0.480194	3.11513e-07	-2.12258e-10	0.583143	1.43627e-05	-2.12258e-10	0.458033
158862382	chr2:158862382:A:T	1.46162e-08	-1.87857	-1.06227	9.20672e-09	-1.83952	-1.09885	4.6539e-07	-1.87964	-1.09185
158862484	chr2:158862484:C:T	5.19484e-08	-1.67272	-3.10475e-10	2.65815e-08	-1.87808	-3.10475e-10	1.91106e-06	-1.55894	-3.10475e-10
158862615	chr2:158862615:T:C	2.3701e-08	-1.65915	-0.798302	2.05796e-08	-1.18184	-0.952155	9.03393e-07	-1.4051	-0.903098
158862652	chr2:158862652:T:C	4.78104e-08	-1.75573	-3.10475e-10	3.40211e-08	-1.63132	-3.10475e-10	1.81807e-06	-1.60883	-3.10475e-10
158862844	chr2:158862844:G:A	3.22419e-06	-2.12258e-10	2.45547	1.77281e-06	-2.12258e-10	2.32202	0.000101404	-2.12258e-10	2.41251
158863284	chr2:158863284:A:G	8.00494e-08	-2.12258e-10	-1.24033	4.99724e-08	-2.12258e-10	-1.24683	2.63185e-06	-2.12258e-10	-1.23892
158863314	chr2:158863314:T:C	9.5807e-08	-2.12258e-10	-1.06064	5.87433e-08	-2.12258e-10	-1.08512	3.09289e-06	-2.12258e-10	-1.0775
158863395	chr2:158863395:C:G	1.45982e-08	-1.87712	-1.06495	9.11911e-09	-1.84635	-1.10157	4.6397e-07	-1.8796	-1.09494
158863446	chr2:158863446:T:C	2.89885e-08	-1.49716	-0.758918	3.46864e-08	-0.86306	-0.748889	1.03861e-06	-1.33745	-0.831272
158863777	chr2:158863777:C:T	2.15087e-08	-1.57059	-0.983926	2.05943e-08	-1.03057	-1.10271	8.69853e-07	-1.28034	-1.06569
158863779	chr2:158863779:T:C	9.45329e-08	-1.87919	0.805166	6.26591e-08	-1.85433	0.833738	2.87308e-06	-1.87841	0.727187
158863886	chr2:158863886:G:A	8.41532e-08	-2.12258e-10	-1.19033	5.22387e-08	-2.12258e-10	-1.20248	2.76199e-06	-2.12258e-10	-1.19065
158864027	chr2:158864027:C:T	7.82415e-08	-2.12258e-10	-1.26317	4.97147e-08	-2.12258e-10	-1.252	2.58605e-06	-2.12258e-10	-1.25647
158864094	chr2:158864094:T:C	4.90541e-07	-2.12258e-10	0.572537	3.45171e-07	-2.12258e-10	0.685742	1.60384e-05	-2.12258e-10	0.568381
158864380	chr2:158864380:A:G	6.89454e-08	-0.248951	-1.14071	5.91605e-08	0.0968	-1.17484	2.54185e-06	-0.185154	-1.08856
158864438	chr2:158864438:A:G	2.09266e-07	-1.67456	1.39519	2.12675e-07	-1.08816	1.28962	6.86353e-06	-1.4975	1.21711
158864805	chr2:158864805:A:C	8.26255e-08	-2.12258e-10	-1.20865	5.2522e-08	-2.12258e-10	-1.19707	2.73741e-06	-2.12258e-10	-1.19959
158864958	chr2:158864958:C:T	7.62394e-08	-2.12258e-10	-1.28909	4.81152e-08	-2.12258e-10	-1.2847	2.50827e-06	-2.12258e-10	-1.28701
158865022	chr2:158865022:G:A	2.44012e-08	-1.63423	-0.794108	2.15855e-08	-1.13683	-0.949449	9.40244e-07	-1.36895	-0.89927
158865090	chr2:158865090:A:G	8.17584e-08	-2.12258e-10	-1.2192	5.20166e-08	-2.12258e-10	-1.20673	2.69214e-06	-2.12258e-10	-1.21627
158865210	chr2:158865210:C:T	2.66847e-08	-1.60693	-0.731957	2.38474e-08	-1.08915	-0.897472	1.03486e-06	-1.32962	-0.842719
158865274	chr2:158865274:C:T	1.4273e-08	-1.87567	-1.08893	8.88575e-09	-1.85084	-1.12301	4.54106e-07	-1.8792	-1.11683
158865442	chr2:158865442:T:C	1.45146e-07	-1.52925	0.884019	1.40685e-07	-1.05895	0.847176	5.24843e-06	-1.31251	0.763831
158865712	chr2:158865712:G:A	1.27865e-07	-2.12258e-10	-0.771994	8.223e-08	-2.12258e-10	-0.748778	4.19612e-06	-2.12258e-10	-0.772444
158865744	chr2:158865744:T:C	1.24764e-08	-1.83612	-1.26301	8.60294e-09	-1.72278	-1.28341	4.42776e-07	-1.75227	-1.26903
158866004	chr2:158866004:G:C	9.56261e-08	-2.12258e-10	-1.06253	5.86268e-08	-2.12258e-10	-1.08711	3.08655e-06	-2.12258e-10	-1.07955
158866041	chr2:158866041:T:C	1.37796e-07	-1.561	0.863801	1.31288e-07	-1.10805	0.827147	4.94807e-06	-1.35271	0.745108
158866233	chr2:158866233:C:T	5.07589e-07	-2.12258e-10	0.606699	3.55929e-07	-2.12258e-10	0.716435	1.63859e-05	-2.12258e-10	0.589815
158866320	chr2:158866320:C:G	7.15271e-08	-1.68428	0.331381	6.15517e-08	-1.34467	0.30625	2.44188e-06	-1.54561	0.231774
158866335	chr2:158866335:A:G	5.52498e-07	-2.12258e-10	0.691478	3.13718e-07	-2.12258e-10	0.590196	1.82758e-05	-2.12258e-10	0.698975
158866386	chr2:158866386:T:G	1.47957e-07	-2.12258e-10	-0.62605	9.07117e-08	-2.12258e-10	-0.650612	4.84838e-06	-2.12258e-10	-0.627959
158866598	chr2:158866598:G:C	2.64332e-07	-2.12258e-10	-0.0457658	1.81374e-07	-2.12258e-10	0.042261	8.62972e-06	-2.12258e-10	-0.0513909
158866613	chr2:158866613:C:T	2.16338e-07	-2.12258e-10	-0.246131	1.49037e-07	-2.12258e-10	-0.154107	7.14388e-06	-2.12258e-10	-0.240347
158867089	chr2:158867089:T:C	1.29653e-07	-2.12258e-10	-0.758108	8.09614e-08	-2.12258e-10	-0.764325	4.10071e-06	-2.12258e-10	-0.795442
158867442	chr2:158867442:G:A	2.51085e-08	-1.13877	-1.261	1.46808e-08	-1.20303	-1.26873	5.87856e-07	-1.46435	-1.27353
158867449	chr2:158867449:T:C	2.18298e-08	-1.33091	-1.20879	1.01395e-08	-1.6142	-1.22766	6.89422e-07	-1.39239	-1.18612
158867452	chr2:158867452:C:A	2.16223e-08	-1.34078	-1.20847	1.0074e-08	-1.62102	-1.22732	6.84038e-07	-1.40057	-1.18578
158867538	chr2:158867538:C:G	7.79768e-08	-2.12258e-10	-1.26656	4.96632e-08	-2.12258e-10	-1.25303	2.57448e-06	-2.12258e-10	-1.26095
158867715	chr2:158867715:T:A	6.73184e-08	-1.61059	0.197051	5.24235e-08	-1.40512	0.206181	2.34255e-06	-1.5391	0.183733
158867778	chr2:158867778:C:T	8.00707e-08	-2.12258e-10	-1.24006	5.07471e-08	-2.12258e-10	-1.23144	2.63456e-06	-2.12258e-10	-1.23789
158867976	chr2:158867976:G:C	2.58647e-07	-2.12258e-10	-0.0675092	1.53337e-07	-2.12258e-10	-0.125662	8.39842e-06	-2.12258e-10	-0.0785605
158868020	chr2:158868020:G:A	1.86253e-08	-1.67521	-1.02324	1.72069e-08	-1.17771	-1.13527	7.34959e-07	-1.42494	-1.0896
158868133	chr2:158868133:C:T	3.45448e-08	-1.00313	-1.07758	1.35819e-08	-1.42238	-1.12718	9.95889e-07	-1.17079	-1.03994
158868484	chr2:158868484:G:A	1.79203e-08	-1.86659	-0.870449	1.23432e-08	-1.63046	-1.01474	5.99711e-07	-1.7633	-0.954613
158868833	chr2:158868833:C:T	3.11056e-08	-1.26394	-0.921649	1.43882e-08	-1.57206	-0.919828	9.04354e-07	-1.35805	-0.94909
158869070	chr2:158869070:C:G	1.51337e-08	-1.75012	-1.15593	8.26444e-09	-1.87907	-1.16727	4.83697e-07	-1.77575	-1.15715
158869135	chr2:158869135:G:A	2.01399e-08	-1.60275	-1.01752	2.01688e-08	-1.07884	-1.07533	8.21178e-07	-1.33987	-1.06375
158869300	chr2:158869300:T:A	4.22997e-08	-1.87819	-3.10475e-10	2.65401e-08	-1.87964	-3.10475e-10	1.38696e-06	-1.87949	-3.10475e-10
158869401	chr2:158869401:G:A	2.41272e-07	-2.12258e-10	-0.137047	1.38862e-07	-2.12258e-10	-0.224819	7.46703e-06	-2.12258e-10	-0.196107
158869404	chr2:158869404:GA:G	1.32366e-08	-1.80836	-1.23163	1.37784e-08	-1.2749	-1.26029	4.77025e-07	-1.71266	-1.23413
158869478	chr2:158869478:G:A	2.01973e-08	-1.61596	-1.00146	1.99735e-08	-1.10251	-1.06138	8.16718e-07	-1.35946	-1.0496
158869821	chr2:158869821:G:A	1.86166e-08	-1.62123	-1.07769	1.84794e-08	-1.11313	-1.12852	7.56682e-07	-1.36692	-1.1185
158869824	chr2:158869824:C:G	1.16335e-07	-2.12258e-10	-0.866494	7.45645e-08	-2.12258e-10	-0.846634	3.75169e-06	-2.12258e-10	-0.884397
158869861	chr2:158869861:A:G	1.1864e-07	-2.12258e-10	-0.846883	6.65834e-08	-2.12258e-10	-0.959843	3.73311e-06	-2.12258e-10	-0.889363
158870016	chr2:158870016:G:A	7.93047e-08	-2.12258e-10	-1.24968	4.92953e-08	-2.12258e-10	-1.26047	2.58582e-06	-2.12258e-10	-1.25656
158870050	chr2:158870050:G:A	1.76583e-07	-0.44918	-3.10475e-10	1.25729e-07	-0.324172	-3.10475e-10	7.05603e-06	-0.252721	-3.10475e-10
158870111	chr2:158870111:T:C	2.05413e-08	-1.61626	-0.984274	2.02872e-08	-1.10266	-1.04565	8.29587e-07	-1.35944	-1.034
158870408	chr2:158870408:T:C	1.34852e-08	-1.82607	-1.19531	1.34182e-08	-1.32946	-1.23223	4.82132e-07	-1.73766	-1.19848
158870555	chr2:158870555:C:T	2.03556e-07	-2.12258e-10	-0.307029	1.09446e-07	-2.12258e-10	-0.462863	6.18217e-06	-2.12258e-10	-0.384934
158870602	chr2:158870602:A:C	1.36781e-08	-1.7857	-1.22148	7.81598e-09	-1.85206	-1.25006	4.08508e-07	-1.87843	-1.22342
158871014	chr2:158871014:C:A	1.26664e-07	-0.781438	-3.10475e-10	9.96917e-08	-0.556216	-3.10475e-10	5.6923e-06	-0.467489	-3.10475e-10
158871058	chr2:158871058:A:G	7.81129e-06	-2.12258e-10	3.34035	4.24353e-06	-2.12258e-10	3.19485	0.000247521	-2.12258e-10	3.30489
158871113	chr2:158871113:A:C	2.70131e-07	-2.12258e-10	-0.024067	1.41845e-07	-2.12258e-10	-0.203566	8.05348e-06	-2.12258e-10	-0.1205
158871139	chr2:158871139:C:T	7.68383e-08	-2.12258e-10	-1.28127	4.80745e-08	-2.12258e-10	-1.28555	2.51967e-06	-2.12258e-10	-1.28247
158871309	chr2:158871309:A:C	1.29688e-08	-1.84539	-1.21503	1.23821e-08	-1.39456	-1.24748	4.5701e-07	-1.77196	-1.2177
158871342	chr2:158871342:T:A	7.91487e-08	-2.12258e-10	-1.25164	4.92034e-08	-2.12258e-10	-1.26233	2.58058e-06	-2.12258e-10	-1.25859
158871430	chr2:158871430:T:A	6.9709e-08	-1.37864	-3.10475e-10	4.66722e-08	-1.31515	-3.10475e-10	2.42107e-06	-1.32239	-3.10475e-10
158871749	chr2:158871749:G:A	2.1729e-07	-2.12258e-10	-0.241741	1.47736e-07	-2.12258e-10	-0.162869	7.17287e-06	-2.12258e-10	-0.236298
158871751	chr2:158871751:G:C	8.55773e-08	-2.12258e-10	-1.17355	5.41122e-08	-2.12258e-10	-1.16724	2.78083e-06	-2.12258e-10	-1.18385
158871758	chr2:158871758:C:T	1.96572e-08	-1.59936	-1.04517	1.9782e-08	-1.07346	-1.10007	8.04187e-07	-1.3349	-1.08963
158871825	chr2:158871825:G:A	8.77126e-08	-2.12258e-10	-1.14891	5.60433e-08	-2.12258e-10	-1.13217	2.89079e-06	-2.12258e-10	-1.14507
158871920	chr2:158871920:A:G	1.96787e-06	-2.12258e-10	1.96174	1.02678e-06	-2.12258e-10	1.77588	5.509e-05	-2.12258e-10	1.80237
158872178	chr2:158872178:C:A	7.64499e-08	-2.12258e-10	-1.28634	4.79378e-08	-2.12258e-10	-1.28839	2.501e-06	-2.12258e-10	-1.28991
158872342	chr2:158872342:T:C	1.25881e-07	-2.12258e-10	-0.787635	7.00649e-08	-2.12258e-10	-0.908876	3.93994e-06	-2.12258e-10	-0.835438
158872381	chr2:158872381:C:A	2.29259e-08	-1.87923	-0.611477	1.4469e-08	-1.81878	-0.667514	7.16145e-07	-1.87765	-0.662823
158872465	chr2:158872465:G:A	8.79465e-08	-2.12258e-10	-1.14624	5.63774e-08	-2.12258e-10	-1.12623	2.90683e-06	-2.12258e-10	-1.13954
158872526	chr2:158872526:T:A	1.37337e-08	-1.84831	-1.1548	1.28553e-08	-1.40595	-1.19859	4.81106e-07	-1.77946	-1.15881
158872773	chr2:158872773:G:A	2.23525e-08	-1.565	-0.951037	1.138e-08	-1.77853	-0.947905	6.73322e-07	-1.62772	-0.974418
158872778	chr2:158872778:G:C	2.85795e-08	-1.68633	-0.583958	2.17807e-08	-1.43576	-0.641515	9.11469e-07	-1.6635	-0.635806
158873738	chr2:158873738:A:G	7.56645e-08	-2.12258e-10	-1.29666	4.75208e-08	-2.12258e-10	-1.29713	2.48486e-06	-2.12258e-10	-1.29639
158873841	chr2:158873841:G:A	7.97964e-08	-2.12258e-10	-1.24349	5.06511e-08	-2.12258e-10	-1.23334	2.62609e-06	-2.12258e-10	-1.24111
158873982	chr2:158873982:G:A	2.13602e-07	-2.12258e-10	-0.258859	1.29018e-07	-2.12258e-10	-0.298344	6.87443e-06	-2.12258e-10	-0.278795
158873987	chr2:158873987:C:T	7.97749e-08	-2.12258e-10	-1.24376	5.06362e-08	-2.12258e-10	-1.23363	2.62537e-06	-2.12258e-10	-1.24138
158874020	chr2:158874020:G:T	1.26343e-07	-2.12258e-10	-0.783968	8.11439e-08	-2.12258e-10	-0.762074	4.06921e-06	-2.12258e-10	-0.803155
158874301	chr2:158874301:T:G	1.08629e-07	-2.12258e-10	-0.935035	6.78002e-08	-2.12258e-10	-0.941733	3.49965e-06	-2.12258e-10	-0.953942
158874896	chr2:158874896:C:T	7.97964e-08	-2.12258e-10	-1.24349	5.06511e-08	-2.12258e-10	-1.23334	2.62609e-06	-2.12258e-10	-1.24111
158875017	chr2:158875017:T:G	7.98178e-08	-2.12258e-10	-1.24323	5.06658e-08	-2.12258e-10	-1.23305	2.62681e-06	-2.12258e-10	-1.24083
158875117	chr2:158875117:A:G	1.10328e-07	-2.12258e-10	-0.919513	7.07112e-08	-2.12258e-10	-0.899693	3.62627e-06	-2.12258e-10	-0.918399
158875216	chr2:158875216:A:G	1.37931e-07	-1.36817	0.671957	1.31438e-07	-0.739076	0.459312	4.88586e-06	-1.22177	0.601509
158875446	chr2:158875446:G:T	1.66891e-08	-1.79711	-1.0111	1.41363e-08	-1.44117	-1.06839	6.22255e-07	-1.62414	-1.05687
158875494	chr2:158875494:G:C	1.58462e-08	-1.64667	-1.21338	1.13468e-08	-1.52057	-1.20879	5.40656e-07	-1.61109	-1.21049
158875595	chr2:158875595:T:A	1.54964e-08	-1.80309	-1.07927	1.27982e-08	-1.42841	-1.18058	5.71976e-07	-1.62398	-1.14128
158875642	chr2:158875642:A:T	5.37208e-08	-1.84142	0.202248	4.464e-08	-1.40888	0.0492104	1.80967e-06	-1.77642	0.162956
158875945	chr2:158875945:A:G	7.95491e-08	-2.12258e-10	-1.2466	4.94256e-08	-2.12258e-10	-1.25783	2.59306e-06	-2.12258e-10	-1.25377
158876091	chr2:158876091:A:C	2.37344e-08	-1.80045	-0.655592	1.79637e-08	-1.43727	-0.832675	8.41891e-07	-1.62103	-0.757673
158876383	chr2:158876383:A:G	7.90159e-08	-2.12258e-10	-1.25332	5.01067e-08	-2.12258e-10	-1.24414	2.59975e-06	-2.12258e-10	-1.25119
158876409	chr2:158876409:T:C	8.16834e-08	-2.12258e-10	-1.22012	5.19488e-08	-2.12258e-10	-1.20804	2.68948e-06	-2.12258e-10	-1.21725
158876758	chr2:158876758:TC:T	4.2932e-08	-1.86335	-3.10475e-10	3.45283e-08	-1.61652	-3.10475e-10	1.53871e-06	-1.77566	-3.10475e-10
158876972	chr2:158876972:G:A	7.56356e-08	-2.12258e-10	-1.29705	4.75571e-08	-2.12258e-10	-1.29637	2.48352e-06	-2.12258e-10	-1.29693
158877111	chr2:158877111:A:C	7.97964e-08	-2.12258e-10	-1.24349	5.06511e-08	-2.12258e-10	-1.23334	2.62609e-06	-2.12258e-10	-1.24111
158877136	chr2:158877136:T:A	7.57855e-08	-2.12258e-10	-1.29507	4.75616e-08	-2.12258e-10	-1.29627	2.48793e-06	-2.12258e-10	-1.29515
158877204	chr2:158877204:G:A	1.11723e-07	-2.12258e-10	-0.906953	7.15907e-08	-2.12258e-10	-0.887333	3.6077e-06	-2.12258e-10	-0.923532
158877434	chr2:158877434:C:T	8.33081e-08	-2.12258e-10	-1.20043	5.15396e-08	-2.12258e-10	-1.21595	2.70833e-06	-2.12258e-10	-1.21027
158877629	chr2:158877629:C:T	8.93042e-08	-2.12258e-10	-1.13092	5.74195e-08	-2.12258e-10	-1.10791	2.94819e-06	-2.12258e-10	-1.12541
158877981	chr2:158877981:A:C	7.67541e-08	-2.12258e-10	-1.28236	4.80745e-08	-2.12258e-10	-1.28555	2.52142e-06	-2.12258e-10	-1.28178
158878059	chr2:158878059:T:C	1.07012e-05	-2.12258e-10	3.65514	5.47222e-06	-2.12258e-10	3.44914	0.000296802	-2.12258e-10	3.48646
158878079	chr2:158878079:A:G	7.56516e-08	-2.12258e-10	-1.29683	4.75204e-08	-2.12258e-10	-1.29714	2.48346e-06	-2.12258e-10	-1.29695
158878206	chr2:158878206:G:A	2.97514e-06	-2.12258e-10	2.37507	1.47261e-06	-2.12258e-10	2.13649	8.43329e-05	-2.12258e-10	2.22817
158878560	chr2:158878560:A:G	8.81601e-08	-1.14382	-3.10475e-10	6.03927e-08	-1.05743	-3.10475e-10	3.30872e-06	-1.01004	-3.10475e-10
158878639	chr2:158878639:A:C	7.77413e-08	-2.12258e-10	-1.26959	4.90374e-08	-2.12258e-10	-1.26572	2.54734e-06	-2.12258e-10	-1.27155
158878642	chr2:158878642:G:C	2.15311e-08	-1.65214	-0.901339	1.13532e-08	-1.80277	-0.926029	6.77495e-07	-1.66953	-0.926426
158878741	chr2:158878741:A:G	2.81552e-08	-1.77418	-0.51106	1.46995e-08	-1.87256	-0.597925	8.31416e-07	-1.82095	-0.570283
158879034	chr2:158879034:C:A	4.30607e-08	-1.86036	-3.10475e-10	2.70212e-08	-1.86168	-3.10475e-10	1.39357e-06	-1.87474	-3.10475e-10
158879156	chr2:158879156:G:A	1.27924e-07	-1.46299	0.691458	7.30813e-08	-1.62446	0.757732	4.37112e-06	-1.39695	0.665368
158879701	chr2:158879701:C:T	7.98313e-08	-2.12258e-10	-1.24306	4.98063e-08	-2.12258e-10	-1.25016	2.61548e-06	-2.12258e-10	-1.24516
158879714	chr2:158879714:A:C	2.72103e-08	-1.85578	-0.463594	1.5361e-08	-1.87069	-0.555774	8.23357e-07	-1.87494	-0.526031
158879907	chr2:158879907:G:A	9.84587e-08	-0.840102	-0.193233	4.07919e-08	-1.31606	-0.133754	4.26088e-06	-0.547785	-0.209343
158879961	chr2:158879961:G:A	7.93173e-08	-2.12258e-10	-1.24952	5.01745e-08	-2.12258e-10	-1.24279	2.58639e-06	-2.12258e-10	-1.25634
158880094	chr2:158880094:G:A	8.01866e-08	-1.74407	0.505452	3.31971e-08	-1.87165	0.215815	2.18777e-06	-1.81581	0.39209
158880285	chr2:158880285:C:T	1.46895e-08	-1.69306	-1.24278	8.85941e-09	-1.72715	-1.24967	4.56879e-07	-1.74813	-1.24181
158880333	chr2:158880333:C:T	2.48159e-07	-2.12258e-10	-0.108903	1.56746e-07	-2.12258e-10	-0.103672	8.40629e-06	-2.12258e-10	-0.0776232
158880390	chr2:158880390:G:A	9.70472e-08	-1.6862	0.638427	3.81393e-08	-1.85487	0.33782	2.58418e-06	-1.77904	0.521851
158880467	chr2:158880467:G:A	4.59138e-08	-1.79621	-3.10475e-10	2.7397e-08	-1.84786	-3.10475e-10	1.40002e-06	-1.87011	-3.10475e-10
158880864	chr2:158880864:C:T	4.46363e-07	-0.569493	1.04765	1.18171e-07	-1.39701	1.01085	1.47391e-05	-0.458078	0.941975
158881052	chr2:158881052:C:A	1.65188e-07	-2.12258e-10	-0.515889	1.0394e-07	-2.12258e-10	-0.514489	5.33072e-06	-2.12258e-10	-0.533118
158881343	chr2:158881343:A:G	7.71937e-08	-2.12258e-10	-1.27665	4.85827e-08	-2.12258e-10	-1.27503	2.53543e-06	-2.12258e-10	-1.27624
158881592	chr2:158881592:A:T	1.22197e-07	-2.12258e-10	-0.817341	8.17686e-08	-2.12258e-10	-0.754405	4.03239e-06	-2.12258e-10	-0.812244
158881615	chr2:158881615:A:G	1.14405e-07	-1.23167	0.348447	6.22388e-08	-1.43443	0.407113	3.91996e-06	-1.16212	0.321594
158881686	chr2:158881686:T:A	3.842e-07	-0.454273	0.782463	9.84848e-08	-1.33096	0.762564	1.27782e-05	-0.346642	0.687778
158881694	chr2:158881694:C:T	1.1786e-07	-1.42855	0.575077	6.83299e-08	-1.58608	0.652128	4.1019e-06	-1.34023	0.545077
158881764	chr2:158881764:C:A	8.38857e-08	-1.65946	0.46594	3.41192e-08	-1.83784	0.209404	2.1868e-06	-1.78536	0.361194
158882365	chr2:158882365:G:A	1.35798e-07	-1.77173	1.05992	6.80305e-08	-1.83452	0.896181	4.30011e-06	-1.84379	1.09582
158882412	chr2:158882412:C:T	8.29632e-08	-2.12258e-10	-1.20458	5.16217e-08	-2.12258e-10	-1.21436	2.72409e-06	-2.12258e-10	-1.20447
158882493	chr2:158882493:G:A	7.66569e-08	-2.12258e-10	-1.28363	4.83576e-08	-2.12258e-10	-1.27968	2.51523e-06	-2.12258e-10	-1.28424
158882574	chr2:158882574:C:T	8.75831e-08	-2.12258e-10	-1.15038	5.43541e-08	-2.12258e-10	-1.16278	2.87655e-06	-2.12258e-10	-1.15001
158882673	chr2:158882673:T:C	8.57152e-08	-2.12258e-10	-1.17194	5.32507e-08	-2.12258e-10	-1.18329	2.81529e-06	-2.12258e-10	-1.17154
158882756	chr2:158882756:A:G	1.88016e-08	-1.40008	-1.28895	1.0824e-08	-1.49066	-1.28587	5.44374e-07	-1.52374	-1.29098
158882808	chr2:158882808:A:C	1.74584e-08	-1.46938	-1.29378	1.01241e-08	-1.55167	-1.29171	5.11848e-07	-1.58131	-1.29502
158882844	chr2:158882844:A:G	1.06358e-07	-1.21569	0.259525	5.76123e-08	-1.42191	0.317342	3.648e-06	-1.14666	0.23424
158882902	chr2:158882902:A:C	7.85625e-08	-2.12258e-10	-1.25908	4.9575e-08	-2.12258e-10	-1.25481	2.5727e-06	-2.12258e-10	-1.26165
158883384	chr2:158883384:A:G	1.92473e-08	-1.37894	-1.28666	1.58139e-08	-1.11949	-1.27792	5.68841e-07	-1.47884	-1.29192
158883385	chr2:158883385:G:A	1.00548e-07	-1.57478	0.562446	3.71741e-08	-1.81219	0.2695	2.57731e-06	-1.70275	0.442892
158883426	chr2:158883426:T:A	1.23336e-07	-1.49267	0.684611	7.26143e-08	-1.63739	0.764258	4.26228e-06	-1.4115	0.654704
158883628	chr2:158883628:G:C	4.27762e-08	-1.86699	-3.10475e-10	2.75163e-08	-1.84352	-3.10475e-10	1.46635e-06	-1.82383	-3.10475e-10
158883812	chr2:158883812:G:A	4.60527e-08	-1.79319	-3.10475e-10	2.65802e-08	-1.87813	-3.10475e-10	1.40138e-06	-1.86914	-3.10475e-10
158883975	chr2:158883975:C:T	2.06714e-08	-1.30614	-1.28808	1.18514e-08	-1.401	-1.28485	5.9382e-07	-1.43758	-1.2902
158884029	chr2:158884029:C:T	7.7357e-08	-2.12258e-10	-1.27454	4.88395e-08	-2.12258e-10	-1.26976	2.52808e-06	-2.12258e-10	-1.27914
158884184	chr2:158884184:G:A	9.61604e-08	-1.58552	0.528564	3.58615e-08	-1.81718	0.238545	2.47343e-06	-1.71115	0.410149
158884186	chr2:158884186:G:A	1.00421e-07	-1.5738	0.560205	3.71143e-08	-1.81172	0.267422	2.57287e-06	-1.70229	0.440714
158884609	chr2:158884609:T:C	1.24391e-07	-1.51153	0.711982	7.36172e-08	-1.65135	0.791935	4.29111e-06	-1.4314	0.681342
158884613	chr2:158884613:A:C	6.45538e-07	-1.38817	2.23528	2.70936e-07	-1.73954	2.18312	1.76277e-05	-1.43689	2.09976
158884615	chr2:158884615:G:T	6.4357e-07	-1.37768	2.22174	2.68852e-07	-1.73381	2.16968	1.75666e-05	-1.42709	2.08648
158884988	chr2:158884988:T:A	2.54439e-08	-1.81409	-0.572402	1.37097e-08	-1.8797	-0.660497	7.5617e-07	-1.85246	-0.633633
158885058	chr2:158885058:T:C	4.25307e-08	-1.87275	-3.10475e-10	2.75449e-08	-1.84248	-3.10475e-10	1.40963e-06	-1.86328	-3.10475e-10
158885083	chr2:158885083:A:G	7.82928e-08	-2.12258e-10	-1.26252	4.94801e-08	-2.12258e-10	-1.25673	2.55559e-06	-2.12258e-10	-1.26832
158885209	chr2:158885209:C:A	7.84339e-08	-2.12258e-10	-1.26072	4.95761e-08	-2.12258e-10	-1.25479	2.55979e-06	-2.12258e-10	-1.26668
158885437	chr2:158885437:C:T	7.37053e-08	-1.34454	0.0216456	3.45539e-08	-1.67472	0.0589431	2.67947e-06	-1.19128	-0.0297015
158885535	chr2:158885535:G:T	8.14757e-08	-2.12258e-10	-1.22267	5.07415e-08	-2.12258e-10	-1.23155	2.67475e-06	-2.12258e-10	-1.22275
158885795	chr2:158885795:A:G	2.78891e-07	-0.625968	0.633818	7.64024e-08	-1.43858	0.616297	9.21998e-06	-0.528736	0.543506
158886350	chr2:158886350:C:T	2.91595e-08	-1.38089	-0.869296	1.37473e-08	-1.64704	-0.890417	1.20164e-06	-1.14724	-0.875676
158886390	chr2:158886390:T:C	7.66426e-08	-1.28047	-0.00334908	4.22467e-08	-1.46931	0.054536	2.65482e-06	-1.20698	-0.0232475
158886393	chr2:158886393:C:T	4.33965e-08	-1.85259	-3.10475e-10	3.04178e-08	-1.74327	-3.10475e-10	1.56012e-06	-1.76184	-3.10475e-10
158886399	chr2:158886399:T:C	2.91453e-07	-0.356781	0.408687	7.10844e-08	-1.27654	0.382106	9.66397e-06	-0.258029	0.319829
158886413	chr2:158886413:A:C	3.31238e-08	-1.406	-0.716718	1.56559e-08	-1.66549	-0.741959	1.35256e-06	-1.17971	-0.724893
158886558	chr2:158886558:G:C	1.37778e-08	-1.70715	-1.29277	8.35859e-09	-1.74344	-1.29157	4.26695e-07	-1.76395	-1.29433
158886565	chr2:158886565:C:A	1.39486e-08	-1.69737	-1.29022	8.44744e-09	-1.73297	-1.29146	4.34019e-07	-1.75363	-1.28764
158886998	chr2:158886998:A:C	7.82305e-08	-2.12258e-10	-1.26331	4.9592e-08	-2.12258e-10	-1.25447	2.57857e-06	-2.12258e-10	-1.25937
158887025	chr2:158887025:T:C	2.87679e-07	-2.12258e-10	0.038872	1.79126e-07	-2.12258e-10	0.0297896	9.4177e-06	-2.12258e-10	0.0359877
158887103	chr2:158887103:G:T	1.14519e-07	-2.12258e-10	-0.882236	7.33733e-08	-2.12258e-10	-0.862738	3.76232e-06	-2.12258e-10	-0.881569
158887120	chr2:158887120:T:A	9.18939e-08	-1.58748	0.485141	3.637e-08	-1.79002	0.225471	2.40253e-06	-1.71484	0.384754
158887156	chr2:158887156:T:G	6.40301e-08	-1.36045	-0.103165	2.51464e-08	-1.7319	-0.201683	1.81298e-06	-1.40343	-0.208207
158887375	chr2:158887375:G:A	6.47738e-07	-2.12258e-10	0.850514	3.83032e-07	-2.12258e-10	0.789821	2.04447e-05	-2.12258e-10	0.81112
158887616	chr2:158887616:A:G	1.53189e-08	-1.80095	-1.09293	1.02142e-08	-1.74302	-1.0915	5.23278e-07	-1.77469	-1.07956
158887645	chr2:158887645:A:G	7.95964e-08	-2.12258e-10	-1.246	4.97768e-08	-2.12258e-10	-1.25075	2.61691e-06	-2.12258e-10	-1.24461
158887663	chr2:158887663:A:G	8.26103e-08	-2.12258e-10	-1.20884	5.15608e-08	-2.12258e-10	-1.21554	2.71147e-06	-2.12258e-10	-1.20911
158887717	chr2:158887717:A:G	2.30693e-08	-1.2442	-1.24027	1.53553e-08	-1.1871	-1.23974	7.33791e-07	-1.26703	-1.24911
158887864	chr2:158887864:G:A	1.41459e-07	-2.12258e-10	-0.670963	9.54945e-08	-2.12258e-10	-0.59923	4.64545e-06	-2.12258e-10	-0.670716
158888024	chr2:158888024:G:A	3.33193e-07	-1.08453	1.27028	1.18884e-07	-1.5796	1.19945	8.65253e-06	-1.19424	1.14548
158888307	chr2:158888307:T:G	1.99255e-08	-1.65567	-0.975299	1.15137e-08	-1.73281	-0.981948	5.85547e-07	-1.77416	-0.967658
158888656	chr2:158888656:T:G	1.5082e-08	-1.78443	-1.12505	8.97452e-09	-1.85423	-1.10967	5.36279e-07	-1.74488	-1.08482
158888677	chr2:158888677:G:A	1.30488e-07	-2.12258e-10	-0.75169	7.95416e-08	-2.12258e-10	-0.782018	4.33443e-06	-2.12258e-10	-0.740013
158888985	chr2:158888985:A:C	8.35691e-08	-2.12258e-10	-1.1973	5.21445e-08	-2.12258e-10	-1.20428	2.74132e-06	-2.12258e-10	-1.19816
158889059	chr2:158889059:C:T	1.43125e-08	-1.79408	-1.16775	9.27622e-09	-1.72755	-1.20329	4.53389e-07	-1.79998	-1.19763
158889197	chr2:158889197:A:G	4.72775e-08	-1.76694	-3.10475e-10	2.8795e-08	-1.79809	-3.10475e-10	1.44186e-06	-1.84067	-3.10475e-10
158889198	chr2:158889198:T:C	1.3264e-08	-1.83119	-1.20673	8.0672e-09	-1.87493	-1.19556	4.61437e-07	-1.80271	-1.17731
158889264	chr2:158889264:T:C	4.34421e-08	-1.85154	-3.10475e-10	2.74112e-08	-1.84735	-3.10475e-10	1.41874e-06	-1.85683	-3.10475e-10
158889328	chr2:158889328:C:T	8.00909e-08	-2.12258e-10	-1.23981	5.00249e-08	-2.12258e-10	-1.24578	2.66839e-06	-2.12258e-10	-1.22513
158889529	chr2:158889529:C:A	9.33457e-08	-1.51866	0.431994	3.43622e-08	-1.77246	0.151119	2.47208e-06	-1.62706	0.325517
158889734	chr2:158889734:T:C	2.12356e-08	-1.34552	-1.22177	1.41153e-08	-1.28909	-1.22195	6.74777e-07	-1.36756	-1.23242
158889866	chr2:158889866:C:T	4.61382e-08	-1.79133	-3.10475e-10	2.75256e-08	-1.84318	-3.10475e-10	1.64527e-06	-1.7087	-3.10475e-10
158890395	chr2:158890395:T:A	8.40517e-08	-2.12258e-10	-1.19154	5.2439e-08	-2.12258e-10	-1.19865	2.75725e-06	-2.12258e-10	-1.19237
158890851	chr2:158890851:G:C	1.29615e-07	-2.12258e-10	-0.758403	8.65331e-08	-2.12258e-10	-0.697771	4.29851e-06	-2.12258e-10	-0.748334
158890869	chr2:158890869:G:T	8.16454e-08	-2.12258e-10	-1.22059	5.16514e-08	-2.12258e-10	-1.21378	2.68608e-06	-2.12258e-10	-1.21852
158890955	chr2:158890955:G:A	9.42885e-08	-2.12258e-10	-1.07661	5.85174e-08	-2.12258e-10	-1.08897	3.03864e-06	-2.12258e-10	-1.09519
158890977	chr2:158890977:C:T	8.22923e-08	-2.12258e-10	-1.21269	5.23757e-08	-2.12258e-10	-1.19986	2.71148e-06	-2.12258e-10	-1.20911
158891029	chr2:158891029:C:T	8.11159e-08	-2.12258e-10	-1.22709	5.02955e-08	-2.12258e-10	-1.24038	2.64072e-06	-2.12258e-10	-1.23555
158891561	chr2:158891561:T:C	4.9653e-08	-1.36017	-0.357743	2.00018e-08	-1.654	-0.508471	1.4099e-06	-1.45196	-0.411123
158891907	chr2:158891907:C:T	4.22361e-08	-1.8797	-3.10475e-10	2.67819e-08	-1.87057	-3.10475e-10	1.38951e-06	-1.87765	-3.10475e-10
158892096	chr2:158892096:A:G	1.27882e-08	-1.80156	-1.27289	7.46368e-09	-1.86714	-1.28111	4.22487e-07	-1.78385	-1.28435
158892282	chr2:158892282:G:A	9.04724e-08	-1.53841	0.420487	3.52417e-08	-1.77955	0.183478	2.45467e-06	-1.63545	0.326844
158892385	chr2:158892385:A:G	9.04648e-08	-2.12258e-10	-1.11801	5.67597e-08	-2.12258e-10	-1.11947	3.01167e-06	-2.12258e-10	-1.10411
158892541	chr2:158892541:T:C	7.84857e-08	-1.6259	0.365839	3.06857e-08	-1.8246	0.0901013	2.12907e-06	-1.70873	0.257808
158892582	chr2:158892582:A:G	1.05147e-07	-2.12258e-10	-0.967616	6.70268e-08	-2.12258e-10	-0.953205	3.55054e-06	-2.12258e-10	-0.939504
158892888	chr2:158892888:A:G	7.68485e-08	-1.65057	0.369437	3.04385e-08	-1.83595	0.0933647	2.09301e-06	-1.72927	0.261275
158893526	chr2:158893526:A:C	7.58125e-08	-1.66364	0.368928	3.02558e-08	-1.84153	0.0929211	2.07054e-06	-1.73959	0.260796
158893786	chr2:158893786:T:C	4.89506e-08	-1.43709	-0.295071	3.60776e-08	-1.10217	-0.470459	2.45673e-06	-1.02394	-0.283831
158893876	chr2:158893876:G:C	1.713e-08	-1.87827	-0.903868	1.06977e-08	-1.86678	-0.921487	5.40525e-07	-1.87228	-0.949535
158893965	chr2:158893965:G:C	7.99026e-08	-2.12258e-10	-1.24216	4.99067e-08	-2.12258e-10	-1.24814	2.60093e-06	-2.12258e-10	-1.25073
158894111	chr2:158894111:A:G	1.55974e-07	-1.60046	1.02718	6.03445e-08	-1.81085	0.752622	4.22923e-06	-1.68853	0.923948
158894482	chr2:158894482:A:G	1.70351e-08	-1.5212	-1.2665	9.6201e-09	-1.62395	-1.27049	4.78055e-07	-1.67923	-1.2654
158894744	chr2:158894744:AC:A	1.96506e-08	-1.77304	-0.871826	1.09619e-08	-1.86443	-0.899445	6.01557e-07	-1.7882	-0.926642
158894892	chr2:158894892:AC:A	8.11695e-08	-2.12258e-10	-1.22643	5.09311e-08	-2.12258e-10	-1.22782	2.68764e-06	-2.12258e-10	-1.21794
158895669	chr2:158895669:C:T	1.80198e-08	-1.45602	-1.27548	1.03145e-08	-1.54982	-1.27493	5.07948e-07	-1.61095	-1.27303
158896587	chr2:158896587:G:C	3.1159e-08	-1.65239	-0.53148	1.4027e-08	-1.8328	-0.684519	8.80693e-07	-1.72595	-0.607703
158896804	chr2:158896804:C:T	7.80825e-08	-2.12258e-10	-1.26521	4.86139e-08	-2.12258e-10	-1.27439	2.54679e-06	-2.12258e-10	-1.27177
158897213	chr2:158897213:G:A	3.07996e-08	-1.66303	-0.532444	1.39462e-08	-1.83752	-0.685568	8.72552e-07	-1.73397	-0.608967
158897245	chr2:158897245:G:A	1.01808e-07	-2.12258e-10	-0.999879	6.45316e-08	-2.12258e-10	-0.991143	3.33602e-06	-2.12258e-10	-1.00182
158897867	chr2:158897867:G:C	1.62264e-08	-1.56788	-1.26845	9.23296e-09	-1.66299	-1.27252	4.61911e-07	-1.71148	-1.26751
158898175	chr2:158898175:A:G	8.85016e-08	-2.12258e-10	-1.13995	5.62137e-08	-2.12258e-10	-1.12914	2.91467e-06	-2.12258e-10	-1.13685
158898406	chr2:158898406:T:A	3.12878e-08	-1.87804	-0.301707	2.1183e-08	-1.85414	-0.250961	9.33187e-07	-1.87764	-0.398117
158898410	chr2:158898410:T:G	7.8088e-08	-2.12258e-10	-1.26514	4.86167e-08	-2.12258e-10	-1.27433	2.54694e-06	-2.12258e-10	-1.27171
158898471	chr2:158898471:C:T	9.13849e-08	-2.12258e-10	-1.10789	5.90538e-08	-2.12258e-10	-1.07985	2.95217e-06	-2.12258e-10	-1.12406
158898546	chr2:158898546:T:C	8.40652e-08	-2.12258e-10	-1.19138	5.3276e-08	-2.12258e-10	-1.18281	2.76763e-06	-2.12258e-10	-1.18861
158898725	chr2:158898725:A:C	8.39269e-08	-2.12258e-10	-1.19303	5.2313e-08	-2.12258e-10	-1.20105	2.74762e-06	-2.12258e-10	-1.19587
158898810	chr2:158898810:C:T	3.36919e-08	-1.64964	-0.456071	1.49873e-08	-1.83294	-0.618157	9.44775e-07	-1.72568	-0.53773
158898978	chr2:158898978:G:T	4.22825e-08	-1.8786	-3.10475e-10	2.84987e-08	-1.80844	-3.10475e-10	1.45024e-06	-1.83488	-3.10475e-10
158899233	chr2:158899233:C:T	4.30647e-08	-1.86027	-3.10475e-10	2.6712e-08	-1.87318	-3.10475e-10	1.39459e-06	-1.874	-3.10475e-10
158899330	chr2:158899330:T:C	1.46912e-08	-1.87957	-1.05615	9.74595e-09	-1.86544	-1.016	4.63095e-07	-1.87245	-1.10397
158899342	chr2:158899342:AAAT:A	4.52984e-08	-1.75699	-0.0527141	2.05205e-08	-1.86792	-0.268952	1.2692e-06	-1.83409	-0.134127
158899343	chr2:158899343:A:G	8.07884e-08	-2.12258e-10	-1.23114	5.0562e-08	-2.12258e-10	-1.2351	2.65121e-06	-2.12258e-10	-1.23159
158899355	chr2:158899355:ATTACT:A	5.21526e-08	-1.6688	-3.10475e-10	2.80033e-08	-1.82598	-3.10475e-10	1.50123e-06	-1.80032	-3.10475e-10
158899558	chr2:158899558:A:T	2.90053e-07	-2.12258e-10	0.0470913	1.75737e-07	-2.12258e-10	0.0106919	9.39949e-06	-2.12258e-10	0.0340516
158899726	chr2:158899726:A:G	7.79298e-08	-2.12258e-10	-1.26716	4.9199e-08	-2.12258e-10	-1.26242	2.56247e-06	-2.12258e-10	-1.26563
158899874	chr2:158899874:A:G	1.01659e-07	-2.12258e-10	-1.00135	6.50172e-08	-2.12258e-10	-0.983647	3.32247e-06	-2.12258e-10	-1.0059
158900194	chr2:158900194:C:T	7.64012e-08	-2.12258e-10	-1.28697	4.80679e-08	-2.12258e-10	-1.28568	2.5092e-06	-2.12258e-10	-1.28664
158900453	chr2:158900453:C:T	8.22922e-08	-2.12258e-10	-1.2127	5.21393e-08	-2.12258e-10	-1.20438	2.70973e-06	-2.12258e-10	-1.20976
158901131	chr2:158901131:CAT:C	8.05815e-08	-2.12258e-10	-1.2337	5.05713e-08	-2.12258e-10	-1.23491	2.66468e-06	-2.12258e-10	-1.22652
158901265	chr2:158901265:T:C	9.67219e-08	-2.12258e-10	-1.05113	6.33469e-08	-2.12258e-10	-1.00967	3.13033e-06	-2.12258e-10	-1.06546
158901675	chr2:158901675:T:G	6.71911e-08	-1.41543	-3.10475e-10	3.16623e-08	-1.70317	-3.10475e-10	1.77276e-06	-1.63407	-3.10475e-10
158902095	chr2:158902095:T:A	8.11601e-08	-2.12258e-10	-1.22655	5.13581e-08	-2.12258e-10	-1.21948	2.67089e-06	-2.12258e-10	-1.22419
158902480	chr2:158902480:G:A	1.26666e-08	-1.79197	-1.29204	7.43012e-09	-1.85596	-1.2968	4.22337e-07	-1.773	-1.29556
158902582	chr2:158902582:A:G	4.64016e-08	-1.70579	-0.0798528	2.1778e-08	-1.85416	-0.223241	1.33265e-06	-1.76728	-0.152155
158903268	chr2:158903268:A:G	5.23831e-08	-1.70822	0.0438328	2.45452e-08	-1.8546	-0.103177	1.48833e-06	-1.76776	-0.0411843
158903315	chr2:158903315:C:T	1.2692e-07	-2.12258e-10	-0.779414	8.18013e-08	-2.12258e-10	-0.754005	4.17877e-06	-2.12258e-10	-0.776587
158903420	chr2:158903420:G:A	8.18833e-08	-2.12258e-10	-1.21768	5.13793e-08	-2.12258e-10	-1.21906	2.70994e-06	-2.12258e-10	-1.20968
158903930	chr2:158903930:C:T	1.47255e-08	-1.67193	-1.26146	7.93593e-09	-1.82301	-1.26389	4.63012e-07	-1.70809	-1.26852
158904111	chr2:158904111:G:A	1.50134e-08	-1.874	-1.04003	9.45569e-09	-1.86185	-1.04983	5.03916e-07	-1.83158	-1.06037
158904127	chr2:158904127:C:T	5.4775e-07	-2.12258e-10	0.682847	3.36907e-07	-2.12258e-10	0.66151	1.80208e-05	-2.12258e-10	0.684926
158904307	chr2:158904307:T:A	1.31609e-08	-1.76721	-1.27851	7.58415e-09	-1.84216	-1.29008	4.38005e-07	-1.74595	-1.28618
158904327	chr2:158904327:C:T	9.1644e-08	-2.12258e-10	-1.10506	5.97466e-08	-2.12258e-10	-1.06819	3.02678e-06	-2.12258e-10	-1.0991
158904342	chr2:158904342:T:C	1.46618e-08	-1.67163	-1.2661	7.90299e-09	-1.82267	-1.26838	4.61173e-07	-1.70796	-1.27263
158904996	chr2:158904996:A:T	4.31001e-08	-1.85945	-3.10475e-10	2.65474e-08	-1.87937	-3.10475e-10	1.41959e-06	-1.85623	-3.10475e-10
158905170	chr2:158905170:T:C	1.46148e-08	-1.6611	-1.27983	7.84121e-09	-1.81725	-1.28165	4.59938e-07	-1.69875	-1.28451
158905490	chr2:158905490:C:T	4.60154e-08	-1.794	-3.10475e-10	2.73712e-08	-1.84881	-3.10475e-10	1.53544e-06	-1.77778	-3.10475e-10
158905566	chr2:158905566:G:A	2.34096e-08	-1.28882	-1.18101	1.07016e-08	-1.60827	-1.17964	8.02618e-07	-1.21521	-1.21127
158905590	chr2:158905590:C:T	7.71486e-08	-2.12258e-10	-1.27724	4.8464e-08	-2.12258e-10	-1.27748	2.55986e-06	-2.12258e-10	-1.26665
158905617	chr2:158905617:TAGATC:T	7.66015e-08	-2.12258e-10	-1.28436	4.78497e-08	-2.12258e-10	-1.29023	2.50401e-06	-2.12258e-10	-1.28871
158905620	chr2:158905620:A:G	1.31159e-08	-1.75417	-1.29497	7.59639e-09	-1.83351	-1.29711	4.40094e-07	-1.73048	-1.29689
158905732	chr2:158905732:T:G	1.4418e-08	-1.68386	-1.27064	7.82002e-09	-1.82874	-1.27287	4.54008e-07	-1.71879	-1.27745
158906085	chr2:158906085:A:G	3.10223e-08	-1.63111	-0.55715	1.65729e-08	-1.81714	-0.53339	9.73126e-07	-1.5738	-0.660048
158906225	chr2:158906225:A:G	7.59648e-08	-2.12258e-10	-1.2927	4.77286e-08	-2.12258e-10	-1.29277	2.49689e-06	-2.12258e-10	-1.29156
158906288	chr2:158906288:T:C	3.29133e-08	-1.40085	-0.728242	1.28472e-08	-1.7517	-0.853473	9.51638e-07	-1.46458	-0.791591
158906413	chr2:158906413:GTTTAACATCCA:G	1.61431e-07	-2.12258e-10	-0.538895	9.64673e-08	-2.12258e-10	-0.589094	5.21587e-06	-2.12258e-10	-0.554897
158906700	chr2:158906700:A:G	1.28881e-08	-1.77024	-1.29643	7.5733e-09	-1.84034	-1.29333	4.35706e-07	-1.74281	-1.29458
158906737	chr2:158906737:A:G	8.48541e-08	-2.12258e-10	-1.18204	5.38099e-08	-2.12258e-10	-1.17284	2.79532e-06	-2.12258e-10	-1.17866
158907138	chr2:158907138:A:G	2.8996e-08	-1.65128	-0.604537	1.5625e-08	-1.82717	-0.582262	9.1001e-07	-1.59691	-0.703995
158907662	chr2:158907662:A:G	4.86771e-08	-1.73776	-3.10475e-10	3.15643e-08	-1.70627	-3.10475e-10	1.62798e-06	-1.71926	-3.10475e-10
158907910	chr2:158907910:TC:T	7.77725e-08	-2.12258e-10	-1.26918	4.97332e-08	-2.12258e-10	-1.25162	2.54582e-06	-2.12258e-10	-1.27215
158908180	chr2:158908180:C:T	1.62363e-08	-1.73496	-1.10076	8.48335e-09	-1.85991	-1.16028	4.90986e-07	-1.79785	-1.12009
158908486	chr2:158908486:A:C	4.56955e-08	-1.80097	-3.10475e-10	2.66183e-08	-1.8767	-3.10475e-10	1.4018e-06	-1.86884	-3.10475e-10
158909114	chr2:158909114:G:A	1.88223e-08	-1.43253	-1.2554	8.38113e-09	-1.75212	-1.2802	5.70006e-07	-1.49902	-1.26969
158909849	chr2:158909849:C:G	1.31424e-08	-1.75766	-1.28947	7.70984e-09	-1.83246	-1.28334	4.46727e-07	-1.72873	-1.28368
158909923	chr2:158909923:T:C	5.0571e-08	-1.69959	-3.10475e-10	2.88376e-08	-1.79662	-3.10475e-10	1.44306e-06	-1.83984	-3.10475e-10
158909962	chr2:158909962:G:T	7.825e-08	-1.72987	0.466808	3.25204e-08	-1.8602	0.18377	2.16586e-06	-1.79896	0.365169
158910114	chr2:158910114:G:A	1.39471e-08	-1.73136	-1.25634	9.33683e-09	-1.68418	-1.24015	4.78827e-07	-1.68588	-1.25714
158910152	chr2:158910152:C:T	1.31418e-08	-1.75803	-1.28915	7.71555e-09	-1.83217	-1.28289	4.47361e-07	-1.72777	-1.28323
158910249	chr2:158910249:C:T	5.77511e-07	-2.12258e-10	0.735755	3.55164e-07	-2.12258e-10	0.714283	1.88808e-05	-2.12258e-10	0.731542
158910596	chr2:158910596:A:C	7.79257e-08	-1.7297	0.462482	3.23845e-08	-1.86022	0.179599	2.15559e-06	-1.79938	0.360843
158911258	chr2:158911258:C:T	1.71443e-08	-1.48484	-1.29646	1.00067e-08	-1.56352	-1.29153	4.92073e-07	-1.6214	-1.29433
158911642	chr2:158911642:G:T	1.50567e-07	0.677576	-1.28614	8.33937e-08	0.556073	-1.2908	4.09011e-06	0.4704	-1.26843
158911823	chr2:158911823:A:G	8.71778e-08	-2.12258e-10	-1.15502	5.48047e-08	-2.12258e-10	-1.15452	2.8853e-06	-2.12258e-10	-1.14697
158912334	chr2:158912334:G:A	2.17222e-08	-1.31438	-1.23026	9.10463e-09	-1.68649	-1.26302	6.49367e-07	-1.38986	-1.2485
158912500	chr2:158912500:C:A	1.41532e-08	-1.69405	-1.27899	8.15933e-09	-1.78891	-1.27023	4.86032e-07	-1.65748	-1.2706
158912813	chr2:158912813:T:A	2.11297e-08	-1.31987	-1.25242	8.8897e-09	-1.69223	-1.28118	6.29424e-07	-1.39995	-1.26961
158913052	chr2:158913052:A:G	1.48471e-07	0.534837	-1.15742	8.17172e-08	0.420748	-1.17578	4.17596e-06	0.334117	-1.11138
158913309	chr2:158913309:T:C	3.77156e-08	-0.90592	-1.08698	2.46773e-08	-0.876037	-1.07638	1.1733e-06	-0.942951	-1.10383
158913325	chr2:158913325:T:C	7.6441e-08	-2.12258e-10	-1.28645	4.80692e-08	-2.12258e-10	-1.28566	2.50357e-06	-2.12258e-10	-1.28889
158913853	chr2:158913853:T:C	8.21411e-08	-1.21453	-3.10475e-10	6.20682e-08	-1.03006	-3.10475e-10	2.63028e-06	-1.23951	-3.10475e-10
158913864	chr2:158913864:A:C	8.25272e-08	-1.20984	-3.10475e-10	6.23622e-08	-1.02534	-3.10475e-10	2.64129e-06	-1.23534	-3.10475e-10
158913910	chr2:158913910:G:C	1.44489e-08	-1.70927	-1.24308	8.41838e-09	-1.79937	-1.22851	4.98032e-07	-1.67439	-1.22931
158913993	chr2:158913993:G:A	3.27536e-07	-2.12258e-10	0.168626	1.93836e-07	-2.12258e-10	0.108717	1.04458e-05	-2.12258e-10	0.139596
158914458	chr2:158914458:C:T	1.50949e-06	2.54404	-0.847489	3.06778e-07	1.43967	-0.871839	4.30415e-05	2.42348	-0.867919
158914658	chr2:158914658:C:T	7.81569e-08	-2.12258e-10	-1.26425	5.0042e-08	-2.12258e-10	-1.24544	2.55678e-06	-2.12258e-10	-1.26785
158914833	chr2:158914833:A:G	8.20959e-08	-1.72723	0.512151	3.38895e-08	-1.85956	0.224367	2.26389e-06	-1.79756	0.408043
158914840	chr2:158914840:A:G	1.47758e-08	-1.65123	-1.27875	9.18176e-09	-1.66114	-1.27994	4.76499e-07	-1.6675	-1.28039
158914861	chr2:158914861:C:T	7.62147e-08	-2.12258e-10	-1.28942	4.79868e-08	-2.12258e-10	-1.28737	2.50142e-06	-2.12258e-10	-1.28975
158915017	chr2:158915017:C:G	2.93249e-08	-1.2013	-1.04324	1.92547e-08	-1.16871	-1.03183	9.23399e-07	-1.22502	-1.06128
158915306	chr2:158915306:C:T	8.3743e-08	-1.71796	0.522739	3.43308e-08	-1.85629	0.234034	2.30283e-06	-1.79074	0.418275
158915419	chr2:158915419:G:A	8.09131e-08	-2.12258e-10	-1.2296	5.07343e-08	-2.12258e-10	-1.2317	2.6752e-06	-2.12258e-10	-1.22258
158915927	chr2:158915927:T:C	1.42079e-08	-1.80275	-1.16642	1.11095e-08	-1.63859	-1.11191	5.62962e-07	-1.60894	-1.1722
158915935	chr2:158915935:T:C	2.01237e-08	-1.36533	-1.25575	8.64143e-09	-1.71849	-1.28324	6.00814e-07	-1.44369	-1.27238
158916035	chr2:158916035:T:G	2.92659e-07	-2.12258e-10	0.0560356	1.73802e-07	-2.12258e-10	-0.000378568	9.34771e-06	-2.12258e-10	0.0285282
158916134	chr2:158916134:A:T	2.91405e-07	-2.12258e-10	0.0517407	1.73073e-07	-2.12258e-10	-0.00458453	9.30801e-06	-2.12258e-10	0.0242723
158916297	chr2:158916297:C:A	8.63653e-08	-2.12258e-10	-1.16439	5.48352e-08	-2.12258e-10	-1.15397	2.84662e-06	-2.12258e-10	-1.16047
158916764	chr2:158916764:A:G	9.24391e-08	-2.12258e-10	-1.09642	5.71237e-08	-2.12258e-10	-1.11308	3.04807e-06	-2.12258e-10	-1.0921
158916800	chr2:158916800:G:A	1.84508e-08	-1.66296	-1.04491	1.08886e-08	-1.7731	-0.997481	6.42303e-07	-1.63366	-1.01564
158917132	chr2:158917132:A:T	1.478e-08	-1.72552	-1.20418	1.02366e-08	-1.65457	-1.17776	5.33592e-07	-1.63177	-1.20296
158917532	chr2:158917532:T:C	8.23329e-08	-2.12258e-10	-1.2122	5.16115e-08	-2.12258e-10	-1.21455	2.72441e-06	-2.12258e-10	-1.20435
158917575	chr2:158917575:C:T	8.34764e-08	-1.72437	0.525964	3.43441e-08	-1.85871	0.236845	2.29853e-06	-1.79552	0.421187
158917798	chr2:158917798:G:C	1.36367e-08	-1.77342	-1.23679	9.22158e-09	-1.7195	-1.21725	4.80998e-07	-1.70045	-1.23804
158917838	chr2:158917838:T:C	2.91886e-07	-2.12258e-10	0.0533895	1.73351e-07	-2.12258e-10	-0.00297964	9.32315e-06	-2.12258e-10	0.0258973
158917845	chr2:158917845:G:A	7.59161e-08	-2.12258e-10	-1.29334	4.77619e-08	-2.12258e-10	-1.29207	2.49472e-06	-2.12258e-10	-1.29243
158917865	chr2:158917865:G:T	1.87639e-08	-1.64961	-1.04143	1.10291e-08	-1.76414	-0.993621	6.53368e-07	-1.62006	-1.01215
158917997	chr2:158917997:G:A	7.61484e-08	-2.12258e-10	-1.29029	4.76512e-08	-2.12258e-10	-1.29439	2.49172e-06	-2.12258e-10	-1.29363
158918106	chr2:158918106:C:T	8.15279e-08	-2.12258e-10	-1.22203	5.17411e-08	-2.12258e-10	-1.21205	2.69585e-06	-2.12258e-10	-1.21489
158919015	chr2:158919015:T:C	7.79218e-08	-2.12258e-10	-1.26727	4.89296e-08	-2.12258e-10	-1.26791	2.59204e-06	-2.12258e-10	-1.25416
158919057	chr2:158919057:C:T	9.5445e-08	-2.12258e-10	-1.06442	6.24063e-08	-2.12258e-10	-1.02463	3.15224e-06	-2.12258e-10	-1.05849
158919488	chr2:158919488:T:C	1.78622e-08	-1.63473	-1.10556	9.28828e-09	-1.76715	-1.16239	5.71263e-07	-1.63054	-1.13597
158919660	chr2:158919660:C:T	8.53774e-08	-2.12258e-10	-1.17589	5.30589e-08	-2.12258e-10	-1.1869	2.81353e-06	-2.12258e-10	-1.17216
158920497	chr2:158920497:C:T	1.52846e-08	-1.65621	-1.23992	8.75408e-09	-1.77249	-1.21629	5.18742e-07	-1.63666	-1.22629
158920614	chr2:158920614:T:C	7.5644e-08	-2.12258e-10	-1.29693	4.75213e-08	-2.12258e-10	-1.29712	2.48306e-06	-2.12258e-10	-1.29711
158920755	chr2:158920755:G:A	1.52823e-06	2.64184	-0.932942	1.83772e-07	0.943046	-0.88765	1.64383e-05	1.54638	-0.953374
158920893	chr2:158920893:T:C	1.70892e-07	-2.12258e-10	-0.48194	1.13261e-07	-2.12258e-10	-0.428601	5.6834e-06	-2.12258e-10	-0.469054
158921008	chr2:158921008:C:A	1.54328e-08	-1.64421	-1.24227	8.80101e-09	-1.7642	-1.21923	5.2386e-07	-1.6241	-1.22903
158921077	chr2:158921077:G:A	1.23203e-07	0.106061	-0.915198	7.97761e-08	0.120836	-0.89991	3.92681e-06	0.0183107	-0.857087
158921200	chr2:158921200:G:A	2.27661e-08	-1.3775	-1.1202	1.48509e-08	-1.34587	-1.11437	7.21009e-07	-1.39638	-1.13733
158921345	chr2:158921345:T:G	2.31242e-08	-1.3238	-1.1583	1.51322e-08	-1.28852	-1.15295	7.35115e-07	-1.34141	-1.17292
158921362	chr2:158921362:G:A	4.50942e-06	2.79095	-3.10475e-10	3.38062e-06	2.96752	-3.10475e-10	7.68649e-05	2.13545	-3.10475e-10
158921423	chr2:158921423:A:G	8.57496e-08	-0.728229	-0.443312	6.92265e-08	-0.578379	-0.342536	3.18702e-06	-0.634266	-0.413252
158921496	chr2:158921496:G:A	3.31599e-08	-1.8405	-0.281126	1.94181e-08	-1.74911	-0.442983	1.27647e-06	-1.71236	-0.250141
158921918	chr2:158921918:C:T	1.38413e-07	0.515105	-1.20783	7.71659e-08	0.411088	-1.22343	3.92545e-06	0.331807	-1.17093
158922105	chr2:158922105:C:T	8.36788e-08	-2.12258e-10	-1.19599	5.45056e-08	-2.12258e-10	-1.15999	2.74064e-06	-2.12258e-10	-1.19841
158922137	chr2:158922137:G:A	1.32149e-07	0.482337	-1.22138	7.35374e-08	0.375097	-1.2356	3.74187e-06	0.299909	-1.18693
158922270	chr2:158922270:G:T	1.39429e-08	-1.87958	-1.10842	9.14503e-09	-1.87167	-1.07342	4.6356e-07	-1.87549	-1.09993
158922271	chr2:158922271:G:A	1.84404e-07	-0.6988	0.292955	6.65643e-08	-1.24625	0.286116	4.91324e-06	-0.883513	0.268843
158922351	chr2:158922351:G:A	1.08799e-07	-2.12258e-10	-0.933473	6.98511e-08	-2.12258e-10	-0.911932	3.56003e-06	-2.12258e-10	-0.936834
158922471	chr2:158922471:G:A	8.26939e-08	-2.12258e-10	-1.20783	5.37504e-08	-2.12258e-10	-1.17395	2.70852e-06	-2.12258e-10	-1.2102
158923197	chr2:158923197:C:T	8.04383e-08	-2.12258e-10	-1.23548	5.04411e-08	-2.12258e-10	-1.23749	2.65869e-06	-2.12258e-10	-1.22877
158923774	chr2:158923774:G:T	1.09754e-07	-0.749125	-0.175607	8.99326e-08	-0.607546	-0.0516915	4.16946e-06	-0.650788	-0.128029
158923980	chr2:158923980:AT:A	5.2973e-08	-1.65319	-3.10475e-10	3.63794e-08	-1.5643	-3.10475e-10	1.70102e-06	-1.67537	-3.10475e-10
158924120	chr2:158924120:T:TC	7.65314e-08	-2.12258e-10	-1.28527	4.84417e-08	-2.12258e-10	-1.27794	2.52684e-06	-2.12258e-10	-1.27963
158924322	chr2:158924322:G:C	9.93463e-08	-2.12258e-10	-1.02436	6.61007e-08	-2.12258e-10	-0.967119	3.24481e-06	-2.12258e-10	-1.02955
158924797	chr2:158924797:C:G	2.01937e-07	-0.672421	0.357402	7.24766e-08	-1.2264	0.351369	5.40083e-06	-0.852631	0.33258
158925020	chr2:158925020:G:A	9.69981e-08	-2.12258e-10	-1.04828	6.43886e-08	-2.12258e-10	-0.993362	3.16938e-06	-2.12258e-10	-1.05307
158925852	chr2:158925852:C:A	1.11905e-07	-2.12258e-10	-0.905326	7.1911e-08	-2.12258e-10	-0.882869	3.66165e-06	-2.12258e-10	-0.90869
158925895	chr2:158925895:G:A	1.23556e-08	-1.87823	-1.23064	7.93223e-09	-1.8781	-1.20927	4.07456e-07	-1.87947	-1.22496
158925953	chr2:158925953:TGTGAAG:T	1.29908e-08	-1.79286	-1.26586	7.55378e-09	-1.8554	-1.28085	4.14821e-07	-1.81451	-1.272
158926251	chr2:158926251:G:A	7.68052e-08	-2.12258e-10	-1.2817	4.80744e-08	-2.12258e-10	-1.28555	2.51348e-06	-2.12258e-10	-1.28493
158926468	chr2:158926468:A:G	1.633e-07	0.679382	-1.20677	9.08058e-08	0.572695	-1.22227	4.60993e-06	0.490561	-1.16895
158926725	chr2:158926725:G:A	7.64036e-08	-2.12258e-10	-1.28694	4.83334e-08	-2.12258e-10	-1.28018	2.52021e-06	-2.12258e-10	-1.28226
158926754	chr2:158926754:T:G	9.99799e-08	-0.809906	-0.208097	8.14562e-08	-0.672205	-0.0860277	3.79337e-06	-0.712349	-0.161
158927047	chr2:158927047:C:T	7.6721e-08	-2.12258e-10	-1.2828	4.8593e-08	-2.12258e-10	-1.27482	2.53438e-06	-2.12258e-10	-1.27665
158927062	chr2:158927062:G:A	7.5909e-08	-2.12258e-10	-1.29344	4.76127e-08	-2.12258e-10	-1.2952	2.48848e-06	-2.12258e-10	-1.29493
158927839	chr2:158927839:T:C	1.82689e-07	0.785498	-1.20069	1.00826e-07	0.671885	-1.21678	5.13655e-06	0.591537	-1.16176
158927873	chr2:158927873:G:A	1.04262e-07	-0.711361	-0.264704	8.52913e-08	-0.566408	-0.145818	3.96983e-06	-0.609043	-0.218838
158928198	chr2:158928198:T:C	1.73926e-08	-1.8037	-0.963225	1.11075e-08	-1.87549	-0.875186	5.3471e-07	-1.87347	-0.959162
158928695	chr2:158928695:G:A	9.21705e-08	-2.12258e-10	-1.09933	5.73656e-08	-2.12258e-10	-1.10885	3.04797e-06	-2.12258e-10	-1.09213
158928817	chr2:158928817:A:G	4.28862e-08	-1.86442	-3.10475e-10	3.11489e-08	-1.71952	-3.10475e-10	1.47049e-06	-1.82101	-3.10475e-10
158929092	chr2:158929092:G:A	4.3201e-08	-1.87129	0.0141815	2.17473e-08	-1.83614	-0.242669	1.26587e-06	-1.8775	-0.093343
158929151	chr2:158929151:T:C	8.081e-08	-2.12258e-10	-1.23087	5.06659e-08	-2.12258e-10	-1.23304	2.67147e-06	-2.12258e-10	-1.22397
158929255	chr2:158929255:T:C	4.74986e-08	-1.76227	-3.10475e-10	3.08158e-08	-1.73027	-3.10475e-10	1.59482e-06	-1.73984	-3.10475e-10
158929289	chr2:158929289:A:G	2.23939e-08	-1.35796	-1.15622	1.46194e-08	-1.32518	-1.15077	7.11487e-07	-1.37594	-1.17107
158929428	chr2:158929428:T:C	1.45594e-07	0.577449	-1.2196	8.0931e-08	0.469324	-1.23402	4.11961e-06	0.393598	-1.18444
158929546	chr2:158929546:C:T	8.09216e-08	-2.12258e-10	-1.22949	5.04216e-08	-2.12258e-10	-1.23788	2.66209e-06	-2.12258e-10	-1.22749
158929692	chr2:158929692:A:G	1.61834e-08	-1.82111	-1.01787	1.00068e-08	-1.86566	-0.98938	5.33185e-07	-1.83105	-1.00444
158930172	chr2:158930172:C:T	1.13601e-07	-0.75759	-0.132693	9.1398e-08	-0.625093	-0.017982	4.24455e-06	-0.667554	-0.0934147
158930319	chr2:158930319:G:A	4.51912e-07	-2.12258e-10	0.490515	2.79376e-07	-2.12258e-10	0.474259	1.4805e-05	-2.12258e-10	0.488363
158930405	chr2:158930405:G:A	8.37585e-08	-0.787654	-0.407381	7.07476e-08	-0.617472	-0.281708	3.25517e-06	-0.655282	-0.371076
158930623	chr2:158930623:C:T	8.38378e-08	-2.12258e-10	-1.19409	5.32505e-08	-2.12258e-10	-1.18329	2.76478e-06	-2.12258e-10	-1.18964
158930779	chr2:158930779:T:C	1.55851e-08	-1.80387	-1.07279	9.5321e-09	-1.85632	-1.04731	5.12021e-07	-1.81508	-1.06091
158930941	chr2:158930941:C:T	9.5581e-08	-2.12258e-10	-1.063	6.33422e-08	-2.12258e-10	-1.00975	3.12322e-06	-2.12258e-10	-1.06774
158931281	chr2:158931281:G:A	1.11431e-07	-0.718726	-0.190837	9.14787e-08	-0.57408	-0.0681116	4.24814e-06	-0.615951	-0.14417
158931970	chr2:158931970:G:C	2.40576e-08	-1.28194	-1.16058	1.56939e-08	-1.24962	-1.1554	7.62068e-07	-1.30244	-1.17588
158932073	chr2:158932073:T:C	1.47365e-07	0.644507	-1.27457	8.24276e-08	0.535039	-1.28142	4.10297e-06	0.456535	-1.25143
158932096	chr2:158932096:A:G	3.93275e-08	-1.86547	-0.085574	1.97029e-08	-1.84514	-0.332394	1.14769e-06	-1.87919	-0.189668
158932406	chr2:158932406:G:C	1.65806e-07	0.696787	-1.20894	9.14516e-08	0.581782	-1.22427	4.65574e-06	0.502698	-1.1712
158932439	chr2:158932439:C:T	3.59799e-08	-1.52621	-0.5138	2.17255e-08	-1.69254	-0.387268	9.7206e-07	-1.69824	-0.536706
158932748	chr2:158932748:T:C	3.79264e-08	-1.45302	-0.534307	2.2425e-08	-1.63858	-0.409538	1.00448e-06	-1.6448	-0.557332
158933081	chr2:158933081:C:T	1.17555e-07	-2.12258e-10	-0.856067	7.57386e-08	-2.12258e-10	-0.831011	3.88409e-06	-2.12258e-10	-0.849714
158933629	chr2:158933629:C:T	4.78834e-08	-1.85301	0.098804	2.28889e-08	-1.86126	-0.16639	1.37066e-06	-1.87903	-0.0122781
158933686	chr2:158933686:T:A	1.8978e-07	-0.667995	0.290886	6.67502e-08	-1.22958	0.272242	4.9677e-06	-0.86166	0.258013
158933852	chr2:158933852:C:T	2.17747e-08	-1.31105	-1.23117	1.49005e-08	-1.23331	-1.2236	7.277e-07	-1.29041	-1.23406
158934215	chr2:158934215:C:T	9.65825e-07	1.25001	-3.10475e-10	3.20085e-07	0.61029	-3.10475e-10	1.63036e-05	0.58478	-3.10475e-10
158934721	chr2:158934721:A:G	7.84755e-08	-0.354985	-0.905201	3.97286e-08	-0.634476	-0.841752	1.75298e-06	-0.730666	-0.914621
158934865	chr2:158934865:C:G	7.7753e-08	-2.12258e-10	-1.26944	4.87639e-08	-2.12258e-10	-1.27131	2.56363e-06	-2.12258e-10	-1.26518
158934877	chr2:158934877:TA:T	1.06779e-07	-0.952212	-3.10475e-10	6.60224e-08	-0.968304	-3.10475e-10	3.17464e-06	-1.05141	-3.10475e-10
158934899	chr2:158934899:C:G	8.60597e-08	-2.12258e-10	-1.16793	5.61436e-08	-2.12258e-10	-1.13039	2.81115e-06	-2.12258e-10	-1.17301
158934926	chr2:158934926:A:G	7.82059e-08	-2.12258e-10	-1.26363	4.97037e-08	-2.12258e-10	-1.25222	2.58615e-06	-2.12258e-10	-1.25643
158935028	chr2:158935028:C:T	1.26248e-07	-2.12258e-10	-0.784724	7.68732e-08	-2.12258e-10	-0.816141	4.07773e-06	-2.12258e-10	-0.801064
158935148	chr2:158935148:G:C	4.00467e-08	-1.87106	-0.0618722	2.03248e-08	-1.8375	-0.308953	1.17849e-06	-1.87821	-0.16416
158935223	chr2:158935223:T:G	2.0307e-07	-0.220213	-0.0892073	9.97375e-08	-0.580125	0.0243693	7.06479e-06	-0.194208	-0.0572726
158935313	chr2:158935313:A:G	3.23367e-08	-1.14066	-1.00611	2.14435e-08	-1.09735	-0.995524	1.03015e-06	-1.15408	-1.02281
158935782	chr2:158935782:T:G	2.29862e-08	-1.79028	-0.697799	1.2267e-08	-1.87448	-0.776904	6.72153e-07	-1.86275	-0.741126
158935800	chr2:158935800:G:A	9.0098e-08	-2.12258e-10	-1.12207	5.74229e-08	-2.12258e-10	-1.10785	2.97379e-06	-2.12258e-10	-1.11677
158935983	chr2:158935983:C:T	5.25842e-08	-1.62468	-0.0358731	2.2446e-08	-1.79568	-0.251501	1.44318e-06	-1.72098	-0.118776
158935991	chr2:158935991:T:TA	9.01183e-08	-2.12258e-10	-1.12185	5.74365e-08	-2.12258e-10	-1.10762	2.97448e-06	-2.12258e-10	-1.11654
158936005	chr2:158936005:C:T	2.26574e-08	-1.79351	-0.708973	1.1442e-08	-1.87663	-0.844369	6.57717e-07	-1.85234	-0.773247
158936459	chr2:158936459:G:A	3.11319e-08	-1.13455	-1.05019	2.06548e-08	-1.08976	-1.04059	9.93576e-07	-1.14793	-1.06512
158937005	chr2:158937005:C:T	7.5919e-08	-2.12258e-10	-1.29331	4.77322e-08	-2.12258e-10	-1.29269	2.48928e-06	-2.12258e-10	-1.29461
158937583	chr2:158937583:T:G	1.96759e-08	-1.75844	-0.885141	1.02505e-08	-1.87944	-0.95153	5.84836e-07	-1.82252	-0.920508
158937734	chr2:158937734:G:C	7.45418e-08	-1.31161	-3.10475e-10	4.34774e-08	-1.38606	-3.10475e-10	1.74553e-06	-1.64955	-3.10475e-10
158937825	chr2:158937825:C:A	1.74375e-08	-1.87428	-0.890065	1.0647e-08	-1.79184	-1.00117	5.43323e-07	-1.87648	-0.940177
158938485	chr2:158938485:C:T	3.05028e-08	-1.73786	-0.467295	1.76561e-08	-1.76466	-0.522555	9.42423e-07	-1.83457	-0.431334
158938699	chr2:158938699:T:G	8.10691e-08	-2.12258e-10	-1.22767	5.13122e-08	-2.12258e-10	-1.22037	2.65434e-06	-2.12258e-10	-1.23041
158938843	chr2:158938843:A:G	3.60616e-08	-1.87473	-0.163011	1.96376e-08	-1.80899	-0.371865	1.21898e-06	-1.82815	-0.18044
158938847	chr2:158938847:C:T	8.12977e-08	-2.12258e-10	-1.22485	5.2505e-08	-2.12258e-10	-1.19739	2.65489e-06	-2.12258e-10	-1.2302
158938946	chr2:158938946:T:A	2.05104e-06	0.242051	1.76108	4.47121e-07	-0.850252	1.79478	5.45505e-05	0.106861	1.68566
158939505	chr2:158939505:T:A	8.07708e-08	-2.12258e-10	-1.23136	5.20253e-08	-2.12258e-10	-1.20657	2.67303e-06	-2.12258e-10	-1.22339
158939633	chr2:158939633:A:T	8.16567e-08	-2.12258e-10	-1.22045	5.27696e-08	-2.12258e-10	-1.19236	2.66536e-06	-2.12258e-10	-1.22627
158940332	chr2:158940332:G:T	1.35453e-08	-1.71992	-1.29701	1.02811e-08	-1.53592	-1.29207	4.71351e-07	-1.66344	-1.29531
158940832	chr2:158940832:G:A	7.63149e-08	-2.12258e-10	-1.2881	4.84893e-08	-2.12258e-10	-1.27695	2.50122e-06	-2.12258e-10	-1.28983
158940879	chr2:158940879:A:G	8.2373e-08	-2.12258e-10	-1.21171	5.21763e-08	-2.12258e-10	-1.20367	2.696e-06	-2.12258e-10	-1.21484
158941062	chr2:158941062:C:T	7.82352e-08	-2.12258e-10	-1.26325	5.01555e-08	-2.12258e-10	-1.24317	2.56047e-06	-2.12258e-10	-1.26641
158941705	chr2:158941705:T:C	1.05326e-07	-2.12258e-10	-0.965909	6.76065e-08	-2.12258e-10	-0.944594	3.4822e-06	-2.12258e-10	-0.958938
158941782	chr2:158941782:A:G	3.67452e-07	1.57798	-1.29436	9.70377e-08	0.713454	-1.29665	8.34125e-06	1.20074	-1.28613
158941832	chr2:158941832:T:C	1.22687e-08	-1.83951	-1.27641	7.50879e-09	-1.87299	-1.26924	4.02423e-07	-1.84474	-1.27211
158942609	chr2:158942609:G:A	2.01442e-08	-1.78901	-0.831049	1.14435e-08	-1.87917	-0.8417	6.17758e-07	-1.81491	-0.873356
158942762	chr2:158942762:G:A	7.6061e-08	-2.12258e-10	-1.29144	4.82739e-08	-2.12258e-10	-1.28141	2.49411e-06	-2.12258e-10	-1.29267
158942833	chr2:158942833:A:G	7.66659e-08	-2.12258e-10	-1.28352	4.80453e-08	-2.12258e-10	-1.28615	2.51657e-06	-2.12258e-10	-1.28371
158943012	chr2:158943012:C:T	8.27919e-08	-2.12258e-10	-1.20664	5.18743e-08	-2.12258e-10	-1.20948	2.73951e-06	-2.12258e-10	-1.19882
158943063	chr2:158943063:A:G	1.1148e-07	-2.12258e-10	-0.90913	7.04298e-08	-2.12258e-10	-0.903681	3.74717e-06	-2.12258e-10	-0.885602
158943070	chr2:158943070:A:G	4.96256e-08	-1.71846	-3.10475e-10	3.013e-08	-1.75278	-3.10475e-10	1.5858e-06	-1.74552	-3.10475e-10
158943107	chr2:158943107:A:C	1.22891e-08	-1.84859	-1.26567	7.56668e-09	-1.87607	-1.25847	4.03801e-07	-1.85178	-1.26166
158943496	chr2:158943496:C:T	7.98235e-08	-2.12258e-10	-1.24315	4.97267e-08	-2.12258e-10	-1.25176	2.62097e-06	-2.12258e-10	-1.24306
158943660	chr2:158943660:A:G	7.60041e-08	-2.12258e-10	-1.29219	4.79774e-08	-2.12258e-10	-1.28757	2.50251e-06	-2.12258e-10	-1.28931
158943857	chr2:158943857:C:T	7.91268e-08	-2.12258e-10	-1.25192	5.08463e-08	-2.12258e-10	-1.22949	2.58727e-06	-2.12258e-10	-1.256
158944384	chr2:158944384:C:G	1.37868e-07	-2.12258e-10	-0.696672	9.22422e-08	-2.12258e-10	-0.633881	4.61414e-06	-2.12258e-10	-0.677478
158944741	chr2:158944741:G:A	6.63689e-08	-1.87854	0.450793	4.62638e-08	-1.82956	0.505618	1.97627e-06	-1.87941	0.354019
158944790	chr2:158944790:A:G	1.57705e-08	-1.86933	-0.995503	1.00786e-08	-1.84767	-1.00022	4.96642e-07	-1.87678	-1.02971
158944934	chr2:158944934:G:A	1.91475e-08	-1.63084	-1.03996	9.07772e-09	-1.8588	-1.09368	5.4947e-07	-1.73602	-1.06938
158944939	chr2:158944939:C:T	7.90997e-07	0.325391	0.724931	1.62752e-07	-0.806494	0.740425	1.89192e-05	0.0452034	0.688368
158945059	chr2:158945059:G:T	7.94987e-08	-2.12258e-10	-1.24723	5.06614e-08	-2.12258e-10	-1.23313	2.63626e-06	-2.12258e-10	-1.23724
158945079	chr2:158945079:G:T	8.282e-08	-2.12258e-10	-1.2063	5.367e-08	-2.12258e-10	-1.17544	2.70335e-06	-2.12258e-10	-1.21211
158945136	chr2:158945136:A:G	1.94859e-08	-1.61689	-1.03638	9.14645e-09	-1.85456	-1.09037	5.57016e-07	-1.72533	-1.06644
158945835	chr2:158945835:C:T	5.06158e-08	-1.69871	-3.10475e-10	3.29789e-08	-1.66243	-3.10475e-10	1.67711e-06	-1.68953	-3.10475e-10
158945945	chr2:158945945:T:C	8.32476e-08	-2.12258e-10	-1.20115	5.28837e-08	-2.12258e-10	-1.1902	2.74626e-06	-2.12258e-10	-1.19636
158945983	chr2:158945983:C:T	7.96128e-08	-2.12258e-10	-1.2458	4.96058e-08	-2.12258e-10	-1.25419	2.61402e-06	-2.12258e-10	-1.24572
158946192	chr2:158946192:G:A	2.02438e-08	-1.63233	-0.982788	9.55133e-09	-1.85904	-1.04258	5.79409e-07	-1.73675	-1.0156
158946251	chr2:158946251:G:A	4.90481e-08	-1.73017	-3.10475e-10	3.18336e-08	-1.69777	-3.10475e-10	1.62426e-06	-1.72155	-3.10475e-10
158946516	chr2:158946516:G:A	3.35434e-08	-1.70368	-0.40645	1.50442e-08	-1.86884	-0.578466	9.23533e-07	-1.80116	-0.484993
158946718	chr2:158946718:G:A	7.71851e-08	-2.12258e-10	-1.27677	4.89305e-08	-2.12258e-10	-1.2679	2.5485e-06	-2.12258e-10	-1.2711
158946722	chr2:158946722:TA:T	2.24315e-08	-1.7027	-0.809806	1.07816e-08	-1.87631	-0.904151	6.42094e-07	-1.79553	-0.85409
158946781	chr2:158946781:C:T	7.72322e-08	-2.12258e-10	-1.27616	4.89491e-08	-2.12258e-10	-1.26752	2.54819e-06	-2.12258e-10	-1.27122
158947937	chr2:158947937:G:A	8.13515e-08	-2.12258e-10	-1.22419	5.20714e-08	-2.12258e-10	-1.20568	2.64619e-06	-2.12258e-10	-1.23348
158948246	chr2:158948246:C:G	1.122e-07	-0.90269	-3.10475e-10	7.12293e-08	-0.892394	-3.10475e-10	3.20247e-06	-1.04268	-3.10475e-10
158948247	chr2:158948247:C:A	1.12161e-07	-0.903034	-3.10475e-10	7.1206e-08	-0.892722	-3.10475e-10	3.20125e-06	-1.04306	-3.10475e-10
158948462	chr2:158948462:A:C	8.83129e-08	-2.12258e-10	-1.14209	5.52022e-08	-2.12258e-10	-1.14729	2.92197e-06	-2.12258e-10	-1.13435
158948979	chr2:158948979:G:A	1.00047e-07	-2.12258e-10	-1.01734	6.40056e-08	-2.12258e-10	-0.999327	3.29687e-06	-2.12258e-10	-1.01363
158949241	chr2:158949241:C:T	1.41498e-07	-2.12258e-10	-0.670684	9.58141e-08	-2.12258e-10	-0.595888	4.53783e-06	-2.12258e-10	-0.694155
158950243	chr2:158950243:G:A	2.54637e-08	-1.84128	-0.544435	1.46106e-08	-1.8793	-0.59725	8.11876e-07	-1.86645	-0.548562
158950637	chr2:158950637:G:A	1.33317e-07	-2.12258e-10	-0.730245	8.62681e-08	-2.12258e-10	-0.700838	4.37486e-06	-2.12258e-10	-0.730729
158950672	chr2:158950672:C:T	8.56807e-08	-2.12258e-10	-1.17234	5.48703e-08	-2.12258e-10	-1.15333	2.84099e-06	-2.12258e-10	-1.16245
158950762	chr2:158950762:G:C	1.16955e-07	-1.87442	1.01323	7.32325e-08	-1.80488	0.940218	3.30525e-06	-1.87892	0.867831
158951273	chr2:158951273:A:T	9.25017e-08	-2.12258e-10	-1.09575	5.77875e-08	-2.12258e-10	-1.10152	3.06431e-06	-2.12258e-10	-1.08678
158951390	chr2:158951390:T:A	1.43051e-06	1.64281	-3.10475e-10	4.32451e-07	0.911171	-3.10475e-10	2.20272e-05	0.885673	-3.10475e-10
158951410	chr2:158951410:G:A	7.85633e-08	-2.12258e-10	-1.25907	4.96039e-08	-2.12258e-10	-1.25423	2.58736e-06	-2.12258e-10	-1.25596
158951437	chr2:158951437:G:T	1.37344e-06	2.72149	-1.11939	4.14336e-07	1.96377	-1.09539	1.80736e-05	1.85693	-1.16908
158951937	chr2:158951937:C:T	7.68796e-08	-2.12258e-10	-1.28073	4.79947e-08	-2.12258e-10	-1.28721	2.51131e-06	-2.12258e-10	-1.2858
158952132	chr2:158952132:G:A	9.82845e-08	-2.12258e-10	-1.03511	6.28828e-08	-2.12258e-10	-1.01703	3.25922e-06	-2.12258e-10	-1.02512
158952184	chr2:158952184:A:G	3.08942e-08	-1.84129	-0.35111	1.50284e-08	-1.85959	-0.588765	8.55054e-07	-1.87709	-0.486103
158952244	chr2:158952244:G:A	6.25928e-07	-2.12258e-10	0.816264	3.69608e-07	-2.12258e-10	0.754146	1.99786e-05	-2.12258e-10	0.78806
158952283	chr2:158952283:A:G	6.76221e-07	-2.12258e-10	0.893548	4.05115e-07	-2.12258e-10	0.845873	2.2061e-05	-2.12258e-10	0.887206
158952349	chr2:158952349:T:G	9.23317e-08	-2.12258e-10	-1.09758	5.7683e-08	-2.12258e-10	-1.10334	3.0585e-06	-2.12258e-10	-1.08868
158952714	chr2:158952714:A:G	9.13445e-08	-2.12258e-10	-1.10833	5.66112e-08	-2.12258e-10	-1.12209	3.01179e-06	-2.12258e-10	-1.10407
158952873	chr2:158952873:A:C	1.05911e-07	-2.12258e-10	-0.960372	6.56414e-08	-2.12258e-10	-0.974091	3.45908e-06	-2.12258e-10	-0.9656
158952986	chr2:158952986:T:C	2.20799e-06	3.23674	-1.15988	5.1243e-07	2.27786	-1.19699	6.14644e-05	2.99935	-1.0875
158953017	chr2:158953017:A:C	2.71209e-06	2.49419	-0.211683	2.20515e-07	0.534535	-0.296867	2.7309e-05	1.33772	-0.237102
158953180	chr2:158953180:G:A	3.25312e-08	-1.83894	-0.30183	1.56516e-08	-1.86149	-0.546233	8.95542e-07	-1.8764	-0.440527
158953439	chr2:158953439:A:G	8.04683e-08	-2.12258e-10	-1.23511	5.12978e-08	-2.12258e-10	-1.22065	2.6676e-06	-2.12258e-10	-1.22542
158953491	chr2:158953491:A:T	1.00274e-07	-2.12258e-10	-1.01507	6.42041e-08	-2.12258e-10	-0.996231	3.32657e-06	-2.12258e-10	-1.00466
158953547	chr2:158953547:G:A	9.11042e-08	-1.11097	-3.10475e-10	5.19005e-08	-1.20897	-3.10475e-10	2.26738e-06	-1.38798	-3.10475e-10
158953805	chr2:158953805:A:G	7.05376e-07	-2.12258e-10	0.935759	4.15794e-07	-2.12258e-10	0.871892	2.25035e-05	-2.12258e-10	0.907067
158953815	chr2:158953815:G:A	7.95068e-08	-2.12258e-10	-1.24713	4.96927e-08	-2.12258e-10	-1.25244	2.62204e-06	-2.12258e-10	-1.24265
158954179	chr2:158954179:A:G	1.56814e-05	2.45501	1.58225	1.43601e-06	0.600565	1.51076	0.00017648	1.42494	1.54166
158954232	chr2:158954232:G:A	9.819e-08	-2.12258e-10	-1.03607	6.28195e-08	-2.12258e-10	-1.01803	3.25598e-06	-2.12258e-10	-1.02611
158954451	chr2:158954451:A:G	7.56687e-08	-2.12258e-10	-1.29661	4.7521e-08	-2.12258e-10	-1.29713	2.48302e-06	-2.12258e-10	-1.29713
158954911	chr2:158954911:A:G	2.82534e-07	-2.12258e-10	0.0208261	1.97175e-07	-2.12258e-10	0.125793	8.92755e-06	-2.12258e-10	-0.017461
158955366	chr2:158955366:A:G	2.62133e-08	-1.87409	-0.482616	1.60646e-08	-1.87202	-0.50966	8.53283e-07	-1.87967	-0.485601
158955678	chr2:158955678:C:T	1.3231e-07	-2.12258e-10	-0.737827	8.02245e-08	-2.12258e-10	-0.773469	4.27408e-06	-2.12258e-10	-0.754035
158956129	chr2:158956129:T:C	2.25387e-07	-2.12258e-10	-0.205152	1.46876e-07	-2.12258e-10	-0.168708	7.59012e-06	-2.12258e-10	-0.179756
158956429	chr2:158956429:T:C	9.02259e-08	-2.12258e-10	-1.12066	5.75165e-08	-2.12258e-10	-1.10623	2.97086e-06	-2.12258e-10	-1.11775
158956441	chr2:158956441:A:G	7.67693e-08	-2.12258e-10	-1.28217	4.85645e-08	-2.12258e-10	-1.27541	2.52622e-06	-2.12258e-10	-1.27988
158956749	chr2:158956749:A:G	9.85026e-08	-2.12258e-10	-1.03289	6.03559e-08	-2.12258e-10	-1.05804	3.19755e-06	-2.12258e-10	-1.04422
158957417	chr2:158957417:G:A	9.76044e-08	-2.12258e-10	-1.04205	5.98358e-08	-2.12258e-10	-1.06669	3.1691e-06	-2.12258e-10	-1.05316
158957771	chr2:158957771:T:C	2.29369e-08	-1.87318	-0.617045	1.37427e-08	-1.8717	-0.666086	7.4205e-07	-1.8797	-0.625246
158957826	chr2:158957826:C:G	2.43489e-07	-2.12258e-10	-0.127902	1.45792e-07	-2.12258e-10	-0.17612	7.76459e-06	-2.12258e-10	-0.157029
158958825	chr2:158958825:G:A	5.59264e-08	-1.83016	0.231229	3.96723e-08	-1.80617	0.328527	1.74046e-06	-1.85064	0.19818
158959283	chr2:158959283:G:A	2.2933e-08	-1.83361	-0.656784	1.31267e-08	-1.87814	-0.705508	7.29287e-07	-1.86132	-0.660975
158959426	chr2:158959426:C:G	3.5573e-07	-2.12258e-10	0.2512	2.3433e-07	-2.12258e-10	0.298433	1.20338e-05	-2.12258e-10	0.281114
158959595	chr2:158959595:A:ATCTGTG	7.60224e-08	-2.12258e-10	-1.29194	4.76566e-08	-2.12258e-10	-1.29428	2.48852e-06	-2.12258e-10	-1.29492
158959596	chr2:158959596:A:AAT	7.60642e-08	-2.12258e-10	-1.29139	4.76762e-08	-2.12258e-10	-1.29387	2.48943e-06	-2.12258e-10	-1.29455
158959612	chr2:158959612:T:C	9.71879e-08	-2.12258e-10	-1.04633	6.21164e-08	-2.12258e-10	-1.02929	3.2194e-06	-2.12258e-10	-1.03741
158959900	chr2:158959900:C:T	4.71637e-08	-1.76935	-3.10475e-10	2.92243e-08	-1.7833	-3.10475e-10	1.46963e-06	-1.82159	-3.10475e-10
158960033	chr2:158960033:C:T	7.6034e-08	-2.12258e-10	-1.29179	4.76621e-08	-2.12258e-10	-1.29416	2.48877e-06	-2.12258e-10	-1.29481
158960180	chr2:158960180:C:T	2.18009e-06	3.25318	-1.18903	5.95992e-07	2.40237	-1.17044	2.70659e-05	2.31137	-1.2197
158960298	chr2:158960298:C:T	1.52548e-07	-2.12258e-10	-0.595495	1.03863e-07	-2.12258e-10	-0.515221	4.90301e-06	-2.12258e-10	-0.616753
158960600	chr2:158960600:C:T	9.69472e-08	-2.12258e-10	-1.04881	6.19572e-08	-2.12258e-10	-1.03185	3.21127e-06	-2.12258e-10	-1.03994
158961119	chr2:158961119:G:A	7.91705e-08	-2.12258e-10	-1.25137	5.00302e-08	-2.12258e-10	-1.24567	2.61013e-06	-2.12258e-10	-1.24721
158961479	chr2:158961479:T:C	7.56845e-08	-2.12258e-10	-1.2964	4.75237e-08	-2.12258e-10	-1.29707	2.48322e-06	-2.12258e-10	-1.29705
158961666	chr2:158961666:C:T	6.98471e-07	1.18667	-0.260747	9.49761e-08	-0.311654	-0.293019	9.69323e-06	0.342175	-0.277351
158962365	chr2:158962365:G:A	1.1913e-08	-1.8786	-1.26675	7.6968e-09	-1.84948	-1.26801	3.914e-07	-1.87414	-1.27049
158962896	chr2:158962896:T:G	7.7068e-07	2.12264	-1.09834	8.62904e-08	0.362059	-1.06264	9.24958e-06	1.14169	-1.12371
158963182	chr2:158963182:T:C	1.10565e-07	-2.12258e-10	-0.917365	7.33592e-08	-2.12258e-10	-0.862931	3.57585e-06	-2.12258e-10	-0.932401
158963204	chr2:158963204:G:A	2.65618e-08	-1.42266	-0.920834	2.02027e-08	-1.14312	-1.00936	7.47885e-07	-1.53266	-0.96445
158964037	chr2:158964037:G:A	8.6415e-08	-2.12258e-10	-1.16381	5.47913e-08	-2.12258e-10	-1.15477	2.85505e-06	-2.12258e-10	-1.15752
158964107	chr2:158964107:T:C	1.03818e-07	-2.12258e-10	-0.980335	6.70651e-08	-2.12258e-10	-0.952635	3.43116e-06	-2.12258e-10	-0.973705
158964857	chr2:158964857:G:T	1.03117e-07	-2.12258e-10	-0.98711	6.41665e-08	-2.12258e-10	-0.996817	3.42584e-06	-2.12258e-10	-0.975255
158964939	chr2:158964939:A:G	2.43909e-07	-0.8644	0.738223	8.04502e-08	-1.46331	0.692655	8.13638e-06	-0.674302	0.564044
158965176	chr2:158965176:A:G	7.75045e-08	-2.12258e-10	-1.27264	4.82649e-08	-2.12258e-10	-1.28159	2.5368e-06	-2.12258e-10	-1.2757
158965360	chr2:158965360:C:T	7.85981e-08	-2.12258e-10	-1.25862	4.98737e-08	-2.12258e-10	-1.2488	2.5879e-06	-2.12258e-10	-1.25576
158965569	chr2:158965569:G:A	1.59218e-08	-1.7385	-1.11678	8.62182e-09	-1.87063	-1.13337	4.62725e-07	-1.85366	-1.12357
158965661	chr2:158965661:G:A	2.23056e-07	-2.12258e-10	-0.215549	1.31928e-07	-2.12258e-10	-0.276038	7.15975e-06	-2.12258e-10	-0.238129
158965997	chr2:158965997:G:A	1.04578e-07	-2.12258e-10	-0.973035	6.51246e-08	-2.12258e-10	-0.981996	3.48634e-06	-2.12258e-10	-0.957751
158966195	chr2:158966195:G:A	1.01268e-07	-2.12258e-10	-1.0052	6.48801e-08	-2.12258e-10	-0.985757	3.35994e-06	-2.12258e-10	-0.994682
158966459	chr2:158966459:T:C	1.07098e-07	-2.12258e-10	-0.949224	6.87355e-08	-2.12258e-10	-0.928032	3.55812e-06	-2.12258e-10	-0.937371
158966829	chr2:158966829:C:A	9.62139e-08	-2.12258e-10	-1.0564	6.00256e-08	-2.12258e-10	-1.06353	3.20317e-06	-2.12258e-10	-1.04246
158967415	chr2:158967415:A:G	4.42425e-07	0.95763	-0.488331	2.33956e-07	0.748527	-0.45169	5.78151e-06	0.160311	-0.61225
158967584	chr2:158967584:A:AT	1.17768e-08	-1.87891	-1.27793	7.46471e-09	-1.86375	-1.28437	3.84633e-07	-1.87849	-1.28358
158967633	chr2:158967633:C:G	1.73705e-07	0.584666	-1.05028	7.39915e-08	0.180824	-1.03517	2.59355e-06	-0.154448	-1.09913
158967994	chr2:158967994:A:G	8.03226e-08	-2.12258e-10	-1.23692	4.97779e-08	-2.12258e-10	-1.25073	2.6263e-06	-2.12258e-10	-1.24103
158968052	chr2:158968052:C:T	2.51365e-07	-2.12258e-10	-0.0960663	1.74093e-07	-2.12258e-10	0.00129185	8.37746e-06	-2.12258e-10	-0.0810585
158968061	chr2:158968061:T:C	7.01021e-06	2.81445	0.417697	3.82935e-07	0.5127	0.276867	4.81525e-05	1.26377	0.403997
158968191	chr2:158968191:C:G	3.61234e-08	-1.83994	-0.196087	1.7726e-08	-1.87528	-0.407985	1.03014e-06	-1.87319	-0.303711
158968332	chr2:158968332:AG:A	1.3857e-07	-0.691594	-3.10475e-10	4.58228e-08	-1.33352	-3.10475e-10	5.80859e-06	-0.447265	-3.10475e-10
158968808	chr2:158968808:C:T	6.31667e-08	-1.47682	-0.000376051	4.42123e-08	-1.32443	-0.044863	2.03389e-06	-1.48972	-0.00693422
158968845	chr2:158968845:A:G	1.19643e-08	-1.87511	-1.26593	7.47281e-09	-1.87266	-1.27437	3.88164e-07	-1.87967	-1.27326
158969268	chr2:158969268:C:T	4.77796e-08	-1.75637	-3.10475e-10	2.77253e-08	-1.83595	-3.10475e-10	1.40554e-06	-1.86618	-3.10475e-10
158969465	chr2:158969465:G:T	1.19723e-08	-1.87818	-1.2622	7.72181e-09	-1.85285	-1.2614	3.93345e-07	-1.8743	-1.26538
158969466	chr2:158969466:C:T	1.19658e-08	-1.87863	-1.26229	7.70594e-09	-1.85482	-1.26148	3.92969e-07	-1.87516	-1.26546
158969796	chr2:158969796:G:T	3.7078e-07	-2.12258e-10	0.292637	2.19488e-07	-2.12258e-10	0.232997	1.17168e-05	-2.12258e-10	0.254421
158969909	chr2:158969909:ACTTGGGAGGTGAGGAGGGAACTTTCAT:A	1.79708e-07	-2.12258e-10	-0.431638	1.11528e-07	-2.12258e-10	-0.444021	6.07265e-06	-2.12258e-10	-0.402809
158970035	chr2:158970035:G:A	1.37092e-07	-2.12258e-10	-0.702322	8.31212e-08	-2.12258e-10	-0.737999	4.32021e-06	-2.12258e-10	-0.743301
158970467	chr2:158970467:A:G	9.0494e-08	-2.12258e-10	-1.11769	5.76779e-08	-2.12258e-10	-1.10342	2.9625e-06	-2.12258e-10	-1.12057
158970502	chr2:158970502:G:A	6.462e-08	-1.45445	-3.10475e-10	4.64341e-08	-1.32026	-3.10475e-10	2.06088e-06	-1.48347	-3.10475e-10
158970835	chr2:158970835:C:T	4.35536e-08	-1.84898	-3.10475e-10	3.34317e-08	-1.64879	-3.10475e-10	1.66368e-06	-1.69757	-3.10475e-10
158971416	chr2:158971416:T:C	1.63204e-07	0.601438	-1.12941	9.10731e-08	0.488391	-1.13503	2.61471e-06	-0.0642941	-1.18116
158971460	chr2:158971460:TAAA:T	1.03089e-07	-2.12258e-10	-0.987375	6.28807e-08	-2.12258e-10	-1.01706	3.35255e-06	-2.12258e-10	-0.996883
158972977	chr2:158972977:G:C	1.42172e-07	0.474387	-1.14032	7.83324e-08	0.345545	-1.14288	2.27968e-06	-0.191969	-1.1906
158972991	chr2:158972991:T:A	5.42785e-08	-1.62884	-3.10475e-10	2.9888e-08	-1.76084	-3.10475e-10	1.50405e-06	-1.79844	-3.10475e-10
158973323	chr2:158973323:A:G	4.22642e-08	-1.87903	-3.10475e-10	2.75379e-08	-1.84274	-3.10475e-10	1.47615e-06	-1.81717	-3.10475e-10
158973651	chr2:158973651:C:T	4.62881e-07	0.514498	-3.10475e-10	3.06915e-07	0.568274	-3.10475e-10	1.42498e-05	0.450141	-3.10475e-10
158973726	chr2:158973726:A:G	1.30128e-08	-1.87962	-1.17741	8.24227e-09	-1.86012	-1.1889	4.22664e-07	-1.87708	-1.1907
158974074	chr2:158974074:C:A	1.61924e-06	-2.12258e-10	1.76674	9.82614e-07	-2.12258e-10	1.73192	5.2632e-05	-2.12258e-10	1.75672
158974092	chr2:158974092:C:A	1.80372e-07	-2.12258e-10	-0.427952	1.19896e-07	-2.12258e-10	-0.371671	5.96468e-06	-2.12258e-10	-0.420747
158974229	chr2:158974229:C:G	1.18399e-08	-1.86697	-1.28453	7.7762e-09	-1.82431	-1.28292	3.91181e-07	-1.85867	-1.28652
158974503	chr2:158974503:A:G	1.54124e-07	0.572369	-1.15758	8.58618e-08	0.457123	-1.16268	2.49708e-06	-0.0879804	-1.2035
158976423	chr2:158976423:A:G	1.36075e-07	-2.12258e-10	-0.709763	8.22171e-08	-2.12258e-10	-0.748934	4.44418e-06	-2.12258e-10	-0.715008
158976540	chr2:158976540:G:A	1.58805e-07	-2.12258e-10	-0.555295	1.06471e-07	-2.12258e-10	-0.490428	5.07963e-06	-2.12258e-10	-0.581366
158976687	chr2:158976687:C:A	4.32718e-08	-1.85547	-3.10475e-10	2.65555e-08	-1.87906	-3.10475e-10	1.38889e-06	-1.8781	-3.10475e-10
158976993	chr2:158976993:T:A	1.82246e-08	-1.87959	-0.840605	1.18077e-08	-1.86495	-0.824598	5.93039e-07	-1.87877	-0.850332
158977310	chr2:158977310:A:T	3.10781e-07	0.372296	-0.25618	1.68224e-07	0.166723	-0.199725	4.27862e-06	-0.350106	-0.402866
158977866	chr2:158977866:G:A	1.2628e-07	-2.12258e-10	-0.784471	8.01785e-08	-2.12258e-10	-0.774043	4.23828e-06	-2.12258e-10	-0.762447
158978391	chr2:158978391:G:T	3.21189e-08	-1.80153	-0.351997	1.53297e-08	-1.87945	-0.549054	9.05795e-07	-1.85311	-0.452439
158978845	chr2:158978845:G:A	8.23712e-08	-2.12258e-10	-1.21174	5.21463e-08	-2.12258e-10	-1.20424	2.72258e-06	-2.12258e-10	-1.20502
158979257	chr2:158979257:G:A	6.90734e-08	-1.45414	0.0663369	4.84734e-08	-1.29795	0.0206674	2.22123e-06	-1.46812	0.0595835
158979715	chr2:158979715:T:G	1.64011e-07	0.610317	-1.13336	9.13351e-08	0.495208	-1.13897	2.62536e-06	-0.0568624	-1.18452
158980068	chr2:158980068:G:A	2.69484e-08	-1.83221	-0.496838	1.31278e-08	-1.8702	-0.713362	7.55565e-07	-1.8718	-0.615088
158980230	chr2:158980230:C:T	2.35092e-08	-1.8794	-0.586178	1.41623e-08	-1.85818	-0.649535	7.52398e-07	-1.87611	-0.614987
158980334	chr2:158980334:T:C	8.56276e-08	-2.12258e-10	-1.17296	5.49345e-08	-2.12258e-10	-1.15216	2.82775e-06	-2.12258e-10	-1.16712
158980346	chr2:158980346:T:C	1.10295e-07	-2.12258e-10	-0.919812	7.27989e-08	-2.12258e-10	-0.870597	3.66527e-06	-2.12258e-10	-0.907701
158980730	chr2:158980730:A:G	9.8119e-08	0.259916	-1.29671	4.52592e-08	-0.0488396	-1.29705	1.73189e-06	-0.361367	-1.29602
158980807	chr2:158980807:C:T	1.30728e-08	-1.87921	-1.17324	8.24293e-09	-1.86399	-1.18495	4.23791e-07	-1.87827	-1.18685
158980893	chr2:158980893:T:G	7.61053e-08	-2.12258e-10	-1.29085	4.77922e-08	-2.12258e-10	-1.29144	2.50548e-06	-2.12258e-10	-1.28812
158981812	chr2:158981812:T:C	1.57329e-07	-2.12258e-10	-0.564631	1.05343e-07	-2.12258e-10	-0.50108	5.0254e-06	-2.12258e-10	-0.592098
158981896	chr2:158981896:A:C	1.70441e-08	-1.862	-0.925167	1.03199e-08	-1.87876	-0.945467	5.50525e-07	-1.87646	-0.927029
158982538	chr2:158982538:C:G	1.15693e-07	0.288487	-1.16052	6.67212e-08	0.208016	-1.16579	1.89077e-06	-0.359823	-1.2098
158982614	chr2:158982614:T:G	1.04359e-07	-2.12258e-10	-0.975131	6.37192e-08	-2.12258e-10	-1.00381	3.41464e-06	-2.12258e-10	-0.978531
158983237	chr2:158983237:T:C	4.2431e-08	-1.87509	-3.10475e-10	2.89948e-08	-1.79118	-3.10475e-10	1.47354e-06	-1.81894	-3.10475e-10
158983240	chr2:158983240:GT:G	4.24191e-08	-1.87537	-3.10475e-10	2.89581e-08	-1.79245	-3.10475e-10	1.47199e-06	-1.81999	-3.10475e-10
158983242	chr2:158983242:T:C	4.22653e-08	-1.87901	-3.10475e-10	2.83415e-08	-1.81397	-3.10475e-10	1.44649e-06	-1.83746	-3.10475e-10
158983677	chr2:158983677:G:A	9.21633e-08	-2.12258e-10	-1.09941	5.88716e-08	-2.12258e-10	-1.08294	3.02222e-06	-2.12258e-10	-1.10061
158984115	chr2:158984115:A:G	1.60558e-07	-2.12258e-10	-0.544319	9.61218e-08	-2.12258e-10	-0.592682	5.17959e-06	-2.12258e-10	-0.561878
158984573	chr2:158984573:A:G	1.2745e-06	2.62388	-1.09655	4.08623e-07	1.95697	-1.10248	1.82882e-05	1.73189	-1.03224
158984860	chr2:158984860:G:A	3.37496e-06	2.43977	0.0613951	2.20998e-07	0.313589	-0.0737355	2.35256e-05	0.938868	0.0126194
158986022	chr2:158986022:C:T	7.3543e-07	2.07419	-1.09671	2.52179e-07	1.47294	-1.1011	1.17242e-05	1.28731	-1.03226
158986242	chr2:158986242:A:G	1.44708e-07	-2.12258e-10	-0.648257	9.60031e-08	-2.12258e-10	-0.593918	4.62065e-06	-2.12258e-10	-0.676069
158986247	chr2:158986247:G:T	1.49591e-07	-2.12258e-10	-0.615066	9.93823e-08	-2.12258e-10	-0.559324	4.7732e-06	-2.12258e-10	-0.643587
158986257	chr2:158986257:C:CA	8.06123e-08	-2.12258e-10	-1.23332	5.13147e-08	-2.12258e-10	-1.22032	2.64789e-06	-2.12258e-10	-1.23284
158986393	chr2:158986393:C:T	1.34063e-07	-2.12258e-10	-0.724663	8.13062e-08	-2.12258e-10	-0.760076	4.21698e-06	-2.12258e-10	-0.767485
158986584	chr2:158986584:G:A	5.00114e-08	-1.71072	-3.10475e-10	2.81038e-08	-1.82239	-3.10475e-10	1.44827e-06	-1.83624	-3.10475e-10
158986596	chr2:158986596:C:T	1.5022e-08	-1.87571	-1.03775	9.32421e-09	-1.86809	-1.05759	4.88188e-07	-1.87955	-1.04411
158987170	chr2:158987170:C:T	8.26893e-08	-2.12258e-10	-1.20788	5.23298e-08	-2.12258e-10	-1.20073	2.73292e-06	-2.12258e-10	-1.20123
158987748	chr2:158987748:C:T	4.97115e-08	-1.85442	0.137687	3.34689e-08	-1.65088	0.00320357	1.88161e-06	-1.70918	0.134706
158987792	chr2:158987792:G:A	7.12593e-07	2.05824	-1.1123	2.44725e-07	1.45835	-1.11652	1.13551e-05	1.2733	-1.05024
158988096	chr2:158988096:G:T	1.54412e-07	-0.628635	0.0452878	5.47071e-08	-1.13594	-0.0203678	5.35955e-06	-0.505837	-0.0218868
158988153	chr2:158988153:G:A	3.35141e-07	-2.12258e-10	0.191579	2.12245e-07	-2.12258e-10	0.199442	1.14638e-05	-2.12258e-10	0.232587
158988672	chr2:158988672:G:A	1.63478e-07	-0.526295	-3.10475e-10	8.85686e-08	-0.67452	-3.10475e-10	4.68474e-06	-0.662293	-3.10475e-10
158989498	chr2:158989498:C:G	6.47584e-07	1.95303	-1.10276	2.2439e-07	1.36217	-1.10708	1.04536e-05	1.17962	-1.03927
158989871	chr2:158989871:T:C	8.25341e-08	-2.12258e-10	-1.20976	5.22589e-08	-2.12258e-10	-1.20209	2.72849e-06	-2.12258e-10	-1.20285
158990019	chr2:158990019:G:A	4.92863e-08	-1.72533	-3.10475e-10	3.47264e-08	-1.6108	-3.10475e-10	1.69598e-06	-1.67834	-3.10475e-10
158990072	chr2:158990072:C:T	4.89324e-07	1.79774	-1.22769	1.74972e-07	1.2266	-1.22028	1.7396e-05	1.85173	-1.20209
158991390	chr2:158991390:G:A	1.12881e-07	-0.597155	-0.299484	4.16635e-08	-1.10246	-0.326216	4.15433e-06	-0.451963	-0.330489
158991487	chr2:158991487:C:T	1.40282e-07	-2.12258e-10	-0.679318	8.70773e-08	-2.12258e-10	-0.691502	4.70957e-06	-2.12258e-10	-0.657006
158991945	chr2:158991945:A:G	5.96088e-08	-0.625808	-0.909361	4.42921e-08	-0.50773	-0.859763	1.52444e-06	-0.937828	-0.847151
158991990	chr2:158991990:C:G	4.84919e-08	-1.74158	-3.10475e-10	3.58324e-08	-1.57945	-3.10475e-10	1.99376e-06	-1.51658	-3.10475e-10
158992955	chr2:158992955:C:T	7.14897e-06	3.25175	-3.10475e-10	5.64241e-06	3.47977	-3.10475e-10	0.000126107	2.63053	-3.10475e-10
158992959	chr2:158992959:G:GCCTTTTA	7.07594e-06	3.24148	-3.10475e-10	5.5934e-06	3.47104	-3.10475e-10	0.000125127	2.62273	-3.10475e-10
158993255	chr2:158993255:G:GT	1.28438e-07	-2.12258e-10	-0.767528	8.58919e-08	-2.12258e-10	-0.705209	4.2991e-06	-2.12258e-10	-0.748197
158993828	chr2:158993828:G:A	2.7603e-08	-1.78404	-0.521008	1.27568e-08	-1.87936	-0.732874	7.66603e-07	-1.84112	-0.631268
158993850	chr2:158993850:T:G	1.34705e-08	-1.84948	-1.17299	8.20162e-09	-1.8797	-1.17427	4.35838e-07	-1.87003	-1.16706
158993959	chr2:158993959:A:C	1.22532e-07	-2.12258e-10	-0.814602	7.94725e-08	-2.12258e-10	-0.782887	4.04037e-06	-2.12258e-10	-0.810268
158994415	chr2:158994415:A:G	6.29385e-08	-0.184911	-1.2959	3.91111e-08	-0.195217	-1.29667	1.24821e-06	-0.688744	-1.29615
158994485	chr2:158994485:G:T	1.02944e-07	-0.988791	-3.10475e-10	8.05549e-08	-0.76936	-3.10475e-10	5.02184e-06	-0.592807	-3.10475e-10
158994866	chr2:158994866:A:G	6.07704e-08	-0.618968	-0.896902	2.17188e-08	-1.15407	-0.926054	2.11715e-06	-0.539079	-0.917454
158994911	chr2:158994911:A:C	9.95089e-08	-0.328127	-0.694599	3.4073e-08	-0.905348	-0.724446	3.62669e-06	-0.196327	-0.721955
158995680	chr2:158995680:C:T	9.31103e-08	-2.12258e-10	-1.08919	5.99235e-08	-2.12258e-10	-1.06523	3.07995e-06	-2.12258e-10	-1.08169
158996149	chr2:158996149:G:A	7.90303e-07	2.15409	-1.10464	2.72016e-07	1.55587	-1.1083	1.24163e-05	1.3521	-1.03969
158997036	chr2:158997036:G:A	1.27721e-07	-0.472143	-0.300982	4.59226e-08	-1.00333	-0.328013	4.73991e-06	-0.318533	-0.332053
158997072	chr2:158997072:G:A	4.33061e-08	-1.42994	-0.424735	3.04376e-08	-1.27816	-0.464459	1.3836e-06	-1.45269	-0.429224
158997480	chr2:158997480:A:G	6.57251e-08	-0.547282	-0.89021	3.93591e-08	-0.651484	-0.834086	1.59484e-06	-0.912991	-0.826839
158997500	chr2:158997500:T:G	8.75786e-08	-2.12258e-10	-1.15044	5.56949e-08	-2.12258e-10	-1.13841	2.89541e-06	-2.12258e-10	-1.14348
158997642	chr2:158997642:C:T	1.56101e-07	-2.12258e-10	-0.57247	9.70242e-08	-2.12258e-10	-0.583338	5.26381e-06	-2.12258e-10	-0.545748
158997668	chr2:158997668:A:C	1.12674e-07	-2.12258e-10	-0.898475	7.24006e-08	-2.12258e-10	-0.876083	3.68502e-06	-2.12258e-10	-0.902326
158998128	chr2:158998128:G:A	8.23857e-08	-2.12258e-10	-1.21156	5.21608e-08	-2.12258e-10	-1.20397	2.72349e-06	-2.12258e-10	-1.20469
158998585	chr2:158998585:A:G	9.79745e-08	-2.12258e-10	-1.03826	6.10656e-08	-2.12258e-10	-1.04635	3.23897e-06	-2.12258e-10	-1.03135
158998636	chr2:158998636:C:T	1.31089e-07	-2.12258e-10	-0.747097	8.45029e-08	-2.12258e-10	-0.721512	4.31004e-06	-2.12258e-10	-0.745656
158998772	chr2:158998772:C:G	1.27874e-07	-2.12258e-10	-0.771926	8.42995e-08	-2.12258e-10	-0.723923	4.08766e-06	-2.12258e-10	-0.798632
159000507	chr2:159000507:C:T	1.11285e-07	-0.478713	-0.432165	3.88196e-08	-1.0327	-0.466677	3.95929e-06	-0.370555	-0.459985
159001036	chr2:159001036:G:A	1.02577e-07	-2.12258e-10	-0.992359	6.54214e-08	-2.12258e-10	-0.977449	3.38763e-06	-2.12258e-10	-0.986472
159001130	chr2:159001130:A:G	9.93983e-08	-0.559115	-0.464722	3.5297e-08	-1.09619	-0.498306	3.5192e-06	-0.456281	-0.49209
159001295	chr2:159001295:C:T	1.44986e-07	-2.12258e-10	-0.646334	9.61955e-08	-2.12258e-10	-0.591915	4.63086e-06	-2.12258e-10	-0.673861
159001336	chr2:159001336:C:T	1.3766e-07	-2.12258e-10	-0.698184	9.1083e-08	-2.12258e-10	-0.646527	4.39428e-06	-2.12258e-10	-0.7263
159001613	chr2:159001613:T:A	1.314e-07	-2.12258e-10	-0.744723	8.67755e-08	-2.12258e-10	-0.694974	4.19995e-06	-2.12258e-10	-0.771532
159001658	chr2:159001658:T:C	6.1339e-07	-2.12258e-10	0.796029	3.60001e-07	-2.12258e-10	0.727809	1.97224e-05	-2.12258e-10	0.775154
159001710	chr2:159001710:C:T	1.74334e-07	-2.12258e-10	-0.461999	1.04124e-07	-2.12258e-10	-0.51272	5.61947e-06	-2.12258e-10	-0.480366
159001733	chr2:159001733:C:G	5.72134e-06	3.02899	-3.10475e-10	1.51506e-06	2.16491	-3.10475e-10	8.96299e-05	2.28909	-3.10475e-10
159002056	chr2:159002056:C:T	8.5779e-08	-1.1712	-3.10475e-10	6.86026e-08	-0.929968	-3.10475e-10	2.88788e-06	-1.14608	-3.10475e-10
159002217	chr2:159002217:T:A	1.57378e-07	-0.643836	0.0795164	5.84888e-08	-1.13829	0.0488254	5.72633e-06	-0.496568	0.0350395
159002460	chr2:159002460:C:T	1.16738e-08	-1.86849	-1.29714	7.29502e-09	-1.87934	-1.29176	3.81621e-07	-1.87487	-1.29507
159002619	chr2:159002619:A:G	1.45732e-07	-2.12258e-10	-0.641202	9.04381e-08	-2.12258e-10	-0.653632	4.89624e-06	-2.12258e-10	-0.618136
159002626	chr2:159002626:G:A	2.13136e-08	-1.61604	-0.947586	1.20737e-08	-1.65533	-1.01194	6.04598e-07	-1.85741	-0.852382
159003097	chr2:159003097:T:C	1.22621e-07	-0.606826	-0.207046	4.52829e-08	-1.11111	-0.23426	4.52079e-06	-0.458275	-0.239641
159003308	chr2:159003308:G:A	6.86324e-08	-0.687614	-0.706594	5.11749e-08	-0.577365	-0.645684	1.7861e-06	-0.996912	-0.629657
159003474	chr2:159003474:C:T	1.49589e-07	-2.12258e-10	-0.615082	9.01209e-08	-2.12258e-10	-0.657146	4.67831e-06	-2.12258e-10	-0.663667
159003883	chr2:159003883:C:T	1.16715e-08	-1.87883	-1.287	7.4625e-09	-1.85932	-1.28909	3.84293e-07	-1.87771	-1.28524
159004499	chr2:159004499:TCCTC:T	1.1852e-07	-2.12258e-10	-0.847892	7.76051e-08	-2.12258e-10	-0.806665	3.80382e-06	-2.12258e-10	-0.870598
159004754	chr2:159004754:C:T	1.32395e-07	-2.12258e-10	-0.73718	8.49921e-08	-2.12258e-10	-0.71574	4.39257e-06	-2.12258e-10	-0.726689
159005061	chr2:159005061:A:G	1.37806e-07	-0.662722	-0.034401	5.15917e-08	-1.15183	-0.0631123	5.03329e-06	-0.515256	-0.0752741
159005212	chr2:159005212:T:C	8.58501e-08	-2.12258e-10	-1.17037	5.44559e-08	-2.12258e-10	-1.16091	2.84228e-06	-2.12258e-10	-1.162
159005263	chr2:159005263:C:T	9.21711e-08	-2.12258e-10	-1.09933	5.93025e-08	-2.12258e-10	-1.07565	3.04942e-06	-2.12258e-10	-1.09165
159005306	chr2:159005306:A:G	2.31772e-08	-1.48166	-0.998148	1.30708e-08	-1.5301	-1.05781	5.98761e-07	-1.80875	-0.910747
159005411	chr2:159005411:C:T	1.2323e-08	-1.87922	-1.23228	7.90535e-09	-1.86038	-1.23038	4.05373e-07	-1.87817	-1.23138
159005598	chr2:159005598:A:G	1.34013e-07	-2.12258e-10	-0.725036	8.32436e-08	-2.12258e-10	-0.736526	4.49609e-06	-2.12258e-10	-0.703396
159006261	chr2:159006261:A:T	7.6583e-07	2.05066	-1.03268	2.70213e-07	1.47689	-1.03598	1.24745e-05	1.27471	-0.957625
159006560	chr2:159006560:A:G	9.23424e-08	-2.12258e-10	-1.09747	5.85236e-08	-2.12258e-10	-1.08887	3.08232e-06	-2.12258e-10	-1.08092
159006843	chr2:159006843:C:T	4.31351e-08	-1.85863	-3.10475e-10	2.66522e-08	-1.87543	-3.10475e-10	1.38714e-06	-1.87936	-3.10475e-10
159006973	chr2:159006973:C:T	1.81579e-06	2.19784	-0.316537	6.0408e-07	1.5788	-0.333396	3.03511e-05	1.38088	-0.174645
159007082	chr2:159007082:A:G	1.39279e-07	-2.12258e-10	-0.686495	8.64829e-08	-2.12258e-10	-0.698351	4.67629e-06	-2.12258e-10	-0.664099
159007454	chr2:159007454:T:A	1.09815e-07	-2.12258e-10	-0.924173	7.27637e-08	-2.12258e-10	-0.871081	3.66858e-06	-2.12258e-10	-0.9068
159007945	chr2:159007945:G:A	1.10033e-07	-2.12258e-10	-0.922196	7.29147e-08	-2.12258e-10	-0.869007	3.67598e-06	-2.12258e-10	-0.904784
159008150	chr2:159008150:A:G	8.57146e-08	-2.12258e-10	-1.17195	5.43667e-08	-2.12258e-10	-1.16255	2.83764e-06	-2.12258e-10	-1.16363
159008275	chr2:159008275:A:T	1.05498e-07	-2.12258e-10	-0.964284	6.73189e-08	-2.12258e-10	-0.948858	3.48465e-06	-2.12258e-10	-0.958235
159008633	chr2:159008633:A:G	1.45143e-07	-2.12258e-10	-0.645252	9.00933e-08	-2.12258e-10	-0.657453	4.87726e-06	-2.12258e-10	-0.622021
159008880	chr2:159008880:A:G	1.40228e-07	-2.12258e-10	-0.679699	8.70655e-08	-2.12258e-10	-0.691637	4.70854e-06	-2.12258e-10	-0.657226
159009105	chr2:159009105:T:C	1.20006e-07	-2.12258e-10	-0.835432	7.99447e-08	-2.12258e-10	-0.776963	4.0135e-06	-2.12258e-10	-0.81694
159009625	chr2:159009625:T:C	1.07653e-07	-2.12258e-10	-0.944056	6.87327e-08	-2.12258e-10	-0.928073	3.55669e-06	-2.12258e-10	-0.937773
159010105	chr2:159010105:G:A	1.39648e-07	-0.683847	-3.10475e-10	7.66596e-08	-0.818923	-3.10475e-10	4.04056e-06	-0.810221	-3.10475e-10
159010157	chr2:159010157:A:G	1.42187e-07	-2.12258e-10	-0.665831	8.827e-08	-2.12258e-10	-0.677898	4.77552e-06	-2.12258e-10	-0.6431
159010668	chr2:159010668:TGGAC:T	4.4033e-08	-0.903062	-0.934972	3.17252e-08	-0.810101	-0.891085	1.16105e-06	-1.18575	-0.871532
159011323	chr2:159011323:C:A	2.08307e-07	0.310389	-0.594349	5.04743e-08	-0.595087	-0.641746	3.12411e-06	-0.500248	-0.567206
159011517	chr2:159011517:T:A	1.16113e-08	-1.87394	-1.29706	7.30464e-09	-1.87269	-1.2971	3.79081e-07	-1.87959	-1.29702
159012974	chr2:159012974:A:G	7.35581e-08	-1.3249	-3.10475e-10	4.43092e-08	-1.36711	-3.10475e-10	2.51696e-06	-1.28355	-3.10475e-10
159013038	chr2:159013038:G:A	1.17896e-08	-1.86002	-1.29573	7.26922e-09	-1.8792	-1.29545	3.81766e-07	-1.87382	-1.29573
159013526	chr2:159013526:C:T	5.80911e-08	-0.670255	-0.890706	2.09779e-08	-1.19674	-0.918086	2.01257e-06	-0.595834	-0.911356
159013599	chr2:159013599:C:T	1.3346e-06	2.03658	-0.463166	4.43533e-07	1.41553	-0.47906	2.24884e-05	1.23683	-0.330434
159013933	chr2:159013933:A:G	1.18983e-08	-1.86645	-1.28013	7.39725e-09	-1.87773	-1.27946	3.86874e-07	-1.87674	-1.27952
159014272	chr2:159014272:T:C	1.6404e-07	-0.522861	-3.10475e-10	8.38722e-08	-0.729004	-3.10475e-10	4.34234e-06	-0.73819	-3.10475e-10
159014410	chr2:159014410:G:A	1.54194e-07	-2.12258e-10	-0.58476	1.02202e-07	-2.12258e-10	-0.531346	4.93591e-06	-2.12258e-10	-0.610067
159015053	chr2:159015053:G:C	6.78265e-08	-0.724559	-0.681461	2.52872e-08	-1.21793	-0.71007	2.41689e-06	-0.613919	-0.710204
159015267	chr2:159015267:C:T	1.08589e-07	-2.12258e-10	-0.935401	6.9334e-08	-2.12258e-10	-0.919363	3.58818e-06	-2.12258e-10	-0.928958
159015589	chr2:159015589:T:C	5.38192e-08	-0.737324	-0.900018	3.18719e-08	-0.846115	-0.850456	1.33362e-06	-1.08449	-0.83422
159015937	chr2:159015937:C:T	4.47244e-08	-0.816836	-1.00562	2.61514e-08	-0.926811	-0.967585	1.10715e-06	-1.15449	-0.950322
159016315	chr2:159016315:A:G	2.96662e-08	-1.74689	-0.486068	1.32289e-08	-1.87318	-0.702714	8.03332e-07	-1.82144	-0.604146
159016405	chr2:159016405:G:A	8.66732e-08	-2.12258e-10	-1.16083	5.55613e-08	-2.12258e-10	-1.14081	2.8619e-06	-2.12258e-10	-1.15512
159016982	chr2:159016982:C:A	5.05187e-07	0.601956	-3.10475e-10	8.21569e-08	-0.749667	-3.10475e-10	7.15606e-06	-0.238644	-3.10475e-10
159017043	chr2:159017043:TATA:T	5.75336e-07	1.90833	-1.17635	2.02356e-07	1.3308	-1.17907	9.31433e-06	1.14972	-1.12477
159018476	chr2:159018476:AC:A	9.06007e-08	-0.597432	-0.519078	3.24701e-08	-1.1273	-0.550674	3.22605e-06	-0.489517	-0.545828
159018753	chr2:159018753:G:GTC	1.05321e-07	-2.12258e-10	-0.965956	6.64964e-08	-2.12258e-10	-0.96115	3.36734e-06	-2.12258e-10	-0.992479
159019009	chr2:159019009:TG:T	4.32561e-08	-1.85583	-3.10475e-10	2.87905e-08	-1.79825	-3.10475e-10	1.54291e-06	-1.77293	-3.10475e-10
159019279	chr2:159019279:C:T	1.08589e-07	-2.12258e-10	-0.935401	6.9334e-08	-2.12258e-10	-0.919363	3.58818e-06	-2.12258e-10	-0.928958
159019328	chr2:159019328:C:T	1.26407e-08	-1.85147	-1.23458	7.73026e-09	-1.87953	-1.23363	4.08872e-07	-1.8676	-1.23336
159019347	chr2:159019347:A:C	5.4738e-07	1.93726	-1.25508	1.90324e-07	1.34652	-1.25609	9.33032e-06	1.25133	-1.22466
159019824	chr2:159019824:G:C	1.0898e-07	-2.12258e-10	-0.931811	6.95882e-08	-2.12258e-10	-0.915704	3.60114e-06	-2.12258e-10	-0.925354
159020075	chr2:159020075:C:T	4.63133e-08	-1.78754	-3.10475e-10	3.03629e-08	-1.74508	-3.10475e-10	1.69037e-06	-1.68166	-3.10475e-10
159020523	chr2:159020523:C:T	1.53469e-07	-2.12258e-10	-0.589475	1.01754e-07	-2.12258e-10	-0.53574	4.90899e-06	-2.12258e-10	-0.615535
159020599	chr2:159020599:A:G	1.15128e-07	-2.12258e-10	-0.87693	7.36097e-08	-2.12258e-10	-0.859522	3.80644e-06	-2.12258e-10	-0.86991
159020774	chr2:159020774:G:A	8.90963e-08	-2.12258e-10	-1.13325	5.61239e-08	-2.12258e-10	-1.13074	2.88144e-06	-2.12258e-10	-1.14831
159020892	chr2:159020892:C:T	1.35827e-07	-2.12258e-10	-0.711589	8.95339e-08	-2.12258e-10	-0.66368	4.35174e-06	-2.12258e-10	-0.736027
159021475	chr2:159021475:T:C	5.0039e-07	1.70067	-1.10826	1.7507e-07	1.11841	-1.11152	8.90729e-06	1.02546	-1.04519
159022183	chr2:159022183:A:T	1.2029e-08	-1.86393	-1.27172	7.43119e-09	-1.87732	-1.27529	3.9082e-07	-1.87757	-1.26855
159022206	chr2:159022206:C:A	3.29833e-07	-2.12258e-10	0.175615	1.99628e-07	-2.12258e-10	0.138156	9.34166e-06	-2.12258e-10	0.0278802
159022414	chr2:159022414:G:A	5.29827e-08	-0.793737	-0.859269	3.81707e-08	-0.704431	-0.811798	1.42413e-06	-1.06305	-0.789991
159022837	chr2:159022837:C:T	5.05965e-07	1.78038	-1.17689	1.75747e-07	1.19033	-1.17958	8.81368e-06	1.09512	-1.12542
159023593	chr2:159023593:T:C	2.99221e-07	0.422613	-0.344403	6.95999e-08	-0.507859	-0.407676	4.34814e-06	-0.421872	-0.314983
159023827	chr2:159023827:G:T	1.31125e-08	-1.76597	-1.28344	7.90511e-09	-1.83037	-1.26042	4.20835e-07	-1.80259	-1.26953
159024487	chr2:159024487:A:G	7.60029e-08	-1.2922	-3.10475e-10	5.01401e-08	-1.24348	-3.10475e-10	2.30235e-06	-1.37267	-3.10475e-10
159025140	chr2:159025140:TTTTC:T	1.70533e-07	-2.12258e-10	-0.484044	1.05207e-07	-2.12258e-10	-0.502366	5.66693e-06	-2.12258e-10	-0.471956
159025145	chr2:159025145:T:C	2.19966e-08	-1.66314	-0.86894	1.46264e-08	-1.57455	-0.900917	6.92536e-07	-1.69564	-0.878357
159025357	chr2:159025357:G:A	4.94922e-08	-0.801553	-0.919603	2.94693e-08	-0.898592	-0.876356	1.24195e-06	-1.13406	-0.855857
159025573	chr2:159025573:T:C	2.76894e-06	1.97918	0.324064	2.04455e-07	-0.0154468	0.177495	2.0952e-05	0.561385	0.274247
159025754	chr2:159025754:T:A	5.71666e-07	1.80146	-1.07587	2.05888e-07	1.24857	-1.07954	9.70358e-06	1.0744	-1.0085
159026098	chr2:159026098:A:C	1.17307e-08	-1.86381	-1.29696	7.25987e-09	-1.87891	-1.29702	3.80901e-07	-1.87486	-1.29696
159026313	chr2:159026313:C:T	5.48554e-08	-1.61827	-3.10475e-10	3.51287e-08	-1.59928	-3.10475e-10	1.95449e-06	-1.53647	-3.10475e-10
159026342	chr2:159026342:T:C	3.99267e-07	1.40871	-1.04206	5.63573e-08	-0.125497	-1.00109	5.04035e-06	0.466867	-1.05599
159026420	chr2:159026420:G:A	1.12022e-06	2.20891	-0.810608	3.72417e-07	1.59048	-0.828765	1.82696e-05	1.39988	-0.70125
159027050	chr2:159027050:C:A	1.77378e-07	-2.12258e-10	-0.444688	1.18167e-07	-2.12258e-10	-0.386203	5.65187e-06	-2.12258e-10	-0.474616
159027085	chr2:159027085:C:G	2.12744e-08	-1.56446	-1.00101	1.43491e-08	-1.46536	-1.02924	6.62349e-07	-1.60904	-1.00953
159027477	chr2:159027477:G:A	1.08589e-07	-2.12258e-10	-0.935401	6.9334e-08	-2.12258e-10	-0.919363	3.58818e-06	-2.12258e-10	-0.928958
159027498	chr2:159027498:A:G	6.39258e-08	-0.647345	-0.817904	2.3497e-08	-1.15806	-0.843364	2.30298e-06	-0.526323	-0.846077
159027812	chr2:159027812:C:T	2.71861e-08	-1.75725	-0.563012	1.23629e-08	-1.87534	-0.768252	7.45409e-07	-1.82656	-0.673862
159027918	chr2:159027918:C:T	4.22363e-08	-1.87969	-3.10475e-10	2.75361e-08	-1.8428	-3.10475e-10	1.418e-06	-1.85736	-3.10475e-10
159028146	chr2:159028146:G:A	1.1704e-08	-1.86948	-1.29357	7.30547e-09	-1.87644	-1.29323	3.81134e-07	-1.878	-1.29321
159028340	chr2:159028340:C:T	1.15819e-07	-2.12258e-10	-0.870943	7.39002e-08	-2.12258e-10	-0.855582	3.82089e-06	-2.12258e-10	-0.86612
159028341	chr2:159028341:G:A	2.12749e-06	-2.12258e-10	2.03973	1.27384e-06	-2.12258e-10	1.99149	6.95643e-05	-2.12258e-10	2.03565
159029110	chr2:159029110:T:C	7.09772e-08	-0.827803	-0.532811	4.3178e-08	-0.926452	-0.466515	1.83888e-06	-1.16015	-0.4373
159029194	chr2:159029194:C:T	4.23689e-08	-0.743568	-1.13299	1.58979e-08	-1.24164	-1.15047	1.50502e-06	-0.648141	-1.14966
159029195	chr2:159029195:G:A	2.79882e-08	-1.83821	-0.452979	1.4084e-08	-1.87887	-0.634386	8.17634e-07	-1.86671	-0.541231
159029567	chr2:159029567:C:T	8.93295e-08	-2.12258e-10	-1.13064	5.698e-08	-2.12258e-10	-1.1156	2.94496e-06	-2.12258e-10	-1.12651
159029915	chr2:159029915:C:T	1.00746e-07	-2.12258e-10	-1.01037	6.45147e-08	-2.12258e-10	-0.991405	3.32661e-06	-2.12258e-10	-1.00465
159030501	chr2:159030501:A:G	1.00163e-07	-2.12258e-10	-1.01617	6.37194e-08	-2.12258e-10	-1.00381	3.36701e-06	-2.12258e-10	-0.992579
159030511	chr2:159030511:A:G	1.91858e-07	-2.12258e-10	-0.366218	1.18748e-07	-2.12258e-10	-0.381293	6.47317e-06	-2.12258e-10	-0.338937
159031047	chr2:159031047:G:A	4.33784e-08	-0.712052	-1.14096	1.63845e-08	-1.20638	-1.15558	1.57172e-06	-0.597317	-1.15711
159031273	chr2:159031273:G:C	4.27521e-08	-0.571242	-1.29631	2.89412e-08	-0.496142	-1.29689	9.61422e-07	-0.95067	-1.29528
159031308	chr2:159031308:T:C	1.08496e-07	-2.12258e-10	-0.936262	6.92808e-08	-2.12258e-10	-0.92013	3.58528e-06	-2.12258e-10	-0.929767
159031534	chr2:159031534:A:C	6.34965e-07	1.85557	-1.02497	2.28047e-07	1.30032	-1.02907	1.08133e-05	1.12493	-0.950759
159032199	chr2:159032199:G:A	3.96006e-08	-0.791397	-1.15273	2.34479e-08	-0.884295	-1.11922	9.76733e-07	-1.11854	-1.11161
159032239	chr2:159032239:C:T	1.16938e-08	-1.86726	-1.29665	7.27394e-09	-1.87746	-1.29654	3.80178e-07	-1.87719	-1.29653
159032789	chr2:159032789:A:AG	3.8879e-08	-0.80449	-1.15803	2.30397e-08	-0.895739	-1.12534	9.59739e-07	-1.13045	-1.11724
159033129	chr2:159033129:C:G	7.60233e-08	-2.12258e-10	-1.29193	4.78933e-08	-2.12258e-10	-1.28932	2.49291e-06	-2.12258e-10	-1.29315
159033343	chr2:159033343:A:C	1.21878e-07	-2.12258e-10	-0.81995	7.39883e-08	-2.12258e-10	-0.854391	3.84252e-06	-2.12258e-10	-0.860474
159033513	chr2:159033513:T:C	1.08743e-07	-2.12258e-10	-0.933983	7.13833e-08	-2.12258e-10	-0.890234	3.50625e-06	-2.12258e-10	-0.952055
159033786	chr2:159033786:T:A	4.58635e-08	-1.7973	-3.10475e-10	3.26235e-08	-1.67326	-3.10475e-10	1.65297e-06	-1.70403	-3.10475e-10
159033875	chr2:159033875:C:T	9.57301e-08	-2.12258e-10	-1.06144	6.12993e-08	-2.12258e-10	-1.04253	3.15159e-06	-2.12258e-10	-1.0587
159034420	chr2:159034420:A:G	6.84824e-07	1.96672	-1.06053	2.4354e-07	1.40173	-1.06474	1.14474e-05	1.22097	-0.989819
159034631	chr2:159034631:G:T	2.27291e-08	-1.22213	-1.2772	1.62908e-08	-1.08657	-1.28113	6.97953e-07	-1.2903	-1.27591
159034862	chr2:159034862:A:G	2.64651e-08	-1.73806	-0.609089	1.19817e-08	-1.87056	-0.804359	7.24756e-07	-1.81124	-0.717284
159035606	chr2:159035606:G:A	9.0209e-08	-2.12258e-10	-1.12084	5.85364e-08	-2.12258e-10	-1.08865	2.9221e-06	-2.12258e-10	-1.1343
159036388	chr2:159036388:C:A	1.99028e-07	-2.12258e-10	-0.329526	1.23171e-07	-2.12258e-10	-0.344724	6.7195e-06	-2.12258e-10	-0.30159
159036494	chr2:159036494:T:C	5.93013e-08	-0.63844	-0.901901	2.18402e-08	-1.14955	-0.924998	2.14551e-06	-0.516011	-0.927213
159036497	chr2:159036497:C:T	2.3263e-07	0.37389	-0.547412	5.66013e-08	-0.531019	-0.591247	3.48506e-06	-0.438938	-0.519181
159036995	chr2:159036995:G:A	7.94353e-08	-2.12258e-10	-1.24803	4.96405e-08	-2.12258e-10	-1.25349	2.61543e-06	-2.12258e-10	-1.24517
159037372	chr2:159037372:C:T	1.11192e-07	-2.12258e-10	-0.911716	7.10462e-08	-2.12258e-10	-0.894968	3.67585e-06	-2.12258e-10	-0.904818
159038138	chr2:159038138:A:G	4.74898e-08	-1.76246	-3.10475e-10	3.13829e-08	-1.71204	-3.10475e-10	1.75702e-06	-1.64298	-3.10475e-10
159038236	chr2:159038236:G:A	2.86365e-08	-1.73466	-0.533628	1.27616e-08	-1.86961	-0.74224	7.76968e-07	-1.80891	-0.650045
159038390	chr2:159038390:T:C	1.20175e-08	-1.84888	-1.28773	7.32609e-09	-1.87942	-1.28743	3.87842e-07	-1.86643	-1.28733
159038437	chr2:159038437:A:C	1.34548e-07	-2.12258e-10	-0.721055	8.75423e-08	-2.12258e-10	-0.686176	4.44197e-06	-2.12258e-10	-0.715505
159038948	chr2:159038948:T:C	1.47903e-07	-2.12258e-10	-0.626416	9.13091e-08	-2.12258e-10	-0.644047	4.5431e-06	-2.12258e-10	-0.692994
159038996	chr2:159038996:G:A	7.78107e-08	-2.12258e-10	-1.26869	4.90862e-08	-2.12258e-10	-1.26472	2.55313e-06	-2.12258e-10	-1.26928
159039005	chr2:159039005:T:C	5.74701e-08	-1.57171	-3.10475e-10	3.40596e-08	-1.63019	-3.10475e-10	1.89343e-06	-1.56821	-3.10475e-10
159039740	chr2:159039740:T:C	8.3276e-08	-2.12258e-10	-1.20081	5.17336e-08	-2.12258e-10	-1.21219	2.73553e-06	-2.12258e-10	-1.20028
159040113	chr2:159040113:C:T	1.18126e-08	-1.86686	-1.28695	7.34541e-09	-1.87762	-1.28661	3.84054e-07	-1.877	-1.28658
159040578	chr2:159040578:T:C	9.98232e-08	-2.12258e-10	-1.01957	6.51854e-08	-2.12258e-10	-0.981062	3.22568e-06	-2.12258e-10	-1.03546
159040755	chr2:159040755:A:G	1.2917e-07	-2.12258e-10	-0.761846	7.82693e-08	-2.12258e-10	-0.798143	4.06309e-06	-2.12258e-10	-0.80466
159040847	chr2:159040847:G:A	1.34558e-07	-0.720978	-3.10475e-10	8.7887e-08	-0.682246	-3.10475e-10	3.885e-06	-0.849481	-3.10475e-10
159040989	chr2:159040989:T:C	5.83569e-07	1.80906	-1.06287	2.19193e-07	1.29786	-1.06621	1.04098e-05	1.13012	-0.993977
159041074	chr2:159041074:C:T	1.00239e-07	-2.12258e-10	-1.01542	6.54731e-08	-2.12258e-10	-0.976658	3.2396e-06	-2.12258e-10	-1.03115
159041092	chr2:159041092:G:T	2.18058e-07	-2.12258e-10	-0.238212	1.33796e-07	-2.12258e-10	-0.261984	6.5161e-06	-2.12258e-10	-0.332327
159041965	chr2:159041965:G:A	1.17277e-08	-1.87131	-1.28971	7.34285e-09	-1.87521	-1.28936	3.82346e-07	-1.8787	-1.28933
159041974	chr2:159041974:A:G	7.88106e-08	-2.12258e-10	-1.25593	4.93744e-08	-2.12258e-10	-1.25887	2.55706e-06	-2.12258e-10	-1.26775
159042313	chr2:159042313:C:T	1.11897e-07	-2.12258e-10	-0.905398	6.78507e-08	-2.12258e-10	-0.940988	3.52793e-06	-2.12258e-10	-0.945893
159042643	chr2:159042643:G:C	6.19342e-08	-0.572349	-0.92455	2.26517e-08	-1.09369	-0.944376	2.26816e-06	-0.438607	-0.949027
159042858	chr2:159042858:G:A	8.15043e-08	-2.12258e-10	-1.22232	5.19136e-08	-2.12258e-10	-1.20872	2.68867e-06	-2.12258e-10	-1.21756
159042948	chr2:159042948:G:A	7.64784e-08	-2.12258e-10	-1.28596	4.82324e-08	-2.12258e-10	-1.28227	2.50631e-06	-2.12258e-10	-1.28779
159042977	chr2:159042977:G:T	1.13926e-07	0.409719	-1.29714	2.89838e-08	-0.496122	-1.29544	3.22562e-06	0.261659	-1.29714
159043401	chr2:159043401:C:T	9.06518e-08	0.17121	-1.28716	2.44002e-08	-0.687028	-1.27668	2.55364e-06	0.0177699	-1.28685
159043766	chr2:159043766:G:A	3.8079e-07	0.37203	-0.0527531	9.41013e-08	-0.50895	-0.104976	5.96893e-06	-0.404228	-0.015808
159044241	chr2:159044241:C:T	1.52779e-08	-1.85417	-1.04239	9.41063e-09	-1.85198	-1.06447	4.81655e-07	-1.86963	-1.0675
159044294	chr2:159044294:G:T	1.24921e-07	-2.12258e-10	-0.795293	7.57287e-08	-2.12258e-10	-0.83114	3.93282e-06	-2.12258e-10	-0.837247
159044959	chr2:159044959:C:T	2.61758e-08	-1.42786	-0.930277	1.41723e-08	-1.51014	-0.996865	6.49345e-07	-1.80392	-0.834478
159045146	chr2:159045146:T:C	4.28236e-08	-1.86588	-3.10475e-10	2.70147e-08	-1.86192	-3.10475e-10	1.39287e-06	-1.87523	-3.10475e-10
159045356	chr2:159045356:C:T	8.22702e-08	0.0436055	-1.25657	2.31554e-08	-0.778708	-1.23736	2.33627e-06	-0.102258	-1.25579
159045430	chr2:159045430:A:G	1.13905e-07	-2.12258e-10	-0.887611	7.28175e-08	-2.12258e-10	-0.870342	3.76637e-06	-2.12258e-10	-0.880491
159045637	chr2:159045637:A:C	9.22723e-07	2.0291	-0.824745	3.24675e-07	1.46619	-0.841664	1.6048e-05	1.28478	-0.715801
159046246	chr2:159046246:T:C	8.47643e-08	-2.12258e-10	-1.1831	5.42545e-08	-2.12258e-10	-1.16461	2.7979e-06	-2.12258e-10	-1.17774
159046424	chr2:159046424:T:C	1.2665e-08	-1.79939	-1.28474	7.45188e-09	-1.85405	-1.29578	3.96803e-07	-1.83735	-1.29356
159046500	chr2:159046500:A:G	1.13435e-07	-2.12258e-10	-0.891743	7.25146e-08	-2.12258e-10	-0.87451	3.75035e-06	-2.12258e-10	-0.884754
159046537	chr2:159046537:C:T	1.29078e-08	-1.83798	-1.22716	7.77153e-09	-1.87889	-1.22894	4.1559e-07	-1.86379	-1.22087
159046555	chr2:159046555:TG:T	2.75537e-08	-1.73489	-0.571943	1.23015e-08	-1.8705	-0.778077	7.48395e-07	-1.8113	-0.685131
159046881	chr2:159046881:A:G	1.06336e-07	-2.12258e-10	-0.956372	6.79041e-08	-2.12258e-10	-0.940201	3.52325e-06	-2.12258e-10	-0.947219
159047244	chr2:159047244:G:A	4.55874e-08	-1.80334	-3.10475e-10	4.17074e-08	-1.42762	-3.10475e-10	1.56314e-06	-1.75991	-3.10475e-10
159047545	chr2:159047545:A:G	2.5998e-07	-2.12258e-10	-0.0623687	1.58919e-07	-2.12258e-10	-0.0899037	7.70502e-06	-2.12258e-10	-0.164732
159047599	chr2:159047599:G:C	4.98772e-07	1.68211	-1.09293	1.83075e-07	1.14825	-1.09665	8.63359e-06	0.976619	-1.02756
159047713	chr2:159047713:A:G	1.0164e-07	-2.12258e-10	-1.00153	6.28317e-08	-2.12258e-10	-1.01784	3.25256e-06	-2.12258e-10	-1.02716
159048419	chr2:159048419:A:G	1.3308e-08	-1.7383	-1.29631	7.85201e-09	-1.81071	-1.28682	4.22334e-07	-1.77722	-1.29134
159049590	chr2:159049590:C:T	1.2138e-07	-2.12258e-10	-0.824043	7.76858e-08	-2.12258e-10	-0.805626	4.0154e-06	-2.12258e-10	-0.816468
159049707	chr2:159049707:T:C	2.18518e-07	0.201518	-0.43762	5.66305e-08	-0.652071	-0.469679	3.50665e-06	-0.560956	-0.390986
159050444	chr2:159050444:G:T	1.08026e-07	-2.12258e-10	-0.9406	6.68266e-08	-2.12258e-10	-0.956198	3.45185e-06	-2.12258e-10	-0.967694
159051520	chr2:159051520:G:A	1.48839e-07	-2.12258e-10	-0.62011	8.94468e-08	-2.12258e-10	-0.664654	4.81851e-06	-2.12258e-10	-0.634139
159051522	chr2:159051522:G:A	1.05464e-07	-2.12258e-10	-0.964602	6.52895e-08	-2.12258e-10	-0.979467	3.37292e-06	-2.12258e-10	-0.990824
159051661	chr2:159051661:G:A	3.44475e-07	-2.12258e-10	0.219049	2.18154e-07	-2.12258e-10	0.226901	1.19638e-05	-2.12258e-10	0.275279
159051772	chr2:159051772:A:G	1.23509e-08	-1.85891	-1.25033	7.64701e-09	-1.87965	-1.24433	4.02796e-07	-1.87098	-1.24495
159052040	chr2:159052040:T:TG	8.47405e-08	-2.12258e-10	-1.18338	5.35741e-08	-2.12258e-10	-1.17723	2.8166e-06	-2.12258e-10	-1.17107
159052234	chr2:159052234:TTGTC:T	3.15551e-08	-1.5357	-0.635538	1.22963e-08	-1.81487	-0.834126	7.79083e-07	-1.70472	-0.751526
159052748	chr2:159052748:A:G	1.94139e-08	-1.58249	-1.07449	1.32753e-08	-1.47505	-1.09735	6.10828e-07	-1.61811	-1.08144
159052886	chr2:159052886:C:T	2.12196e-07	0.369122	-0.634586	5.31538e-08	-0.521362	-0.663746	3.26172e-06	-0.43016	-0.59419
159053254	chr2:159053254:C:T	1.24761e-07	-2.12258e-10	-0.796569	7.56389e-08	-2.12258e-10	-0.832328	3.92822e-06	-2.12258e-10	-0.838417
159053279	chr2:159053279:A:G	2.7977e-08	-1.69331	-0.598277	1.26378e-08	-1.82564	-0.795966	7.66424e-07	-1.77174	-0.700886
159053694	chr2:159053694:T:C	3.59084e-07	-2.12258e-10	0.260584	2.17995e-07	-2.12258e-10	0.226173	1.08589e-05	-2.12258e-10	0.178378
159053697	chr2:159053697:G:GT	4.28828e-08	-1.8645	-3.10475e-10	2.67131e-08	-1.87314	-3.10475e-10	1.394e-06	-1.87443	-3.10475e-10
159053753	chr2:159053753:G:A	9.40687e-08	-2.12258e-10	-1.07895	5.81678e-08	-2.12258e-10	-1.09497	3.01239e-06	-2.12258e-10	-1.10387
159054525	chr2:159054525:G:A	1.00265e-07	-2.12258e-10	-1.01516	6.1213e-08	-2.12258e-10	-1.04394	3.17937e-06	-2.12258e-10	-1.04992
159054933	chr2:159054933:G:C	8.30692e-08	-2.12258e-10	-1.2033	5.141e-08	-2.12258e-10	-1.21846	2.70079e-06	-2.12258e-10	-1.21306
159055222	chr2:159055222:C:T	1.12845e-07	-2.12258e-10	-0.896958	7.44167e-08	-2.12258e-10	-0.848618	3.64446e-06	-2.12258e-10	-0.913395
159055934	chr2:159055934:A:T	7.04949e-07	1.83681	-0.901653	2.53308e-07	1.28067	-0.904359	1.29463e-05	1.17158	-0.817377
159056191	chr2:159056191:A:G	2.68398e-08	-1.72648	-0.606608	1.20162e-08	-1.8677	-0.80435	7.30814e-07	-1.80547	-0.714734
159056350	chr2:159056350:C:T	2.64155e-08	-1.72394	-0.625086	1.18297e-08	-1.86729	-0.820398	7.19462e-07	-1.80455	-0.731305
159056492	chr2:159056492:C:T	2.45141e-07	0.215728	-0.336868	6.3144e-08	-0.640614	-0.372266	3.90838e-06	-0.555593	-0.287889
159056846	chr2:159056846:T:C	1.38304e-08	-1.8334	-1.16271	8.39218e-09	-1.87696	-1.15404	4.50956e-07	-1.85697	-1.14602
159056990	chr2:159056990:A:T	1.37216e-08	-1.83237	-1.17163	8.31372e-09	-1.87672	-1.16367	4.46986e-07	-1.85633	-1.1555
159057042	chr2:159057042:T:C	7.29462e-08	-0.897274	-0.435975	2.81527e-08	-1.33572	-0.48493	2.55045e-06	-0.774219	-0.496114
159057374	chr2:159057374:G:A	1.93161e-08	-1.36495	-1.29708	1.0597e-08	-1.50303	-1.29469	6.37374e-07	-1.35996	-1.29704
159057430	chr2:159057430:G:A	3.67761e-06	2.77978	-0.192737	3.28347e-07	0.941519	-0.305747	3.77374e-05	1.57117	-0.147125
159057437	chr2:159057437:G:A	7.79179e-08	-0.879257	-0.388059	2.99279e-08	-1.32149	-0.438019	2.72583e-06	-0.753594	-0.450236
159057716	chr2:159057716:G:C	1.22546e-08	-1.84789	-1.26918	7.49716e-09	-1.8789	-1.26487	3.9767e-07	-1.86308	-1.26565
159058292	chr2:159058292:G:A	1.23907e-08	-1.81488	-1.29114	8.86688e-09	-1.68589	-1.29008	4.36461e-07	-1.74788	-1.28778
159058949	chr2:159058949:G:A	1.27262e-08	-1.87967	-1.19964	7.89384e-09	-1.879	-1.21322	4.14323e-07	-1.87085	-1.21686
159059104	chr2:159059104:A:AG	1.93461e-07	0.119059	-0.476954	5.08486e-08	-0.71894	-0.510506	3.13779e-06	-0.631271	-0.431813
159059950	chr2:159059950:T:G	6.57822e-08	-1.64983	0.213205	3.82753e-08	-1.62219	0.108697	2.20496e-06	-1.63675	0.220852
159060189	chr2:159060189:A:G	8.96945e-08	-2.12258e-10	-1.12656	5.51295e-08	-2.12258e-10	-1.14861	2.86291e-06	-2.12258e-10	-1.15477
159060351	chr2:159060351:G:A	1.33614e-08	-1.85456	-1.17605	8.25148e-09	-1.87968	-1.16822	4.38611e-07	-1.87064	-1.16011
159061481	chr2:159061481:G:T	1.24144e-07	-2.12258e-10	-0.801531	8.25473e-08	-2.12258e-10	-0.744927	4.02125e-06	-2.12258e-10	-0.815012
159061568	chr2:159061568:T:C	1.453e-08	-1.86904	-1.07771	8.90438e-09	-1.87827	-1.09349	4.68598e-07	-1.87559	-1.08902
159061577	chr2:159061577:G:A	1.49442e-08	-1.86261	-1.05603	9.08128e-09	-1.87955	-1.07253	4.80564e-07	-1.8715	-1.0679
159061775	chr2:159061775:G:A	1.35443e-08	-1.8574	-1.1596	8.39601e-09	-1.87953	-1.15101	4.45713e-07	-1.87224	-1.14245
159061866	chr2:159061866:T:C	1.27312e-08	-1.87919	-1.19972	7.8884e-09	-1.87961	-1.2133	4.13097e-07	-1.87374	-1.21694
159061969	chr2:159061969:A:G	7.74009e-08	-2.12258e-10	-1.27397	4.88318e-08	-2.12258e-10	-1.26992	2.54013e-06	-2.12258e-10	-1.27439
159062041	chr2:159062041:C:T	1.29003e-08	-1.78408	-1.28164	8.74097e-09	-1.70362	-1.28666	4.49821e-07	-1.7178	-1.28771
159062509	chr2:159062509:AGT:A	8.93125e-08	-2.12258e-10	-1.13083	5.49102e-08	-2.12258e-10	-1.1526	2.85178e-06	-2.12258e-10	-1.15866
159063455	chr2:159063455:G:A	1.55702e-07	-2.12258e-10	-0.575031	9.65679e-08	-2.12258e-10	-0.588051	5.24084e-06	-2.12258e-10	-0.550121
159063896	chr2:159063896:G:A	9.83229e-07	1.99301	-0.725143	3.36204e-07	1.4041	-0.744678	1.67048e-05	1.21712	-0.608031
159063908	chr2:159063908:G:A	4.88532e-08	-1.73415	-3.10475e-10	2.72945e-08	-1.85161	-3.10475e-10	1.87048e-06	-1.58041	-3.10475e-10
159063931	chr2:159063931:G:C	8.12963e-08	-2.12258e-10	-1.22487	5.21228e-08	-2.12258e-10	-1.2047	2.68567e-06	-2.12258e-10	-1.21867
159064028	chr2:159064028:G:A	1.17842e-07	-2.12258e-10	-0.853625	7.54498e-08	-2.12258e-10	-0.83483	3.90148e-06	-2.12258e-10	-0.845247
159064147	chr2:159064147:C:T	1.0676e-07	-2.12258e-10	-0.95239	7.02856e-08	-2.12258e-10	-0.905732	3.46034e-06	-2.12258e-10	-0.965238
159064389	chr2:159064389:C:T	1.22602e-08	-1.82517	-1.29144	8.17556e-09	-1.76289	-1.29426	4.21956e-07	-1.77471	-1.29475
159064610	chr2:159064610:G:A	9.80414e-08	0.2142	-1.25178	1.99148e-08	-0.932224	-1.23461	1.62121e-06	-0.464538	-1.25889
159065107	chr2:159065107:G:A	1.03589e-07	-2.12258e-10	-0.982541	6.31441e-08	-2.12258e-10	-1.01288	3.27836e-06	-2.12258e-10	-1.01926
159066039	chr2:159066039:G:A	1.62055e-07	-2.12258e-10	-0.535039	9.86176e-08	-2.12258e-10	-0.567048	5.32112e-06	-2.12258e-10	-0.534921
159066175	chr2:159066175:A:G	7.67854e-08	-2.12258e-10	-1.28196	4.84267e-08	-2.12258e-10	-1.27825	2.51927e-06	-2.12258e-10	-1.28263
159066261	chr2:159066261:A:T	2.1779e-07	-2.12258e-10	-0.239442	1.34558e-07	-2.12258e-10	-0.256303	7.36517e-06	-2.12258e-10	-0.209842
159067060	chr2:159067060:T:C	1.67531e-08	-1.69785	-1.10654	1.14904e-08	-1.59197	-1.12481	5.82721e-07	-1.61198	-1.13467
159067731	chr2:159067731:C:T	7.68609e-08	-2.12258e-10	-1.28098	4.84849e-08	-2.12258e-10	-1.27705	2.52195e-06	-2.12258e-10	-1.28157
159068673	chr2:159068673:A:G	8.83288e-08	-2.12258e-10	-1.14191	5.61328e-08	-2.12258e-10	-1.13058	2.9055e-06	-2.12258e-10	-1.14
159069227	chr2:159069227:C:T	2.66566e-08	-1.70065	-0.639284	1.17402e-08	-1.86217	-0.833111	7.16589e-07	-1.79447	-0.745391
159070173	chr2:159070173:C:T	1.41577e-06	2.27703	-0.644568	4.79763e-07	1.66822	-0.653225	2.3587e-05	1.47805	-0.523951
159070215	chr2:159070215:G:A	1.01675e-07	-2.12258e-10	-1.00119	6.20239e-08	-2.12258e-10	-1.03078	3.21631e-06	-2.12258e-10	-1.03837
159071400	chr2:159071400:T:A	1.0613e-07	-2.12258e-10	-0.958307	6.70144e-08	-2.12258e-10	-0.95339	3.66034e-06	-2.12258e-10	-0.909048
159071501	chr2:159071501:G:A	1.09653e-07	-2.12258e-10	-0.925655	7.00362e-08	-2.12258e-10	-0.909285	3.62436e-06	-2.12258e-10	-0.918925
159071746	chr2:159071746:C:T	4.22545e-08	-1.87926	-3.10475e-10	2.77724e-08	-1.83425	-3.10475e-10	1.44572e-06	-1.838	-3.10475e-10
159071808	chr2:159071808:A:G	4.74729e-08	-1.76281	-3.10475e-10	3.32144e-08	-1.65531	-3.10475e-10	1.80891e-06	-1.61388	-3.10475e-10
159071955	chr2:159071955:A:G	1.4356e-08	-1.84578	-1.11303	8.79863e-09	-1.87929	-1.10441	4.70642e-07	-1.86506	-1.0952
159072084	chr2:159072084:C:T	2.83036e-08	-1.67568	-0.604305	1.21561e-08	-1.85607	-0.804401	7.5202e-07	-1.77836	-0.713231
159072086	chr2:159072086:A:AT	1.27974e-08	-1.85397	-1.21976	7.77925e-09	-1.87928	-1.22756	4.13982e-07	-1.86441	-1.22412
159072578	chr2:159072578:A:G	1.00686e-07	-2.12258e-10	-1.01097	6.14636e-08	-2.12258e-10	-1.03985	3.18781e-06	-2.12258e-10	-1.04727
159072646	chr2:159072646:T:C	9.84143e-08	-2.12258e-10	-1.03379	6.28421e-08	-2.12258e-10	-1.01767	3.23053e-06	-2.12258e-10	-1.03396
159072919	chr2:159072919:A:G	8.96126e-08	-0.551811	-0.575665	3.21872e-08	-1.06266	-0.624068	3.14801e-06	-0.427862	-0.631972
159073074	chr2:159073074:G:T	1.04044e-07	-0.427196	-0.550963	3.63453e-08	-0.965526	-0.599709	3.66844e-06	-0.299098	-0.607739
159073396	chr2:159073396:A:C	2.46674e-08	-1.73386	-0.683629	1.12038e-08	-1.87176	-0.870287	6.72917e-07	-1.81625	-0.786485
159075025	chr2:159075025:G:A	7.98513e-08	-2.12258e-10	-1.24281	5.05461e-08	-2.12258e-10	-1.23541	2.61872e-06	-2.12258e-10	-1.24392
159075296	chr2:159075296:A:G	1.54072e-06	2.41471	-0.697682	5.24443e-07	1.81053	-0.706487	2.54822e-05	1.61588	-0.584503
159075736	chr2:159075736:G:A	1.23537e-06	-2.12258e-10	1.49616	7.48674e-07	-2.12258e-10	1.46	4.06518e-05	-2.12258e-10	1.49844
159075805	chr2:159075805:T:C	2.02647e-07	-2.12258e-10	-0.311506	1.25383e-07	-2.12258e-10	-0.326926	6.8636e-06	-2.12258e-10	-0.280371
159075984	chr2:159075984:G:A	8.78797e-08	-2.12258e-10	-1.147	5.59513e-08	-2.12258e-10	-1.13382	2.89231e-06	-2.12258e-10	-1.14455
159076714	chr2:159076714:GAGTTCAATTTCTTGC:G	1.01883e-07	-2.12258e-10	-0.999144	6.49311e-08	-2.12258e-10	-0.984971	3.36293e-06	-2.12258e-10	-0.99379
159076791	chr2:159076791:G:A	2.87759e-07	-2.12258e-10	0.0391524	1.71033e-07	-2.12258e-10	-0.0164431	9.2728e-06	-2.12258e-10	0.020482
159077213	chr2:159077213:C:T	7.57583e-08	-2.12258e-10	-1.29542	4.76993e-08	-2.12258e-10	-1.29338	2.49234e-06	-2.12258e-10	-1.29338
159077386	chr2:159077386:C:A	2.1372e-08	-1.53069	-1.0302	1.31847e-08	-1.47288	-1.10636	6.61263e-07	-1.56641	-1.0538
159077638	chr2:159077638:A:G	3.39977e-07	0.752108	-0.546203	7.66382e-08	-0.245319	-0.573884	4.79797e-06	-0.135004	-0.503407
159077640	chr2:159077640:A:G	1.02207e-07	-2.12258e-10	-0.995976	6.35367e-08	-2.12258e-10	-1.00668	3.40167e-06	-2.12258e-10	-0.982337
159077910	chr2:159077910:C:T	5.77476e-08	-1.56689	-3.10475e-10	3.42508e-08	-1.62459	-3.10475e-10	1.87445e-06	-1.57829	-3.10475e-10
159079879	chr2:159079879:C:A	1.9083e-07	0.920812	-1.2924	4.42786e-08	-0.071218	-1.29658	5.23064e-06	0.740827	-1.2929
159080315	chr2:159080315:CAG:C	2.63541e-08	-1.68941	-0.661942	1.15623e-08	-1.85879	-0.851766	7.08051e-07	-1.78623	-0.765616
159080352	chr2:159080352:T:G	2.40857e-08	-1.4456	-0.99575	1.35641e-08	-1.49598	-1.05489	6.09998e-07	-1.79405	-0.906857
159080436	chr2:159080436:G:A	1.12806e-07	-2.12258e-10	-0.897299	7.46781e-08	-2.12258e-10	-0.845112	3.65704e-06	-2.12258e-10	-0.909949
159081259	chr2:159081259:G:A	1.01762e-07	-2.12258e-10	-1.00034	6.48513e-08	-2.12258e-10	-0.986201	3.35899e-06	-2.12258e-10	-0.994965
159081402	chr2:159081402:A:G	7.71111e-08	-2.12258e-10	-1.27773	4.86662e-08	-2.12258e-10	-1.27331	2.53011e-06	-2.12258e-10	-1.27834
159081953	chr2:159081953:T:A	9.69621e-08	-2.12258e-10	-1.04865	6.3409e-08	-2.12258e-10	-1.00869	3.14375e-06	-2.12258e-10	-1.06119
159082608	chr2:159082608:A:G	4.23201e-08	-1.87771	-3.10475e-10	2.66931e-08	-1.87389	-3.10475e-10	1.42173e-06	-1.85473	-3.10475e-10
159082627	chr2:159082627:C:T	1.19457e-07	-2.12258e-10	-0.840018	7.94882e-08	-2.12258e-10	-0.782689	4.00928e-06	-2.12258e-10	-0.817993
159082999	chr2:159082999:A:G	7.75291e-08	-2.12258e-10	-1.27232	4.89619e-08	-2.12258e-10	-1.26726	2.54394e-06	-2.12258e-10	-1.27289
159083380	chr2:159083380:A:G	4.47539e-08	-1.82179	-3.10475e-10	3.13578e-08	-1.71284	-3.10475e-10	1.59386e-06	-1.74045	-3.10475e-10
159083497	chr2:159083497:CAAAG:C	7.74921e-08	-2.12258e-10	-1.2728	4.90975e-08	-2.12258e-10	-1.26449	2.55234e-06	-2.12258e-10	-1.26959
159083964	chr2:159083964:GTC:G	1.66597e-08	-1.83991	-0.970069	9.9341e-09	-1.87625	-0.986072	5.34426e-07	-1.85343	-0.979733
159083967	chr2:159083967:A:AT	1.67754e-08	-1.83689	-0.966172	9.98118e-09	-1.87531	-0.982284	5.37845e-07	-1.85089	-0.975902
159084061	chr2:159084061:C:G	4.52545e-08	-1.81067	-3.10475e-10	2.99868e-08	-1.75754	-3.10475e-10	1.5044e-06	-1.79821	-3.10475e-10
159084589	chr2:159084589:C:T	2.0747e-07	-2.12258e-10	-0.287985	1.28369e-07	-2.12258e-10	-0.303391	7.02833e-06	-2.12258e-10	-0.256654
159084880	chr2:159084880:C:T	2.25837e-07	0.599703	-0.802862	5.24904e-08	-0.372084	-0.825584	3.21914e-06	-0.267722	-0.769767
159084897	chr2:159084897:G:T	7.91294e-08	-2.12258e-10	-1.25189	5.03758e-08	-2.12258e-10	-1.23879	2.62634e-06	-2.12258e-10	-1.24101
159085768	chr2:159085768:T:C	8.74721e-08	-2.12258e-10	-1.15165	5.68106e-08	-2.12258e-10	-1.11857	2.84759e-06	-2.12258e-10	-1.16013
159086055	chr2:159086055:G:A	1.19524e-08	-1.84529	-1.29675	7.26189e-09	-1.87854	-1.29712	3.86041e-07	-1.86128	-1.29714
159087003	chr2:159087003:G:A	1.41644e-08	-1.83243	-1.13981	8.58729e-09	-1.87686	-1.13116	4.61702e-07	-1.85627	-1.12317
159087114	chr2:159087114:C:T	4.22386e-08	-1.87964	-3.10475e-10	2.76581e-08	-1.83838	-3.10475e-10	1.43993e-06	-1.84201	-3.10475e-10
159087471	chr2:159087471:T:G	2.90583e-07	0.0489153	-3.10475e-10	7.84039e-08	-0.796425	-3.10475e-10	1.2897e-05	0.350387	-3.10475e-10
159087505	chr2:159087505:T:C	7.59254e-08	-2.12258e-10	-1.29322	4.80421e-08	-2.12258e-10	-1.28622	2.49773e-06	-2.12258e-10	-1.29122
159088564	chr2:159088564:A:AAG	4.22646e-08	-1.87902	-3.10475e-10	2.71036e-08	-1.85863	-3.10475e-10	1.60005e-06	-1.73657	-3.10475e-10
159088711	chr2:159088711:G:A	1.95615e-07	-2.12258e-10	-0.346821	1.099e-07	-2.12258e-10	-0.458731	6.21552e-06	-2.12258e-10	-0.379554
159089165	chr2:159089165:AGT:A	1.28072e-08	-1.81599	-1.25697	7.90927e-09	-1.87124	-1.21902	4.14277e-07	-1.85544	-1.23239
159089210	chr2:159089210:C:T	2.54441e-08	-1.67392	-0.712569	1.1136e-08	-1.854	-0.89411	6.82912e-07	-1.77574	-0.812256
159089230	chr2:159089230:T:C	1.20058e-08	-1.85119	-1.28639	7.31237e-09	-1.87945	-1.28928	3.87093e-07	-1.86594	-1.28976
159090134	chr2:159090134:C:T	8.78963e-08	-2.12258e-10	-1.14681	5.58931e-08	-2.12258e-10	-1.13486	2.91809e-06	-2.12258e-10	-1.13568
159090537	chr2:159090537:A:G	3.32471e-07	1.17617	-0.992592	6.72642e-08	0.092519	-1.04219	8.44527e-06	0.91404	-0.987037
159090547	chr2:159090547:A:G	1.22936e-08	-1.86011	-1.25378	7.62788e-09	-1.87958	-1.24691	4.02287e-07	-1.87144	-1.24575
159090730	chr2:159090730:T:C	1.2733e-07	-2.12258e-10	-0.776193	7.68922e-08	-2.12258e-10	-0.815893	3.98464e-06	-2.12258e-10	-0.824158
159091045	chr2:159091045:C:T	3.91791e-07	1.26782	-0.920062	7.70357e-08	0.162677	-0.976706	9.90824e-06	1.00188	-0.915121
159091143	chr2:159091143:T:C	1.33024e-08	-1.74962	-1.28541	9.91641e-09	-1.58027	-1.28383	4.7968e-07	-1.66318	-1.27806
159091195	chr2:159091195:C:T	1.0176e-07	-2.12258e-10	-1.00036	6.20184e-08	-2.12258e-10	-1.03087	3.21757e-06	-2.12258e-10	-1.03798
159091227	chr2:159091227:T:C	2.54228e-08	-1.70138	-0.685941	1.12794e-08	-1.86302	-0.872305	6.86593e-07	-1.79442	-0.788198
159091690	chr2:159091690:A:G	5.07082e-07	1.5457	-0.939998	9.43521e-08	0.383115	-0.99438	1.2559e-05	1.25841	-0.934574
159092483	chr2:159092483:A:G	2.246e-07	-2.12258e-10	-0.208651	1.38852e-07	-2.12258e-10	-0.224888	7.6206e-06	-2.12258e-10	-0.175748
159092498	chr2:159092498:A:C	2.24337e-07	-2.12258e-10	-0.209822	1.3869e-07	-2.12258e-10	-0.226057	7.61152e-06	-2.12258e-10	-0.176941
159094230	chr2:159094230:T:C	1.01743e-07	-2.12258e-10	-1.00052	6.47714e-08	-2.12258e-10	-0.987434	3.35669e-06	-2.12258e-10	-0.995649
159094353	chr2:159094353:C:G	3.4639e-07	1.23003	-1.00544	6.70443e-08	0.109258	-1.0622	8.43051e-06	0.931449	-1.0062
159094357	chr2:159094357:G:A	7.85178e-08	-2.12258e-10	-1.25965	4.98901e-08	-2.12258e-10	-1.24848	2.59711e-06	-2.12258e-10	-1.2522
159094386	chr2:159094386:C:T	2.73701e-08	-1.68217	-0.631354	1.26436e-08	-1.87166	-0.74948	7.69007e-07	-1.79018	-0.679077
159094440	chr2:159094440:C:T	8.10656e-08	-0.915695	-0.312019	3.39408e-08	-1.27828	-0.3554	3.12473e-06	-0.69275	-0.374506
159094933	chr2:159094933:T:C	1.86726e-07	-2.12258e-10	-0.393328	1.20881e-07	-2.12258e-10	-0.36349	6.12275e-06	-2.12258e-10	-0.394592
159094954	chr2:159094954:T:G	9.37375e-08	-2.12258e-10	-1.08247	5.90387e-08	-2.12258e-10	-1.08011	3.11625e-06	-2.12258e-10	-1.06997
159095133	chr2:159095133:A:G	1.0436e-07	-2.12258e-10	-0.975128	6.35039e-08	-2.12258e-10	-1.0072	3.51874e-06	-2.12258e-10	-0.948501
159095197	chr2:159095197:C:T	3.27245e-07	0.717021	-0.549284	8.14443e-08	-0.151592	-0.606786	1.05044e-05	0.683887	-0.538692
159095198	chr2:159095198:G:A	9.21001e-08	-0.52687	-0.573227	4.46563e-08	-0.761948	-0.597355	3.04103e-06	-0.601682	-0.492726
159095450	chr2:159095450:A:G	4.92748e-08	-1.38207	-0.34349	2.86189e-08	-1.33252	-0.471714	1.35107e-06	-1.55011	-0.355589
159095586	chr2:159095586:A:G	7.37045e-07	1.06506	-0.0853853	3.02459e-07	0.678735	-0.125088	2.22474e-05	0.861621	0.0340019
159095690	chr2:159095690:C:T	8.406e-07	1.19578	-0.0846376	3.49134e-07	0.821467	-0.124309	2.49904e-05	0.97816	0.033728
159096212	chr2:159096212:T:C	1.23253e-08	-1.87914	-1.23218	7.94894e-09	-1.80821	-1.27705	3.97474e-07	-1.86988	-1.25935
159096522	chr2:159096522:T:C	1.52657e-07	-2.12258e-10	-0.594776	9.83647e-08	-2.12258e-10	-0.569616	5.05337e-06	-2.12258e-10	-0.586548
159096834	chr2:159096834:AC:A	1.78317e-07	-2.12258e-10	-0.439411	1.10813e-07	-2.12258e-10	-0.45045	6.01539e-06	-2.12258e-10	-0.412283
159096954	chr2:159096954:A:G	4.2199e-06	1.4807	1.24389	7.16025e-07	0.349355	1.06606	9.88656e-05	1.12734	1.25982
159097663	chr2:159097663:C:T	1.81831e-08	-1.87969	-0.842792	1.04067e-08	-1.81549	-1.00036	5.53896e-07	-1.87154	-0.925845
159097783	chr2:159097783:C:A	1.33294e-07	-2.12258e-10	-0.730416	8.27446e-08	-2.12258e-10	-0.742539	4.40081e-06	-2.12258e-10	-0.724814
159097908	chr2:159097908:C:T	3.46588e-05	5.81648	-0.986144	1.2031e-05	5.22003	-0.983088	0.000415031	4.72883	-0.907084
159097929	chr2:159097929:A:G	1.2509e-07	-2.12258e-10	-0.793941	7.77419e-08	-2.12258e-10	-0.804904	4.12615e-06	-2.12258e-10	-0.789258
159098031	chr2:159098031:A:G	2.0348e-07	-2.12258e-10	-0.307403	1.21038e-07	-2.12258e-10	-0.362197	6.23458e-06	-2.12258e-10	-0.376493
159098184	chr2:159098184:A:G	1.2255e-06	0.791418	0.696713	6.00054e-07	0.532062	0.70666	4.22375e-05	0.719628	0.817076
159098247	chr2:159098247:T:C	2.01684e-07	-2.12258e-10	-0.316269	1.20026e-07	-2.12258e-10	-0.370591	6.18249e-06	-2.12258e-10	-0.384883
159098313	chr2:159098313:T:A	3.24211e-07	-0.634938	0.793361	1.23955e-07	-1.06467	0.726289	1.32529e-05	-0.32612	0.703734
159098404	chr2:159098404:G:A	1.84967e-07	-2.12258e-10	-0.402795	1.10238e-07	-2.12258e-10	-0.455653	5.68297e-06	-2.12258e-10	-0.469129
159098610	chr2:159098610:A:G	3.17732e-07	-2.12258e-10	0.138235	2.01099e-07	-2.12258e-10	0.145498	1.08118e-05	-2.12258e-10	0.174035
159098967	chr2:159098967:G:A	5.25158e-08	-1.87967	0.217811	3.25037e-08	-1.86042	0.183477	1.76758e-06	-1.87953	0.242533
159099063	chr2:159099063:C:T	1.37112e-05	4.51341	-0.610418	4.34661e-06	3.83288	-0.61403	0.000201581	3.62097	-0.521379
159099083	chr2:159099083:C:T	1.51425e-08	-1.83076	-1.07471	9.10228e-09	-1.87457	-1.0752	4.77805e-07	-1.87929	-1.06587
159099898	chr2:159099898:T:C	9.47627e-08	-1.0716	-3.10475e-10	4.62203e-08	-1.32488	-3.10475e-10	2.45534e-06	-1.30834	-3.10475e-10
159100008	chr2:159100008:C:T	4.84857e-07	1.59759	-1.03671	3.52725e-08	-0.484653	-1.11054	3.05183e-06	-0.0747484	-1.01611
159100546	chr2:159100546:T:C	3.08405e-08	-1.06309	-1.13105	2.05785e-08	-0.996062	-1.13799	1.07103e-06	-1.00715	-1.13083
159100628	chr2:159100628:C:T	1.45891e-07	-0.640109	-3.10475e-10	9.72445e-08	-0.58107	-3.10475e-10	3.37855e-06	-0.989157	-3.10475e-10
159100952	chr2:159100952:G:A	1.21857e-07	-2.12258e-10	-0.820128	7.46646e-08	-2.12258e-10	-0.845291	3.97216e-06	-2.12258e-10	-0.827295
159100965	chr2:159100965:A:G	2.55067e-08	-1.80913	-0.574904	1.48662e-08	-1.68121	-0.777995	7.75116e-07	-1.79367	-0.667673
159101033	chr2:159101033:T:C	1.16025e-08	-1.87919	-1.29256	7.25954e-09	-1.87955	-1.29643	3.88931e-07	-1.85816	-1.2928
159101100	chr2:159101100:A:G	1.28203e-07	0.527406	-1.29676	2.04066e-08	-0.845371	-1.29707	1.5992e-06	-0.441402	-1.2957
159101136	chr2:159101136:C:T	1.47217e-07	-2.12258e-10	-0.631062	8.99487e-08	-2.12258e-10	-0.659059	4.80124e-06	-2.12258e-10	-0.637729
159101252	chr2:159101252:A:G	2.83553e-08	-1.7503	-0.527858	1.71235e-08	-1.58877	-0.729076	8.68305e-07	-1.72985	-0.617963
159101433	chr2:159101433:G:A	4.94387e-06	3.04532	-0.162385	1.5351e-06	2.32601	-0.147955	6.46915e-05	1.98516	-0.0221361
159101666	chr2:159101666:A:T	7.66262e-08	-2.12258e-10	-1.28403	4.80205e-08	-2.12258e-10	-1.28667	2.50036e-06	-2.12258e-10	-1.29017
159101914	chr2:159101914:A:C	8.62066e-06	3.17049	0.268453	2.80209e-06	2.48836	0.291458	0.000117416	2.13118	0.42794
159101931	chr2:159101931:G:A	9.89436e-08	-2.12258e-10	-1.02842	6.06218e-08	-2.12258e-10	-1.05364	3.23762e-06	-2.12258e-10	-1.03177
159102170	chr2:159102170:A:G	5.67742e-08	-1.85913	0.275241	3.22805e-08	-1.86233	0.178498	1.98659e-06	-1.8067	0.286518
159105245	chr2:159105245:C:T	1.02269e-07	0.271002	-1.26637	8.8555e-08	0.595463	-1.27014	1.85873e-06	-0.309924	-1.27678
159105289	chr2:159105289:C:T	1.49415e-08	-1.85493	-1.0639	1.00506e-08	-1.82308	-1.02759	5.39626e-07	-1.76414	-1.05934
159105290	chr2:159105290:G:A	9.15593e-08	0.185227	-1.29121	7.96648e-08	0.512384	-1.29286	1.70983e-06	-0.375166	-1.29505
159105309	chr2:159105309:A:T	8.69119e-08	-2.12258e-10	-1.15808	5.69965e-08	-2.12258e-10	-1.11531	2.92466e-06	-2.12258e-10	-1.13343
159105866	chr2:159105866:T:C	1.00788e-07	0.286884	-1.29684	8.95395e-08	0.632469	-1.29609	1.87461e-06	-0.283582	-1.29462
159105899	chr2:159105899:A:G	1.34924e-08	-1.86351	-1.15733	8.94888e-09	-1.83793	-1.12884	4.8261e-07	-1.78172	-1.15343
159106140	chr2:159106140:A:G	7.80085e-08	-2.12258e-10	-1.26615	4.93002e-08	-2.12258e-10	-1.26037	2.56734e-06	-2.12258e-10	-1.26373
159106194	chr2:159106194:A:G	1.02495e-07	-2.12258e-10	-0.993162	6.5086e-08	-2.12258e-10	-0.982589	3.33159e-06	-2.12258e-10	-1.00315
159106304	chr2:159106304:C:T	1.20533e-06	-2.12258e-10	1.47154	7.4032e-07	-2.12258e-10	1.44878	4.16551e-05	-2.12258e-10	1.52282
159106473	chr2:159106473:A:T	6.06227e-08	-1.8689	0.350603	3.44269e-08	-1.87119	0.251728	2.10252e-06	-1.82649	0.363021
159106665	chr2:159106665:T:A	7.61427e-08	-2.12258e-10	-1.29036	4.78992e-08	-2.12258e-10	-1.2892	2.49759e-06	-2.12258e-10	-1.29128
159106775	chr2:159106775:A:G	1.41735e-07	-2.12258e-10	-0.669012	8.34278e-08	-2.12258e-10	-0.734317	4.39293e-06	-2.12258e-10	-0.726606
159106808	chr2:159106808:C:T	1.26272e-07	-0.626298	-0.158236	7.1984e-08	-0.662669	-0.219185	3.98862e-06	-0.662553	-0.160605
159107473	chr2:159107473:T:C	1.12553e-06	-2.12258e-10	1.40303	6.91752e-07	-2.12258e-10	1.38093	3.88832e-05	-2.12258e-10	1.45396
159107756	chr2:159107756:C:CT	7.89453e-08	-2.12258e-10	-1.25422	5.03134e-08	-2.12258e-10	-1.24003	2.6087e-06	-2.12258e-10	-1.24775
159108004	chr2:159108004:T:C	1.95653e-06	3.22379	-1.26783	6.21792e-07	2.5305	-1.25619	2.7349e-05	2.34833	-1.24625
159108040	chr2:159108040:T:C	1.93177e-06	1.73787	0.205353	3.6224e-07	0.608987	0.125021	2.99523e-05	0.951101	0.241902
159108506	chr2:159108506:A:AG	8.20544e-08	-2.12258e-10	-1.21559	5.17163e-08	-2.12258e-10	-1.21252	2.68552e-06	-2.12258e-10	-1.21873
159108686	chr2:159108686:G:A	1.33367e-06	-2.12258e-10	1.57272	8.18964e-07	-2.12258e-10	1.54974	4.61417e-05	-2.12258e-10	1.62511
159108877	chr2:159108877:G:C	1.67275e-07	0.785476	-1.28881	2.43748e-08	-0.674688	-1.29006	1.96799e-06	-0.24568	-1.28391
159108988	chr2:159108988:T:C	7.60666e-08	-2.12258e-10	-1.29136	4.76313e-08	-2.12258e-10	-1.29481	2.49383e-06	-2.12258e-10	-1.29278
159109365	chr2:159109365:C:G	8.21127e-08	-1.21488	-3.10475e-10	8.96271e-08	-0.66264	-3.10475e-10	3.88358e-06	-0.849847	-3.10475e-10
159109536	chr2:159109536:A:G	1.34944e-07	-0.657743	-0.0603731	7.68768e-08	-0.692695	-0.123399	4.2687e-06	-0.693552	-0.0617431
159109584	chr2:159109584:T:C	1.227e-06	-2.12258e-10	1.48935	7.53725e-07	-2.12258e-10	1.46673	4.24191e-05	-2.12258e-10	1.54099
159109802	chr2:159109802:A:G	1.40492e-07	-0.655109	-0.0227147	7.99262e-08	-0.690555	-0.0866396	4.44304e-06	-0.691204	-0.024061
159109851	chr2:159109851:G:A	1.86717e-06	3.18325	-1.27404	5.9327e-07	2.49101	-1.26366	2.61372e-05	2.3114	-1.25465
159110247	chr2:159110247:C:T	8.14412e-08	-2.12258e-10	-1.22309	5.11367e-08	-2.12258e-10	-1.22379	2.70643e-06	-2.12258e-10	-1.21097
159110255	chr2:159110255:A:G	1.34607e-07	-0.684886	-0.0357298	7.6627e-08	-0.720076	-0.0992718	4.26017e-06	-0.720336	-0.0369594
159110585	chr2:159110585:G:C	8.48919e-08	0.109751	-1.29134	7.11929e-08	0.39998	-1.29288	1.55662e-06	-0.468804	-1.29528
159110879	chr2:159110879:G:A	7.85222e-08	0.0338006	-1.29339	6.56325e-08	0.320375	-1.2946	1.46133e-06	-0.530928	-1.29633
159111001	chr2:159111001:T:C	1.17405e-07	-0.715509	-0.141834	6.68137e-08	-0.751186	-0.205204	3.70875e-06	-0.750385	-0.145524
159111392	chr2:159111392:T:G	7.88447e-08	-2.12258e-10	-1.25549	4.98724e-08	-2.12258e-10	-1.24883	2.59573e-06	-2.12258e-10	-1.25274
159111491	chr2:159111491:T:C	1.33751e-07	-0.694828	-0.0321674	7.61365e-08	-0.729918	-0.0958517	4.2321e-06	-0.730395	-0.0335087
159111620	chr2:159111620:C:T	3.08821e-07	-2.12258e-10	0.10979	1.95787e-07	-2.12258e-10	0.118731	1.05217e-05	-2.12258e-10	0.146833
159112133	chr2:159112133:TGTGCACTCAGA:T	7.4423e-08	-0.025885	-1.28732	6.16737e-08	0.252972	-1.28941	1.39256e-06	-0.582675	-1.29278
159112324	chr2:159112324:C:T	7.74771e-07	-2.12258e-10	1.02959	4.76485e-07	-2.12258e-10	1.00814	2.66076e-05	-2.12258e-10	1.07459
159112415	chr2:159112415:G:T	7.52254e-08	-0.0114362	-1.29105	6.24335e-08	0.268471	-1.29267	1.40685e-06	-0.570126	-1.29513
159112502	chr2:159112502:C:T	4.89159e-07	-2.12258e-10	0.569716	2.73877e-07	-2.12258e-10	0.454382	1.48124e-05	-2.12258e-10	0.488864
159112939	chr2:159112939:T:C	7.91182e-08	-2.12258e-10	-1.25203	4.94941e-08	-2.12258e-10	-1.25644	2.55996e-06	-2.12258e-10	-1.26661
159112950	chr2:159112950:A:T	1.23874e-07	-0.674144	-0.129565	7.07718e-08	-0.708252	-0.190586	3.91877e-06	-0.709696	-0.131129
159113013	chr2:159113013:C:T	1.23609e-07	-2.12258e-10	-0.805849	7.41008e-08	-2.12258e-10	-0.852871	3.86156e-06	-2.12258e-10	-0.855532
159113093	chr2:159113093:C:T	1.07089e-07	-2.12258e-10	-0.949313	6.46839e-08	-2.12258e-10	-0.988786	3.42306e-06	-2.12258e-10	-0.976069
159113361	chr2:159113361:G:T	2.22068e-06	2.90402	-0.821422	7.94126e-07	2.28926	-0.770316	3.52409e-05	2.11459	-0.758986
159113942	chr2:159113942:G:T	1.54417e-07	-2.12258e-10	-0.583313	9.41011e-08	-2.12258e-10	-0.613928	5.02545e-06	-2.12258e-10	-0.592089
159114101	chr2:159114101:A:G	7.95625e-08	-2.12258e-10	-1.24643	5.07645e-08	-2.12258e-10	-1.2311	2.6305e-06	-2.12258e-10	-1.23943
159114250	chr2:159114250:C:T	7.48143e-08	-1.30796	-3.10475e-10	4.26718e-08	-1.40476	-3.10475e-10	1.64991e-06	-1.70588	-3.10475e-10
159114356	chr2:159114356:G:C	7.93003e-08	-2.12258e-10	-1.24973	5.0573e-08	-2.12258e-10	-1.23488	2.62123e-06	-2.12258e-10	-1.24296
159114412	chr2:159114412:G:C	1.95216e-07	-0.621513	0.272646	1.1043e-07	-0.656351	0.202436	6.17691e-06	-0.658404	0.272618
159114427	chr2:159114427:T:C	2.43842e-08	-1.80005	-0.628985	1.43672e-08	-1.66999	-0.823362	7.42895e-07	-1.78485	-0.718958
159114540	chr2:159114540:T:C	1.51895e-07	-0.704849	0.105065	8.62856e-08	-0.739376	0.0387403	4.80635e-06	-0.741109	0.104444
159114851	chr2:159114851:A:G	1.55294e-07	-0.66567	0.0880181	8.81309e-08	-0.70114	0.0216652	4.90397e-06	-0.702997	0.0864382
159115286	chr2:159115286:G:A	1.18899e-06	-2.12258e-10	1.45789	7.30951e-07	-2.12258e-10	1.43605	4.10241e-05	-2.12258e-10	1.50756
159115374	chr2:159115374:C:A	7.93415e-08	-2.12258e-10	-1.24921	5.02029e-08	-2.12258e-10	-1.24222	2.61755e-06	-2.12258e-10	-1.24436
159115630	chr2:159115630:C:T	1.10229e-06	-2.12258e-10	1.38217	6.77854e-07	-2.12258e-10	1.36063	3.80058e-05	-2.12258e-10	1.43114
159115694	chr2:159115694:G:T	7.56379e-08	-2.12258e-10	-1.29702	4.75224e-08	-2.12258e-10	-1.2971	2.48373e-06	-2.12258e-10	-1.29684
159115712	chr2:159115712:T:C	8.61156e-08	-0.481573	-0.685709	4.91894e-08	-0.538925	-0.723695	2.72128e-06	-0.53767	-0.66783
159115992	chr2:159115992:G:A	8.34533e-08	0.0745205	-1.27321	1.58258e-08	-1.12241	-1.27424	1.18559e-06	-0.770204	-1.26616
159116035	chr2:159116035:C:G	9.35683e-07	-2.12258e-10	1.2183	5.75332e-07	-2.12258e-10	1.19665	3.22016e-05	-2.12258e-10	1.26541
159116314	chr2:159116314:C:T	1.24057e-07	0.462834	-1.26506	2.01449e-08	-0.887793	-1.26756	1.57739e-06	-0.49442	-1.25641
159116453	chr2:159116453:AC:A	5.36512e-08	-1.64047	-3.10475e-10	2.98887e-08	-1.76082	-3.10475e-10	1.6454e-06	-1.70862	-3.10475e-10
159116459	chr2:159116459:A:C	9.06585e-08	-2.12258e-10	-1.11587	5.73559e-08	-2.12258e-10	-1.10902	2.97529e-06	-2.12258e-10	-1.11626
159116582	chr2:159116582:G:A	2.8057e-07	-2.12258e-10	0.0138522	1.76893e-07	-2.12258e-10	0.0172488	9.49484e-06	-2.12258e-10	0.0441449
159116592	chr2:159116592:C:T	2.11648e-08	-1.83199	-0.738641	1.2758e-08	-1.7288	-0.883338	6.50006e-07	-1.82309	-0.814282
159116640	chr2:159116640:G:A	8.22264e-08	-0.0981878	-1.11531	9.82111e-08	0.609156	-1.18033	1.80192e-06	-0.452218	-1.16553
159116934	chr2:159116934:T:C	1.00245e-07	-2.12258e-10	-1.01536	6.09491e-08	-2.12258e-10	-1.04826	3.16384e-06	-2.12258e-10	-1.05482
159117030	chr2:159117030:G:A	7.76719e-08	-2.12258e-10	-1.27048	4.88589e-08	-2.12258e-10	-1.26936	2.54307e-06	-2.12258e-10	-1.27323
159117098	chr2:159117098:T:G	7.69272e-08	-2.12258e-10	-1.28011	4.83795e-08	-2.12258e-10	-1.27922	2.52011e-06	-2.12258e-10	-1.2823
159117284	chr2:159117284:T:A	1.29398e-06	-2.12258e-10	1.5425	7.94289e-07	-2.12258e-10	1.51915	4.47295e-05	-2.12258e-10	1.59403
159117383	chr2:159117383:C:T	1.01088e-06	-2.12258e-10	1.2956	6.20676e-07	-2.12258e-10	1.27251	3.48483e-05	-2.12258e-10	1.3444
159117456	chr2:159117456:T:C	9.30983e-08	-2.12258e-10	-1.08932	5.70199e-08	-2.12258e-10	-1.1149	2.9551e-06	-2.12258e-10	-1.12307
159117497	chr2:159117497:G:A	9.61044e-08	-2.12258e-10	-1.05754	5.88932e-08	-2.12258e-10	-1.08257	3.1392e-06	-2.12258e-10	-1.06264
159117556	chr2:159117556:C:T	1.2706e-07	0.486034	-1.26435	2.04895e-08	-0.871518	-1.26687	1.61086e-06	-0.474246	-1.25559
159117638	chr2:159117638:C:T	9.82005e-07	-2.12258e-10	1.26662	6.02883e-07	-2.12258e-10	1.24342	3.38482e-05	-2.12258e-10	1.31528
159117676	chr2:159117676:G:A	7.35338e-08	-0.116886	-1.20834	7.20327e-08	0.302867	-1.18404	2.50702e-06	-0.102801	-1.18471
159118199	chr2:159118199:G:A	3.01606e-07	-2.12258e-10	0.0861477	1.85229e-07	-2.12258e-10	0.0632942	9.2377e-06	-2.12258e-10	0.0166896
159118641	chr2:159118641:G:A	7.60967e-08	-2.12258e-10	-1.29097	4.76115e-08	-2.12258e-10	-1.29522	2.49039e-06	-2.12258e-10	-1.29416
159118845	chr2:159118845:T:C	7.89988e-08	-2.12258e-10	-1.25354	5.0355e-08	-2.12258e-10	-1.2392	2.61067e-06	-2.12258e-10	-1.247
159119004	chr2:159119004:T:C	7.30515e-08	-0.163733	-1.16807	7.11575e-08	0.246414	-1.13982	2.50907e-06	-0.147146	-1.13955
159119052	chr2:159119052:A:G	8.79411e-08	-2.12258e-10	-1.1463	5.51858e-08	-2.12258e-10	-1.14759	2.91604e-06	-2.12258e-10	-1.13638
159119501	chr2:159119501:G:T	4.4405e-07	-2.12258e-10	0.472965	2.71868e-07	-2.12258e-10	0.447018	1.50132e-05	-2.12258e-10	0.502326
159119751	chr2:159119751:T:G	8.54983e-08	-2.12258e-10	-1.17448	5.28111e-08	-2.12258e-10	-1.19158	2.79449e-06	-2.12258e-10	-1.17896
159120025	chr2:159120025:G:A	1.48529e-08	-1.63653	-1.28825	9.04839e-09	-1.65911	-1.2966	4.24726e-07	-1.76964	-1.29328
159120127	chr2:159120127:CAGATGCCAG:C	8.54842e-08	-2.12258e-10	-1.17464	5.28032e-08	-2.12258e-10	-1.19173	2.79404e-06	-2.12258e-10	-1.17911
159120489	chr2:159120489:T:A	5.72324e-08	-0.293292	-1.28256	5.8763e-08	0.202489	-1.28728	1.32975e-06	-0.632884	-1.28873
159120907	chr2:159120907:T:C	2.36391e-08	-1.83634	-0.623733	1.36681e-08	-1.72329	-0.819942	7.23071e-07	-1.81972	-0.71113
159121171	chr2:159121171:G:A	1.21371e-06	-2.12258e-10	1.47846	7.44498e-07	-2.12258e-10	1.45441	4.19013e-05	-2.12258e-10	1.52871
159121979	chr2:159121979:C:T	1.00001e-06	-2.12258e-10	1.28479	6.14036e-07	-2.12258e-10	1.26176	3.44739e-05	-2.12258e-10	1.3336
159122006	chr2:159122006:C:T	8.38344e-08	-2.12258e-10	-1.19413	5.18338e-08	-2.12258e-10	-1.21025	2.74145e-06	-2.12258e-10	-1.19812
159122009	chr2:159122009:C:T	6.10445e-08	-1.66797	0.156597	3.1539e-08	-1.83913	0.132054	1.80958e-06	-1.79237	0.178862
159122339	chr2:159122339:A:G	1.30034e-07	-2.12258e-10	-0.755174	8.11042e-08	-2.12258e-10	-0.762563	4.33246e-06	-2.12258e-10	-0.740467
159122599	chr2:159122599:C:T	8.24584e-08	-2.12258e-10	-1.21068	5.24871e-08	-2.12258e-10	-1.19773	2.71778e-06	-2.12258e-10	-1.20679
159122700	chr2:159122700:T:A	2.41865e-08	-1.81739	-0.619794	1.4189e-08	-1.68903	-0.816797	7.41199e-07	-1.7981	-0.707989
159122741	chr2:159122741:G:A	3.62432e-06	3.67407	-1.10162	1.15146e-06	2.96071	-1.07023	5.12979e-05	2.78092	-1.04987
159123585	chr2:159123585:T:A	4.64979e-08	-1.81066	0.0270944	2.66089e-08	-1.82081	-0.056239	1.66991e-06	-1.73219	0.0383567
159123762	chr2:159123762:T:C	1.30133e-06	-2.12258e-10	1.54817	7.98773e-07	-2.12258e-10	1.52478	4.49856e-05	-2.12258e-10	1.59974
159123765	chr2:159123765:A:G	3.38556e-07	1.36436	-1.16264	3.90736e-08	-0.343055	-1.1498	3.17986e-06	0.133542	-1.18331
159124553	chr2:159124553:T:C	1.31508e-07	-2.12258e-10	-0.743904	8.04656e-08	-2.12258e-10	-0.770468	4.29356e-06	-2.12258e-10	-0.749487
159125068	chr2:159125068:G:A	7.35931e-08	-0.0354949	-1.28893	7.28709e-08	0.425202	-1.29481	2.53336e-06	0.0168989	-1.29396
159125076	chr2:159125076:T:C	1.27214e-07	-2.12258e-10	-0.777103	7.66832e-08	-2.12258e-10	-0.818615	3.96866e-06	-2.12258e-10	-0.828176
159125176	chr2:159125176:G:T	1.29622e-05	3.34306	0.503758	4.17872e-06	2.65272	0.526746	0.000178534	2.29009	0.688085
159125185	chr2:159125185:G:C	7.68837e-08	-0.0767181	-1.20396	7.64816e-08	0.357552	-1.1788	2.67024e-06	-0.0450052	-1.17943
159125745	chr2:159125745:C:T	1.21867e-06	-2.12258e-10	1.48254	7.48466e-07	-2.12258e-10	1.45973	4.21131e-05	-2.12258e-10	1.53376
159126280	chr2:159126280:T:G	2.48926e-08	-1.81856	-0.589838	1.45103e-08	-1.69224	-0.7912	7.6135e-07	-1.79966	-0.679611
159126358	chr2:159126358:C:A	7.78814e-08	-2.12258e-10	-1.26779	4.95701e-08	-2.12258e-10	-1.25491	2.57212e-06	-2.12258e-10	-1.26187
159126538	chr2:159126538:A:G	7.62844e-08	-0.00234162	-1.28616	7.56499e-08	0.460971	-1.29315	2.62895e-06	0.0520346	-1.29205
159126695	chr2:159126695:A:T	2.41255e-08	-1.84268	-0.597022	1.38026e-08	-1.73607	-0.797366	7.35237e-07	-1.82758	-0.68659
159127273	chr2:159127273:A:G	7.12567e-08	-0.14794	-1.20874	7.08004e-08	0.285559	-1.18399	2.48745e-06	-0.110868	-1.18448
159127282	chr2:159127282:G:A	7.57261e-08	-2.12258e-10	-1.29585	4.76343e-08	-2.12258e-10	-1.29474	2.48478e-06	-2.12258e-10	-1.29642
159127726	chr2:159127726:G:C	2.43127e-06	3.31042	-1.13722	7.9479e-07	2.6296	-1.10982	3.55445e-05	2.45388	-1.0897
159128001	chr2:159128001:C:T	7.88215e-08	-2.12258e-10	-1.25579	4.89932e-08	-2.12258e-10	-1.26662	2.57916e-06	-2.12258e-10	-1.25914
159128190	chr2:159128190:G:A	2.70852e-08	-1.08938	-1.2346	1.00767e-08	-1.59403	-1.25404	7.13315e-07	-1.31011	-1.23433
159128645	chr2:159128645:A:G	6.45166e-07	-2.12258e-10	0.846536	3.65523e-07	-2.12258e-10	0.743032	2.10432e-05	-2.12258e-10	0.839975
159128900	chr2:159128900:T:G	7.58949e-08	-2.12258e-10	-1.29362	4.79121e-08	-2.12258e-10	-1.28893	2.49628e-06	-2.12258e-10	-1.2918
159128975	chr2:159128975:A:G	1.70892e-08	-1.49571	-1.28881	7.62976e-09	-1.84457	-1.28167	5.44549e-07	-1.52508	-1.28932
159129128	chr2:159129128:T:C	6.12337e-08	-1.1981	-0.310175	2.4758e-08	-1.47803	-0.471118	1.36751e-06	-1.62443	-0.269185
159129155	chr2:159129155:G:A	1.27942e-06	-2.12258e-10	1.53119	7.92712e-07	-2.12258e-10	1.51716	4.39952e-05	-2.12258e-10	1.57748
159129696	chr2:159129696:G:T	1.69604e-08	-1.83896	-0.953133	1.062e-08	-1.70968	-1.08588	5.41951e-07	-1.80513	-1.01405
159129811	chr2:159129811:A:G	5.12897e-08	-1.68548	-3.10475e-10	2.68817e-08	-1.86685	-3.10475e-10	1.45708e-06	-1.83017	-3.10475e-10
159130039	chr2:159130039:C:T	7.11388e-08	-1.35834	-3.10475e-10	4.08589e-08	-1.44817	-3.10475e-10	1.60622e-06	-1.73272	-3.10475e-10
159130153	chr2:159130153:T:G	2.24071e-08	-1.48684	-1.02675	1.28013e-08	-1.59506	-1.01369	5.28136e-07	-1.80524	-1.03977
159130295	chr2:159130295:T:C	4.25308e-08	-1.00186	-0.870889	4.32596e-08	-0.507909	-0.88317	1.01494e-06	-1.34624	-0.845531
159130357	chr2:159130357:G:A	2.38045e-08	-1.87765	-0.575441	1.35368e-08	-1.83093	-0.721954	7.42429e-07	-1.86135	-0.643078
159130506	chr2:159130506:G:A	3.02142e-07	-2.12258e-10	0.0879236	1.79818e-07	-2.12258e-10	0.0336478	9.80277e-06	-2.12258e-10	0.076061
159130649	chr2:159130649:G:C	1.26074e-07	-2.12258e-10	-0.786106	7.8467e-08	-2.12258e-10	-0.795621	4.25008e-06	-2.12258e-10	-0.759665
159130972	chr2:159130972:A:G	7.61747e-08	-2.12258e-10	-1.28994	4.81178e-08	-2.12258e-10	-1.28465	2.50417e-06	-2.12258e-10	-1.28865
159130986	chr2:159130986:T:A	2.86678e-08	-1.57095	-0.696249	1.69721e-08	-1.65352	-0.673205	6.94922e-07	-1.84554	-0.725022
159131055	chr2:159131055:TTCTTC:T	3.18643e-08	-0.926464	-1.23502	9.57259e-09	-1.6768	-1.22259	7.09938e-07	-1.3196	-1.22958
159131084	chr2:159131084:G:A	1.13903e-07	-2.12258e-10	-0.887625	7.51501e-08	-2.12258e-10	-0.838811	3.79789e-06	-2.12258e-10	-0.872159
159131399	chr2:159131399:C:G	3.02429e-07	-2.12258e-10	0.0888734	1.79627e-07	-2.12258e-10	0.0325863	9.8116e-06	-2.12258e-10	0.076962
159131784	chr2:159131784:T:C	1.50581e-08	-1.7163	-1.19476	8.25122e-09	-1.82001	-1.22793	5.17392e-07	-1.65067	-1.21489
159132079	chr2:159132079:C:T	3.1297e-08	-1.45964	-0.719809	1.8251e-08	-1.55726	-0.696823	7.08967e-07	-1.80269	-0.747856
159132348	chr2:159132348:C:T	7.58975e-08	-2.12258e-10	-1.29359	4.76295e-08	-2.12258e-10	-1.29484	2.49416e-06	-2.12258e-10	-1.29265
159132643	chr2:159132643:C:T	3.21616e-08	-0.944587	-1.20761	9.75988e-09	-1.68707	-1.19295	7.20873e-07	-1.3328	-1.2011
159132725	chr2:159132725:A:T	7.56633e-08	-2.12258e-10	-1.29668	4.75709e-08	-2.12258e-10	-1.29608	2.48338e-06	-2.12258e-10	-1.29698
159132841	chr2:159132841:G:A	1.18104e-07	-2.12258e-10	-0.851407	7.54001e-08	-2.12258e-10	-0.83549	3.84785e-06	-2.12258e-10	-0.859089
159133314	chr2:159133314:G:A	2.91732e-08	-1.02183	-1.22789	9.23978e-09	-1.71994	-1.21484	6.65174e-07	-1.39224	-1.22207
159133988	chr2:159133988:A:G	1.52179e-07	-1.82937	1.23146	9.69785e-08	-1.85679	1.27298	5.29926e-06	-1.84116	1.30213
159134153	chr2:159134153:G:A	5.75899e-07	1.55262	-0.819662	8.05817e-07	2.34051	-0.806951	8.25518e-06	0.618321	-0.714084
159134638	chr2:159134638:G:A	3.18527e-08	-1.45248	-0.709371	1.85873e-08	-1.5486	-0.687217	7.17662e-07	-1.79992	-0.738443
159134752	chr2:159134752:G:C	7.58313e-08	-2.12258e-10	-1.29446	4.75228e-08	-2.12258e-10	-1.29709	2.48744e-06	-2.12258e-10	-1.29535
159134852	chr2:159134852:G:A	5.11724e-07	-1.72193	2.33674	2.98283e-07	-1.76346	2.3032	1.75309e-05	-1.72603	2.3834
159134917	chr2:159134917:C:T	7.7154e-08	-2.12258e-10	-1.27717	4.81472e-08	-2.12258e-10	-1.28403	2.53787e-06	-2.12258e-10	-1.27528
159135184	chr2:159135184:TGAATG:T	7.58259e-08	-2.12258e-10	-1.29453	4.75999e-08	-2.12258e-10	-1.29547	2.49233e-06	-2.12258e-10	-1.29339
159135244	chr2:159135244:G:C	3.16237e-08	-1.46101	-0.708054	1.84736e-08	-1.5561	-0.68586	7.16275e-07	-1.80315	-0.737149
159135309	chr2:159135309:T:C	9.36001e-06	3.52123	-3.10475e-10	2.59172e-06	2.70178	-3.10475e-10	0.000121988	2.59732	-3.10475e-10
159135470	chr2:159135470:T:C	6.70751e-08	-1.41716	-3.10475e-10	3.73606e-08	-1.53768	-3.10475e-10	1.50759e-06	-1.79609	-3.10475e-10
159135545	chr2:159135545:T:G	2.99634e-08	-1.47149	-0.751506	1.75032e-08	-1.56548	-0.730438	6.8329e-07	-1.8078	-0.779637
159135813	chr2:159135813:C:A	7.74099e-08	-2.12258e-10	-1.27386	4.89362e-08	-2.12258e-10	-1.26778	2.57623e-06	-2.12258e-10	-1.26028
159136188	chr2:159136188:C:T	2.85328e-08	-1.02752	-1.2444	9.05806e-09	-1.72117	-1.23347	6.50169e-07	-1.39694	-1.24019
159136839	chr2:159136839:TTATATG:T	2.96589e-08	-1.44335	-0.789858	1.72574e-08	-1.54088	-0.769175	6.66477e-07	-1.79554	-0.816816
159136895	chr2:159136895:A:G	2.34926e-07	0.0670422	-0.230746	3.28072e-07	0.950919	-0.315983	3.29449e-06	-0.875379	-0.138973
159137135	chr2:159137135:A:G	7.71802e-08	-2.12258e-10	-1.27683	4.88517e-08	-2.12258e-10	-1.26951	2.5422e-06	-2.12258e-10	-1.27357
159137396	chr2:159137396:G:A	3.04734e-08	-1.34721	-0.85891	1.43508e-08	-1.56867	-0.925818	9.08495e-07	-1.42173	-0.880843
159138028	chr2:159138028:C:T	8.14252e-08	-1.22329	-3.10475e-10	3.67452e-08	-1.55429	-3.10475e-10	1.77959e-06	-1.63022	-3.10475e-10
159138470	chr2:159138470:GTTAA:G	2.53868e-08	-1.8165	-0.572242	1.47227e-08	-1.69676	-0.772153	8.22541e-07	-1.75707	-0.64489
159138709	chr2:159138709:C:T	2.06699e-07	-2.12258e-10	-0.291709	1.34087e-07	-2.12258e-10	-0.25981	6.87515e-06	-2.12258e-10	-0.27869
159138895	chr2:159138895:T:C	7.63931e-08	-2.12258e-10	-1.28708	4.82005e-08	-2.12258e-10	-1.28293	2.51452e-06	-2.12258e-10	-1.28452
159138959	chr2:159138959:T:C	3.00495e-08	-0.96346	-1.25667	2.99047e-08	-0.50363	-1.25665	6.64982e-07	-1.36548	-1.24912
159139207	chr2:159139207:AAAAG:A	7.56317e-08	-2.12258e-10	-1.2971	4.75504e-08	-2.12258e-10	-1.29651	2.48814e-06	-2.12258e-10	-1.29507
159139435	chr2:159139435:A:G	5.0077e-08	-1.70941	-3.10475e-10	4.4296e-08	-1.3674	-3.10475e-10	1.60579e-06	-1.73299	-3.10475e-10
159139528	chr2:159139528:T:C	7.58844e-08	-2.12258e-10	-1.29376	4.75519e-08	-2.12258e-10	-1.29648	2.48783e-06	-2.12258e-10	-1.29519
159139533	chr2:159139533:G:A	1.39879e-08	-1.87541	-1.10937	8.28161e-09	-1.86192	-1.18234	4.60099e-07	-1.85028	-1.13263
159139790	chr2:159139790:A:G	3.20014e-08	-1.86081	-0.296379	1.76719e-08	-1.78123	-0.505087	1.00593e-06	-1.82451	-0.376185
159140085	chr2:159140085:T:C	2.90435e-08	-1.84473	-0.40945	1.68405e-08	-1.74918	-0.585334	9.22434e-07	-1.80069	-0.486653
159140302	chr2:159140302:A:G	1.11982e-07	-2.12258e-10	-0.904634	7.14659e-08	-2.12258e-10	-0.889077	3.66265e-06	-2.12258e-10	-0.908418
159140614	chr2:159140614:G:A	2.11069e-08	-1.54425	-1.02912	1.23904e-08	-1.63277	-1.00861	5.08829e-07	-1.83928	-1.04296
159140840	chr2:159140840:A:G	1.58632e-08	-1.87867	-0.980299	9.27043e-09	-1.85137	-1.0801	5.25197e-07	-1.83713	-1.01345
159141056	chr2:159141056:C:G	8.56331e-08	-2.12258e-10	-1.1729	5.48419e-08	-2.12258e-10	-1.15384	2.9134e-06	-2.12258e-10	-1.13728
159141192	chr2:159141192:A:G	1.12008e-07	-2.12258e-10	-0.904401	7.20777e-08	-2.12258e-10	-0.880554	3.72356e-06	-2.12258e-10	-0.891923
159141398	chr2:159141398:G:A	3.00499e-08	-1.85006	-0.370057	1.72499e-08	-1.76029	-0.5502	9.48799e-07	-1.80926	-0.449898
159141553	chr2:159141553:G:A	9.70327e-07	2.02521	-0.770546	1.0014e-06	2.51744	-0.766582	1.13569e-05	0.882659	-0.659441
159141584	chr2:159141584:G:T	2.99661e-08	-1.84202	-0.380888	1.73522e-08	-1.74451	-0.560068	9.50448e-07	-1.79724	-0.460181
159141655	chr2:159141655:A:T	7.66524e-08	-2.12258e-10	-1.28369	4.85535e-08	-2.12258e-10	-1.27563	2.5248e-06	-2.12258e-10	-1.28044
159141742	chr2:159141742:G:A	7.9549e-08	-2.12258e-10	-1.2466	5.05005e-08	-2.12258e-10	-1.23631	2.62905e-06	-2.12258e-10	-1.23998
159141824	chr2:159141824:A:G	5.86187e-08	-1.55192	-3.10475e-10	3.33653e-08	-1.65078	-3.10475e-10	1.43244e-06	-1.84723	-3.10475e-10
159142496	chr2:159142496:G:A	2.0218e-08	-1.84403	-0.772372	1.21828e-08	-1.74814	-0.910133	6.47757e-07	-1.79992	-0.840921
159142556	chr2:159142556:A:T	2.86321e-08	-1.8526	-0.415848	1.64801e-08	-1.76504	-0.5911	9.04813e-07	-1.8127	-0.493929
159142666	chr2:159142666:G:GT	7.59883e-08	-2.12258e-10	-1.29239	4.77456e-08	-2.12258e-10	-1.29241	2.49339e-06	-2.12258e-10	-1.29296
159142835	chr2:159142835:G:A	7.56765e-08	-2.12258e-10	-1.2965	4.76107e-08	-2.12258e-10	-1.29524	2.4932e-06	-2.12258e-10	-1.29304
159142891	chr2:159142891:T:C	1.31943e-07	-2.12258e-10	-0.7406	8.11037e-08	-2.12258e-10	-0.76257	4.42438e-06	-2.12258e-10	-0.719473
159143113	chr2:159143113:C:T	1.85505e-08	-1.81905	-0.883419	1.14861e-08	-1.71139	-1.00577	6.08914e-07	-1.75795	-0.944734
159143880	chr2:159143880:T:A	1.95021e-08	-1.85124	-0.801215	1.17205e-08	-1.76212	-0.934838	6.23902e-07	-1.81058	-0.867783
159143904	chr2:159143904:ATTG:A	7.66168e-08	-2.12258e-10	-1.28416	4.81485e-08	-2.12258e-10	-1.28401	2.51356e-06	-2.12258e-10	-1.2849
159144429	chr2:159144429:A:G	2.03547e-08	-1.83276	-0.7769	1.23912e-08	-1.72728	-0.914029	6.56322e-07	-1.78329	-0.844418
159145508	chr2:159145508:T:C	2.01738e-08	-1.85104	-0.767547	1.20511e-08	-1.76349	-0.905645	6.4435e-07	-1.81109	-0.835023
159146267	chr2:159146267:T:C	7.56694e-08	-2.12258e-10	-1.2966	4.76676e-08	-2.12258e-10	-1.29405	2.48639e-06	-2.12258e-10	-1.29577
159146408	chr2:159146408:T:C	2.76864e-08	-1.01281	-1.28922	8.64851e-09	-1.71628	-1.28463	6.26285e-07	-1.38693	-1.28763
159146697	chr2:159146697:C:T	8.99477e-08	-2.12258e-10	-1.12374	5.58342e-08	-2.12258e-10	-1.13591	2.95822e-06	-2.12258e-10	-1.12202
159146731	chr2:159146731:G:C	7.74147e-06	3.33137	-3.10475e-10	2.18716e-06	2.53206	-3.10475e-10	0.000102633	2.42455	-3.10475e-10
159146929	chr2:159146929:T:G	1.12824e-07	-2.12258e-10	-0.897141	7.22879e-08	-2.12258e-10	-0.877642	3.6162e-06	-2.12258e-10	-0.92118
159147161	chr2:159147161:G:A	2.4895e-08	-1.52141	-0.886894	1.4614e-08	-1.60748	-0.86884	5.87239e-07	-1.82692	-0.912007
159147212	chr2:159147212:G:A	4.2746e-08	-1.8677	-3.10475e-10	2.6579e-08	-1.87818	-3.10475e-10	1.38697e-06	-1.87948	-3.10475e-10
159147345	chr2:159147345:A:G	7.56498e-08	-2.12258e-10	-1.29686	4.76349e-08	-2.12258e-10	-1.29473	2.4853e-06	-2.12258e-10	-1.29621
159147981	chr2:159147981:A:C	2.02817e-08	-1.56458	-1.04867	1.19077e-08	-1.63768	-1.04343	5.00982e-07	-1.83831	-1.05948
159148372	chr2:159148372:C:T	7.73203e-08	-2.12258e-10	-1.27502	4.8887e-08	-2.12258e-10	-1.26879	2.57364e-06	-2.12258e-10	-1.26128
159148522	chr2:159148522:C:T	1.77192e-08	-1.74131	-1.00702	8.68704e-09	-1.87659	-1.11987	4.84181e-07	-1.87685	-1.05505
159148748	chr2:159148748:C:T	1.53294e-07	0.650155	-1.24077	4.54943e-07	2.18187	-1.22	4.84989e-06	0.579119	-1.20677
159148873	chr2:159148873:A:G	1.2029e-08	-1.84986	-1.28579	8.34624e-09	-1.74794	-1.28854	3.84891e-07	-1.87741	-1.28399
159149523	chr2:159149523:C:G	7.80463e-08	-2.12258e-10	-1.26567	4.86518e-08	-2.12258e-10	-1.27361	2.5273e-06	-2.12258e-10	-1.27945
159149557	chr2:159149557:A:T	1.52044e-08	-1.66969	-1.2317	9.13804e-09	-1.70661	-1.23924	5.05525e-07	-1.66149	-1.22727
159149632	chr2:159149632:C:T	1.42408e-08	-1.87966	-1.0872	8.66064e-09	-1.8412	-1.15831	4.5623e-07	-1.86898	-1.12238
159149818	chr2:159149818:G:A	7.56292e-08	-2.12258e-10	-1.29713	4.75334e-08	-2.12258e-10	-1.29687	2.48638e-06	-2.12258e-10	-1.29578
159150199	chr2:159150199:TATAG:T	2.32194e-07	-0.175401	-3.10475e-10	2.06346e-07	0.171254	-3.10475e-10	9.60033e-06	0.0551938	-3.10475e-10
159150224	chr2:159150224:A:G	1.00121e-07	-2.12258e-10	-1.01659	6.40267e-08	-2.12258e-10	-0.998997	3.29996e-06	-2.12258e-10	-1.01269
159150572	chr2:159150572:C:T	8.78103e-08	-2.12258e-10	-1.14779	5.61307e-08	-2.12258e-10	-1.13061	2.88377e-06	-2.12258e-10	-1.1475
159151216	chr2:159151216:G:A	6.9297e-08	-1.38457	-3.10475e-10	3.8551e-08	-1.50632	-3.10475e-10	1.531e-06	-1.78068	-3.10475e-10
159151231	chr2:159151231:A:G	1.21341e-07	-2.12258e-10	-0.824366	7.46423e-08	-2.12258e-10	-0.845591	3.98044e-06	-2.12258e-10	-0.825212
159151277	chr2:159151277:A:G	7.57567e-08	-2.12258e-10	-1.29545	4.77009e-08	-2.12258e-10	-1.29335	2.49956e-06	-2.12258e-10	-1.29049
159151801	chr2:159151801:T:A	4.24303e-08	-1.53582	-0.339291	2.46691e-08	-1.57394	-0.378807	1.43951e-06	-1.51342	-0.328886
159151868	chr2:159151868:A:G	1.20201e-07	-2.12258e-10	-0.833805	7.28324e-08	-2.12258e-10	-0.870137	3.89198e-06	-2.12258e-10	-0.847686
159151901	chr2:159151901:T:C	2.36923e-08	-1.16256	-1.29526	8.0181e-09	-1.7834	-1.29319	5.49505e-07	-1.51029	-1.29505
159151994	chr2:159151994:A:G	6.4633e-08	-1.45425	-3.10475e-10	3.6301e-08	-1.56645	-3.10475e-10	1.48611e-06	-1.81044	-3.10475e-10
159152434	chr2:159152434:T:A	7.79259e-08	-2.12258e-10	-1.26721	4.86267e-08	-2.12258e-10	-1.27412	2.5521e-06	-2.12258e-10	-1.26969
159152653	chr2:159152653:C:A	5.94021e-08	-1.53864	-3.10475e-10	3.53683e-08	-1.59248	-3.10475e-10	1.92355e-06	-1.55243	-3.10475e-10
159152994	chr2:159152994:C:CT	3.19762e-08	-0.861249	-1.29673	5.6504e-08	0.172785	-1.29677	6.48319e-07	-1.34286	-1.29711
159153297	chr2:159153297:C:T	5.91093e-08	-1.54358	-3.10475e-10	3.36084e-08	-1.64352	-3.10475e-10	1.43582e-06	-1.84487	-3.10475e-10
159153329	chr2:159153329:A:G	9.1395e-06	3.49739	-3.10475e-10	2.58586e-06	2.69951	-3.10475e-10	0.000120594	2.58582	-3.10475e-10
159153671	chr2:159153671:G:T	5.61272e-08	-0.321196	-1.27416	9.69873e-08	0.692193	-1.27591	8.95265e-07	-1.04773	-1.26951
159153864	chr2:159153864:T:G	1.07209e-07	-2.12258e-10	-0.948196	6.86426e-08	-2.12258e-10	-0.929385	3.64528e-06	-2.12258e-10	-0.91317
159154018	chr2:159154018:G:A	7.4889e-08	-1.30697	-3.10475e-10	7.96514e-08	-0.780638	-3.10475e-10	2.38369e-06	-1.33795	-3.10475e-10
159154118	chr2:159154118:G:A	9.65416e-08	-2.12258e-10	-1.053	5.87941e-08	-2.12258e-10	-1.08426	3.12484e-06	-2.12258e-10	-1.06722
159154147	chr2:159154147:C:T	7.60063e-08	-2.12258e-10	-1.29216	4.80418e-08	-2.12258e-10	-1.28623	2.50147e-06	-2.12258e-10	-1.28973
159154466	chr2:159154466:T:C	7.86282e-08	-2.12258e-10	-1.25824	4.98724e-08	-2.12258e-10	-1.24883	2.59271e-06	-2.12258e-10	-1.2539
159154529	chr2:159154529:T:C	7.58972e-08	-2.12258e-10	-1.29359	4.78245e-08	-2.12258e-10	-1.29076	2.50791e-06	-2.12258e-10	-1.28716
159154636	chr2:159154636:TCTG:T	7.59156e-08	-2.12258e-10	-1.29335	4.784e-08	-2.12258e-10	-1.29044	2.50891e-06	-2.12258e-10	-1.28675
159154660	chr2:159154660:A:G	6.51737e-08	-1.44592	-3.10475e-10	3.65588e-08	-1.55938	-3.10475e-10	1.49116e-06	-1.80705	-3.10475e-10
159155359	chr2:159155359:A:G	8.0093e-08	-2.12258e-10	-1.23978	5.12173e-08	-2.12258e-10	-1.22222	2.64888e-06	-2.12258e-10	-1.23247
159155429	chr2:159155429:A:G	7.90929e-08	-2.12258e-10	-1.25235	5.03843e-08	-2.12258e-10	-1.23862	2.62645e-06	-2.12258e-10	-1.24097
159155523	chr2:159155523:C:G	1.13316e-07	-0.892789	-3.10475e-10	2.2374e-07	0.252187	-3.10475e-10	4.64472e-06	-0.670872	-3.10475e-10
159155676	chr2:159155676:A:G	7.58283e-08	-2.12258e-10	-1.2945	4.77582e-08	-2.12258e-10	-1.29215	2.48875e-06	-2.12258e-10	-1.29482
159156238	chr2:159156238:C:T	9.5834e-08	-2.12258e-10	-1.06035	5.83915e-08	-2.12258e-10	-1.09113	3.10285e-06	-2.12258e-10	-1.07428
159156465	chr2:159156465:G:A	2.47297e-08	-1.86108	-0.553891	1.37658e-08	-1.77917	-0.756937	7.83001e-07	-1.8229	-0.628324
159157176	chr2:159157176:A:G	1.2205e-08	-1.84114	-1.27999	7.28142e-09	-1.87953	-1.29344	3.83741e-07	-1.8785	-1.28589
159157478	chr2:159157478:T:A	1.90941e-08	-1.39065	-1.28294	1.0694e-08	-1.49965	-1.28897	4.27999e-07	-1.7752	-1.28004
159158629	chr2:159158629:A:G	4.48712e-08	-0.702621	-1.11655	1.17651e-08	-1.58222	-1.11094	1.01523e-06	-1.0928	-1.09869
159159193	chr2:159159193:C:G	1.49953e-08	-1.68821	-1.22703	9.03673e-09	-1.72231	-1.23469	4.98896e-07	-1.67886	-1.2231
159159486	chr2:159159486:C:T	8.08424e-08	-2.12258e-10	-1.23047	5.04891e-08	-2.12258e-10	-1.23654	2.61481e-06	-2.12258e-10	-1.24541
159159498	chr2:159159498:C:G	1.86972e-08	-1.72307	-0.971531	1.11997e-08	-1.75696	-0.985456	6.22756e-07	-1.71868	-0.96152
159159789	chr2:159159789:A:G	2.72148e-08	-1.13994	-1.17927	8.81535e-09	-1.78558	-1.19623	6.22051e-07	-1.50025	-1.18109
159160270	chr2:159160270:T:A	7.80697e-08	-2.12258e-10	-1.26537	4.85462e-08	-2.12258e-10	-1.27578	2.54986e-06	-2.12258e-10	-1.27057
159160403	chr2:159160403:T:C	1.20025e-08	-1.84495	-1.29291	7.25954e-09	-1.87894	-1.29704	3.8067e-07	-1.87723	-1.2952
159160623	chr2:159160623:A:G	7.80353e-08	-2.12258e-10	-1.26581	4.94198e-08	-2.12258e-10	-1.25795	2.60396e-06	-2.12258e-10	-1.24957
159162028	chr2:159162028:G:A	6.10218e-08	-1.51174	-3.10475e-10	3.45008e-08	-1.61731	-3.10475e-10	1.45133e-06	-1.83412	-3.10475e-10
159162128	chr2:159162128:A:G	6.63732e-08	-1.42768	-3.10475e-10	3.71283e-08	-1.54392	-3.10475e-10	1.50235e-06	-1.79957	-3.10475e-10
159163352	chr2:159163352:A:G	1.04584e-07	-2.12258e-10	-0.972982	6.33845e-08	-2.12258e-10	-1.00908	3.41345e-06	-2.12258e-10	-0.97888
159163390	chr2:159163390:C:T	8.01426e-08	-2.12258e-10	-1.23916	5.10064e-08	-2.12258e-10	-1.22635	2.61589e-06	-2.12258e-10	-1.245
159163830	chr2:159163830:T:TTTG	1.54711e-08	-1.82581	-1.05819	9.06823e-09	-1.87354	-1.07998	5.09888e-07	-1.81198	-1.06819
159163914	chr2:159163914:C:T	1.04874e-07	-2.12258e-10	-0.970211	6.38249e-08	-2.12258e-10	-1.00216	3.40237e-06	-2.12258e-10	-0.982131
159163919	chr2:159163919:A:T	3.82776e-07	-2.12258e-10	0.324479	2.24128e-07	-2.12258e-10	0.253919	1.24757e-05	-2.12258e-10	0.317181
159163999	chr2:159163999:T:C	2.04555e-08	-1.72278	-0.881946	9.7384e-09	-1.85114	-1.03108	5.72605e-07	-1.82128	-0.942886
159164141	chr2:159164141:A:T	7.5629e-08	-2.12258e-10	-1.29713	4.75436e-08	-2.12258e-10	-1.29665	2.48748e-06	-2.12258e-10	-1.29533
159164164	chr2:159164164:A:G	6.50138e-08	-1.44837	-3.10475e-10	3.64743e-08	-1.56169	-3.10475e-10	1.48958e-06	-1.80811	-3.10475e-10
159164225	chr2:159164225:A:G	8.58932e-08	-2.12258e-10	-1.16987	5.28168e-08	-2.12258e-10	-1.19147	2.79146e-06	-2.12258e-10	-1.18004
159164629	chr2:159164629:A:G	8.32634e-06	3.40421	-3.10475e-10	2.34818e-06	2.6031	-3.10475e-10	0.000110033	2.49418	-3.10475e-10
159164999	chr2:159164999:G:A	6.85543e-08	-1.39535	-3.10475e-10	3.81812e-08	-1.51595	-3.10475e-10	1.52346e-06	-1.78562	-3.10475e-10
159165070	chr2:159165070:A:G	6.63126e-08	-1.42859	-3.10475e-10	3.70978e-08	-1.54474	-3.10475e-10	1.50175e-06	-1.79997	-3.10475e-10
159165638	chr2:159165638:A:G	9.33982e-08	-2.12258e-10	-1.0861	6.02681e-08	-2.12258e-10	-1.0595	3.08315e-06	-2.12258e-10	-1.08065
159165722	chr2:159165722:C:G	2.03282e-08	-1.31507	-1.29589	7.59914e-09	-1.83332	-1.29695	4.9248e-07	-1.61875	-1.29615
159165902	chr2:159165902:T:C	6.49567e-08	-1.44925	-3.10475e-10	3.64632e-08	-1.56199	-3.10475e-10	1.4891e-06	-1.80843	-3.10475e-10
159166323	chr2:159166323:A:G	1.53016e-08	-1.66723	-1.22779	9.20422e-09	-1.70307	-1.23556	5.09853e-07	-1.65663	-1.22361
159166548	chr2:159166548:A:G	6.68434e-08	-1.42062	-3.10475e-10	3.74064e-08	-1.53646	-3.10475e-10	1.50699e-06	-1.79649	-3.10475e-10
159166655	chr2:159166655:A:G	5.29042e-07	0.648096	-3.10475e-10	1.22408e-07	-0.35094	-3.10475e-10	7.28893e-06	-0.220247	-3.10475e-10
159167044	chr2:159167044:T:G	7.5665e-08	-2.12258e-10	-1.29666	4.75206e-08	-2.12258e-10	-1.29713	2.48326e-06	-2.12258e-10	-1.29703
159167231	chr2:159167231:C:T	7.56534e-08	-2.12258e-10	-1.29681	4.75954e-08	-2.12258e-10	-1.29556	2.49183e-06	-2.12258e-10	-1.29359
159167245	chr2:159167245:G:C	4.23144e-08	-1.87784	-3.10475e-10	2.68991e-08	-1.8662	-3.10475e-10	1.41621e-06	-1.85862	-3.10475e-10
159168166	chr2:159168166:A:G	7.56915e-08	-2.12258e-10	-1.29631	4.7633e-08	-2.12258e-10	-1.29477	2.49489e-06	-2.12258e-10	-1.29236
159168173	chr2:159168173:G:A	7.58502e-08	-2.12258e-10	-1.29421	4.77731e-08	-2.12258e-10	-1.29183	2.48785e-06	-2.12258e-10	-1.29519
159168202	chr2:159168202:A:G	5.33292e-08	-1.64649	-3.10475e-10	3.88565e-08	-1.49842	-3.10475e-10	2.18964e-06	-1.42286	-3.10475e-10
159168751	chr2:159168751:G:A	4.29571e-08	-1.86277	-3.10475e-10	2.75027e-08	-1.84401	-3.10475e-10	1.40964e-06	-1.86327	-3.10475e-10
159168778	chr2:159168778:G:A	3.27852e-08	-0.894538	-1.23846	5.36858e-08	0.0782098	-1.25336	6.55802e-07	-1.37495	-1.25355
159169925	chr2:159169925:G:A	2.00151e-08	-1.32939	-1.2971	7.56978e-09	-1.83775	-1.29638	4.86876e-07	-1.62931	-1.29704
159170110	chr2:159170110:G:A	7.76087e-08	-2.12258e-10	-1.27129	4.85706e-08	-2.12258e-10	-1.27528	2.52496e-06	-2.12258e-10	-1.28038
159170439	chr2:159170439:G:A	6.62167e-08	-1.43004	-3.10475e-10	3.70604e-08	-1.54575	-3.10475e-10	1.50122e-06	-1.80033	-3.10475e-10
159170457	chr2:159170457:A:G	6.70871e-08	-1.41698	-3.10475e-10	3.74707e-08	-1.53474	-3.10475e-10	1.50945e-06	-1.79486	-3.10475e-10
159171364	chr2:159171364:A:G	1.07062e-07	-2.12258e-10	-0.949568	6.47972e-08	-2.12258e-10	-0.987035	3.49347e-06	-2.12258e-10	-0.955708
159171478	chr2:159171478:A:G	6.55172e-08	-1.44066	-3.10475e-10	3.67048e-08	-1.55539	-3.10475e-10	1.49396e-06	-1.80517	-3.10475e-10
159171617	chr2:159171617:T:G	6.74002e-08	-1.41232	-3.10475e-10	3.76106e-08	-1.53101	-3.10475e-10	1.51198e-06	-1.79318	-3.10475e-10
159172021	chr2:159172021:T:A	6.64884e-08	-1.42595	-3.10475e-10	3.71764e-08	-1.54262	-3.10475e-10	1.50332e-06	-1.79893	-3.10475e-10
159172027	chr2:159172027:T:C	2.50502e-07	-2.12258e-10	-0.0995036	1.51123e-07	-2.12258e-10	-0.140203	8.14717e-06	-2.12258e-10	-0.108933
159172182	chr2:159172182:T:G	5.49881e-08	-1.61586	-3.10475e-10	4.0503e-08	-1.45692	-3.10475e-10	2.28271e-06	-1.38124	-3.10475e-10
159172385	chr2:159172385:A:G	6.54236e-08	-1.44209	-3.10475e-10	3.66638e-08	-1.55651	-3.10475e-10	1.49324e-06	-1.80565	-3.10475e-10
159172445	chr2:159172445:G:A	9.91238e-08	-2.12258e-10	-1.0266	6.38902e-08	-2.12258e-10	-1.00113	3.25314e-06	-2.12258e-10	-1.02698
159172575	chr2:159172575:A:G	7.58206e-08	-2.12258e-10	-1.2946	4.77631e-08	-2.12258e-10	-1.29205	2.49378e-06	-2.12258e-10	-1.29281
159172818	chr2:159172818:G:A	7.6823e-08	-2.12258e-10	-1.28147	4.7989e-08	-2.12258e-10	-1.28733	2.52695e-06	-2.12258e-10	-1.27959
159173135	chr2:159173135:T:C	7.67106e-08	-2.12258e-10	-1.28293	4.79336e-08	-2.12258e-10	-1.28848	2.52296e-06	-2.12258e-10	-1.28117
159173261	chr2:159173261:A:G	6.65601e-08	-1.42487	-3.10475e-10	3.7202e-08	-1.54194	-3.10475e-10	1.5038e-06	-1.79861	-3.10475e-10
159173292	chr2:159173292:A:T	2.51034e-08	-1.85005	-0.549924	1.41149e-08	-1.75774	-0.753329	7.99616e-07	-1.80591	-0.624316
159173632	chr2:159173632:A:G	6.51267e-08	-1.44664	-3.10475e-10	3.65071e-08	-1.56079	-3.10475e-10	1.49004e-06	-1.8078	-3.10475e-10
159173690	chr2:159173690:T:C	7.65447e-08	-2.12258e-10	-1.2851	4.78023e-08	-2.12258e-10	-1.29122	2.50572e-06	-2.12258e-10	-1.28803
159173894	chr2:159173894:A:G	1.55426e-08	-1.6453	-1.23409	9.31347e-09	-1.68533	-1.2415	5.16616e-07	-1.63634	-1.23072
159174226	chr2:159174226:C:T	7.59576e-08	-2.12258e-10	-1.2928	4.75738e-08	-2.12258e-10	-1.29602	2.48948e-06	-2.12258e-10	-1.29453
159174388	chr2:159174388:T:C	1.11245e-07	-2.12258e-10	-0.911239	6.80268e-08	-2.12258e-10	-0.938396	3.68947e-06	-2.12258e-10	-0.90112
159174467	chr2:159174467:CAGG:C	6.69041e-08	-1.41971	-3.10475e-10	3.73785e-08	-1.5372	-3.10475e-10	1.50739e-06	-1.79622	-3.10475e-10
159174663	chr2:159174663:A:G	3.05499e-07	-2.12258e-10	0.0989742	1.87002e-07	-2.12258e-10	0.0728236	1.0195e-05	-2.12258e-10	0.115292
159175496	chr2:159175496:G:A	1.15882e-08	-1.87939	-1.2936	7.6056e-09	-1.83242	-1.29699	4.01287e-07	-1.8243	-1.29538
159175560	chr2:159175560:A:G	4.18509e-08	-1.10005	-0.788812	1.97883e-08	-1.31213	-0.861078	9.27414e-07	-1.47803	-0.803924
159175658	chr2:159175658:A:G	2.35082e-08	-1.84756	-0.618066	1.34179e-08	-1.74977	-0.811941	7.53749e-07	-1.79967	-0.68963
159176018	chr2:159176018:G:A	7.56371e-08	-2.12258e-10	-1.29703	4.7593e-08	-2.12258e-10	-1.29561	2.48309e-06	-2.12258e-10	-1.2971
159176105	chr2:159176105:G:A	8.76981e-08	-2.12258e-10	-1.14907	5.62782e-08	-2.12258e-10	-1.12799	2.9017e-06	-2.12258e-10	-1.14131
159176332	chr2:159176332:A:T	1.14528e-07	-1.31038	0.428228	4.94329e-08	-1.52916	0.271479	2.70926e-06	-1.69634	0.486415
159176541	chr2:159176541:T:C	6.50779e-08	-1.44739	-3.10475e-10	3.65243e-08	-1.56032	-3.10475e-10	1.49048e-06	-1.8075	-3.10475e-10
159176663	chr2:159176663:A:G	9.65148e-08	-2.12258e-10	-1.05328	5.87924e-08	-2.12258e-10	-1.08428	3.15148e-06	-2.12258e-10	-1.05873
159176786	chr2:159176786:G:A	3.13016e-07	-2.12258e-10	0.123283	1.84356e-07	-2.12258e-10	0.0585687	1.02192e-05	-2.12258e-10	0.117668
159176949	chr2:159176949:A:G	9.62951e-08	-2.12258e-10	-1.05555	5.86833e-08	-2.12258e-10	-1.08614	3.14534e-06	-2.12258e-10	-1.06068
159177180	chr2:159177180:G:A	1.46812e-08	-1.87945	-1.05695	8.91943e-09	-1.83727	-1.13279	4.70928e-07	-1.86686	-1.09279
159177597	chr2:159177597:A:G	2.36487e-08	-1.86019	-0.599477	1.32734e-08	-1.77643	-0.796104	7.51379e-07	-1.82067	-0.671774
159178375	chr2:159178375:T:C	7.6242e-08	-2.12258e-10	-1.28906	4.77541e-08	-2.12258e-10	-1.29223	2.49822e-06	-2.12258e-10	-1.29103
159178408	chr2:159178408:A:G	9.2565e-08	-2.12258e-10	-1.09506	5.65516e-08	-2.12258e-10	-1.12314	3.02409e-06	-2.12258e-10	-1.09999
159178684	chr2:159178684:C:T	1.46594e-08	-1.87909	-1.0588	8.7707e-09	-1.85224	-1.13464	4.6636e-07	-1.87449	-1.09491
159179041	chr2:159179041:C:T	1.53947e-08	-1.64549	-1.24345	9.22905e-09	-1.68558	-1.25036	5.11403e-07	-1.63674	-1.24046
159179230	chr2:159179230:A:G	1.45913e-08	-1.6852	-1.25734	8.80916e-09	-1.71929	-1.26321	4.85154e-07	-1.67552	-1.25437
159179263	chr2:159179263:C:T	1.19811e-07	-2.12258e-10	-0.837056	7.50758e-08	-2.12258e-10	-0.8398	4.0386e-06	-2.12258e-10	-0.810705
159179428	chr2:159179428:G:C	1.54242e-08	-1.65309	-1.23394	9.24721e-09	-1.69246	-1.24152	5.12283e-07	-1.64472	-1.23077
159179749	chr2:159179749:G:A	1.52459e-08	-1.66827	-1.23039	9.1524e-09	-1.7061	-1.23818	5.06455e-07	-1.6598	-1.22713
159179947	chr2:159179947:C:T	6.86005e-08	-1.39467	-3.10475e-10	3.8248e-08	-1.51421	-3.10475e-10	1.52439e-06	-1.78501	-3.10475e-10
159180082	chr2:159180082:G:A	1.34088e-07	0.517729	-1.24221	3.72385e-07	1.98327	-1.22164	4.01836e-06	0.390722	-1.20645
159180418	chr2:159180418:G:A	4.29674e-08	-1.86253	-3.10475e-10	2.75198e-08	-1.84339	-3.10475e-10	1.40949e-06	-1.86337	-3.10475e-10
159180660	chr2:159180660:C:T	9.53662e-08	-2.12258e-10	-1.06525	5.96446e-08	-2.12258e-10	-1.06989	3.18711e-06	-2.12258e-10	-1.04749
159181000	chr2:159181000:G:A	1.49118e-08	-1.69551	-1.22532	8.99147e-09	-1.72842	-1.23361	4.95942e-07	-1.68576	-1.22214
159181046	chr2:159181046:A:G	3.99133e-08	-0.729627	-1.20663	7.59218e-08	0.390352	-1.21895	7.63661e-07	-1.25439	-1.22185
159181143	chr2:159181143:C:T	1.19954e-08	-1.86637	-1.27208	8.31351e-09	-1.78459	-1.25582	4.35577e-07	-1.7743	-1.26339
159181480	chr2:159181480:G:A	2.28781e-07	-2.12258e-10	-0.190208	1.39341e-07	-2.12258e-10	-0.221376	7.52325e-06	-2.12258e-10	-0.188606
159181543	chr2:159181543:C:T	1.16926e-08	-1.8771	-1.28692	7.74495e-09	-1.81692	-1.29434	4.09851e-07	-1.80822	-1.29034
159181588	chr2:159181588:C:T	1.05775e-07	-2.12258e-10	-0.961662	6.77648e-08	-2.12258e-10	-0.942255	3.49451e-06	-2.12258e-10	-0.955411
159181812	chr2:159181812:G:A	1.14344e-07	-2.12258e-10	-0.883759	7.1777e-08	-2.12258e-10	-0.884734	3.85226e-06	-2.12258e-10	-0.857943
159181954	chr2:159181954:A:C	1.3034e-08	-1.82051	-1.2349	8.99672e-09	-1.70173	-1.2597	4.41442e-07	-1.77519	-1.24912
159181998	chr2:159181998:C:T	1.20893e-07	-2.12258e-10	-0.828063	7.57592e-08	-2.12258e-10	-0.830738	4.07639e-06	-2.12258e-10	-0.801393
159182246	chr2:159182246:T:G	1.38764e-06	-2.12258e-10	1.61239	8.27828e-07	-2.12258e-10	1.56051	4.53157e-05	-2.12258e-10	1.60705
159182826	chr2:159182826:G:GT	3.66025e-08	-0.730177	-1.29268	6.85123e-08	0.361525	-1.29281	7.18301e-07	-1.24305	-1.29442
159182957	chr2:159182957:C:T	1.3403e-07	0.516321	-1.24123	3.76521e-07	1.99332	-1.22065	4.15337e-06	0.424037	-1.20672
159182987	chr2:159182987:G:A	5.0201e-08	-1.70694	-3.10475e-10	1.31671e-07	-0.277991	-3.10475e-10	1.44176e-06	-1.84074	-3.10475e-10
159183292	chr2:159183292:G:A	1.47899e-08	-1.66385	-1.26518	8.9179e-09	-1.69978	-1.27045	4.91863e-07	-1.65359	-1.26257
159183639	chr2:159183639:A:C	7.59813e-08	-2.12258e-10	-1.29249	4.77853e-08	-2.12258e-10	-1.29158	2.49164e-06	-2.12258e-10	-1.29366
159183642	chr2:159183642:G:A	1.33011e-06	-2.12258e-10	1.57005	7.88951e-07	-2.12258e-10	1.51241	4.36483e-05	-2.12258e-10	1.56956
159184104	chr2:159184104:T:C	9.31939e-08	-2.12258e-10	-1.08829	5.69037e-08	-2.12258e-10	-1.11694	3.04406e-06	-2.12258e-10	-1.09341
159184141	chr2:159184141:A:G	9.3089e-08	-2.12258e-10	-1.08942	5.68442e-08	-2.12258e-10	-1.11798	3.04067e-06	-2.12258e-10	-1.09453
159184238	chr2:159184238:A:G	4.28526e-08	-1.86521	-3.10475e-10	2.65841e-08	-1.87798	-3.10475e-10	1.41653e-06	-1.85839	-3.10475e-10
159184460	chr2:159184460:T:TG	7.63286e-08	-2.12258e-10	-1.28792	4.77962e-08	-2.12258e-10	-1.29135	2.50091e-06	-2.12258e-10	-1.28995
159184509	chr2:159184509:G:A	1.40104e-08	-1.79349	-1.18968	8.37369e-09	-1.83065	-1.20255	4.194e-07	-1.87857	-1.19697
159185292	chr2:159185292:T:C	9.01561e-08	-2.12258e-10	-1.12143	5.51763e-08	-2.12258e-10	-1.14776	2.94678e-06	-2.12258e-10	-1.12589
159185482	chr2:159185482:C:T	2.1542e-08	-1.25751	-1.29546	1.16862e-08	-1.40483	-1.29507	4.80125e-07	-1.64435	-1.29596
159185572	chr2:159185572:T:C	3.82743e-08	-0.936313	-1.04188	1.13411e-08	-1.69486	-1.03501	9.1138e-07	-1.27881	-1.02059
159185687	chr2:159185687:G:A	2.43513e-08	-1.85037	-0.580015	1.37995e-08	-1.75401	-0.779659	7.78555e-07	-1.80358	-0.653334
159185869	chr2:159185869:C:T	1.18285e-08	-1.86561	-1.28685	7.42967e-09	-1.86117	-1.29165	3.91036e-07	-1.85483	-1.29073
159185919	chr2:159185919:G:A	4.53125e-08	-0.52844	-1.28095	7.20382e-08	0.401125	-1.28223	7.57248e-07	-1.20888	-1.27579
159186388	chr2:159186388:C:T	1.65222e-06	-2.12258e-10	1.7869	9.84026e-07	-2.12258e-10	1.73335	5.38908e-05	-2.12258e-10	1.78036
159186829	chr2:159186829:C:T	1.11172e-07	-2.12258e-10	-0.911897	6.95989e-08	-2.12258e-10	-0.91555	3.73232e-06	-2.12258e-10	-0.889574
159187061	chr2:159187061:C:T	7.56313e-08	-2.12258e-10	-1.2971	4.75434e-08	-2.12258e-10	-1.29666	2.48327e-06	-2.12258e-10	-1.29703
159187130	chr2:159187130:G:A	1.05081e-07	-2.12258e-10	-0.968245	6.69896e-08	-2.12258e-10	-0.953761	3.55367e-06	-2.12258e-10	-0.938621
159187234	chr2:159187234:G:A	1.37957e-08	-1.73576	-1.26285	8.18026e-09	-1.78856	-1.26801	4.46513e-07	-1.75231	-1.26058
159187559	chr2:159187559:C:T	6.83379e-08	-1.39851	-3.10475e-10	4.18363e-08	-1.42453	-3.10475e-10	1.62755e-06	-1.71953	-3.10475e-10
159187569	chr2:159187569:T:TAAA	7.82987e-08	-2.12258e-10	-1.26244	4.88594e-08	-2.12258e-10	-1.26935	2.5615e-06	-2.12258e-10	-1.26601
159188083	chr2:159188083:C:T	1.4186e-07	-2.12258e-10	-0.668131	9.21975e-08	-2.12258e-10	-0.634365	4.64444e-06	-2.12258e-10	-0.670934
159188151	chr2:159188151:CTTCTGT:C	2.35943e-08	-1.86529	-0.596681	1.31507e-08	-1.78812	-0.7937	7.46773e-07	-1.82964	-0.668959
159188902	chr2:159188902:T:C	9.79828e-08	-2.12258e-10	-1.03818	5.96482e-08	-2.12258e-10	-1.06983	3.20004e-06	-2.12258e-10	-1.04344
159188959	chr2:159188959:C:T	1.24816e-07	-0.796135	-3.10475e-10	8.51436e-08	-0.713958	-3.10475e-10	2.76068e-06	-1.19113	-3.10475e-10
159189035	chr2:159189035:G:T	4.18366e-07	-0.89504	1.30842	1.27634e-07	-1.34222	1.03309	8.15243e-06	-1.50511	1.39682
159189636	chr2:159189636:A:G	1.91323e-07	0.793806	-1.16282	5.81463e-07	2.33877	-1.13152	6.03149e-06	0.701412	-1.11102
159189792	chr2:159189792:A:ACAGCCC	7.7407e-08	-2.12258e-10	-1.27389	4.89642e-08	-2.12258e-10	-1.26721	2.57676e-06	-2.12258e-10	-1.26007
159189937	chr2:159189937:C:T	5.82889e-08	-0.296082	-1.26148	1.00683e-07	0.711649	-1.25797	9.1054e-07	-1.03388	-1.26644
159190058	chr2:159190058:G:A	2.48475e-08	-1.85807	-0.552144	1.38989e-08	-1.77073	-0.755752	7.88966e-07	-1.81706	-0.626576
159190713	chr2:159190713:A:G	2.50503e-08	-1.86523	-0.536858	1.38286e-08	-1.78887	-0.742689	7.90333e-07	-1.82983	-0.612078
159190793	chr2:159190793:C:T	9.47847e-08	-2.12258e-10	-1.07136	5.77823e-08	-2.12258e-10	-1.10162	3.09415e-06	-2.12258e-10	-1.07709
159191309	chr2:159191309:G:A	5.11615e-08	-1.68799	-3.10475e-10	2.89705e-08	-1.79202	-3.10475e-10	1.47698e-06	-1.8166	-3.10475e-10
159191525	chr2:159191525:C:T	1.90902e-08	-1.65364	-1.02016	1.13316e-08	-1.6675	-1.0632	5.81827e-07	-1.71844	-1.02974
159191627	chr2:159191627:A:G	8.80226e-08	-2.12258e-10	-1.14538	5.39837e-08	-2.12258e-10	-1.16962	2.87658e-06	-2.12258e-10	-1.15
159191674	chr2:159191674:A:G	2.46045e-08	-1.87603	-0.544013	1.33145e-08	-1.82079	-0.748653	7.67358e-07	-1.85284	-0.61857
159191709	chr2:159191709:T:C	1.41773e-08	-1.7744	-1.19694	8.63718e-09	-1.78879	-1.21344	4.72778e-07	-1.75452	-1.20122
159192055	chr2:159192055:C:T	4.51915e-08	-0.540852	-1.27121	1.09853e-08	-1.50003	-1.26171	8.78787e-07	-1.06529	-1.27052
159192142	chr2:159192142:T:C	1.20702e-07	-2.12258e-10	-0.829643	7.25293e-08	-2.12258e-10	-0.874308	3.91485e-06	-2.12258e-10	-0.841827
159192239	chr2:159192239:G:T	2.9668e-07	1.36345	-1.29376	3.62791e-08	-0.278539	-1.28852	3.10702e-06	0.220936	-1.29388
159192322	chr2:159192322:C:A	1.56951e-08	-1.74759	-1.12204	9.49091e-09	-1.76305	-1.14491	5.24567e-07	-1.72449	-1.1273
159192989	chr2:159192989:C:T	1.89609e-08	-1.67333	-1.00726	1.13114e-08	-1.69853	-1.03396	6.32364e-07	-1.65098	-1.01391
159193175	chr2:159193175:TG:T	5.14676e-08	-1.76826	0.0862418	2.58883e-08	-1.85944	-0.0450675	1.50467e-06	-1.83201	0.033985
159193214	chr2:159193214:T:A	1.91582e-08	-1.66336	-1.00688	1.14223e-08	-1.68916	-1.03357	6.39314e-07	-1.64045	-1.01351
159193257	chr2:159193257:C:T	6.08913e-08	-1.51388	-3.10475e-10	3.67966e-08	-1.55289	-3.10475e-10	2.07599e-06	-1.47617	-3.10475e-10
159193459	chr2:159193459:A:G	3.42914e-08	-0.812574	-1.2755	6.2033e-08	0.245013	-1.27564	6.83338e-07	-1.30763	-1.27974
159193511	chr2:159193511:A:G	9.13845e-08	-2.12258e-10	-1.1079	5.60195e-08	-2.12258e-10	-1.1326	2.98647e-06	-2.12258e-10	-1.11251
159193810	chr2:159193810:C:T	2.04001e-08	-1.65519	-0.952239	1.21237e-08	-1.68203	-0.981099	6.8045e-07	-1.63239	-0.959219
159193814	chr2:159193814:C:G	7.89016e-08	-2.12258e-10	-1.25477	4.91406e-08	-2.12258e-10	-1.26361	2.55093e-06	-2.12258e-10	-1.27015
159193845	chr2:159193845:T:A	8.87061e-08	-2.12258e-10	-1.13764	5.61064e-08	-2.12258e-10	-1.13105	2.95651e-06	-2.12258e-10	-1.12259
159194057	chr2:159194057:T:G	1.94232e-08	-1.64789	-1.00861	1.1568e-08	-1.67483	-1.03523	6.48561e-07	-1.62438	-1.01522
159194145	chr2:159194145:GTTTGAGAACCAC:G	9.3197e-08	-2.12258e-10	-1.08826	5.70724e-08	-2.12258e-10	-1.11398	3.04567e-06	-2.12258e-10	-1.09288
159194171	chr2:159194171:T:C	1.24873e-08	-1.84004	-1.25822	8.97296e-09	-1.73823	-1.22586	4.43869e-07	-1.78354	-1.23529
159194556	chr2:159194556:T:G	3.531e-07	1.53899	-1.29521	4.08539e-08	-0.157297	-1.291	3.69922e-06	0.396827	-1.29531
159194663	chr2:159194663:T:G	2.2258e-08	-1.72473	-0.795543	1.31652e-08	-1.73141	-0.849313	6.87928e-07	-1.77354	-0.807136
159194791	chr2:159194791:A:G	1.92401e-08	-1.66117	-1.0048	1.14685e-08	-1.68709	-1.0316	6.42082e-07	-1.63817	-1.01148
159194975	chr2:159194975:A:G	2.51795e-08	-1.86701	-0.52993	1.38571e-08	-1.79228	-0.737213	7.94586e-07	-1.83241	-0.604128
159194998	chr2:159194998:A:G	9.03885e-08	-2.12258e-10	-1.11886	5.54646e-08	-2.12258e-10	-1.14255	2.95494e-06	-2.12258e-10	-1.12313
159195202	chr2:159195202:C:T	4.26914e-08	-1.86898	-3.10475e-10	2.6578e-08	-1.87822	-3.10475e-10	1.38982e-06	-1.87743	-3.10475e-10
159195206	chr2:159195206:C:T	2.03236e-08	-1.65938	-0.951815	1.20564e-08	-1.68742	-0.981282	6.75907e-07	-1.63802	-0.960279
159195356	chr2:159195356:A:G	1.99636e-08	-1.66168	-0.96738	1.18788e-08	-1.68772	-0.995819	6.66035e-07	-1.63866	-0.974354
159195412	chr2:159195412:G:A	5.07194e-08	-1.69666	-3.10475e-10	3.62582e-08	-1.56763	-3.10475e-10	2.01697e-06	-1.505	-3.10475e-10
159195535	chr2:159195535:ACTG:A	7.73379e-08	-2.12258e-10	-1.27479	4.8595e-08	-2.12258e-10	-1.27478	2.55713e-06	-2.12258e-10	-1.26772
159195769	chr2:159195769:G:A	1.16218e-08	-1.87396	-1.29613	7.31807e-09	-1.87083	-1.29712	3.84134e-07	-1.86633	-1.29704
159195984	chr2:159195984:T:G	1.59013e-07	-1.13894	0.58495	6.30937e-08	-1.39485	0.381175	3.58817e-06	-1.6027	0.673738
159196051	chr2:159196051:T:C	2.1347e-07	-0.259474	-3.10475e-10	5.35265e-07	1.12446	-3.10475e-10	8.94954e-06	-0.0150016	-3.10475e-10
159196063	chr2:159196063:C:CT	4.22884e-08	-1.87846	-3.10475e-10	2.67076e-08	-1.87335	-3.10475e-10	1.39787e-06	-1.87165	-3.10475e-10
159196172	chr2:159196172:C:T	1.89071e-08	-1.67494	-1.00849	1.12825e-08	-1.69952	-1.03553	6.30819e-07	-1.65201	-1.01533
159196289	chr2:159196289:C:T	7.71708e-08	-2.12258e-10	-1.27695	4.84825e-08	-2.12258e-10	-1.2771	2.53853e-06	-2.12258e-10	-1.27502
159196553	chr2:159196553:A:G	7.56312e-08	-2.12258e-10	-1.2971	4.75559e-08	-2.12258e-10	-1.29639	2.48323e-06	-2.12258e-10	-1.29704
159196934	chr2:159196934:G:T	1.55741e-08	-1.67176	-1.2056	9.46296e-09	-1.69308	-1.21783	5.22942e-07	-1.64793	-1.20696
159197509	chr2:159197509:G:C	1.85472e-08	-1.68728	-1.01537	1.10852e-08	-1.71099	-1.0417	6.185e-07	-1.66514	-1.02193
159197547	chr2:159197547:A:G	3.93815e-08	-0.838662	-1.11102	8.74468e-08	0.451007	-1.13827	8.61631e-07	-1.20112	-1.15441
159197550	chr2:159197550:G:A	2.19211e-08	-1.86249	-0.673034	1.24738e-08	-1.78271	-0.851963	6.98969e-07	-1.82474	-0.740009
159197555	chr2:159197555:C:T	2.68474e-08	-1.86304	-0.469762	1.47264e-08	-1.78388	-0.684775	8.46507e-07	-1.82533	-0.547908
159198421	chr2:159198421:G:A	1.47058e-08	-1.87357	-1.06116	8.80884e-09	-1.87567	-1.10687	5.02009e-07	-1.81425	-1.08149
159198937	chr2:159198937:T:A	1.18501e-08	-1.8593	-1.29134	1.18518e-08	-1.39892	-1.28689	3.93642e-07	-1.84716	-1.29176
159198955	chr2:159198955:C:T	4.31161e-08	-1.85908	-3.10475e-10	2.65455e-08	-1.87944	-3.10475e-10	1.39614e-06	-1.87289	-3.10475e-10
159199111	chr2:159199111:T:C	1.28661e-07	-2.12258e-10	-0.765792	7.87098e-08	-2.12258e-10	-0.79253	4.19543e-06	-2.12258e-10	-0.772608
159199211	chr2:159199211:T:G	1.44777e-07	-2.12258e-10	-0.647777	8.97186e-08	-2.12258e-10	-0.66162	4.82694e-06	-2.12258e-10	-0.632391
159199294	chr2:159199294:C:T	1.41342e-08	-1.79921	-1.17517	8.66798e-09	-1.80652	-1.19214	4.45974e-07	-1.84874	-1.16536
159199404	chr2:159199404:G:A	8.90405e-08	-2.12258e-10	-1.13388	5.54303e-08	-2.12258e-10	-1.14317	2.92594e-06	-2.12258e-10	-1.13299
159200403	chr2:159200403:G:A	1.62337e-08	-1.87909	-0.956796	1.02927e-08	-1.87926	-0.947602	6.02152e-07	-1.77294	-0.940911
159200630	chr2:159200630:A:C	7.85231e-08	-2.12258e-10	-1.25958	4.7973e-08	-2.12258e-10	-1.28766	2.52182e-06	-2.12258e-10	-1.28162
159200652	chr2:159200652:C:T	1.42828e-08	-1.78781	-1.17611	1.36367e-08	-1.38147	-1.16407	4.38195e-07	-1.8797	-1.152
159200679	chr2:159200679:A:C	8.03957e-08	-2.12258e-10	-1.23601	5.10355e-08	-2.12258e-10	-1.22578	2.64359e-06	-2.12258e-10	-1.23446
159200709	chr2:159200709:A:C	1.69509e-07	-2.12258e-10	-0.490068	1.06067e-07	-2.12258e-10	-0.494225	5.36649e-06	-2.12258e-10	-0.526429
159200996	chr2:159200996:G:A	1.11549e-07	-2.12258e-10	-0.908509	6.83953e-08	-2.12258e-10	-0.932994	3.6182e-06	-2.12258e-10	-0.920628
159201526	chr2:159201526:G:A	1.48121e-08	-1.79774	-1.12979	8.14851e-09	-1.86779	-1.19268	5.38789e-07	-1.67353	-1.15151
159202047	chr2:159202047:G:T	7.6174e-08	-2.12258e-10	-1.28995	4.78503e-08	-2.12258e-10	-1.29022	2.49732e-06	-2.12258e-10	-1.29139
159202075	chr2:159202075:T:C	7.97468e-08	-2.12258e-10	-1.24412	4.99923e-08	-2.12258e-10	-1.24643	2.5925e-06	-2.12258e-10	-1.25398
159202906	chr2:159202906:CA:C	4.46791e-08	-1.82347	-3.10475e-10	3.05501e-08	-1.73893	-3.10475e-10	1.51655e-06	-1.79017	-3.10475e-10
159202908	chr2:159202908:G:C	4.44196e-08	-1.82929	-3.10475e-10	3.02709e-08	-1.74811	-3.10475e-10	1.50553e-06	-1.79746	-3.10475e-10
159203204	chr2:159203204:C:T	8.61341e-08	-2.12258e-10	-1.16707	5.26604e-08	-2.12258e-10	-1.19443	2.78261e-06	-2.12258e-10	-1.18321
159203294	chr2:159203294:A:G	7.7107e-08	-2.12258e-10	-1.27778	4.83254e-08	-2.12258e-10	-1.28034	2.5202e-06	-2.12258e-10	-1.28226
159203363	chr2:159203363:C:T	1.50731e-07	-2.12258e-10	-0.607476	9.0301e-08	-2.12258e-10	-0.65515	4.81945e-06	-2.12258e-10	-0.633943
159203430	chr2:159203430:C:T	6.23106e-07	-2.12258e-10	0.811744	3.92125e-07	-2.12258e-10	0.813282	1.89161e-05	-2.12258e-10	0.733411
159203484	chr2:159203484:T:C	1.42345e-08	-1.78155	-1.18575	8.69014e-09	-1.82488	-1.17123	5.89516e-07	-1.54973	-1.18533
159203716	chr2:159203716:G:GC	1.65231e-08	-1.82	-0.998212	9.82896e-09	-1.86437	-1.00859	5.38923e-07	-1.79511	-1.02968
159203912	chr2:159203912:C:G	5.14829e-08	-1.68172	-3.10475e-10	3.19189e-08	-1.6951	-3.10475e-10	1.41727e-06	-1.85787	-3.10475e-10
159203914	chr2:159203914:C:A	5.17643e-08	-1.67627	-3.10475e-10	3.20866e-08	-1.68986	-3.10475e-10	1.41984e-06	-1.85606	-3.10475e-10
159204818	chr2:159204818:T:C	1.49442e-08	-1.85925	-1.0594	9.3479e-09	-1.87019	-1.05295	5.94136e-07	-1.68065	-1.0466
159205412	chr2:159205412:C:A	1.01699e-07	-1.00096	-3.10475e-10	8.1238e-08	-0.760914	-3.10475e-10	3.82339e-06	-0.865467	-3.10475e-10
159205504	chr2:159205504:T:A	1.06572e-06	-2.12258e-10	1.34843	7.00815e-07	-2.12258e-10	1.39395	3.53942e-05	-2.12258e-10	1.35995
159205509	chr2:159205509:A:G	1.30191e-08	-1.8631	-1.19346	8.51266e-09	-1.85578	-1.16096	4.47651e-07	-1.77061	-1.23973
159205686	chr2:159205686:A:G	7.79931e-08	-2.12258e-10	-1.26635	4.86681e-08	-2.12258e-10	-1.27327	2.57222e-06	-2.12258e-10	-1.26183
159205890	chr2:159205890:C:T	4.32275e-08	-1.8565	-3.10475e-10	2.67758e-08	-1.8708	-3.10475e-10	1.3935e-06	-1.87478	-3.10475e-10
159206962	chr2:159206962:C:G	1.17156e-07	0.0993305	-0.9588	9.37493e-08	0.38226	-0.999933	5.44119e-06	0.498312	-1.01092
159207000	chr2:159207000:T:C	2.86289e-07	-2.12258e-10	0.0340301	1.82135e-07	-2.12258e-10	0.0464527	9.40454e-06	-2.12258e-10	0.0345892
159207246	chr2:159207246:C:A	1.03096e-07	0.208786	-1.1961	8.4769e-08	0.500074	-1.21844	5.04511e-06	0.63572	-1.2239
159207483	chr2:159207483:C:T	1.7606e-08	-1.87256	-0.882178	1.13254e-08	-1.71778	-1.01348	5.94556e-07	-1.8178	-0.90874
159207691	chr2:159207691:G:T	5.45546e-08	-1.62377	-3.10475e-10	3.42373e-08	-1.62498	-3.10475e-10	1.67043e-06	-1.69352	-3.10475e-10
159207884	chr2:159207884:A:G	8.42561e-08	-2.12258e-10	-1.18911	5.1441e-08	-2.12258e-10	-1.21786	2.73316e-06	-2.12258e-10	-1.20114
159208092	chr2:159208092:A:G	8.27563e-08	-2.12258e-10	-1.20707	5.22223e-08	-2.12258e-10	-1.20279	2.71404e-06	-2.12258e-10	-1.20816
159208498	chr2:159208498:C:T	9.32006e-08	-2.12258e-10	-1.08822	5.98938e-08	-2.12258e-10	-1.06573	3.05502e-06	-2.12258e-10	-1.08982
159208516	chr2:159208516:G:A	1.61843e-08	-1.73893	-1.10001	1.19392e-08	-1.52972	-1.14875	4.56544e-07	-1.87151	-1.11917
159208587	chr2:159208587:G:A	7.94298e-08	-0.26925	-0.978849	3.18223e-08	-0.684283	-1.01385	1.63884e-06	-0.723338	-0.989277
159208762	chr2:159208762:C:A	5.19135e-08	-0.933997	-0.739396	2.44273e-08	-1.08066	-0.881935	1.45651e-06	-1.02253	-0.808026
159208785	chr2:159208785:G:A	1.70294e-07	-2.12258e-10	-0.485447	9.7979e-08	-2.12258e-10	-0.573545	6.7044e-06	-2.12258e-10	-0.30384
159209305	chr2:159209305:T:C	2.0282e-08	-1.41097	-1.20227	1.08069e-08	-1.56231	-1.2158	5.38609e-07	-1.64248	-1.18289
159209368	chr2:159209368:C:T	7.57239e-08	-2.12258e-10	-1.29588	4.76691e-08	-2.12258e-10	-1.29402	2.49974e-06	-2.12258e-10	-1.29042
159209387	chr2:159209387:G:A	7.6104e-08	-2.12258e-10	-1.29087	4.7968e-08	-2.12258e-10	-1.28776	2.50286e-06	-2.12258e-10	-1.28917
159210136	chr2:159210136:C:G	9.05431e-08	-2.12258e-10	-1.11715	5.76666e-08	-2.12258e-10	-1.10362	2.90277e-06	-2.12258e-10	-1.14094
159210378	chr2:159210378:G:C	8.49832e-08	-2.12258e-10	-1.18052	5.14822e-08	-2.12258e-10	-1.21706	3.02655e-06	-2.12258e-10	-1.09918
159210487	chr2:159210487:C:A	7.3662e-08	-1.32348	-3.10475e-10	3.33956e-08	-1.64987	-3.10475e-10	1.84642e-06	-1.59335	-3.10475e-10
159210531	chr2:159210531:A:G	4.25712e-08	-1.87179	-3.10475e-10	2.68587e-08	-1.86771	-3.10475e-10	1.39666e-06	-1.87252	-3.10475e-10
159210626	chr2:159210626:G:A	8.89253e-08	-2.12258e-10	-1.13518	5.65991e-08	-2.12258e-10	-1.1223	2.85435e-06	-2.12258e-10	-1.15776
159210866	chr2:159210866:T:C	9.95015e-08	-0.0914855	-0.931314	2.96225e-08	-0.75845	-1.01131	1.45656e-06	-0.934207	-0.896321
159210911	chr2:159210911:G:A	7.72467e-08	-2.12258e-10	-1.27597	4.91515e-08	-2.12258e-10	-1.26339	2.55101e-06	-2.12258e-10	-1.27012
159212292	chr2:159212292:C:T	7.36826e-08	-0.289272	-1.03393	2.98179e-08	-0.697421	-1.06577	1.52818e-06	-0.737836	-1.04469
159212510	chr2:159212510:G:A	1.60767e-08	-1.58642	-1.25918	1.95392e-08	-0.950122	-1.23575	7.29902e-07	-1.27905	-1.2424
159212590	chr2:159212590:G:A	1.23753e-07	-0.804687	-3.10475e-10	7.87343e-08	-0.792219	-3.10475e-10	4.2935e-06	-0.749502	-3.10475e-10
159213134	chr2:159213134:T:C	1.31177e-07	-2.12258e-10	-0.746428	7.66544e-08	-2.12258e-10	-0.818991	5.01157e-06	-2.12258e-10	-0.594854
159213200	chr2:159213200:G:A	7.56419e-08	-2.12258e-10	-1.29696	4.7565e-08	-2.12258e-10	-1.2962	2.48419e-06	-2.12258e-10	-1.29666
159213245	chr2:159213245:A:G	1.31984e-06	2.38746	-0.825165	7.85322e-07	2.38097	-0.87318	4.02658e-05	2.32829	-0.839387
159213300	chr2:159213300:G:A	9.20279e-08	-2.12258e-10	-1.10088	5.90896e-08	-2.12258e-10	-1.07924	3.01621e-06	-2.12258e-10	-1.1026
159213810	chr2:159213810:G:A	7.89038e-08	-2.12258e-10	-1.25474	4.86228e-08	-2.12258e-10	-1.2742	2.57825e-06	-2.12258e-10	-1.25949
159213843	chr2:159213843:C:T	2.37434e-07	0.943116	-1.0962	5.44381e-08	-0.0440303	-1.1172	2.73801e-06	-0.130975	-1.0684
159213916	chr2:159213916:A:G	9.67803e-08	-2.12258e-10	-1.05053	6.23123e-08	-2.12258e-10	-1.02614	3.17111e-06	-2.12258e-10	-1.05252
159214000	chr2:159214000:C:T	9.02984e-08	-2.12258e-10	-1.11985	5.75113e-08	-2.12258e-10	-1.10632	3.04659e-06	-2.12258e-10	-1.09258
159214052	chr2:159214052:G:A	4.12488e-08	-0.917112	-0.986238	3.20304e-08	-0.607332	-1.08428	7.89514e-07	-1.4659	-0.977039
159214440	chr2:159214440:GTC:G	7.84922e-08	-2.12258e-10	-1.25997	4.98921e-08	-2.12258e-10	-1.24844	2.58531e-06	-2.12258e-10	-1.25676
159214763	chr2:159214763:C:T	4.62444e-08	-1.78903	-3.10475e-10	2.75005e-08	-1.84409	-3.10475e-10	1.42836e-06	-1.85008	-3.10475e-10
159214941	chr2:159214941:G:A	9.23907e-07	2.488	-1.28236	6.93784e-07	2.67443	-1.29057	4.20495e-05	2.8223	-1.29005
159215182	chr2:159215182:C:A	2.38352e-08	-1.18233	-1.26948	9.61734e-09	-1.609	-1.28573	6.0578e-07	-1.42161	-1.28623
159215193	chr2:159215193:C:T	1.51887e-08	-1.8724	-1.03003	1.05813e-08	-1.72595	-1.07325	5.6038e-07	-1.81183	-0.973912
159215202	chr2:159215202:C:T	8.17196e-08	-2.12258e-10	-1.21968	5.06699e-08	-2.12258e-10	-1.23297	2.69892e-06	-2.12258e-10	-1.21375
159215216	chr2:159215216:G:A	8.14163e-08	-2.12258e-10	-1.2234	5.05029e-08	-2.12258e-10	-1.23627	2.68876e-06	-2.12258e-10	-1.21752
159215238	chr2:159215238:C:T	7.57358e-08	-2.12258e-10	-1.29572	4.75328e-08	-2.12258e-10	-1.29688	2.48458e-06	-2.12258e-10	-1.2965
159215445	chr2:159215445:G:A	1.82766e-08	-1.4264	-1.29095	8.12959e-09	-1.76647	-1.29632	4.97921e-07	-1.60692	-1.297
159215670	chr2:159215670:G:A	1.78764e-08	-1.4456	-1.29389	8.04703e-09	-1.77591	-1.29709	4.90349e-07	-1.6222	-1.29704
159215823	chr2:159215823:C:G	9.01761e-08	-2.12258e-10	-1.12121	5.84984e-08	-2.12258e-10	-1.0893	3.01044e-06	-2.12258e-10	-1.10452
159215840	chr2:159215840:A:G	2.16174e-08	-1.2942	-1.25527	8.57427e-09	-1.73171	-1.27782	5.32062e-07	-1.56077	-1.27683
159215852	chr2:159215852:C:T	2.15507e-08	-1.29704	-1.25553	8.55783e-09	-1.73347	-1.27798	5.30599e-07	-1.56336	-1.27699
159216038	chr2:159216038:T:TA	8.07559e-08	-2.12258e-10	-1.23154	5.01202e-08	-2.12258e-10	-1.24387	2.66555e-06	-2.12258e-10	-1.22619
159216044	chr2:159216044:T:C	6.73338e-08	-0.303688	-1.10962	3.36611e-08	-0.467518	-1.17444	2.32173e-06	-0.228223	-1.13607
159216152	chr2:159216152:A:G	1.17566e-08	-1.86992	-1.28864	7.54545e-09	-1.84315	-1.29421	3.85628e-07	-1.8712	-1.28829
159216284	chr2:159216284:G:A	1.42828e-08	-1.86878	-1.09514	1.01672e-08	-1.70863	-1.13051	5.28259e-07	-1.80004	-1.04473
159216359	chr2:159216359:G:A	7.58972e-08	-2.12258e-10	-1.29359	4.78173e-08	-2.12258e-10	-1.29091	2.51076e-06	-2.12258e-10	-1.28602
159216524	chr2:159216524:A:G	4.13168e-08	-1.75462	-0.147084	2.79626e-08	-1.50993	-0.317501	1.72202e-06	-1.65884	-0.00426008
159216619	chr2:159216619:C:T	7.58784e-08	-2.12258e-10	-1.29384	4.75211e-08	-2.12258e-10	-1.29712	2.48799e-06	-2.12258e-10	-1.29513
159216698	chr2:159216698:C:T	1.41502e-08	-1.72495	-1.2483	8.10394e-09	-1.81688	-1.24907	4.19189e-07	-1.82086	-1.25518
159217015	chr2:159217015:T:C	1.19436e-08	-1.87373	-1.26904	7.71601e-09	-1.83475	-1.28025	3.95075e-07	-1.86683	-1.26845
159217021	chr2:159217021:A:G	1.70092e-08	-1.54384	-1.24537	1.11044e-08	-1.50532	-1.24564	5.43903e-07	-1.58726	-1.22833
159217148	chr2:159217148:G:C	7.59981e-08	-2.12258e-10	-1.29226	4.75331e-08	-2.12258e-10	-1.29687	2.49118e-06	-2.12258e-10	-1.29385
159217251	chr2:159217251:A:G	6.5326e-08	-0.342528	-1.10105	3.25207e-08	-0.508757	-1.16766	2.22851e-06	-0.276947	-1.12832
159217326	chr2:159217326:T:C	7.56321e-08	-2.12258e-10	-1.29709	4.76941e-08	-2.12258e-10	-1.29349	2.48394e-06	-2.12258e-10	-1.29676
159217670	chr2:159217670:G:C	7.38644e-07	2.27667	-1.29482	5.62893e-07	2.46357	-1.28878	3.41128e-05	2.61294	-1.28987
159217738	chr2:159217738:C:T	4.30816e-08	-0.713861	-1.14602	1.83964e-08	-1.07608	-1.17006	9.47949e-07	-1.10814	-1.15192
159217760	chr2:159217760:C:A	7.03835e-08	-0.287236	-1.08178	3.48537e-08	-0.455281	-1.15186	2.40312e-06	-0.219473	-1.11036
159217786	chr2:159217786:G:A	7.97949e-08	-2.12258e-10	-1.24351	4.95847e-08	-2.12258e-10	-1.25462	2.63256e-06	-2.12258e-10	-1.23865
159217813	chr2:159217813:G:A	4.93695e-08	-0.764092	-0.959548	4.69378e-08	-0.28464	-1.02484	1.93793e-06	-0.578793	-0.966189
159218070	chr2:159218070:T:G	4.23646e-08	-1.87666	-3.10475e-10	2.76744e-08	-1.83779	-3.10475e-10	1.50159e-06	-1.80008	-3.10475e-10
159218214	chr2:159218214:T:C	4.81255e-08	-0.741255	-1.0079	4.6113e-08	-0.259137	-1.06807	1.88818e-06	-0.557063	-1.01393
159218388	chr2:159218388:C:G	5.13589e-08	-0.71919	-0.964945	4.91363e-08	-0.234023	-1.02968	2.02133e-06	-0.531344	-0.971501
159218498	chr2:159218498:G:A	4.72743e-08	-0.799945	-0.967059	4.46155e-08	-0.328625	-1.03159	1.84978e-06	-0.617932	-0.973606
159218675	chr2:159218675:G:T	7.04638e-08	-0.308279	-1.05959	3.48251e-08	-0.474305	-1.13366	2.40138e-06	-0.240743	-1.08982
159219105	chr2:159219105:A:G	4.54068e-08	-1.00301	-0.804301	2.0118e-08	-1.31372	-0.842967	1.05985e-06	-1.34093	-0.807552
159219173	chr2:159219173:C:T	5.38787e-08	-0.692379	-0.943858	5.17167e-08	-0.202067	-1.01045	2.12472e-06	-0.502541	-0.950422
159219200	chr2:159219200:T:G	5.12667e-08	-0.733215	-0.952716	4.88665e-08	-0.250716	-1.01849	2.01517e-06	-0.546645	-0.959254
159219375	chr2:159219375:G:GC	4.10188e-08	-0.900301	-1.00864	1.32387e-08	-1.49533	-1.07982	8.85984e-07	-1.28639	-1.04127
159219552	chr2:159219552:G:A	8.82487e-08	-2.12258e-10	-1.14281	5.64583e-08	-2.12258e-10	-1.1248	2.98741e-06	-2.12258e-10	-1.1122
159219616	chr2:159219616:G:A	7.57885e-08	-2.12258e-10	-1.29503	4.80206e-08	-2.12258e-10	-1.28667	2.49158e-06	-2.12258e-10	-1.29368
159219798	chr2:159219798:A:G	5.35084e-08	-0.70145	-0.941685	5.12116e-08	-0.213452	-1.00888	2.10674e-06	-0.51294	-0.948521
159220065	chr2:159220065:G:A	5.07702e-08	-0.705774	-0.98989	4.89172e-08	-0.215881	-1.05229	2.0017e-06	-0.516108	-0.996499
159220254	chr2:159220254:T:G	9.03734e-08	-2.12258e-10	-1.11902	5.61977e-08	-2.12258e-10	-1.12942	2.98901e-06	-2.12258e-10	-1.11166
159220370	chr2:159220370:C:T	9.99836e-08	-1.01797	-3.10475e-10	3.58502e-08	-1.57895	-3.10475e-10	2.21494e-06	-1.41138	-3.10475e-10
159220620	chr2:159220620:C:T	4.03135e-08	-1.77333	-0.15296	1.84812e-08	-1.87866	-0.362882	1.11078e-06	-1.8748	-0.22674
159220783	chr2:159220783:T:C	3.72834e-08	-0.927253	-1.07717	1.2279e-08	-1.51106	-1.13935	8.13398e-07	-1.30735	-1.10579
159220824	chr2:159220824:A:G	5.03539e-08	-0.761978	-0.941917	4.76815e-08	-0.284831	-1.00892	1.97466e-06	-0.577636	-0.94857
159221057	chr2:159221057:G:C	2.9306e-08	-1.42084	-0.824341	2.84797e-08	-0.894874	-0.914231	1.36141e-06	-1.07486	-0.82322
159221101	chr2:159221101:G:A	4.79522e-08	-0.806584	-0.946184	4.49724e-08	-0.339488	-1.01276	1.87003e-06	-0.627807	-0.952841
159221122	chr2:159221122:G:A	6.96689e-07	2.2183	-1.29493	5.35386e-07	2.41368	-1.28899	3.24995e-05	2.56466	-1.29004
159221188	chr2:159221188:T:C	5.4908e-08	-0.663487	-0.953827	5.29341e-08	-0.169426	-1.01982	2.17738e-06	-0.467941	-0.960541
159221237	chr2:159221237:T:C	4.79308e-08	-0.760563	-0.992651	4.56285e-08	-0.283203	-1.05456	1.88129e-06	-0.575746	-0.998898
159221318	chr2:159221318:C:T	5.28086e-08	-0.91025	-0.746048	1.41917e-08	-1.54109	-0.964552	1.02319e-06	-1.35175	-0.831933
159221402	chr2:159221402:TATTA:T	5.33288e-08	-0.706518	-0.939978	5.10222e-08	-0.218936	-1.0071	2.1007e-06	-0.517714	-0.946621
159221529	chr2:159221529:G:A	1.67653e-08	-1.55796	-1.2457	1.09027e-08	-1.52339	-1.2459	5.35185e-07	-1.60288	-1.22886
159221785	chr2:159221785:C:T	5.34669e-08	-0.722018	-0.921891	5.09107e-08	-0.237375	-0.99085	2.1027e-06	-0.53455	-0.928831
159221847	chr2:159221847:A:G	8.00638e-08	-2.12258e-10	-1.24015	4.97324e-08	-2.12258e-10	-1.25164	2.64186e-06	-2.12258e-10	-1.23512
159221918	chr2:159221918:G:A	5.13472e-08	-0.732947	-0.951414	4.89374e-08	-0.250288	-1.01747	2.01866e-06	-0.546149	-0.958022
159222026	chr2:159222026:T:TA	7.67468e-08	-2.12258e-10	-1.28246	4.8038e-08	-2.12258e-10	-1.28631	2.51467e-06	-2.12258e-10	-1.28446
159222246	chr2:159222246:C:T	5.37849e-08	-0.718654	-0.919325	5.12395e-08	-0.233331	-0.988456	2.11615e-06	-0.53081	-0.926197
159222437	chr2:159222437:G:GT	4.73489e-08	-1.76543	-3.10475e-10	2.76671e-08	-1.83805	-3.10475e-10	1.38846e-06	-1.87841	-3.10475e-10
159222438	chr2:159222438:T:G	4.9654e-08	-0.776925	-0.940969	4.82085e-08	-0.275092	-1.00767	2.01084e-06	-0.560408	-0.947645
159222448	chr2:159222448:C:T	1.66201e-08	-1.87574	-0.936624	1.13437e-08	-1.74287	-0.986759	6.12641e-07	-1.82406	-0.872517
159222525	chr2:159222525:T:C	5.435e-08	-0.753081	-0.874446	5.12099e-08	-0.27438	-0.947986	2.12998e-06	-0.56868	-0.881811
159222547	chr2:159222547:A:G	8.60148e-08	-2.12258e-10	-1.16845	5.49805e-08	-2.12258e-10	-1.15132	2.9067e-06	-2.12258e-10	-1.13958
159222674	chr2:159222674:G:A	5.97014e-08	-0.674473	-0.859144	5.70598e-08	-0.180252	-0.933947	2.35708e-06	-0.482583	-0.866599
159222746	chr2:159222746:T:C	4.27155e-08	-1.86841	-3.10475e-10	2.65651e-08	-1.8787	-3.10475e-10	1.3868e-06	-1.87961	-3.10475e-10
159222774	chr2:159222774:C:T	7.5653e-08	-2.12258e-10	-1.29681	4.75823e-08	-2.12258e-10	-1.29584	2.48307e-06	-2.12258e-10	-1.29711
159222830	chr2:159222830:T:C	1.37534e-08	-1.71695	-1.28474	9.00073e-09	-1.67275	-1.28824	4.44913e-07	-1.7329	-1.28358
159223251	chr2:159223251:G:T	5.34671e-08	-0.897029	-0.746876	1.42863e-08	-1.53378	-0.965218	1.0335e-06	-1.34089	-0.832765
159223317	chr2:159223317:T:C	5.72883e-08	-0.714107	-0.860769	5.43239e-08	-0.227862	-0.935472	2.25327e-06	-0.525978	-0.868242
159223463	chr2:159223463:G:A	5.02725e-08	-0.476381	-1.22913	1.8122e-08	-1.02992	-1.23125	1.21433e-06	-0.798646	-1.21377
159223500	chr2:159223500:A:G	5.82565e-08	-0.730596	-0.827521	5.49062e-08	-0.247584	-0.905089	2.28968e-06	-0.543001	-0.835193
159223731	chr2:159223731:C:T	2.14308e-05	5.56433	-1.21472	1.32375e-05	5.56883	-1.23632	9.49116e-05	3.56912	-1.22277
159224737	chr2:159224737:C:T	9.37792e-08	-2.12258e-10	-1.08203	5.84311e-08	-2.12258e-10	-1.09045	3.09316e-06	-2.12258e-10	-1.07741
159224749	chr2:159224749:G:A	1.06088e-07	-2.12258e-10	-0.9587	6.73107e-08	-2.12258e-10	-0.948979	3.40791e-06	-2.12258e-10	-0.980504
159224994	chr2:159224994:A:G	7.56775e-08	-2.12258e-10	-1.29649	4.75204e-08	-2.12258e-10	-1.29714	2.48616e-06	-2.12258e-10	-1.29587
159225028	chr2:159225028:A:C	4.346e-08	-1.85113	-3.10475e-10	2.80676e-08	-1.82368	-3.10475e-10	1.49236e-06	-1.80624	-3.10475e-10
159225438	chr2:159225438:T:G	6.08827e-08	-0.809264	-0.70476	5.5965e-08	-0.341636	-0.791936	2.36571e-06	-0.632512	-0.713014
159225820	chr2:159225820:G:C	6.94342e-08	-0.762131	-0.620462	6.41157e-08	-0.283274	-0.714335	2.72198e-06	-0.575833	-0.62941
159225843	chr2:159225843:C:T	4.61425e-07	1.79203	-1.28068	3.53824e-07	1.99763	-1.28712	1.73685e-05	1.92647	-1.27841
159225873	chr2:159225873:T:A	5.41275e-08	-0.397158	-1.23447	1.92391e-08	-0.964709	-1.23664	1.30207e-06	-0.722809	-1.21984
159225991	chr2:159225991:G:A	3.91816e-08	-0.925049	-1.02972	1.27978e-08	-1.51022	-1.0988	8.51663e-07	-1.30497	-1.0622
159226070	chr2:159226070:T:C	8.04805e-08	-2.12258e-10	-1.23496	5.12834e-08	-2.12258e-10	-1.22093	2.62893e-06	-2.12258e-10	-1.24003
159226089	chr2:159226089:C:G	6.88762e-08	-0.729868	-0.660793	6.4192e-08	-0.244792	-0.751627	2.70674e-06	-0.541032	-0.669825
159226119	chr2:159226119:G:A	7.5656e-08	-2.12258e-10	-1.29678	4.75224e-08	-2.12258e-10	-1.2971	2.48511e-06	-2.12258e-10	-1.29629
159226171	chr2:159226171:G:A	6.94774e-08	-0.702435	-0.679536	6.5231e-08	-0.211373	-0.768991	2.73734e-06	-0.511279	-0.688337
159226213	chr2:159226213:C:T	5.36029e-08	-1.71368	0.0723151	2.27875e-08	-1.87699	-0.155096	1.3732e-06	-1.8795	-0.00996162
159226347	chr2:159226347:G:A	8.91287e-08	-2.12258e-10	-1.13289	5.71223e-08	-2.12258e-10	-1.1131	2.92201e-06	-2.12258e-10	-1.13433
159226365	chr2:159226365:T:C	7.16191e-08	-0.688525	-0.663086	6.72993e-08	-0.195477	-0.753672	2.82282e-06	-0.496792	-0.672075
159226379	chr2:159226379:A:G	7.01823e-08	-0.704202	-0.667674	6.58159e-08	-0.213473	-0.757963	2.76094e-06	-0.514299	-0.676733
159226593	chr2:159226593:T:G	7.57771e-08	-2.12258e-10	-1.29518	4.75241e-08	-2.12258e-10	-1.29706	2.48551e-06	-2.12258e-10	-1.29613
159226693	chr2:159226693:G:A	9.39282e-06	3.52473	-3.10475e-10	2.22814e-06	2.55062	-3.10475e-10	0.000108297	2.47827	-3.10475e-10
159226794	chr2:159226794:A:G	9.14541e-08	-2.12258e-10	-1.10713	5.81509e-08	-2.12258e-10	-1.09526	2.96498e-06	-2.12258e-10	-1.11973
159227200	chr2:159227200:T:C	5.25874e-08	-1.6605	-3.10475e-10	3.30158e-08	-1.66131	-3.10475e-10	1.84424e-06	-1.59454	-3.10475e-10
159227573	chr2:159227573:T:G	7.58468e-08	-2.12258e-10	-1.29426	4.75576e-08	-2.12258e-10	-1.29636	2.49309e-06	-2.12258e-10	-1.29308
159227603	chr2:159227603:T:TA	7.59192e-08	-2.12258e-10	-1.2933	4.75832e-08	-2.12258e-10	-1.29582	2.49591e-06	-2.12258e-10	-1.29195
159227713	chr2:159227713:G:A	4.33398e-07	1.73592	-1.28724	3.36579e-07	1.93967	-1.27914	1.61257e-05	1.86077	-1.28696
159227752	chr2:159227752:A:G	4.10352e-07	1.65882	-1.26478	3.14418e-07	1.86643	-1.27401	1.5534e-05	1.79821	-1.26178
159227962	chr2:159227962:A:C	1.4316e-08	-1.75404	-1.20755	1.32744e-08	-1.35305	-1.21941	5.50783e-07	-1.57223	-1.23079
159228157	chr2:159228157:G:A	1.64735e-07	-2.12258e-10	-0.518636	1.08282e-07	-2.12258e-10	-0.473556	5.82202e-06	-2.12258e-10	-0.444956
159228202	chr2:159228202:A:G	7.5928e-08	-2.12258e-10	-1.29319	4.78273e-08	-2.12258e-10	-1.2907	2.48678e-06	-2.12258e-10	-1.29562
159228298	chr2:159228298:C:T	7.56545e-08	-2.12258e-10	-1.2968	4.76132e-08	-2.12258e-10	-1.29519	2.48317e-06	-2.12258e-10	-1.29707
159228476	chr2:159228476:T:A	9.08188e-08	-2.12258e-10	-1.11411	5.77396e-08	-2.12258e-10	-1.10235	2.94721e-06	-2.12258e-10	-1.12575
159228734	chr2:159228734:C:T	7.56546e-08	-2.12258e-10	-1.29679	4.77677e-08	-2.12258e-10	-1.29195	2.48532e-06	-2.12258e-10	-1.2962
159228776	chr2:159228776:G:A	7.57771e-08	-2.12258e-10	-1.29518	4.75368e-08	-2.12258e-10	-1.29679	2.49034e-06	-2.12258e-10	-1.29419
159228778	chr2:159228778:A:G	5.01003e-08	-1.70895	-3.10475e-10	3.15909e-08	-1.70543	-3.10475e-10	1.5255e-06	-1.78428	-3.10475e-10
159228995	chr2:159228995:A:G	5.00568e-08	-1.39378	-0.31603	3.32356e-08	-1.35072	-0.303953	1.44067e-06	-1.55498	-0.286512
159229055	chr2:159229055:G:A	7.58341e-08	-2.12258e-10	-1.29442	4.75538e-08	-2.12258e-10	-1.29644	2.49261e-06	-2.12258e-10	-1.29327
159229259	chr2:159229259:A:G	1.39536e-08	-1.7723	-1.21493	1.33772e-08	-1.33121	-1.23353	5.62191e-07	-1.54897	-1.23355
159229341	chr2:159229341:T:C	1.35137e-08	-1.76723	-1.25204	1.32822e-08	-1.30645	-1.26542	5.51022e-07	-1.5369	-1.26568
159229472	chr2:159229472:C:T	8.75498e-08	-2.12258e-10	-1.15076	5.5868e-08	-2.12258e-10	-1.13531	2.89038e-06	-2.12258e-10	-1.14521
159229957	chr2:159229957:G:A	4.16119e-08	-0.959576	-0.935011	3.78994e-08	-0.519677	-1.00369	1.5997e-06	-0.791944	-0.944845
159230142	chr2:159230142:C:T	1.65219e-08	-1.78871	-1.02957	1.5184e-08	-1.37997	-1.05808	6.36129e-07	-1.58752	-1.07143
159230143	chr2:159230143:A:G	1.37433e-08	-1.79999	-1.20243	1.26943e-08	-1.39468	-1.22247	5.40768e-07	-1.59889	-1.22248
159230899	chr2:159230899:C:T	7.56299e-08	-2.12258e-10	-1.29712	4.76372e-08	-2.12258e-10	-1.29468	2.48315e-06	-2.12258e-10	-1.29707
159231024	chr2:159231024:T:G	5.19518e-07	1.89246	-1.26253	4.01205e-07	2.1081	-1.27193	1.97051e-05	2.03365	-1.25937
159231371	chr2:159231371:G:A	1.63275e-08	-1.87149	-0.958625	1.06807e-08	-1.8429	-0.946961	6.95693e-07	-1.53986	-1.02959
159232282	chr2:159232282:A:G	3.95896e-08	-1.79419	-0.150213	2.59863e-08	-1.57172	-0.329006	1.66876e-06	-1.72497	0.0304496
159233417	chr2:159233417:G:A	1.1674e-07	-0.334577	-0.528445	1.07708e-07	0.147447	-0.626325	5.15396e-06	-0.034304	-0.532535
159233492	chr2:159233492:T:C	8.0469e-08	-2.12258e-10	-1.2351	5.14159e-08	-2.12258e-10	-1.21835	2.62715e-06	-2.12258e-10	-1.2407
159233543	chr2:159233543:A:G	5.93235e-08	-0.761728	-0.778238	1.50125e-08	-1.46074	-0.988675	1.13561e-06	-1.2186	-0.86083
159233732	chr2:159233732:G:A	1.23664e-07	-0.183743	-0.621659	1.12702e-07	0.282421	-0.715973	5.36392e-06	0.102302	-0.629212
159233782	chr2:159233782:G:A	5.53085e-08	-0.853743	-0.756302	1.6897e-08	-1.46701	-0.864151	9.09225e-07	-1.46057	-0.841199
159233799	chr2:159233799:A:G	1.29718e-07	-0.757611	-3.10475e-10	1.05073e-07	-0.503643	-3.10475e-10	4.85782e-06	-0.626013	-3.10475e-10
159233859	chr2:159233859:G:A	7.7096e-08	-2.12258e-10	-1.27792	4.87403e-08	-2.12258e-10	-1.27179	2.53101e-06	-2.12258e-10	-1.27799
159233869	chr2:159233869:A:G	1.79692e-07	-2.12258e-10	-0.43173	1.09928e-07	-2.12258e-10	-0.458468	5.58534e-06	-2.12258e-10	-0.486459
159234083	chr2:159234083:T:C	8.93114e-08	-2.12258e-10	-1.13084	5.54677e-08	-2.12258e-10	-1.1425	2.95161e-06	-2.12258e-10	-1.12425
159234101	chr2:159234101:C:T	1.58218e-08	-1.8788	-0.982783	1.01454e-08	-1.78926	-1.05202	5.39958e-07	-1.84239	-0.980482
159234109	chr2:159234109:A:G	6.27265e-08	-1.48419	-3.10475e-10	3.52522e-08	-1.59577	-3.10475e-10	1.81569e-06	-1.61014	-3.10475e-10
159234138	chr2:159234138:AAC:A	6.06273e-08	-1.51823	-3.10475e-10	4.77591e-08	-1.29213	-3.10475e-10	2.28179e-06	-1.38164	-3.10475e-10
159234229	chr2:159234229:G:A	7.59238e-08	-2.12258e-10	-1.29324	4.78347e-08	-2.12258e-10	-1.29055	2.51152e-06	-2.12258e-10	-1.28571
159234589	chr2:159234589:A:G	5.43936e-06	4.23807	-1.25962	2.90935e-06	4.05828	-1.24089	2.47702e-05	2.26068	-1.25765
159234715	chr2:159234715:G:A	7.61274e-08	-2.12258e-10	-1.29056	4.7704e-08	-2.12258e-10	-1.29328	2.48626e-06	-2.12258e-10	-1.29582
159234788	chr2:159234788:A:AAAAG	8.1159e-08	-0.552702	-0.673859	7.15597e-08	-0.122054	-0.765712	3.28997e-06	-0.3323	-0.683423
159235079	chr2:159235079:C:A	3.80243e-08	-1.74355	-0.241198	1.70546e-08	-1.87942	-0.442459	1.00906e-06	-1.87948	-0.318102
159235180	chr2:159235180:G:C	7.60207e-08	-2.12258e-10	-1.29197	4.76573e-08	-2.12258e-10	-1.29426	2.48496e-06	-2.12258e-10	-1.29635
159235834	chr2:159235834:T:G	1.81233e-07	-2.12258e-10	-0.423188	1.0364e-07	-2.12258e-10	-0.517376	5.85391e-06	-2.12258e-10	-0.439494
159235876	chr2:159235876:GT:G	1.23997e-08	-1.80824	-1.29706	7.26935e-09	-1.87888	-1.29575	4.12446e-07	-1.79727	-1.29498
159235894	chr2:159235894:A:G	9.38491e-08	-0.284845	-0.796438	8.94945e-08	0.213233	-0.877354	4.17364e-06	0.0244177	-0.802234
159236246	chr2:159236246:C:A	8.25541e-08	-2.12258e-10	-1.20952	5.27033e-08	-2.12258e-10	-1.19362	2.69133e-06	-2.12258e-10	-1.21657
159236380	chr2:159236380:C:T	7.40609e-08	-0.48842	-0.829665	6.81044e-08	-0.0291496	-0.908107	3.21423e-06	-0.203745	-0.835269
159236618	chr2:159236618:C:G	1.62326e-07	-2.12258e-10	-0.533367	1.03656e-07	-2.12258e-10	-0.517219	5.13949e-06	-2.12258e-10	-0.56965
159236638	chr2:159236638:C:T	8.4615e-08	-2.12258e-10	-1.18486	5.41613e-08	-2.12258e-10	-1.16633	2.75551e-06	-2.12258e-10	-1.193
159236709	chr2:159236709:A:G	1.26058e-08	-1.79291	-1.29591	7.30403e-09	-1.87665	-1.29322	4.18251e-07	-1.78157	-1.29671
159236745	chr2:159236745:C:A	8.18849e-08	-2.12258e-10	-1.21766	5.22302e-08	-2.12258e-10	-1.20264	2.67002e-06	-2.12258e-10	-1.22452
159237157	chr2:159237157:T:C	3.37613e-08	-0.969628	-1.13403	1.15357e-08	-1.52779	-1.18506	7.3323e-07	-1.3596	-1.1573
159237245	chr2:159237245:C:T	5.34486e-08	-1.64425	-3.10475e-10	3.25354e-08	-1.67597	-3.10475e-10	1.38697e-06	-1.87948	-3.10475e-10
159237496	chr2:159237496:GGGTGACAGAGCAAGACTCCA:G	1.16847e-07	-2.12258e-10	-0.862104	7.11567e-08	-2.12258e-10	-0.893414	3.81589e-06	-2.12258e-10	-0.86743
159237518	chr2:159237518:C:T	1.13029e-07	-2.12258e-10	-0.895331	6.8802e-08	-2.12258e-10	-0.927066	3.68985e-06	-2.12258e-10	-0.901018
159237519	chr2:159237519:TCAAAAAAAAAAA:T	1.19106e-07	-2.12258e-10	-0.842956	7.23057e-08	-2.12258e-10	-0.877395	3.88594e-06	-2.12258e-10	-0.849239
159237937	chr2:159237937:G:A	7.61418e-08	-2.12258e-10	-1.29037	4.75601e-08	-2.12258e-10	-1.2963	2.49544e-06	-2.12258e-10	-1.29214
159238082	chr2:159238082:G:A	2.52559e-08	-1.3032	-1.09071	2.57478e-08	-0.76077	-1.14918	1.31923e-06	-0.842588	-1.08696
159238634	chr2:159238634:T:C	1.50159e-07	0.142994	-0.754272	1.54045e-07	0.708066	-0.829117	7.19184e-06	0.511767	-0.745423
159238959	chr2:159238959:T:A	4.83396e-06	4.14518	-1.28473	2.23964e-06	3.83479	-1.27902	2.03557e-05	2.09691	-1.29015
159239206	chr2:159239206:C:T	3.08771e-08	-1.14994	-1.04302	1.1968e-08	-1.58941	-1.08664	7.42206e-07	-1.42817	-1.07657
159239361	chr2:159239361:A:T	6.02211e-08	-0.858798	-0.666152	1.58131e-08	-1.49943	-0.898025	1.12921e-06	-1.33192	-0.753164
159239580	chr2:159239580:T:C	3.68492e-08	-0.767083	-1.24905	1.62021e-08	-1.11474	-1.25842	8.38181e-07	-1.13558	-1.24755
159239840	chr2:159239840:G:A	5.32114e-08	-1.6487	-3.10475e-10	3.02045e-08	-1.75031	-3.10475e-10	1.98999e-06	-1.51847	-3.10475e-10
159240070	chr2:159240070:A:G	7.75707e-08	-2.12258e-10	-1.27178	4.80597e-08	-2.12258e-10	-1.28585	2.53797e-06	-2.12258e-10	-1.27524
159240073	chr2:159240073:G:A	8.18281e-08	-2.12258e-10	-1.21835	5.21983e-08	-2.12258e-10	-1.20325	2.66844e-06	-2.12258e-10	-1.22511
159240217	chr2:159240217:TG:T	7.97404e-08	-2.12258e-10	-1.2442	5.07339e-08	-2.12258e-10	-1.2317	2.60358e-06	-2.12258e-10	-1.24972
159240685	chr2:159240685:T:C	1.2692e-08	-1.7858	-1.2962	7.31163e-09	-1.87509	-1.29374	4.21717e-07	-1.77354	-1.29649
159241604	chr2:159241604:A:G	8.06156e-08	-2.12258e-10	-1.23328	5.03225e-08	-2.12258e-10	-1.23985	2.64926e-06	-2.12258e-10	-1.23232
159242657	chr2:159242657:AAAAT:A	4.23239e-08	-1.87762	-3.10475e-10	2.65407e-08	-1.87962	-3.10475e-10	1.4201e-06	-1.85587	-3.10475e-10
159242671	chr2:159242671:A:C	9.89944e-08	-1.02791	-3.10475e-10	4.5474e-08	-1.34116	-3.10475e-10	2.34103e-06	-1.35601	-3.10475e-10
159243822	chr2:159243822:A:G	4.89041e-08	-0.445285	-1.28783	1.75795e-08	-1.00233	-1.28924	1.16083e-06	-0.776113	-1.28135
159244037	chr2:159244037:A:G	3.64477e-06	3.87165	-1.29357	2.18045e-06	3.8155	-1.28651	1.92997e-05	2.04523	-1.29174
159244038	chr2:159244038:A:G	9.20914e-08	-2.12258e-10	-1.10019	5.91378e-08	-2.12258e-10	-1.07843	3.0168e-06	-2.12258e-10	-1.10241
159244268	chr2:159244268:G:T	9.05772e-08	-0.492418	-0.624351	8.23625e-08	-0.0277221	-0.719446	3.95189e-06	-0.201374	-0.631037
159245194	chr2:159245194:G:T	6.82518e-08	-0.55015	-0.849618	6.24735e-08	-0.0973044	-0.926251	2.95873e-06	-0.266557	-0.855286
159245482	chr2:159245482:G:A	3.00527e-08	-1.18121	-1.03881	1.1806e-08	-1.60688	-1.08281	7.26861e-07	-1.45276	-1.07286
159245500	chr2:159245500:T:C	7.99556e-08	-2.12258e-10	-1.2415	5.08793e-08	-2.12258e-10	-1.22884	2.60981e-06	-2.12258e-10	-1.24732
159245506	chr2:159245506:G:A	1.52998e-08	-1.69887	-1.19627	1.1209e-08	-1.52822	-1.21336	4.57113e-07	-1.79279	-1.19664
159245540	chr2:159245540:A:AG	7.75466e-08	-2.12258e-10	-1.27209	4.80505e-08	-2.12258e-10	-1.28605	2.53722e-06	-2.12258e-10	-1.27554
159245702	chr2:159245702:A:G	7.72179e-08	-2.12258e-10	-1.27634	4.7918e-08	-2.12258e-10	-1.28881	2.52731e-06	-2.12258e-10	-1.27945
159245733	chr2:159245733:A:T	4.97639e-08	-0.428669	-1.28701	1.78179e-08	-0.989598	-1.28849	1.17978e-06	-0.760977	-1.2803
159245940	chr2:159245940:CA:C	4.94371e-08	-0.434868	-1.2874	1.77267e-08	-0.994382	-1.28884	1.17227e-06	-0.766871	-1.28079
159245958	chr2:159245958:T:C	7.62283e-08	-2.12258e-10	-1.28924	4.80775e-08	-2.12258e-10	-1.28548	2.5277e-06	-2.12258e-10	-1.27929
159246170	chr2:159246170:C:T	3.12212e-08	-1.17927	-1.00261	1.21447e-08	-1.61139	-1.05001	7.4976e-07	-1.45589	-1.03872
159246214	chr2:159246214:C:T	3.25941e-08	-1.17132	-0.967518	1.26153e-08	-1.6057	-1.01769	7.79754e-07	-1.44932	-1.00606
159246375	chr2:159246375:T:A	6.95655e-08	-0.567714	-0.81299	6.34331e-08	-0.116022	-0.89229	3.01441e-06	-0.285035	-0.818165
159246866	chr2:159246866:G:A	1.5651e-07	-2.12258e-10	-0.569851	1.01598e-07	-2.12258e-10	-0.537276	5.1738e-06	-2.12258e-10	-0.562996
159247078	chr2:159247078:C:G	9.14874e-08	-2.12258e-10	-1.10677	5.52629e-08	-2.12258e-10	-1.1462	2.94555e-06	-2.12258e-10	-1.12631
159247815	chr2:159247815:CCAGA:C	1.78298e-08	-1.79449	-0.947611	1.18402e-08	-1.73329	-0.953509	9.24413e-07	-1.28332	-1.00189
159248111	chr2:159248111:A:ATTTT	1.09208e-07	-2.12258e-10	-0.92972	6.69439e-08	-2.12258e-10	-0.954443	3.58097e-06	-2.12258e-10	-0.930969
159248477	chr2:159248477:T:C	7.7009e-08	-2.12258e-10	-1.27905	4.78378e-08	-2.12258e-10	-1.29048	2.52104e-06	-2.12258e-10	-1.28193
159248496	chr2:159248496:A:G	6.96046e-08	-0.583035	-0.797107	6.31172e-08	-0.135261	-0.878044	3.00735e-06	-0.302703	-0.802843
159248573	chr2:159248573:AC:A	7.7401e-08	-2.12258e-10	-1.27397	4.79912e-08	-2.12258e-10	-1.28728	2.53286e-06	-2.12258e-10	-1.27726
159248689	chr2:159248689:T:G	1.0201e-07	-2.12258e-10	-0.997897	6.58663e-08	-2.12258e-10	-0.970671	3.49647e-06	-2.12258e-10	-0.954849
159249187	chr2:159249187:T:C	1.87886e-07	-2.12258e-10	-0.387138	1.23339e-07	-2.12258e-10	-0.343359	6.21334e-06	-2.12258e-10	-0.379906
159249273	chr2:159249273:CAAAT:C	2.28677e-07	-2.12258e-10	-0.190663	1.52577e-07	-2.12258e-10	-0.130627	8.2002e-06	-2.12258e-10	-0.102445
159249654	chr2:159249654:A:G	6.17722e-08	-0.8581	-0.641419	1.61445e-08	-1.49858	-0.878144	1.15653e-06	-1.33154	-0.729635
159249694	chr2:159249694:T:C	7.66767e-08	-2.12258e-10	-1.28337	4.7718e-08	-2.12258e-10	-1.29299	2.51113e-06	-2.12258e-10	-1.28587
159249737	chr2:159249737:A:G	3.44318e-08	-1.00296	-1.08103	1.18202e-08	-1.54808	-1.14041	7.50906e-07	-1.38509	-1.10799
159249745	chr2:159249745:A:AAACC	1.88463e-07	-2.12258e-10	-0.384069	1.23734e-07	-2.12258e-10	-0.340165	6.23277e-06	-2.12258e-10	-0.376782
159249794	chr2:159249794:A:G	1.17525e-07	-2.12258e-10	-0.856318	7.18553e-08	-2.12258e-10	-0.883643	3.85262e-06	-2.12258e-10	-0.857851
159250178	chr2:159250178:G:A	1.12214e-07	-2.12258e-10	-0.902565	6.87875e-08	-2.12258e-10	-0.927276	3.68114e-06	-2.12258e-10	-0.903382
159250561	chr2:159250561:T:C	3.20181e-08	-1.14394	-1.01273	1.2353e-08	-1.58524	-1.05916	7.67275e-07	-1.42312	-1.04839
159250676	chr2:159250676:G:A	3.43023e-06	3.81239	-1.29498	1.60982e-06	3.51775	-1.29218	1.55386e-05	1.83351	-1.29678
159251062	chr2:159251062:A:C	7.67929e-08	-2.12258e-10	-1.28186	4.7762e-08	-2.12258e-10	-1.29207	2.51429e-06	-2.12258e-10	-1.28461
159251143	chr2:159251143:G:A	7.71848e-08	-2.12258e-10	-1.27677	4.88475e-08	-2.12258e-10	-1.26959	2.56556e-06	-2.12258e-10	-1.26443
159251153	chr2:159251153:C:G	8.42477e-08	-2.12258e-10	-1.18921	5.33379e-08	-2.12258e-10	-1.18165	2.73191e-06	-2.12258e-10	-1.2016
159251217	chr2:159251217:G:A	3.26578e-08	-1.00412	-1.13277	1.13112e-08	-1.5485	-1.184	7.15586e-07	-1.3852	-1.15606
159251586	chr2:159251586:A:C	5.65073e-06	4.21472	-1.19815	3.06753e-06	4.03512	-1.16479	2.58466e-05	2.23713	-1.19155
159252146	chr2:159252146:A:T	4.58873e-08	-0.508124	-1.28866	1.67028e-08	-1.05271	-1.29001	1.0963e-06	-0.832142	-1.28252
159252353	chr2:159252353:A:G	4.98612e-08	-0.425206	-1.28852	1.78467e-08	-0.986594	-1.28989	1.17978e-06	-0.758941	-1.28233
159252363	chr2:159252363:A:C	3.56572e-07	-2.12258e-10	0.253563	2.07492e-07	-2.12258e-10	0.176797	1.13032e-05	-2.12258e-10	0.21848
159252706	chr2:159252706:A:G	8.06808e-08	-2.12258e-10	-1.23247	5.13964e-08	-2.12258e-10	-1.21873	2.63272e-06	-2.12258e-10	-1.23858
159252708	chr2:159252708:A:T	5.73866e-08	-0.920128	-0.653032	1.54025e-08	-1.53634	-0.887431	1.0934e-06	-1.3769	-0.740405
159252823	chr2:159252823:T:C	1.31134e-07	-2.12258e-10	-0.746754	8.41586e-08	-2.12258e-10	-0.725595	4.19833e-06	-2.12258e-10	-0.771917
159252852	chr2:159252852:G:A	7.46889e-08	-0.467714	-0.841927	6.91714e-08	-0.00272718	-0.918984	3.26151e-06	-0.176463	-0.84795
159253023	chr2:159253023:C:T	7.57762e-08	-2.12258e-10	-1.29519	4.76864e-08	-2.12258e-10	-1.29365	2.49864e-06	-2.12258e-10	-1.29086
159253062	chr2:159253062:T:C	1.28733e-07	-0.314701	-0.450533	5.08045e-08	-0.715455	-0.514859	2.67636e-06	-0.742263	-0.479885
159253200	chr2:159253200:G:A	1.31134e-07	-2.12258e-10	-0.746754	8.41586e-08	-2.12258e-10	-0.725595	4.19833e-06	-2.12258e-10	-0.771917
159253287	chr2:159253287:A:G	5.00747e-08	-0.418943	-1.29051	1.79095e-08	-0.981279	-1.29169	1.18502e-06	-0.75187	-1.28497
159253494	chr2:159253494:A:G	5.85741e-08	-0.896804	-0.655875	1.55925e-08	-1.52179	-0.889716	1.1098e-06	-1.35934	-0.743078
159253571	chr2:159253571:T:C	1.40252e-07	-2.12258e-10	-0.679531	8.97309e-08	-2.12258e-10	-0.661483	4.47039e-06	-2.12258e-10	-0.709127
159253575	chr2:159253575:TTACTG:T	4.70821e-08	-1.08404	-0.687044	1.55015e-08	-1.58353	-0.833836	1.01528e-06	-1.42736	-0.764084
159253678	chr2:159253678:C:T	4.38981e-08	-0.878243	-0.962858	1.91123e-08	-1.22069	-0.987273	1.00969e-06	-1.24342	-0.953541
159254068	chr2:159254068:T:C	7.17756e-08	-0.507307	-0.842121	6.60776e-08	-0.0483076	-0.919161	3.12423e-06	-0.219774	-0.847642
159254444	chr2:159254444:C:T	5.12228e-08	-1.68679	-3.10475e-10	2.78232e-08	-1.83243	-3.10475e-10	1.44144e-06	-1.84096	-3.10475e-10
159254492	chr2:159254492:T:C	3.19961e-08	-1.13986	-1.0175	1.23376e-08	-1.58213	-1.06351	7.67049e-07	-1.4189	-1.05291
159254554	chr2:159254554:C:G	3.02059e-07	-0.68728	0.774932	6.89292e-08	-1.50514	0.579919	1.2974e-05	-0.326118	0.682461
159254832	chr2:159254832:G:A	1.27765e-08	-1.78108	-1.29428	7.34175e-09	-1.87426	-1.29046	4.23176e-07	-1.76944	-1.29713
159255062	chr2:159255062:C:T	3.5132e-08	-1.15239	-0.911474	1.35114e-08	-1.58914	-0.965625	8.42038e-07	-1.42554	-0.952995
159255259	chr2:159255259:A:T	5.5165e-08	-0.854586	-0.758058	1.47578e-08	-1.49606	-0.970465	1.04147e-06	-1.32809	-0.837889
159255392	chr2:159255392:G:A	7.72848e-08	-2.12258e-10	-1.27547	4.79452e-08	-2.12258e-10	-1.28824	2.5294e-06	-2.12258e-10	-1.27862
159255499	chr2:159255499:TTAAA:T	8.50352e-08	-0.459507	-0.720399	7.80832e-08	0.00694911	-0.807472	3.71558e-06	-0.167466	-0.726604
159255795	chr2:159255795:A:T	3.06979e-08	-1.14217	-1.05661	1.18861e-08	-1.58367	-1.09926	7.38053e-07	-1.42094	-1.0894
159255863	chr2:159255863:T:C	4.43614e-08	-1.8306	-3.10475e-10	2.84532e-08	-1.81004	-3.10475e-10	1.54111e-06	-1.7741	-3.10475e-10
159255923	chr2:159255923:T:C	1.89352e-08	-1.4329	-1.24905	9.57073e-09	-1.6115	-1.28809	5.97131e-07	-1.45629	-1.26593
159255960	chr2:159255960:AAAG:A	1.1326e-07	-2.12258e-10	-0.893286	7.19352e-08	-2.12258e-10	-0.882533	3.71423e-06	-2.12258e-10	-0.894432
159256071	chr2:159256071:CAAG:C	7.80703e-08	-0.467084	-0.798279	7.20472e-08	-0.00196033	-0.879016	3.41088e-06	-0.175647	-0.803986
159256994	chr2:159256994:G:C	5.14828e-08	-0.39835	-1.28337	1.83083e-08	-0.965881	-1.28506	1.21619e-06	-0.735232	-1.27565
159257425	chr2:159257425:C:T	1.44762e-07	-2.12258e-10	-0.647881	9.30905e-08	-2.12258e-10	-0.624726	4.61813e-06	-2.12258e-10	-0.676613
159257473	chr2:159257473:G:A	5.74525e-08	-0.865906	-0.706107	1.52445e-08	-1.50403	-0.930045	1.08235e-06	-1.33692	-0.790545
159257489	chr2:159257489:C:T	2.1991e-08	-1.86182	-0.670521	1.39369e-08	-1.71645	-0.807307	8.70797e-07	-1.77803	-0.566923
159257675	chr2:159257675:G:A	7.77012e-08	-0.445387	-0.824714	7.21589e-08	0.0239002	-0.903328	3.40795e-06	-0.150187	-0.830305
159257804	chr2:159257804:G:A	7.61085e-08	-0.471009	-0.819802	7.03292e-08	-0.00645557	-0.898655	3.32458e-06	-0.179926	-0.825335
159257898	chr2:159257898:G:A	7.70606e-08	-2.12258e-10	-1.27838	4.78579e-08	-2.12258e-10	-1.29006	2.52264e-06	-2.12258e-10	-1.2813
159257926	chr2:159257926:G:A	4.99982e-08	-0.427069	-1.28392	1.79065e-08	-0.987567	-1.28557	1.18582e-06	-0.759841	-1.27633
159258467	chr2:159258467:T:C	1.18716e-07	-2.12258e-10	-0.846241	7.2558e-08	-2.12258e-10	-0.873912	3.89145e-06	-2.12258e-10	-0.847822
159258628	chr2:159258628:C:T	8.09569e-08	-2.12258e-10	-1.22906	5.05796e-08	-2.12258e-10	-1.23475	2.66369e-06	-2.12258e-10	-1.22689
159258752	chr2:159258752:C:T	7.7334e-08	-2.12258e-10	-1.27484	4.79649e-08	-2.12258e-10	-1.28783	2.5309e-06	-2.12258e-10	-1.27803
159258781	chr2:159258781:T:C	3.13108e-08	-1.11232	-1.06669	1.19983e-08	-1.56511	-1.10842	7.47942e-07	-1.39823	-1.09881
159258831	chr2:159258831:C:T	3.04489e-08	-1.14492	-1.062	1.18007e-08	-1.58595	-1.10419	7.3202e-07	-1.42408	-1.09448
159258890	chr2:159258890:C:G	3.54933e-08	-1.63687	-0.416758	1.47199e-08	-1.86814	-0.600956	8.62688e-07	-1.86925	-0.485053
159259047	chr2:159259047:A:G	1.65405e-08	-1.86044	-0.956715	1.07104e-08	-1.82545	-0.961638	7.39343e-07	-1.49865	-1.00994
159259055	chr2:159259055:A:G	1.6025e-08	-1.85464	-0.99418	1.04158e-08	-1.81616	-0.99882	7.32047e-07	-1.47431	-1.0442
159259115	chr2:159259115:C:T	7.84947e-08	-2.12258e-10	-1.25994	4.9859e-08	-2.12258e-10	-1.2491	2.56582e-06	-2.12258e-10	-1.26433
159259171	chr2:159259171:G:A	1.71124e-08	-1.87202	-0.911155	1.11691e-08	-1.84365	-0.901496	7.28551e-07	-1.54841	-0.974895
159259232	chr2:159259232:C:T	3.09887e-08	-1.11638	-1.07297	1.18919e-08	-1.56829	-1.11415	7.40839e-07	-1.40187	-1.1047
159259282	chr2:159259282:T:C	8.2348e-08	-0.387453	-0.824565	7.73334e-08	0.0929258	-0.903098	3.64086e-06	-0.0842398	-0.830144
159259347	chr2:159259347:A:G	1.37672e-07	-2.12258e-10	-0.698097	9.11015e-08	-2.12258e-10	-0.646324	4.66636e-06	-2.12258e-10	-0.666225
159259770	chr2:159259770:A:G	4.48179e-08	-0.893568	-0.926797	1.26841e-08	-1.52036	-1.09759	8.66429e-07	-1.35774	-0.992235
159260035	chr2:159260035:G:A	7.73187e-08	-2.12258e-10	-1.27504	4.79585e-08	-2.12258e-10	-1.28796	2.53041e-06	-2.12258e-10	-1.27822
159260068	chr2:159260068:T:C	7.68941e-08	-0.456961	-0.823583	7.12784e-08	0.0103943	-0.9021	3.36317e-06	-0.164671	-0.829049
159260111	chr2:159260111:G:A	4.89052e-08	-0.799825	-0.933263	2.09409e-08	-1.15771	-0.958879	1.10527e-06	-1.18274	-0.923768
159260149	chr2:159260149:A:G	8.12344e-08	-2.12258e-10	-1.22563	5.17825e-08	-2.12258e-10	-1.21125	2.64984e-06	-2.12258e-10	-1.2321
159260264	chr2:159260264:C:T	7.80801e-08	-2.12258e-10	-1.26524	4.94298e-08	-2.12258e-10	-1.25774	2.59972e-06	-2.12258e-10	-1.2512
159260331	chr2:159260331:A:C	1.89728e-07	-2.12258e-10	-0.377379	1.13979e-07	-2.12258e-10	-0.422283	6.12864e-06	-2.12258e-10	-0.393631
159260534	chr2:159260534:C:T	7.80454e-08	-0.458536	-0.807146	7.22187e-08	0.00848175	-0.88708	3.41224e-06	-0.16647	-0.812766
159260666	chr2:159260666:A:G	1.89227e-08	-1.50079	-1.18182	8.74141e-09	-1.7629	-1.22733	4.64395e-07	-1.76635	-1.20727
159260753	chr2:159260753:C:G	8.02801e-08	-2.12258e-10	-1.23745	5.11151e-08	-2.12258e-10	-1.22422	2.62029e-06	-2.12258e-10	-1.24332
159260967	chr2:159260967:A:G	7.56201e-08	-0.480175	-0.817076	6.97658e-08	-0.0169479	-0.896206	3.30001e-06	-0.190006	-0.822671
159261202	chr2:159261202:A:C	1.34889e-07	-2.12258e-10	-0.718517	8.66139e-08	-2.12258e-10	-0.696837	4.3157e-06	-2.12258e-10	-0.744343
159261462	chr2:159261462:T:C	7.7282e-08	-2.12258e-10	-1.27551	4.79438e-08	-2.12258e-10	-1.28827	2.5293e-06	-2.12258e-10	-1.27866
159261524	chr2:159261524:A:G	5.10761e-08	-0.413267	-1.27639	1.82096e-08	-0.977915	-1.27844	1.21051e-06	-0.748522	-1.26704
159261586	chr2:159261586:T:G	5.62272e-06	4.29417	-1.28257	2.59749e-06	3.98034	-1.27634	2.29869e-05	2.21685	-1.28853
159261615	chr2:159261615:C:G	8.83413e-08	-0.341999	-0.799766	8.31213e-08	0.142299	-0.880296	3.90817e-06	-0.0381512	-0.805382
159262070	chr2:159262070:T:C	1.84492e-08	-1.82772	-0.880228	1.21449e-08	-1.77602	-0.885373	8.93002e-07	-1.38099	-0.938783
159262314	chr2:159262314:G:A	1.30335e-07	-2.12258e-10	-0.752865	7.79034e-08	-2.12258e-10	-0.802829	4.19239e-06	-2.12258e-10	-0.773333
159263420	chr2:159263420:G:A	8.02599e-08	-2.12258e-10	-1.2377	5.11022e-08	-2.12258e-10	-1.22447	2.61986e-06	-2.12258e-10	-1.24348
159263466	chr2:159263466:G:A	8.03528e-08	-2.12258e-10	-1.23655	5.11678e-08	-2.12258e-10	-1.22319	2.62275e-06	-2.12258e-10	-1.24238
159263806	chr2:159263806:T:C	3.33099e-08	-0.949225	-1.16789	1.13719e-08	-1.51422	-1.21293	7.21904e-07	-1.34384	-1.18863
159264107	chr2:159264107:A:G	7.34766e-06	4.48719	-1.20803	3.96909e-06	4.30416	-1.17616	3.21189e-05	2.46453	-1.20169
159264263	chr2:159264263:C:T	7.76928e-08	-2.12258e-10	-1.27021	4.81124e-08	-2.12258e-10	-1.28476	2.54181e-06	-2.12258e-10	-1.27373
159264726	chr2:159264726:G:A	7.23465e-08	-0.493688	-0.847817	6.68222e-08	-0.0319555	-0.924307	3.1616e-06	-0.202422	-0.853104
159264957	chr2:159264957:A:G	1.24561e-08	-1.80741	-1.29335	7.26896e-09	-1.87867	-1.29602	4.17897e-07	-1.79577	-1.28336
159264972	chr2:159264972:T:C	7.30708e-08	-0.529562	-0.801982	6.67982e-08	-0.0741607	-0.882461	3.18144e-06	-0.241829	-0.80744
159265040	chr2:159265040:C:T	4.39566e-08	-1.83977	-3.10475e-10	3.36296e-08	-1.64289	-3.10475e-10	1.89288e-06	-1.56851	-3.10475e-10
159265242	chr2:159265242:C:CT	4.73987e-08	-0.95756	-0.806818	1.33701e-08	-1.55703	-1.00824	9.24049e-07	-1.40268	-0.882914
159265326	chr2:159265326:C:G	1.6045e-08	-1.87745	-0.970126	1.03849e-08	-1.85626	-0.961693	6.58596e-07	-1.59034	-1.03391
159265330	chr2:159265330:CTT:C	8.67157e-07	-2.12258e-10	1.14225	4.96986e-07	-2.12258e-10	1.05026	2.75061e-05	-2.12258e-10	1.10781
159265450	chr2:159265450:G:A	1.04892e-07	-2.12258e-10	-0.970038	6.88027e-08	-2.12258e-10	-0.927055	3.48422e-06	-2.12258e-10	-0.958359
159265558	chr2:159265558:C:A	1.27889e-08	-1.78221	-1.29219	7.30798e-09	-1.87398	-1.29535	4.30228e-07	-1.7687	-1.28135
159265609	chr2:159265609:G:A	1.25628e-07	-2.12258e-10	-0.789645	8.08862e-08	-2.12258e-10	-0.765255	4.03829e-06	-2.12258e-10	-0.810782
159265701	chr2:159265701:T:C	7.76443e-08	-2.12258e-10	-1.27083	4.80918e-08	-2.12258e-10	-1.28519	2.54032e-06	-2.12258e-10	-1.27432
159265730	chr2:159265730:T:C	4.73891e-08	-0.764003	-1.00058	2.02591e-08	-1.12764	-1.02205	1.06217e-06	-1.15438	-0.991906
159265802	chr2:159265802:A:G	5.04975e-08	-0.929719	-0.77133	1.39707e-08	-1.54048	-0.980863	9.74318e-07	-1.38239	-0.850234
159266027	chr2:159266027:A:G	7.92463e-08	-0.463087	-0.787325	7.31184e-08	0.00263039	-0.868848	3.4693e-06	-0.169643	-0.793007
159266128	chr2:159266128:T:C	4.81734e-08	-0.932651	-0.815515	1.34807e-08	-1.54214	-1.0149	9.33932e-07	-1.38407	-0.890881
159266164	chr2:159266164:G:A	4.94947e-08	-0.952889	-0.768217	1.38059e-08	-1.5547	-0.978499	9.61308e-07	-1.39862	-0.847445
159266281	chr2:159266281:C:T	4.87435e-08	-1.7364	-3.10475e-10	3.00871e-08	-1.7542	-3.10475e-10	1.39028e-06	-1.8771	-3.10475e-10
159266350	chr2:159266350:G:A	8.01601e-08	-2.12258e-10	-1.23895	5.08883e-08	-2.12258e-10	-1.22867	2.68109e-06	-2.12258e-10	-1.22038
159266379	chr2:159266379:G:A	7.91243e-08	-0.457637	-0.794314	7.30684e-08	0.00876067	-0.875663	3.46579e-06	-0.163605	-0.800058
159266418	chr2:159266418:G:A	1.33443e-08	-1.87963	-1.15225	9.06207e-09	-1.77253	-1.18167	4.2508e-07	-1.87639	-1.18569
159266431	chr2:159266431:G:A	1.259e-07	-2.12258e-10	-0.787481	8.10669e-08	-2.12258e-10	-0.763023	4.04694e-06	-2.12258e-10	-0.808643
159266434	chr2:159266434:C:T	7.69024e-08	-2.12258e-10	-1.28044	4.85845e-08	-2.12258e-10	-1.27499	2.55974e-06	-2.12258e-10	-1.2667
159266536	chr2:159266536:A:G	8.05438e-08	-2.12258e-10	-1.23417	5.12953e-08	-2.12258e-10	-1.2207	2.62821e-06	-2.12258e-10	-1.2403
159266569	chr2:159266569:C:A	2.84671e-08	-1.86552	-0.408704	1.7211e-08	-1.73977	-0.572981	1.12019e-06	-1.7905	-0.302606
159266596	chr2:159266596:C:T	8.91147e-08	-0.310135	-0.822913	8.42726e-08	0.176358	-0.9006	3.95737e-06	-0.00365872	-0.827364
159267177	chr2:159267177:C:A	7.7597e-08	-2.12258e-10	-1.27144	4.80726e-08	-2.12258e-10	-1.28559	2.53883e-06	-2.12258e-10	-1.2749
159267547	chr2:159267547:C:T	1.77594e-08	-1.49862	-1.24744	9.13865e-09	-1.65838	-1.28741	5.63373e-07	-1.51558	-1.26484
159268038	chr2:159268038:T:C	7.75824e-08	-2.12258e-10	-1.27163	4.80663e-08	-2.12258e-10	-1.28572	2.53844e-06	-2.12258e-10	-1.27505
159268102	chr2:159268102:C:A	6.02703e-08	-0.45975	-1.06438	2.45191e-08	-0.83238	-1.12647	8.65868e-07	-1.30404	-1.04658
159268222	chr2:159268222:T:C	1.24669e-08	-1.80658	-1.29332	7.26974e-09	-1.87857	-1.296	4.18433e-07	-1.79451	-1.28333
159268321	chr2:159268321:A:T	1.00704e-07	-2.12258e-10	-1.01079	6.49963e-08	-2.12258e-10	-0.983968	3.44885e-06	-2.12258e-10	-0.968563
159268339	chr2:159268339:GCAGA:G	4.95992e-08	-0.946146	-0.772851	1.38192e-08	-1.55021	-0.982026	9.61871e-07	-1.39385	-0.851625
159268546	chr2:159268546:T:C	8.06007e-08	-2.12258e-10	-1.23347	5.0366e-08	-2.12258e-10	-1.23898	2.65172e-06	-2.12258e-10	-1.23139
159268700	chr2:159268700:A:G	8.18278e-08	-2.12258e-10	-1.21836	5.21976e-08	-2.12258e-10	-1.20326	2.66838e-06	-2.12258e-10	-1.22513
159268742	chr2:159268742:A:C	1.26668e-08	-1.78939	-1.2946	7.28689e-09	-1.87558	-1.29664	4.25074e-07	-1.77621	-1.28589
159268936	chr2:159268936:AGAAAG:A	7.97765e-08	-2.12258e-10	-1.24374	5.0761e-08	-2.12258e-10	-1.23117	2.60527e-06	-2.12258e-10	-1.24907
159269154	chr2:159269154:T:C	4.80649e-08	-0.986568	-0.763852	1.35826e-08	-1.57381	-0.975698	9.42484e-07	-1.42143	-0.844413
159269252	chr2:159269252:C:T	3.95147e-06	3.88394	-1.22507	2.39069e-06	3.86666	-1.24562	2.1521e-05	2.09579	-1.23336
159269333	chr2:159269333:G:A	7.67145e-08	-2.12258e-10	-1.28288	4.8448e-08	-2.12258e-10	-1.27781	2.55128e-06	-2.12258e-10	-1.27001
159269357	chr2:159269357:G:C	5.57703e-08	-0.550785	-1.05095	2.29619e-08	-0.9094	-1.11506	8.29889e-07	-1.36008	-1.03299
159270141	chr2:159270141:C:T	7.56287e-08	-2.12258e-10	-1.29714	4.75401e-08	-2.12258e-10	-1.29672	2.48829e-06	-2.12258e-10	-1.29501
159270368	chr2:159270368:G:A	1.58942e-07	-2.12258e-10	-0.554433	1.01456e-07	-2.12258e-10	-0.538677	5.03964e-06	-2.12258e-10	-0.589268
159270397	chr2:159270397:T:C	7.8362e-08	-0.382198	-0.879435	7.37465e-08	0.0959761	-0.953641	3.45649e-06	-0.0815704	-0.884779
159270441	chr2:159270441:C:CA	4.89037e-08	-0.95958	-0.773539	1.36881e-08	-1.55898	-0.982798	9.48994e-07	-1.40373	-0.855223
159270571	chr2:159270571:C:T	7.74146e-08	-2.12258e-10	-1.2738	4.79969e-08	-2.12258e-10	-1.28716	2.53329e-06	-2.12258e-10	-1.27709
159270872	chr2:159270872:C:A	7.59557e-08	-2.12258e-10	-1.29282	4.78262e-08	-2.12258e-10	-1.29072	2.50813e-06	-2.12258e-10	-1.28707
159271102	chr2:159271102:A:G	5.95538e-08	-0.486067	-1.05003	2.4245e-08	-0.855779	-1.11431	8.64761e-07	-1.32016	-1.03174
159271172	chr2:159271172:T:A	5.55158e-08	-0.53831	-1.068	2.2827e-08	-0.900766	-1.12959	8.21354e-07	-1.35318	-1.05023
159271239	chr2:159271239:G:A	8.10889e-08	-2.12258e-10	-1.22743	5.16792e-08	-2.12258e-10	-1.21324	2.64545e-06	-2.12258e-10	-1.23376
159271691	chr2:159271691:A:C	5.72141e-08	-0.536541	-1.03963	2.34162e-08	-0.899533	-1.10534	8.46527e-07	-1.35226	-1.02096
159272009	chr2:159272009:A:G	1.25483e-08	-1.79905	-1.29434	7.27387e-09	-1.87748	-1.29653	4.2083e-07	-1.78683	-1.2853
159272099	chr2:159272099:A:G	1.25206e-08	-1.80011	-1.29549	7.26939e-09	-1.87764	-1.29699	4.19212e-07	-1.78813	-1.28785
159272238	chr2:159272238:T:C	7.673e-08	-2.12258e-10	-1.28268	4.84612e-08	-2.12258e-10	-1.27754	2.55211e-06	-2.12258e-10	-1.26968
159272270	chr2:159272270:C:T	4.71076e-08	-1.77054	-3.10475e-10	3.53127e-08	-1.59406	-3.10475e-10	1.74821e-06	-1.64801	-3.10475e-10
159272773	chr2:159272773:C:T	8.10279e-08	-2.12258e-10	-1.22818	5.16372e-08	-2.12258e-10	-1.21406	2.64369e-06	-2.12258e-10	-1.23443
159272954	chr2:159272954:G:A	8.46575e-08	-1.18436	-3.10475e-10	3.66224e-08	-1.55764	-3.10475e-10	2.04596e-06	-1.49074	-3.10475e-10
159273305	chr2:159273305:TACA:T	9.28864e-08	-2.12258e-10	-1.0916	5.96607e-08	-2.12258e-10	-1.06963	3.04185e-06	-2.12258e-10	-1.09414
159273530	chr2:159273530:C:T	5.85868e-08	-1.55246	-3.10475e-10	7.24341e-08	-0.87562	-3.10475e-10	2.6902e-06	-1.21699	-3.10475e-10
159273568	chr2:159273568:G:A	8.02115e-08	-2.12258e-10	-1.23831	5.10651e-08	-2.12258e-10	-1.2252	2.61825e-06	-2.12258e-10	-1.2441
159273730	chr2:159273730:T:G	1.25824e-08	-1.79561	-1.29506	7.27628e-09	-1.87684	-1.29684	4.21759e-07	-1.78306	-1.28686
159273743	chr2:159273743:G:A	7.67146e-08	-2.12258e-10	-1.28288	4.84501e-08	-2.12258e-10	-1.27776	2.55134e-06	-2.12258e-10	-1.26999
159273940	chr2:159273940:G:C	2.9096e-07	-2.12258e-10	0.0502151	1.72551e-07	-2.12258e-10	-0.00760745	9.29989e-06	-2.12258e-10	0.0233988
159274072	chr2:159274072:G:A	1.18901e-07	-2.12258e-10	-0.844679	7.2676e-08	-2.12258e-10	-0.872286	3.89814e-06	-2.12258e-10	-0.846104
159274135	chr2:159274135:G:A	8.06175e-08	-2.12258e-10	-1.23326	5.135e-08	-2.12258e-10	-1.21963	2.63083e-06	-2.12258e-10	-1.2393
159274159	chr2:159274159:G:C	5.07359e-08	-0.919846	-0.776493	1.39985e-08	-1.5345	-0.984843	9.76284e-07	-1.37563	-0.85498
159274246	chr2:159274246:G:A	1.19002e-07	-2.12258e-10	-0.843834	7.27288e-08	-2.12258e-10	-0.87156	3.90086e-06	-2.12258e-10	-0.845406
159274528	chr2:159274528:T:C	1.35086e-08	-1.75928	-1.26037	7.52635e-09	-1.87563	-1.26426	4.42687e-07	-1.78004	-1.24145
159274675	chr2:159274675:AACTACCC:A	5.87948e-08	-0.468047	-1.08087	2.39717e-08	-0.840785	-1.14064	8.46616e-07	-1.30946	-1.06366
159274786	chr2:159274786:A:T	7.7352e-08	-2.12258e-10	-1.27461	4.84735e-08	-2.12258e-10	-1.27728	2.52597e-06	-2.12258e-10	-1.27998
159274840	chr2:159274840:ACTC:A	7.92841e-08	-2.12258e-10	-1.24993	5.0286e-08	-2.12258e-10	-1.24057	2.6474e-06	-2.12258e-10	-1.23303
159274966	chr2:159274966:A:G	5.96205e-08	-0.461038	-1.07394	2.42656e-08	-0.834462	-1.13478	8.57002e-07	-1.30439	-1.05653
159275266	chr2:159275266:A:G	8.17499e-08	-2.12258e-10	-1.21931	5.21452e-08	-2.12258e-10	-1.20427	2.6663e-06	-2.12258e-10	-1.22591
159275381	chr2:159275381:G:A	7.83491e-08	-2.12258e-10	-1.2618	4.83971e-08	-2.12258e-10	-1.27886	2.56189e-06	-2.12258e-10	-1.26586
159275934	chr2:159275934:C:T	8.1411e-08	-2.12258e-10	-1.22346	5.19042e-08	-2.12258e-10	-1.2089	2.65548e-06	-2.12258e-10	-1.22998
159276073	chr2:159276073:T:G	8.05194e-08	-2.12258e-10	-1.23447	5.12805e-08	-2.12258e-10	-1.22099	2.62777e-06	-2.12258e-10	-1.24047
159276225	chr2:159276225:C:G	6.42338e-06	4.3881	-1.24337	3.91578e-06	4.37517	-1.2607	3.22705e-05	2.51762	-1.25007
159276487	chr2:159276487:T:C	3.0784e-08	-1.01993	-1.17604	1.08176e-08	-1.55761	-1.21951	6.79276e-07	-1.39728	-1.19605
159276637	chr2:159276637:C:T	5.4683e-08	-1.62142	-3.10475e-10	3.32219e-08	-1.65509	-3.10475e-10	1.79126e-06	-1.62368	-3.10475e-10
159276906	chr2:159276906:G:A	4.98836e-08	-0.909264	-0.804015	1.37843e-08	-1.52865	-1.00611	9.59479e-07	-1.36762	-0.880352
159276920	chr2:159276920:C:T	1.29408e-07	-2.12258e-10	-0.760006	7.88974e-08	-2.12258e-10	-0.79015	4.24252e-06	-2.12258e-10	-0.761446
159277096	chr2:159277096:T:C	7.73248e-08	-2.12258e-10	-1.27496	4.79616e-08	-2.12258e-10	-1.2879	2.53061e-06	-2.12258e-10	-1.27814
159277120	chr2:159277120:C:T	1.28513e-07	-2.12258e-10	-0.766939	7.84041e-08	-2.12258e-10	-0.796422	4.21556e-06	-2.12258e-10	-0.767821
159277284	chr2:159277284:G:C	4.67284e-06	4.06657	-1.24002	2.85296e-06	4.05566	-1.25785	2.4835e-05	2.25248	-1.24682
159277387	chr2:159277387:C:T	8.30484e-08	-2.12258e-10	-1.20355	5.30418e-08	-2.12258e-10	-1.18722	2.70658e-06	-2.12258e-10	-1.21092
159277553	chr2:159277553:A:G	7.79494e-08	-2.12258e-10	-1.26691	4.82221e-08	-2.12258e-10	-1.28248	2.54965e-06	-2.12258e-10	-1.27065
159277686	chr2:159277686:T:A	9.15611e-08	-0.411926	-0.69404	8.45932e-08	0.0626616	-0.783106	4.0145e-06	-0.117018	-0.699672
159278034	chr2:159278034:T:C	5.76833e-08	-0.529469	-1.03853	2.35929e-08	-0.89298	-1.10437	8.51923e-07	-1.34709	-1.01977
159278044	chr2:159278044:C:A	7.66622e-08	-2.12258e-10	-1.28356	4.79907e-08	-2.12258e-10	-1.28729	2.51195e-06	-2.12258e-10	-1.28555
159278500	chr2:159278500:ATACT:A	7.97418e-08	-2.12258e-10	-1.24418	5.07378e-08	-2.12258e-10	-1.23163	2.6038e-06	-2.12258e-10	-1.24963
159278713	chr2:159278713:T:C	1.2421e-07	-2.12258e-10	-0.800995	7.58184e-08	-2.12258e-10	-0.829957	4.07234e-06	-2.12258e-10	-0.802386
159278730	chr2:159278730:A:G	2.99096e-08	-1.14607	-1.07872	1.16262e-08	-1.5856	-1.11944	7.20734e-07	-1.42411	-1.10998
159278967	chr2:159278967:T:C	1.24182e-07	-2.12258e-10	-0.801227	7.90142e-08	-2.12258e-10	-0.78867	4.07444e-06	-2.12258e-10	-0.80187
159279434	chr2:159279434:A:G	4.65076e-08	-1.78336	-3.10475e-10	3.04669e-08	-1.74166	-3.10475e-10	1.53626e-06	-1.77725	-3.10475e-10
159279503	chr2:159279503:C:G	1.90428e-05	5.49393	-1.26246	8.84827e-06	5.17939	-1.24971	6.45614e-05	3.22939	-1.26838
159279703	chr2:159279703:T:C	5.46442e-08	-0.547625	-1.0745	2.25166e-08	-0.908767	-1.13528	8.10906e-07	-1.35911	-1.0571
159279742	chr2:159279742:A:C	7.89254e-08	-2.12258e-10	-1.25447	4.86577e-08	-2.12258e-10	-1.27349	2.57963e-06	-2.12258e-10	-1.25896
159280127	chr2:159280127:G:A	5.31331e-08	-0.895341	-0.754832	1.44329e-08	-1.52074	-0.968051	1.01374e-06	-1.35792	-0.835035
159280364	chr2:159280364:G:T	7.56309e-08	-2.12258e-10	-1.29711	4.75288e-08	-2.12258e-10	-1.29696	2.4867e-06	-2.12258e-10	-1.29565
159280532	chr2:159280532:A:G	2.83824e-08	-1.17398	-1.10323	1.11965e-08	-1.6011	-1.14159	6.90616e-07	-1.44383	-1.13295
159280548	chr2:159280548:G:A	5.66562e-08	-0.865617	-0.720353	1.5115e-08	-1.50154	-0.941069	1.07047e-06	-1.33558	-0.802923
159280749	chr2:159280749:T:C	7.71029e-08	-2.12258e-10	-1.27783	4.78691e-08	-2.12258e-10	-1.28983	2.52403e-06	-2.12258e-10	-1.28075
159281110	chr2:159281110:A:G	2.54689e-08	-1.21366	-1.17185	1.03083e-08	-1.62451	-1.20084	6.30231e-07	-1.47228	-1.19599
159281227	chr2:159281227:G:T	1.93639e-08	-1.87511	-0.784449	1.23703e-08	-1.79277	-0.850222	7.01969e-07	-1.8454	-0.715069
159281401	chr2:159281401:G:A	1.19002e-07	-2.12258e-10	-0.843834	7.27288e-08	-2.12258e-10	-0.87156	3.90086e-06	-2.12258e-10	-0.845406
159281484	chr2:159281484:A:G	1.36049e-08	-1.72895	-1.28359	8.89833e-09	-1.68635	-1.28608	4.42214e-07	-1.73916	-1.2834
159281672	chr2:159281672:AAAG:A	2.93944e-08	-1.14275	-1.09942	1.14488e-08	-1.58227	-1.13814	7.09345e-07	-1.42089	-1.12913
159281677	chr2:159281677:TTTACATACTA:T	2.86462e-08	-1.15865	-1.1093	1.12349e-08	-1.59235	-1.14692	6.94211e-07	-1.43341	-1.13818
159281693	chr2:159281693:C:T	7.56908e-08	-2.12258e-10	-1.29632	4.76289e-08	-2.12258e-10	-1.29486	2.49644e-06	-2.12258e-10	-1.29174
159282119	chr2:159282119:G:C	9.82993e-08	-2.12258e-10	-1.03496	6.20615e-08	-2.12258e-10	-1.03017	3.18062e-06	-2.12258e-10	-1.04953
159282143	chr2:159282143:A:C	2.852e-08	-1.16138	-1.11099	1.11937e-08	-1.59446	-1.14848	6.91828e-07	-1.43526	-1.13976
159282224	chr2:159282224:G:A	8.04948e-08	-2.12258e-10	-1.23478	5.12631e-08	-2.12258e-10	-1.22133	2.62694e-06	-2.12258e-10	-1.24078
159282370	chr2:159282370:T:C	1.19426e-08	-1.85288	-1.28997	7.65615e-09	-1.83092	-1.29187	4.16594e-07	-1.78968	-1.29256
159282383	chr2:159282383:G:A	7.93161e-08	-2.12258e-10	-1.24953	5.0308e-08	-2.12258e-10	-1.24013	2.64863e-06	-2.12258e-10	-1.23256
159282537	chr2:159282537:C:T	5.30639e-06	4.24571	-1.29202	2.44881e-06	3.93322	-1.28816	2.20068e-05	2.17999	-1.29525
159282773	chr2:159282773:A:C	8.06003e-08	-2.12258e-10	-1.23347	5.1336e-08	-2.12258e-10	-1.21991	2.63018e-06	-2.12258e-10	-1.23955
159282839	chr2:159282839:G:A	2.43428e-07	-2.12258e-10	-0.128153	1.38255e-07	-2.12258e-10	-0.229198	7.8902e-06	-2.12258e-10	-0.140983
159283374	chr2:159283374:C:T	7.90516e-08	-2.12258e-10	-1.25287	4.87158e-08	-2.12258e-10	-1.27229	2.58355e-06	-2.12258e-10	-1.25744
159283521	chr2:159283521:A:G	7.76284e-08	-2.12258e-10	-1.27104	4.92111e-08	-2.12258e-10	-1.26218	2.5388e-06	-2.12258e-10	-1.27491
159283786	chr2:159283786:G:A	2.84744e-08	-1.16681	-1.10715	1.12182e-08	-1.59571	-1.14505	6.94617e-07	-1.43369	-1.13731
159283914	chr2:159283914:A:C	7.56569e-08	-2.12258e-10	-1.29676	4.75226e-08	-2.12258e-10	-1.29709	2.48505e-06	-2.12258e-10	-1.29631
159283921	chr2:159283921:T:G	2.8019e-08	-1.1952	-1.09489	1.11428e-08	-1.61345	-1.13405	6.84719e-07	-1.46042	-1.12493
159284005	chr2:159284005:C:T	1.14784e-07	-0.41792	-0.462	1.0338e-07	0.0462593	-0.566149	4.97176e-06	-0.134194	-0.468636
159284054	chr2:159284054:C:T	3.81338e-07	-2.12258e-10	0.320714	2.2109e-07	-2.12258e-10	0.240271	1.22328e-05	-2.12258e-10	0.297516
159284288	chr2:159284288:G:A	9.58921e-08	-0.351217	-0.708531	8.89834e-08	0.12493	-0.794779	4.21326e-06	-0.0555173	-0.712849
159284557	chr2:159284557:T:C	2.4643e-08	-1.86363	-0.554845	1.51524e-08	-1.73562	-0.704521	9.63347e-07	-1.78703	-0.456916
159284862	chr2:159284862:G:A	8.12988e-08	-2.12258e-10	-1.22484	5.18232e-08	-2.12258e-10	-1.21046	2.65184e-06	-2.12258e-10	-1.23135
159284939	chr2:159284939:G:A	8.09063e-08	-2.12258e-10	-1.22968	5.1549e-08	-2.12258e-10	-1.21576	2.63965e-06	-2.12258e-10	-1.23596
159285069	chr2:159285069:G:A	2.76012e-08	-1.1102	-1.19491	1.01122e-08	-1.61009	-1.23446	6.28755e-07	-1.45662	-1.214
159285174	chr2:159285174:A:T	2.596e-08	-1.26235	-1.10406	1.0601e-08	-1.65517	-1.14218	6.4442e-07	-1.51276	-1.13325
159285274	chr2:159285274:C:T	6.70677e-06	4.40895	-1.22105	3.6702e-06	4.24103	-1.19133	3.00775e-05	2.41269	-1.21552
159285353	chr2:159285353:T:C	1.303e-07	-2.12258e-10	-0.753136	8.29388e-08	-2.12258e-10	-0.740195	4.2744e-06	-2.12258e-10	-0.75396
159285366	chr2:159285366:T:C	7.59587e-08	-2.12258e-10	-1.29278	4.75223e-08	-2.12258e-10	-1.2971	2.58165e-06	-2.12258e-10	-1.25817
159285395	chr2:159285395:C:T	1.26905e-08	-1.80824	-1.27388	7.37649e-09	-1.87874	-1.28126	4.3005e-07	-1.79722	-1.25323
159285486	chr2:159285486:A:T	5.71613e-08	-0.592139	-0.984957	2.36366e-08	-0.939017	-1.05649	8.7254e-07	-1.38012	-0.96283
159285497	chr2:159285497:A:G	1.24948e-08	-1.81849	-1.27917	7.33864e-09	-1.87958	-1.28557	4.22287e-07	-1.80804	-1.26063
159285535	chr2:159285535:ATC:A	5.91313e-08	-0.555339	-0.987872	2.43477e-08	-0.906924	-1.05894	8.90506e-07	-1.35686	-0.965713
159285721	chr2:159285721:T:C	7.6298e-08	-2.12258e-10	-1.28833	4.77983e-08	-2.12258e-10	-1.29131	2.50089e-06	-2.12258e-10	-1.28996
159285761	chr2:159285761:T:C	7.98662e-08	-2.12258e-10	-1.24262	5.08186e-08	-2.12258e-10	-1.23004	2.60742e-06	-2.12258e-10	-1.24824
159285982	chr2:159285982:T:A	8.16753e-08	-2.12258e-10	-1.22022	5.2086e-08	-2.12258e-10	-1.2054	2.66357e-06	-2.12258e-10	-1.22694
159286016	chr2:159286016:T:C	1.63117e-08	-1.8743	-0.95679	1.06597e-08	-1.78849	-1.00333	5.8692e-07	-1.84244	-0.897034
159286074	chr2:159286074:G:C	5.26082e-08	-0.597925	-1.06218	2.16015e-08	-1.00128	-1.08425	1.1264e-06	-1.03227	-1.05531
159286190	chr2:159286190:A:C	7.62184e-08	-2.12258e-10	-1.28937	4.81208e-08	-2.12258e-10	-1.28458	2.49994e-06	-2.12258e-10	-1.29034
159286499	chr2:159286499:ACGCCCCGCGCGAGCAGGCCCAGC:A	4.19005e-08	-1.81653	-0.0711475	2.6905e-08	-1.61863	-0.24735	1.74959e-06	-1.68939	0.0421739
159286849	chr2:159286849:C:T	7.57729e-08	-2.12258e-10	-1.29523	4.75824e-08	-2.12258e-10	-1.29584	2.48418e-06	-2.12258e-10	-1.29666
159286855	chr2:159286855:A:G	3.55569e-08	-1.15672	-0.895121	1.30839e-08	-1.62714	-0.959775	8.09556e-07	-1.4781	-0.939773
159286891	chr2:159286891:C:T	7.44363e-08	-0.588012	-0.725016	3.42531e-08	-0.806737	-0.817786	2.17252e-06	-0.712912	-0.717805
159287223	chr2:159287223:C:T	5.92007e-06	4.3298	-1.26667	2.86034e-06	4.07325	-1.27285	2.5606e-05	2.29117	-1.25495
159287305	chr2:159287305:T:G	7.95614e-08	-2.12258e-10	-1.24644	4.8951e-08	-2.12258e-10	-1.26748	2.59882e-06	-2.12258e-10	-1.25154
159287561	chr2:159287561:G:A	2.34862e-08	-1.33584	-1.13072	1.28632e-08	-1.44615	-1.15777	7.37772e-07	-1.37169	-1.13903
159287629	chr2:159287629:CTA:C	2.4132e-07	0.0875027	-0.224352	8.77687e-08	-0.269975	-0.413619	6.62849e-06	-0.0808441	-0.234383
159288108	chr2:159288108:A:G	4.79788e-08	-1.75221	-3.10475e-10	3.63417e-08	-1.56533	-3.10475e-10	1.79601e-06	-1.62104	-3.10475e-10
159288473	chr2:159288473:T:A	3.5941e-07	0.971553	-0.710061	1.07636e-07	0.292166	-0.771709	5.33178e-06	0.184139	-0.717057
159288792	chr2:159288792:T:C	4.81214e-07	0.3491	0.204241	1.63259e-07	-0.0434852	-0.0194746	1.06254e-05	-0.0602428	0.216885
159288800	chr2:159288800:A:G	3.49624e-07	0.880357	-0.646471	1.05862e-07	0.214298	-0.710455	5.27272e-06	0.109121	-0.653178
159288828	chr2:159288828:T:G	8.22813e-08	-2.12258e-10	-1.21283	5.2726e-08	-2.12258e-10	-1.19319	2.73424e-06	-2.12258e-10	-1.20075
159289213	chr2:159289213:A:C	1.71302e-07	-2.12258e-10	-0.479545	1.09421e-07	-2.12258e-10	-0.463096	5.42105e-06	-2.12258e-10	-0.516314
159289381	chr2:159289381:G:A	7.92256e-08	-2.12258e-10	-1.25067	4.87939e-08	-2.12258e-10	-1.27069	2.5884e-06	-2.12258e-10	-1.25556
159289486	chr2:159289486:C:G	4.74451e-06	2.84177	-3.10475e-10	1.21144e-06	1.94127	-3.10475e-10	5.88169e-05	1.86783	-3.10475e-10
159289609	chr2:159289609:A:G	7.79927e-08	-1.68956	0.423205	5.9316e-08	-1.37427	0.298852	3.28383e-06	-1.55816	0.540568
159289644	chr2:159289644:CTG:C	7.56479e-08	-2.12258e-10	-1.29688	4.75676e-08	-2.12258e-10	-1.29615	2.48333e-06	-2.12258e-10	-1.297
159289854	chr2:159289854:C:T	2.01259e-08	-1.37929	-1.24167	8.40171e-09	-1.76039	-1.26947	4.96662e-07	-1.65086	-1.25558
159290025	chr2:159290025:T:C	3.04717e-08	-0.983331	-1.22284	1.06554e-08	-1.53171	-1.26052	7.60411e-07	-1.22842	-1.25208
159290073	chr2:159290073:G:A	6.32192e-08	-0.567776	-0.908588	2.96573e-08	-0.786362	-0.982229	1.9174e-06	-0.652152	-0.903483
159290095	chr2:159290095:TTTTC:T	1.3502e-07	-2.12258e-10	-0.717548	8.73702e-08	-2.12258e-10	-0.688144	4.33435e-06	-2.12258e-10	-0.740032
159290532	chr2:159290532:T:C	8.15449e-08	-2.12258e-10	-1.22182	4.99029e-08	-2.12258e-10	-1.24822	2.65944e-06	-2.12258e-10	-1.22849
159290556	chr2:159290556:A:G	7.57853e-08	-2.12258e-10	-1.29507	4.75604e-08	-2.12258e-10	-1.2963	2.48653e-06	-2.12258e-10	-1.29572
159290634	chr2:159290634:T:C	1.27266e-08	-1.81692	-1.26236	1.13664e-08	-1.45521	-1.27242	4.61897e-07	-1.71172	-1.2673
159290893	chr2:159290893:A:G	7.95496e-08	-2.12258e-10	-1.24659	5.05719e-08	-2.12258e-10	-1.2349	2.62708e-06	-2.12258e-10	-1.24073
159291047	chr2:159291047:C:T	8.63617e-08	-2.12258e-10	-1.16443	5.23583e-08	-2.12258e-10	-1.20019	2.81058e-06	-2.12258e-10	-1.17321
159291195	chr2:159291195:T:A	1.36002e-08	-1.8643	-1.14859	8.79181e-09	-1.8298	-1.15468	4.58494e-07	-1.87085	-1.11556
159291315	chr2:159291315:C:A	9.15309e-08	-2.12258e-10	-1.1063	5.80158e-08	-2.12258e-10	-1.09758	2.94982e-06	-2.12258e-10	-1.12486
159291317	chr2:159291317:C:T	9.09631e-08	-2.12258e-10	-1.11252	5.76484e-08	-2.12258e-10	-1.10394	2.93248e-06	-2.12258e-10	-1.13076
159292021	chr2:159292021:G:A	1.56723e-07	-0.548604	-0.0198891	2.83987e-08	-1.46094	-0.351016	2.46988e-06	-1.09642	-0.206011
159292099	chr2:159292099:A:G	9.88524e-08	-1.52294	0.493591	5.37099e-08	-1.46148	0.286782	3.44482e-06	-1.48472	0.514987
159292276	chr2:159292276:C:CT	7.19112e-08	-1.34754	-3.10475e-10	3.1906e-08	-1.69551	-3.10475e-10	1.58817e-06	-1.74402	-3.10475e-10
159292451	chr2:159292451:A:T	3.50164e-07	0.444158	-0.208727	4.96937e-08	-0.735373	-0.517046	4.48766e-06	-0.321528	-0.383744
159292487	chr2:159292487:C:T	1.015e-07	-0.771468	-0.231446	6.83718e-08	-0.626638	-0.3067	3.38928e-06	-0.72936	-0.256625
159292584	chr2:159292584:T:TA	4.14249e-07	-2.12258e-10	0.403496	2.68449e-07	-2.12258e-10	0.434363	1.48294e-05	-2.12258e-10	0.490007
159295276	chr2:159295276:A:G	5.42836e-07	1.96827	-1.29443	9.47995e-08	0.689618	-1.29615	1.06138e-05	1.45268	-1.29712
159295405	chr2:159295405:C:A	3.63298e-07	-2.12258e-10	0.272251	2.21817e-07	-2.12258e-10	0.243553	1.24759e-05	-2.12258e-10	0.317197
159295597	chr2:159295597:G:A	1.61987e-07	-2.12258e-10	-0.535457	1.00163e-07	-2.12258e-10	-0.551502	5.50751e-06	-2.12258e-10	-0.500491
159295980	chr2:159295980:A:T	7.24152e-08	-0.673613	-0.666942	1.65977e-08	-1.48853	-0.860504	1.34483e-06	-1.125	-0.785333
159296101	chr2:159296101:T:C	1.68041e-07	-2.12258e-10	-0.498766	1.04216e-07	-2.12258e-10	-0.511828	5.6548e-06	-2.12258e-10	-0.474099
159296327	chr2:159296327:G:A	1.23715e-07	-2.12258e-10	-0.804992	7.62026e-08	-2.12258e-10	-0.824903	4.24336e-06	-2.12258e-10	-0.761248
159296433	chr2:159296433:C:T	2.8404e-07	-2.12258e-10	0.0261434	1.83403e-07	-2.12258e-10	0.0533874	1.00665e-05	-2.12258e-10	0.102607
159297003	chr2:159297003:G:T	5.82806e-07	2.03857	-1.29369	1.01488e-07	0.757409	-1.29577	1.15152e-05	1.53416	-1.2971
159297116	chr2:159297116:G:A	4.54495e-08	-1.80637	-3.10475e-10	3.25167e-08	-1.67654	-3.10475e-10	1.52222e-06	-1.78643	-3.10475e-10
159297132	chr2:159297132:A:G	1.78422e-07	0.6497	-1.08852	2.54293e-08	-0.768038	-1.15436	2.42107e-06	-0.182648	-1.13975
159297187	chr2:159297187:G:A	1.27329e-07	-0.680301	-0.0958967	8.48495e-08	-0.541564	-0.175855	4.23423e-06	-0.639237	-0.124166
159297192	chr2:159297192:G:C	3.48804e-07	0.057289	0.174248	4.08508e-08	-1.2434	-0.204974	3.95286e-06	-0.776894	-0.0552697
159297319	chr2:159297319:G:T	8.85844e-08	-0.552356	-0.586661	6.06181e-08	-0.408888	-0.644816	2.97062e-06	-0.512462	-0.605372
159297831	chr2:159297831:G:A	1.15909e-07	-0.706599	-0.163564	7.72472e-08	-0.569798	-0.241489	3.85564e-06	-0.665901	-0.191165
159298018	chr2:159298018:C:T	1.63354e-08	-1.6696	-1.16004	1.41462e-08	-1.38364	-1.12522	6.7755e-07	-1.44602	-1.14986
159298905	chr2:159298905:G:A	8.0775e-08	-2.12258e-10	-1.2313	5.22743e-08	-2.12258e-10	-1.20179	2.56809e-06	-2.12258e-10	-1.26344
159298918	chr2:159298918:T:C	6.46718e-08	-1.45365	-3.10475e-10	5.53792e-08	-1.14409	-3.10475e-10	1.72142e-06	-1.66345	-3.10475e-10
159299179	chr2:159299179:T:C	1.83875e-07	-2.12258e-10	-0.408715	1.21879e-07	-2.12258e-10	-0.355272	6.12551e-06	-2.12258e-10	-0.394141
159299222	chr2:159299222:T:C	1.04555e-07	-0.240682	-0.73258	1.78458e-08	-1.35303	-0.923498	1.55012e-06	-0.91203	-0.856244
159299343	chr2:159299343:C:T	8.03267e-08	-2.12258e-10	-1.23687	5.2299e-08	-2.12258e-10	-1.20132	2.64286e-06	-2.12258e-10	-1.23474
159299383	chr2:159299383:G:A	1.36837e-07	0.53561	-1.23979	2.29704e-08	-0.820641	-1.20345	2.1348e-06	-0.243781	-1.20445
159299538	chr2:159299538:T:C	3.08353e-07	-2.12258e-10	0.108272	1.99496e-07	-2.12258e-10	0.137499	1.09629e-05	-2.12258e-10	0.187912
159299766	chr2:159299766:C:A	2.77603e-07	-2.12258e-10	0.00321808	1.70096e-07	-2.12258e-10	-0.0219379	9.48773e-06	-2.12258e-10	0.0433958
159300231	chr2:159300231:A:G	1.21176e-07	-0.639556	-0.18617	8.13003e-08	-0.497108	-0.263041	4.04275e-06	-0.596316	-0.213361
159300546	chr2:159300546:T:A	1.31893e-07	0.532795	-1.27378	2.14653e-08	-0.851375	-1.24049	1.94485e-06	-0.289705	-1.25171
159300895	chr2:159300895:C:G	7.56307e-08	-2.12258e-10	-1.29711	4.75222e-08	-2.12258e-10	-1.2971	2.48369e-06	-2.12258e-10	-1.29686
159300906	chr2:159300906:G:A	3.84507e-08	-1.18288	-0.790716	1.184e-08	-1.73215	-0.95466	8.38431e-07	-1.48995	-0.892881
159301323	chr2:159301323:T:C	3.07065e-07	-0.0984506	0.202539	3.8498e-08	-1.32675	-0.180941	3.63094e-06	-0.887507	-0.0296057
159302227	chr2:159302227:G:T	4.98283e-08	-1.48749	-0.226904	3.61813e-08	-1.23904	-0.330712	1.98986e-06	-1.32581	-0.192731
159302230	chr2:159302230:T:C	1.16221e-07	-2.12258e-10	-0.867477	7.09825e-08	-2.12258e-10	-0.895865	3.74434e-06	-2.12258e-10	-0.886358
159302235	chr2:159302235:G:A	4.95086e-07	1.85998	-1.27822	8.91464e-08	0.615685	-1.2837	9.89657e-06	1.37551	-1.28993
159302881	chr2:159302881:A:G	9.20175e-08	-2.12258e-10	-1.10099	5.70954e-08	-2.12258e-10	-1.11357	3.02509e-06	-2.12258e-10	-1.09966
159302908	chr2:159302908:G:T	1.50266e-08	-1.67429	-1.23886	1.31208e-08	-1.3712	-1.2129	6.41671e-07	-1.41783	-1.23245
159303119	chr2:159303119:C:T	1.37018e-07	-2.12258e-10	-0.702861	8.07097e-08	-2.12258e-10	-0.767439	4.40456e-06	-2.12258e-10	-0.723963
159303462	chr2:159303462:C:T	4.18582e-08	-1.87083	-0.0178525	2.78161e-08	-1.84799	0.0153086	1.47892e-06	-1.82707	0.0117734
159303463	chr2:159303463:T:C	2.24941e-07	0.708943	-0.916078	3.53225e-08	-0.791485	-0.802294	3.1836e-06	-0.222989	-0.825604
159303667	chr2:159303667:A:G	1.48217e-07	0.67023	-1.29453	2.09282e-08	-0.841264	-1.27594	1.89902e-06	-0.280923	-1.28434
159303755	chr2:159303755:G:C	8.2878e-08	-2.12258e-10	-1.2056	5.25908e-08	-2.12258e-10	-1.19576	2.69543e-06	-2.12258e-10	-1.21505
159303894	chr2:159303894:T:G	1.70628e-07	-2.12258e-10	-0.483489	1.16283e-07	-2.12258e-10	-0.402272	5.83955e-06	-2.12258e-10	-0.441951
159304247	chr2:159304247:G:A	6.01572e-08	-1.20968	-0.31633	2.38047e-08	-1.73626	-0.252151	1.72191e-06	-1.25137	-0.411798
159304383	chr2:159304383:T:C	8.60966e-08	-2.12258e-10	-1.1675	5.17668e-08	-2.12258e-10	-1.21155	2.78881e-06	-2.12258e-10	-1.18099
159304843	chr2:159304843:G:C	3.03752e-08	-1.56772	-0.641626	2.41329e-08	-1.31835	-0.656376	1.18451e-06	-1.39314	-0.644127
159304899	chr2:159304899:A:G	2.69013e-08	-1.62985	-0.70095	2.09023e-08	-1.40307	-0.715367	1.03239e-06	-1.47149	-0.703231
159305559	chr2:159305559:A:G	1.23694e-07	-2.12258e-10	-0.805164	8.16052e-08	-2.12258e-10	-0.756405	4.12324e-06	-2.12258e-10	-0.789964
159305822	chr2:159305822:T:C	1.97451e-07	-2.12258e-10	-0.337481	1.27696e-07	-2.12258e-10	-0.308645	6.58087e-06	-2.12258e-10	-0.322437
159305905	chr2:159305905:C:T	9.97862e-08	-2.12258e-10	-1.01994	6.17377e-08	-2.12258e-10	-1.0354	3.26866e-06	-2.12258e-10	-1.02222
159306009	chr2:159306009:C:T	6.11294e-08	-1.50998	-3.10475e-10	5.76096e-08	-1.10461	-3.10475e-10	2.83496e-06	-1.16457	-3.10475e-10
159306018	chr2:159306018:G:C	7.84471e-07	2.25367	-1.21164	1.12977e-07	0.795061	-1.22617	1.26052e-05	1.56486	-1.23735
159306055	chr2:159306055:G:A	8.3544e-08	-2.12258e-10	-1.1976	5.05296e-08	-2.12258e-10	-1.23574	2.70768e-06	-2.12258e-10	-1.21051
159306231	chr2:159306231:G:A	2.55479e-08	-1.58985	-0.792567	2.01724e-08	-1.34973	-0.804246	9.90289e-07	-1.42204	-0.794325
159306402	chr2:159306402:A:G	4.43797e-07	-2.12258e-10	0.472394	2.74431e-07	-2.12258e-10	0.456401	1.52403e-05	-2.12258e-10	0.517342
159306864	chr2:159306864:T:C	1.26423e-07	0.512269	-1.2956	1.8492e-08	-0.946856	-1.2941	1.63632e-06	-0.417507	-1.29664
159307146	chr2:159307146:T:C	3.18764e-08	-1.31655	-0.844553	2.99706e-08	-0.822559	-0.935523	1.51437e-06	-0.926462	-0.865142
159307508	chr2:159307508:G:GA	2.46154e-07	-2.12258e-10	-0.117013	1.53739e-07	-2.12258e-10	-0.123044	8.57447e-06	-2.12258e-10	-0.0578143
159307819	chr2:159307819:T:C	3.08102e-08	-1.33359	-0.861534	2.8792e-08	-0.84774	-0.950459	1.45419e-06	-0.950764	-0.881389
159307840	chr2:159307840:A:G	2.99843e-08	-1.29477	-0.927531	2.87209e-08	-0.791365	-1.00931	1.43968e-06	-0.897422	-0.944763
159307856	chr2:159307856:CTATT:C	7.45538e-07	0.448519	0.542615	1.26555e-07	-0.499901	0.182278	9.99437e-06	-0.206699	0.302118
159308027	chr2:159308027:C:T	1.4343e-08	-1.72769	-1.23202	1.16346e-08	-1.44811	-1.2562	5.90614e-07	-1.49679	-1.23641
159308205	chr2:159308205:C:T	1.42032e-08	-1.75317	-1.21634	1.12554e-08	-1.49423	-1.24322	5.74136e-07	-1.5399	-1.22159
159308264	chr2:159308264:T:C	1.89961e-07	0.893081	-1.26923	3.75687e-08	-0.254626	-1.2775	4.11448e-06	0.491834	-1.28392
159308579	chr2:159308579:C:T	3.9624e-08	-1.8529	-0.0906329	3.12558e-08	-1.65512	-0.0609734	1.48688e-06	-1.72487	-0.0850609
159308739	chr2:159308739:G:T	7.56397e-08	-2.12258e-10	-1.29699	4.75229e-08	-2.12258e-10	-1.29709	2.48312e-06	-2.12258e-10	-1.29709
159309060	chr2:159309060:T:G	6.0347e-08	-0.615325	-0.907536	4.18383e-08	-0.473742	-0.950744	2.02949e-06	-0.576865	-0.921955
159309373	chr2:159309373:C:G	1.08798e-07	-2.12258e-10	-0.933483	6.85101e-08	-2.12258e-10	-0.931317	3.64642e-06	-2.12258e-10	-0.912858
159309412	chr2:159309412:T:C	4.15333e-08	-1.48347	-0.413007	3.46216e-08	-1.03805	-0.575771	2.10258e-06	-1.03808	-0.425356
159309449	chr2:159309449:C:T	3.44338e-07	-2.12258e-10	0.218653	2.01093e-07	-2.12258e-10	0.14547	1.14628e-05	-2.12258e-10	0.232503
159310418	chr2:159310418:T:C	1.2813e-07	-2.12258e-10	-0.769927	7.2969e-08	-2.12258e-10	-0.868264	4.21895e-06	-2.12258e-10	-0.767017
159311083	chr2:159311083:C:T	7.7418e-08	-2.12258e-10	-1.27375	4.7857e-08	-2.12258e-10	-1.29008	2.52521e-06	-2.12258e-10	-1.28028
159311101	chr2:159311101:T:C	2.55358e-07	-0.236252	0.155944	3.56773e-08	-1.39814	-0.185641	3.24642e-06	-0.979474	-0.0495759
159311215	chr2:159311215:T:C	7.5969e-08	-2.12258e-10	-1.29265	4.83054e-08	-2.12258e-10	-1.28075	2.49821e-06	-2.12258e-10	-1.29103
159311340	chr2:159311340:G:A	9.16454e-08	-2.12258e-10	-1.10505	5.48564e-08	-2.12258e-10	-1.15358	3.0084e-06	-2.12258e-10	-1.1052
159311415	chr2:159311415:A:G	2.31309e-07	-0.117771	-0.0614452	3.04682e-08	-1.33379	-0.407819	2.85195e-06	-0.889228	-0.269372
159311517	chr2:159311517:G:A	3.53319e-08	-0.788686	-1.2695	3.01455e-08	-0.469336	-1.28293	1.51382e-06	-0.523698	-1.26827
159311641	chr2:159311641:G:A	8.32519e-08	-2.12258e-10	-1.2011	5.40095e-08	-2.12258e-10	-1.16914	2.77776e-06	-2.12258e-10	-1.18496
159311643	chr2:159311643:AATGTT:A	3.05207e-08	-1.03043	-1.17413	2.40375e-08	-0.771558	-1.20713	1.22083e-06	-0.829166	-1.1779
159312070	chr2:159312070:C:T	3.20598e-08	-0.974555	-1.18081	2.54072e-08	-0.710414	-1.21285	1.28263e-06	-0.773178	-1.18451
159312084	chr2:159312084:A:G	3.24894e-08	-0.954428	-1.18763	2.58455e-08	-0.687506	-1.21866	1.30255e-06	-0.751034	-1.19124
159312128	chr2:159312128:AGATTAGAAAAAT:A	5.46845e-08	-1.62139	-3.10475e-10	3.9449e-08	-1.48329	-3.10475e-10	2.6951e-06	-1.21517	-3.10475e-10
159312236	chr2:159312236:T:C	3.59997e-08	-0.762998	-1.27646	3.08715e-08	-0.440695	-1.28777	1.54633e-06	-0.49534	-1.27538
159312625	chr2:159312625:A:G	3.18726e-08	-0.972461	-1.18876	2.52959e-08	-0.708003	-1.21965	1.2755e-06	-0.770882	-1.19238
159312837	chr2:159312837:A:G	2.69476e-08	-1.13094	-1.19814	2.08517e-08	-0.893315	-1.22755	1.05709e-06	-0.94949	-1.2016
159312986	chr2:159312986:C:T	4.75626e-08	-0.849224	-0.911701	3.25726e-08	-0.720253	-0.954574	1.59477e-06	-0.813946	-0.92593
159313512	chr2:159313512:T:C	3.10107e-08	-0.993131	-1.19551	2.45705e-08	-0.731448	-1.22531	1.23868e-06	-0.793525	-1.19903
159313923	chr2:159313923:A:G	9.85209e-08	-2.12258e-10	-1.0327	6.09496e-08	-2.12258e-10	-1.04825	3.22867e-06	-2.12258e-10	-1.03453
159313940	chr2:159313940:A:T	8.95921e-08	-2.12258e-10	-1.12771	5.61391e-08	-2.12258e-10	-1.13047	2.88793e-06	-2.12258e-10	-1.14606
159314381	chr2:159314381:C:A	3.07808e-08	-0.9941	-1.20198	2.43808e-08	-0.733804	-1.2307	1.22714e-06	-0.796464	-1.20546
159314382	chr2:159314382:T:C	3.15322e-08	-0.970491	-1.20147	2.50559e-08	-0.706938	-1.23025	1.2603e-06	-0.770342	-1.20492
159314388	chr2:159314388:G:C	9.77537e-08	-1.04052	-3.10475e-10	8.70665e-08	-0.691626	-3.10475e-10	2.21877e-06	-1.40965	-3.10475e-10
159314796	chr2:159314796:G:A	4.03736e-08	-1.11224	-0.812558	3.07786e-08	-0.858654	-0.872826	1.69659e-06	-0.886143	-0.79184
159314912	chr2:159314912:G:A	7.8543e-08	-2.12258e-10	-1.25933	4.88367e-08	-2.12258e-10	-1.26982	2.58539e-06	-2.12258e-10	-1.25673
159315156	chr2:159315156:C:G	4.2691e-08	-0.94156	-0.927424	3.67024e-08	-0.575344	-0.980112	1.97465e-06	-0.61604	-0.910171
159315307	chr2:159315307:C:T	7.11846e-08	-1.3577	-3.10475e-10	7.05109e-08	-0.902531	-3.10475e-10	3.43943e-06	-0.971298	-3.10475e-10
159315363	chr2:159315363:G:C	1.85008e-07	-2.12258e-10	-0.402573	1.19423e-07	-2.12258e-10	-0.375628	6.15712e-06	-2.12258e-10	-0.388995
159315427	chr2:159315427:T:A	9.12022e-08	-2.12258e-10	-1.10989	5.71448e-08	-2.12258e-10	-1.11271	2.93715e-06	-2.12258e-10	-1.12916
159315536	chr2:159315536:A:C	1.85061e-07	-2.12258e-10	-0.402286	1.19456e-07	-2.12258e-10	-0.375347	6.15882e-06	-2.12258e-10	-0.388718
159315537	chr2:159315537:T:C	8.67049e-08	-0.53742	-0.623041	1.64391e-08	-1.51962	-0.83901	1.36002e-06	-1.13963	-0.75948
159315571	chr2:159315571:A:G	7.73366e-08	-2.12258e-10	-1.2748	4.78305e-08	-2.12258e-10	-1.29064	2.52293e-06	-2.12258e-10	-1.28118
159315801	chr2:159315801:A:G	7.66982e-08	-0.407877	-0.875217	5.33811e-08	-0.260403	-0.920439	2.56278e-06	-0.375175	-0.890337
159315873	chr2:159315873:G:A	3.92291e-08	-0.692609	-1.26095	3.37005e-08	-0.364246	-1.27654	1.69062e-06	-0.421991	-1.25952
159316257	chr2:159316257:A:C	6.5037e-08	-0.534173	-0.913844	4.51398e-08	-0.391445	-0.95709	2.17359e-06	-0.501826	-0.928396
159316367	chr2:159316367:G:T	5.01509e-08	-0.833066	-0.874871	4.36846e-08	-0.449057	-0.932246	2.35474e-06	-0.493053	-0.857121
159316386	chr2:159316386:C:T	2.13988e-07	-2.12258e-10	-0.257054	1.3365e-07	-2.12258e-10	-0.263075	7.3512e-06	-2.12258e-10	-0.211741
159316451	chr2:159316451:G:A	1.91113e-07	0.289753	-0.659859	3.68409e-08	-0.960966	-0.590723	3.53962e-06	-0.226996	-0.715587
159317296	chr2:159317296:G:A	1.18354e-07	-0.849288	-3.10475e-10	4.23903e-08	-1.41138	-3.10475e-10	2.41104e-06	-1.32655	-3.10475e-10
159317320	chr2:159317320:A:G	8.76445e-08	-2.12258e-10	-1.14968	5.52533e-08	-2.12258e-10	-1.14637	2.92765e-06	-2.12258e-10	-1.1324
159317669	chr2:159317669:A:G	9.51e-08	-2.12258e-10	-1.06804	5.88842e-08	-2.12258e-10	-1.08273	3.11621e-06	-2.12258e-10	-1.06999
159317862	chr2:159317862:C:T	3.53267e-08	-0.918737	-1.1396	2.80552e-08	-0.646756	-1.17737	1.41702e-06	-0.713992	-1.14406
159318000	chr2:159318000:T:C	4.7732e-08	-0.464746	-1.29262	1.10888e-08	-1.45528	-1.29708	1.02945e-06	-0.88046	-1.29712
159318255	chr2:159318255:T:C	1.27829e-07	-2.12258e-10	-0.772278	8.1802e-08	-2.12258e-10	-0.753996	4.41349e-06	-2.12258e-10	-0.721938
159318280	chr2:159318280:C:T	7.68376e-08	-2.12258e-10	-1.28128	4.87435e-08	-2.12258e-10	-1.27173	2.52077e-06	-2.12258e-10	-1.28204
159318483	chr2:159318483:G:C	2.00979e-07	0.343704	-0.663474	4.69615e-08	-0.729586	-0.579383	5.38809e-06	0.215032	-0.737444
159318549	chr2:159318549:G:A	5.00966e-08	-0.828927	-0.880092	3.42603e-08	-0.699277	-0.925033	1.67328e-06	-0.796531	-0.895285
159318608	chr2:159318608:T:A	1.38067e-07	-2.12258e-10	-0.695237	8.82727e-08	-2.12258e-10	-0.677867	4.77793e-06	-2.12258e-10	-0.642596
159318768	chr2:159318768:A:G	8.16129e-08	-2.12258e-10	-1.22099	4.95246e-08	-2.12258e-10	-1.25583	2.64434e-06	-2.12258e-10	-1.23418
159318799	chr2:159318799:T:C	2.68187e-08	-1.46064	-0.873237	2.23981e-08	-1.06084	-0.988483	1.26359e-06	-1.07544	-0.897204
159318807	chr2:159318807:C:CT	8.11216e-08	-2.12258e-10	-1.22702	4.96908e-08	-2.12258e-10	-1.25248	2.64049e-06	-2.12258e-10	-1.23564
159318843	chr2:159318843:C:T	3.91988e-07	-2.12258e-10	0.348258	2.42194e-07	-2.12258e-10	0.33144	1.34181e-05	-2.12258e-10	0.39
159320128	chr2:159320128:C:T	4.31631e-08	-1.85799	-3.10475e-10	2.65608e-08	-1.87886	-3.10475e-10	1.43057e-06	-1.84853	-3.10475e-10
159320432	chr2:159320432:A:C	8.14902e-08	-2.12258e-10	-1.22249	4.94733e-08	-2.12258e-10	-1.25687	2.64107e-06	-2.12258e-10	-1.23542
159320713	chr2:159320713:A:G	1.2716e-07	-2.12258e-10	-0.777529	8.13899e-08	-2.12258e-10	-0.759047	4.39174e-06	-2.12258e-10	-0.726879
159321151	chr2:159321151:T:C	7.10148e-07	0.344694	0.597807	9.41528e-08	-0.814966	0.201587	1.01011e-05	-0.273882	0.379919
159321435	chr2:159321435:TGAAA:T	6.02705e-08	-1.52413	-3.10475e-10	5.88226e-08	-1.08377	-3.10475e-10	2.61785e-06	-1.24425	-3.10475e-10
159322188	chr2:159322188:C:T	6.65802e-08	-0.401502	-1.02306	1.35141e-08	-1.47844	-1.07613	1.0575e-06	-1.06805	-1.08264
159322264	chr2:159322264:C:T	7.07779e-08	-0.328991	-1.03443	1.39111e-08	-1.43931	-1.08631	1.10615e-06	-1.01307	-1.09265
159322332	chr2:159322332:A:G	6.96572e-08	-0.357058	-1.02233	1.38488e-08	-1.45492	-1.07518	1.09402e-06	-1.03507	-1.08167
159322350	chr2:159322350:T:C	8.35019e-08	-2.12258e-10	-1.1981	5.04021e-08	-2.12258e-10	-1.23827	2.70163e-06	-2.12258e-10	-1.21275
159322363	chr2:159322363:T:C	1.77085e-07	-0.286034	-0.160309	2.39417e-08	-1.48418	-0.498502	2.11342e-06	-1.08801	-0.370286
159322461	chr2:159322461:A:G	3.68298e-07	-2.12258e-10	0.285919	2.27356e-07	-2.12258e-10	0.268219	1.33446e-05	-2.12258e-10	0.384509
159322906	chr2:159322906:C:T	8.0916e-08	-2.12258e-10	-1.22956	5.19281e-08	-2.12258e-10	-1.20844	2.67289e-06	-2.12258e-10	-1.22344
159323403	chr2:159323403:A:G	4.33016e-08	-1.85478	-3.10475e-10	2.96421e-08	-1.7691	-3.10475e-10	1.43372e-06	-1.84633	-3.10475e-10
159323536	chr2:159323536:T:C	4.04148e-08	-0.844476	-1.0793	1.03679e-08	-1.69526	-1.12432	7.35705e-07	-1.39192	-1.12161
159323600	chr2:159323600:C:T	7.87096e-08	-2.12258e-10	-1.25721	4.89519e-08	-2.12258e-10	-1.26746	2.59325e-06	-2.12258e-10	-1.25369
159323717	chr2:159323717:T:C	7.83063e-08	-2.12258e-10	-1.26234	4.8736e-08	-2.12258e-10	-1.27188	2.57959e-06	-2.12258e-10	-1.25897
159323736	chr2:159323736:A:G	4.56061e-08	-0.735699	-1.06723	1.1686e-08	-1.59226	-1.10765	8.60899e-07	-1.252	-1.10438
159324011	chr2:159324011:G:A	1.27115e-07	-0.27041	-0.507474	2.77893e-08	-1.37724	-0.456407	2.71831e-06	-0.607192	-0.599401
159324128	chr2:159324128:T:C	6.86893e-08	-1.39338	-3.10475e-10	5.92237e-08	-1.07698	-3.10475e-10	1.55986e-06	-1.76201	-3.10475e-10
159324139	chr2:159324139:A:G	5.77959e-08	-0.744146	-0.821907	3.94809e-08	-0.610473	-0.872008	1.91873e-06	-0.715059	-0.839882
159324140	chr2:159324140:A:G	5.80317e-08	-0.743768	-0.818214	3.9649e-08	-0.609743	-0.86849	1.92589e-06	-0.715018	-0.836198
159324172	chr2:159324172:A:AT	1.38676e-07	-0.16706	-0.523772	2.90288e-08	-1.31692	-0.473089	2.92954e-06	-0.517186	-0.614571
159324282	chr2:159324282:G:A	9.51404e-08	-2.12258e-10	-1.06762	5.99265e-08	-2.12258e-10	-1.06518	3.16985e-06	-2.12258e-10	-1.05292
159324391	chr2:159324391:T:C	7.81821e-08	-2.12258e-10	-1.26393	4.96203e-08	-2.12258e-10	-1.2539	2.57738e-06	-2.12258e-10	-1.25983
159324429	chr2:159324429:G:T	1.69983e-07	-0.288121	-0.199151	2.31652e-08	-1.48513	-0.530514	2.04092e-06	-1.08849	-0.404714
159325286	chr2:159325286:A:G	2.75173e-07	-2.12258e-10	-0.00557084	1.85837e-07	-2.12258e-10	0.0665731	9.31049e-06	-2.12258e-10	0.0245387
159325389	chr2:159325389:T:C	8.87172e-08	-2.12258e-10	-1.13752	5.58494e-08	-2.12258e-10	-1.13564	2.95417e-06	-2.12258e-10	-1.12339
159325563	chr2:159325563:T:A	5.31945e-08	-0.471839	-1.17718	1.12687e-08	-1.5267	-1.20957	8.73833e-07	-1.13389	-1.20758
159325619	chr2:159325619:AT:A	8.62987e-08	-2.12258e-10	-1.16516	5.61708e-08	-2.12258e-10	-1.1299	2.88577e-06	-2.12258e-10	-1.14681
159325631	chr2:159325631:T:C	7.79485e-08	-2.12258e-10	-1.26692	4.85519e-08	-2.12258e-10	-1.27566	2.56739e-06	-2.12258e-10	-1.26371
159325791	chr2:159325791:C:T	2.48852e-08	-1.77342	-0.635283	1.62004e-08	-1.79681	-0.57646	7.64899e-07	-1.86147	-0.613141
159326063	chr2:159326063:G:T	4.24222e-08	-1.8753	-3.10475e-10	2.6811e-08	-1.86948	-3.10475e-10	1.40158e-06	-1.869	-3.10475e-10
159326265	chr2:159326265:C:A	8.36944e-08	-2.12258e-10	-1.1958	5.3943e-08	-2.12258e-10	-1.17037	2.76813e-06	-2.12258e-10	-1.18843
159326383	chr2:159326383:A:G	9.95751e-08	-2.12258e-10	-1.02206	6.27169e-08	-2.12258e-10	-1.01967	3.32974e-06	-2.12258e-10	-1.00371
159326691	chr2:159326691:C:G	2.66752e-08	-1.76113	-0.578105	1.73687e-08	-1.78652	-0.517108	8.15125e-07	-1.85637	-0.554648
159326751	chr2:159326751:T:G	8.17036e-08	-2.12258e-10	-1.21987	5.2501e-08	-2.12258e-10	-1.19746	2.69974e-06	-2.12258e-10	-1.21345
159327439	chr2:159327439:G:C	1.63013e-08	-1.68736	-1.14436	1.08033e-08	-1.7028	-1.07565	4.85534e-07	-1.80961	-1.1195
159327637	chr2:159327637:A:G	5.95158e-08	-0.271639	-1.26509	4.69831e-08	-0.0583024	-1.25021	2.15851e-06	-0.175449	-1.26174
159327652	chr2:159327652:A:G	8.75154e-08	-2.12258e-10	-1.15116	5.23127e-08	-2.12258e-10	-1.20106	2.82299e-06	-2.12258e-10	-1.16881
159327792	chr2:159327792:G:A	9.02979e-08	-2.12258e-10	-1.11986	5.63991e-08	-2.12258e-10	-1.12584	2.91826e-06	-2.12258e-10	-1.13561
159328228	chr2:159328228:T:G	5.73195e-08	-0.314149	-1.26018	4.51857e-08	-0.103197	-1.24432	2.0813e-06	-0.217026	-1.25659
159328262	chr2:159328262:T:C	1.49364e-08	-1.8593	-1.05986	1.03801e-08	-1.86947	-0.948937	4.98859e-07	-1.87815	-1.02389
159328362	chr2:159328362:A:G	7.60054e-08	-2.12258e-10	-1.29217	4.76736e-08	-2.12258e-10	-1.29392	2.49926e-06	-2.12258e-10	-1.29061
159328590	chr2:159328590:G:A	1.49494e-07	-0.325993	-0.289721	3.33379e-08	-1.41683	-0.234769	3.1384e-06	-0.694488	-0.368402
159328697	chr2:159328697:G:A	4.74335e-07	-2.12258e-10	0.538942	2.99499e-07	-2.12258e-10	0.543815	1.51102e-05	-2.12258e-10	0.50877
159328715	chr2:159328715:G:A	1.25159e-08	-1.86959	-1.22638	8.31881e-09	-1.87719	-1.16259	4.15944e-07	-1.87141	-1.2124
159328782	chr2:159328782:C:A	1.48355e-08	-1.87902	-1.04693	1.0446e-08	-1.87938	-0.932697	5.14892e-07	-1.87235	-0.998057
159329025	chr2:159329025:G:C	7.58028e-08	-2.12258e-10	-1.29484	4.77678e-08	-2.12258e-10	-1.29195	2.49113e-06	-2.12258e-10	-1.29387
159329043	chr2:159329043:G:A	4.25067e-07	-2.12258e-10	0.429275	2.61256e-07	-2.12258e-10	0.407202	1.54257e-05	-2.12258e-10	0.529432
159329159	chr2:159329159:T:C	5.45667e-08	-1.62355	-3.10475e-10	3.03097e-08	-1.74683	-3.10475e-10	1.55065e-06	-1.76793	-3.10475e-10
159329613	chr2:159329613:A:G	2.68561e-07	-0.190184	0.160291	3.5986e-08	-1.3619	-0.213272	3.35664e-06	-0.932573	-0.0630897
159329889	chr2:159329889:C:T	1.43671e-08	-1.83918	-1.11886	9.86003e-09	-1.84887	-1.02094	4.67879e-07	-1.87928	-1.08687
159330271	chr2:159330271:A:G	3.03373e-07	-0.167538	0.259529	3.97899e-08	-1.3472	-0.127486	3.74673e-06	-0.91417	0.0284503
159330390	chr2:159330390:T:C	1.28933e-08	-1.87104	-1.19523	8.71661e-09	-1.87934	-1.11373	4.41403e-07	-1.85479	-1.16961
159330675	chr2:159330675:T:C	1.72523e-07	0.161986	-0.634426	3.1393e-08	-1.12374	-0.587969	3.52417e-06	-0.228133	-0.718826
159330859	chr2:159330859:A:T	3.32911e-07	-0.040075	0.224977	4.14014e-08	-1.27744	-0.157548	3.98361e-06	-0.8209	-0.00351379
159331078	chr2:159331078:T:C	6.81453e-08	-0.134734	-1.2666	5.43867e-08	0.0896675	-1.25185	2.48981e-06	-0.0312558	-1.26314
159331294	chr2:159331294:G:A	7.5876e-08	-2.12258e-10	-1.29387	4.75649e-08	-2.12258e-10	-1.2962	2.49405e-06	-2.12258e-10	-1.2927
159331404	chr2:159331404:G:A	1.4178e-08	-1.87961	-1.09168	9.93111e-09	-1.87673	-0.985891	5.00043e-07	-1.83737	-1.06229
159331471	chr2:159331471:G:A	1.7805e-07	-2.12258e-10	-0.440906	1.11388e-07	-2.12258e-10	-0.445276	5.65978e-06	-2.12258e-10	-0.473219
159331665	chr2:159331665:A:G	2.46978e-07	-0.248352	0.134679	3.40243e-08	-1.39495	-0.236276	3.13464e-06	-0.976138	-0.0879498
159331741	chr2:159331741:C:G	2.89882e-07	-0.140523	0.187023	3.77177e-08	-1.33753	-0.190642	3.55478e-06	-0.899285	-0.0390263
159331783	chr2:159331783:A:G	6.80191e-08	-0.133089	-1.27009	5.4247e-08	0.0913763	-1.25613	2.48488e-06	-0.0295367	-1.26684
159332098	chr2:159332098:G:A	9.58727e-08	-2.12258e-10	-1.05995	6.03602e-08	-2.12258e-10	-1.05797	3.20124e-06	-2.12258e-10	-1.04306
159332260	chr2:159332260:A:G	1.11244e-07	-2.12258e-10	-0.911246	7.27975e-08	-2.12258e-10	-0.870617	3.70378e-06	-2.12258e-10	-0.897249
159332286	chr2:159332286:A:T	9.92419e-08	-2.12258e-10	-1.02541	6.24888e-08	-2.12258e-10	-1.02331	3.31764e-06	-2.12258e-10	-1.00735
159332364	chr2:159332364:G:C	6.3254e-08	-1.47581	-3.10475e-10	5.08466e-08	-1.22948	-3.10475e-10	1.76081e-06	-1.64083	-3.10475e-10
159332433	chr2:159332433:G:T	1.20174e-07	-2.12258e-10	-0.834035	7.34171e-08	-2.12258e-10	-0.862142	3.89433e-06	-2.12258e-10	-0.847082
159333698	chr2:159333698:A:C	2.72545e-08	-1.0922	-1.22555	2.59901e-08	-0.63632	-1.26426	1.33695e-06	-0.677139	-1.23907
159333908	chr2:159333908:G:T	6.34994e-08	-1.47194	-3.10475e-10	4.22812e-08	-1.41395	-3.10475e-10	1.73797e-06	-1.65389	-3.10475e-10
159334406	chr2:159334406:A:G	9.55339e-08	-2.12258e-10	-1.06349	6.01394e-08	-2.12258e-10	-1.06163	3.18921e-06	-2.12258e-10	-1.04683
159334724	chr2:159334724:T:C	7.70196e-08	-2.12258e-10	-1.27891	4.76969e-08	-2.12258e-10	-1.29343	2.52699e-06	-2.12258e-10	-1.27957
159334871	chr2:159334871:C:T	1.40799e-07	-2.12258e-10	-0.675639	9.01808e-08	-2.12258e-10	-0.656481	4.90435e-06	-2.12258e-10	-0.616482
159334897	chr2:159334897:A:T	2.98467e-07	-0.0887595	0.164446	3.82179e-08	-1.3046	-0.210391	3.61025e-06	-0.862576	-0.0602517
159335378	chr2:159335378:C:T	4.37917e-08	-1.84353	-3.10475e-10	2.86505e-08	-1.80313	-3.10475e-10	1.5105e-06	-1.79416	-3.10475e-10
159335384	chr2:159335384:T:C	7.62738e-08	-2.12258e-10	-1.28864	4.81386e-08	-2.12258e-10	-1.28421	2.49704e-06	-2.12258e-10	-1.2915
159335988	chr2:159335988:C:T	1.74903e-07	-0.778267	0.319527	4.13522e-08	-1.51297	0.0767989	2.39297e-06	-1.46673	0.132664
159336640	chr2:159336640:A:G	7.64578e-08	-2.12258e-10	-1.28623	4.90929e-08	-2.12258e-10	-1.26458	2.5143e-06	-2.12258e-10	-1.28461
159336667	chr2:159336667:T:A	8.44793e-08	-2.12258e-10	-1.18647	5.09937e-08	-2.12258e-10	-1.2266	2.79149e-06	-2.12258e-10	-1.18003
159336676	chr2:159336676:T:C	7.62482e-08	-2.12258e-10	-1.28898	4.88172e-08	-2.12258e-10	-1.27022	2.5125e-06	-2.12258e-10	-1.28532
159337481	chr2:159337481:C:T	6.61936e-08	-0.582483	-0.847906	4.58094e-08	-0.439627	-0.894183	2.22386e-06	-0.544635	-0.862725
159338101	chr2:159338101:G:A	8.76753e-08	-2.12258e-10	-1.14933	5.25214e-08	-2.12258e-10	-1.19708	2.89846e-06	-2.12258e-10	-1.14243
159338255	chr2:159338255:C:T	4.23232e-08	-1.87764	-3.10475e-10	2.79036e-08	-1.82954	-3.10475e-10	1.39447e-06	-1.87409	-3.10475e-10
159338812	chr2:159338812:C:T	7.60611e-08	-2.12258e-10	-1.29144	4.79703e-08	-2.12258e-10	-1.28772	2.49148e-06	-2.12258e-10	-1.29373
159338859	chr2:159338859:T:G	5.7198e-07	-2.12258e-10	0.726131	3.53906e-07	-2.12258e-10	0.710732	1.97522e-05	-2.12258e-10	0.776661
159339062	chr2:159339062:T:A	8.5644e-08	-2.12258e-10	-1.17277	5.38253e-08	-2.12258e-10	-1.17255	2.84266e-06	-2.12258e-10	-1.16186
159339068	chr2:159339068:T:C	8.10775e-08	-2.12258e-10	-1.22757	4.93908e-08	-2.12258e-10	-1.25853	2.67597e-06	-2.12258e-10	-1.22229
159339127	chr2:159339127:A:C	4.68746e-08	-1.77163	-0.00386507	3.11422e-08	-1.73376	0.0140234	1.67099e-06	-1.721	0.0278083
159339208	chr2:159339208:CT:C	8.13548e-08	-2.12258e-10	-1.22415	4.95223e-08	-2.12258e-10	-1.25587	2.68547e-06	-2.12258e-10	-1.21875
159339315	chr2:159339315:T:C	8.37099e-08	-2.12258e-10	-1.19562	5.04868e-08	-2.12258e-10	-1.23659	2.70714e-06	-2.12258e-10	-1.21071
159339378	chr2:159339378:C:T	8.12635e-08	-2.12258e-10	-1.22528	4.94748e-08	-2.12258e-10	-1.25684	2.68241e-06	-2.12258e-10	-1.21989
159339503	chr2:159339503:G:A	7.80183e-08	-2.12258e-10	-1.26603	4.97927e-08	-2.12258e-10	-1.25043	2.57289e-06	-2.12258e-10	-1.26157
159339596	chr2:159339596:T:C	1.04834e-07	-2.12258e-10	-0.970596	6.69059e-08	-2.12258e-10	-0.95501	3.57785e-06	-2.12258e-10	-0.931843
159339656	chr2:159339656:T:C	8.76191e-08	-2.12258e-10	-1.14997	5.40282e-08	-2.12258e-10	-1.16879	2.85394e-06	-2.12258e-10	-1.1579
159339950	chr2:159339950:T:A	2.77255e-07	-0.27719	0.279154	6.23856e-08	-1.38155	0.356589	5.506e-06	-0.659485	0.158719
159340104	chr2:159340104:A:C	5.76344e-08	-1.53838	-0.0304685	3.4037e-08	-1.63384	0.00299369	1.93035e-06	-1.54584	-0.00305818
159340190	chr2:159340190:G:T	7.56675e-08	-2.12258e-10	-1.29662	4.79868e-08	-2.12258e-10	-1.28737	2.48527e-06	-2.12258e-10	-1.29622
159340254	chr2:159340254:G:GA	1.48439e-07	-2.12258e-10	-0.622795	9.58693e-08	-2.12258e-10	-0.595313	4.94446e-06	-2.12258e-10	-0.608336
159340594	chr2:159340594:T:C	8.72645e-08	-2.12258e-10	-1.15403	5.48448e-08	-2.12258e-10	-1.15379	2.89871e-06	-2.12258e-10	-1.14234
159340858	chr2:159340858:G:A	8.48001e-08	-2.12258e-10	-1.18268	5.40436e-08	-2.12258e-10	-1.16851	2.8067e-06	-2.12258e-10	-1.1746
159341248	chr2:159341248:CA:C	3.00195e-07	-2.12258e-10	0.0814612	2.03103e-07	-2.12258e-10	0.155415	9.06376e-06	-2.12258e-10	-0.00231953
159341381	chr2:159341381:A:C	2.26114e-08	-1.33663	-1.16788	1.89698e-08	-1.04923	-1.16622	7.55383e-07	-1.30074	-1.1864
159341399	chr2:159341399:C:G	7.60236e-08	-2.12258e-10	-1.29193	4.79398e-08	-2.12258e-10	-1.28835	2.49053e-06	-2.12258e-10	-1.29411
159341559	chr2:159341559:C:G	7.65785e-08	-2.12258e-10	-1.28466	4.83703e-08	-2.12258e-10	-1.27941	2.50526e-06	-2.12258e-10	-1.28821
159341662	chr2:159341662:C:G	6.49552e-07	0.107796	0.745514	7.23355e-08	-1.19192	0.314941	7.07198e-06	-0.753993	0.50353
159341916	chr2:159341916:T:C	7.63828e-08	-2.12258e-10	-1.28721	4.81542e-08	-2.12258e-10	-1.28389	2.50849e-06	-2.12258e-10	-1.28692
159341960	chr2:159341960:C:T	8.08453e-08	-2.12258e-10	-1.23043	5.13221e-08	-2.12258e-10	-1.22018	2.66531e-06	-2.12258e-10	-1.22628
159342316	chr2:159342316:A:G	9.06687e-08	-2.12258e-10	-1.11576	5.40088e-08	-2.12258e-10	-1.16915	2.99912e-06	-2.12258e-10	-1.10829
159342680	chr2:159342680:T:A	7.61957e-08	-2.12258e-10	-1.28967	4.87976e-08	-2.12258e-10	-1.27062	2.50542e-06	-2.12258e-10	-1.28815
159343276	chr2:159343276:G:C	7.57011e-08	-2.12258e-10	-1.29618	4.80664e-08	-2.12258e-10	-1.28571	2.48674e-06	-2.12258e-10	-1.29563
159343382	chr2:159343382:C:G	8.11266e-08	-2.12258e-10	-1.22696	5.09437e-08	-2.12258e-10	-1.22758	2.68266e-06	-2.12258e-10	-1.21979
159343780	chr2:159343780:A:T	7.74267e-07	-2.12258e-10	1.02894	4.499e-07	-2.12258e-10	0.950727	2.61829e-05	-2.12258e-10	1.0585
159343809	chr2:159343809:A:G	8.39463e-08	-2.12258e-10	-1.1928	5.06268e-08	-2.12258e-10	-1.23382	2.71386e-06	-2.12258e-10	-1.20823
159343819	chr2:159343819:G:A	1.03833e-07	-0.295245	-0.684945	7.24732e-08	-0.135636	-0.739446	3.48818e-06	-0.254986	-0.702238
159343868	chr2:159343868:T:C	3.33426e-07	-2.12258e-10	0.186448	2.00357e-07	-2.12258e-10	0.141804	1.07887e-05	-2.12258e-10	0.171898
159343919	chr2:159343919:G:A	5.37396e-08	-1.78493	0.14611	3.453e-08	-1.62967	0.0132028	2.14374e-06	-1.67562	0.23157
159344051	chr2:159344051:A:G	1.45935e-08	-1.64898	-1.29341	7.59522e-09	-1.83378	-1.297	3.90483e-07	-1.8533	-1.29367
159344238	chr2:159344238:C:T	2.9343e-08	-1.8256	-0.418315	1.90161e-08	-1.86651	-0.346502	9.781e-07	-1.87498	-0.353765
159344479	chr2:159344479:A:G	1.08912e-07	-0.694779	-0.237654	2.88623e-08	-1.61437	-0.181391	2.3351e-06	-1.01775	-0.340793
159344491	chr2:159344491:G:A	8.38462e-08	-2.12258e-10	-1.19399	5.27005e-08	-2.12258e-10	-1.19367	2.78037e-06	-2.12258e-10	-1.18402
159344969	chr2:159344969:G:A	5.08285e-08	-0.470835	-1.22368	2.53865e-08	-0.729476	-1.19461	1.85806e-06	-0.390681	-1.19639
159345447	chr2:159345447:T:C	1.13569e-07	-2.12258e-10	-0.890562	6.90682e-08	-2.12258e-10	-0.923204	3.70964e-06	-2.12258e-10	-0.895669
159345757	chr2:159345757:C:T	1.54039e-08	-1.87389	-1.01446	9.35648e-09	-1.87786	-1.04437	5.09672e-07	-1.86367	-1.01692
159345792	chr2:159345792:G:A	7.85295e-08	-2.12258e-10	-1.2595	4.96362e-08	-2.12258e-10	-1.25358	2.5745e-06	-2.12258e-10	-1.26095
159346197	chr2:159346197:C:T	8.12659e-08	-2.12258e-10	-1.22525	5.14753e-08	-2.12258e-10	-1.2172	2.66409e-06	-2.12258e-10	-1.22674
159346198	chr2:159346198:G:A	7.6215e-08	-2.12258e-10	-1.28941	4.79141e-08	-2.12258e-10	-1.28889	2.49562e-06	-2.12258e-10	-1.29207
159346570	chr2:159346570:C:T	2.1819e-08	-1.87556	-0.664629	1.3231e-08	-1.87787	-0.697869	7.31221e-07	-1.86349	-0.656155
159346618	chr2:159346618:A:G	8.07188e-08	-2.12258e-10	-1.232	4.91229e-08	-2.12258e-10	-1.26397	2.61758e-06	-2.12258e-10	-1.24435
159346651	chr2:159346651:C:T	7.61029e-08	-2.12258e-10	-1.29089	4.77912e-08	-2.12258e-10	-1.29146	2.50556e-06	-2.12258e-10	-1.28809
159346717	chr2:159346717:C:T	7.62433e-08	-2.12258e-10	-1.28904	4.79325e-08	-2.12258e-10	-1.2885	2.49637e-06	-2.12258e-10	-1.29176
159347037	chr2:159347037:T:C	9.73062e-08	-2.12258e-10	-1.04511	6.32653e-08	-2.12258e-10	-1.01096	3.22565e-06	-2.12258e-10	-1.03547
159347187	chr2:159347187:G:A	1.30751e-08	-1.76606	-1.2862	1.10038e-08	-1.46325	-1.29681	5.40426e-07	-1.53139	-1.29062
159347915	chr2:159347915:T:C	1.80872e-08	-1.85637	-0.871393	1.06602e-08	-1.74096	-1.05083	5.16459e-07	-1.86154	-1.00583
159348033	chr2:159348033:T:G	7.66104e-08	-2.12258e-10	-1.28424	4.85934e-08	-2.12258e-10	-1.27481	2.51811e-06	-2.12258e-10	-1.28309
159348116	chr2:159348116:C:T	7.97847e-08	-2.12258e-10	-1.24364	5.08485e-08	-2.12258e-10	-1.22945	2.67669e-06	-2.12258e-10	-1.22202
159348421	chr2:159348421:G:A	8.00972e-08	-2.12258e-10	-1.23973	5.06644e-08	-2.12258e-10	-1.23307	2.66436e-06	-2.12258e-10	-1.22664
159348634	chr2:159348634:T:C	4.51058e-08	-0.51901	-1.29495	2.24164e-08	-0.754535	-1.29397	1.40564e-06	-0.569376	-1.29674
159348842	chr2:159348842:A:G	8.13562e-08	-2.12258e-10	-1.22414	5.1275e-08	-2.12258e-10	-1.22109	2.64257e-06	-2.12258e-10	-1.23485
159349301	chr2:159349301:T:C	7.84363e-08	-2.12258e-10	-1.26069	4.88557e-08	-2.12258e-10	-1.26943	2.5651e-06	-2.12258e-10	-1.26461
159349703	chr2:159349703:C:T	2.98395e-08	-0.931253	-1.29589	1.39391e-08	-1.22772	-1.29588	8.44598e-07	-1.08237	-1.29313
159351603	chr2:159351603:C:T	2.81775e-08	-0.987352	-1.2971	1.33281e-08	-1.27131	-1.29712	8.00954e-07	-1.13243	-1.29612
159351790	chr2:159351790:C:A	7.82625e-08	-2.12258e-10	-1.2629	4.88817e-08	-2.12258e-10	-1.26889	2.5398e-06	-2.12258e-10	-1.27452
159351953	chr2:159351953:C:T	8.25971e-08	-2.12258e-10	-1.209	5.23364e-08	-2.12258e-10	-1.20061	2.69569e-06	-2.12258e-10	-1.21495
159352007	chr2:159352007:C:T	7.96248e-08	-2.12258e-10	-1.24565	4.96715e-08	-2.12258e-10	-1.25287	2.57687e-06	-2.12258e-10	-1.26003
159352068	chr2:159352068:A:G	4.37039e-08	-1.84553	-3.10475e-10	2.67324e-08	-1.87242	-3.10475e-10	1.45425e-06	-1.83212	-3.10475e-10
159352286	chr2:159352286:C:T	7.57388e-08	-2.12258e-10	-1.29568	4.76555e-08	-2.12258e-10	-1.2943	2.48539e-06	-2.12258e-10	-1.29617
159352610	chr2:159352610:A:C	4.04588e-08	-0.642955	-1.27973	2.10922e-08	-0.823597	-1.2858	1.35207e-06	-0.630874	-1.2741
159353436	chr2:159353436:A:G	4.73049e-08	-0.474468	-1.29189	2.46874e-08	-0.665526	-1.28648	1.57195e-06	-0.460311	-1.29397
159354351	chr2:159354351:A:AT	8.22419e-08	-2.12258e-10	-1.21331	5.04514e-08	-2.12258e-10	-1.23729	2.67237e-06	-2.12258e-10	-1.22364
159354354	chr2:159354354:T:A	1.69048e-08	-1.50698	-1.2884	7.84292e-09	-1.81157	-1.28711	3.95286e-07	-1.84588	-1.28886
159354722	chr2:159354722:T:A	4.21682e-08	-0.587432	-1.29387	1.89309e-08	-0.924181	-1.29332	1.18398e-06	-0.741609	-1.29611
159355060	chr2:159355060:C:G	1.17933e-08	-1.87812	-1.27732	1.01296e-08	-1.54906	-1.29378	5.21086e-07	-1.57072	-1.28772
159355574	chr2:159355574:C:T	4.57882e-08	-0.502336	-1.29661	2.36334e-08	-0.701276	-1.29436	1.51247e-06	-0.495762	-1.2971
159355843	chr2:159355843:C:T	3.81169e-08	-0.686564	-1.29575	1.71401e-08	-1.02157	-1.29531	1.06595e-06	-0.845795	-1.29694
159356007	chr2:159356007:G:A	8.75151e-08	-2.12258e-10	-1.15116	5.63015e-08	-2.12258e-10	-1.12758	2.85747e-06	-2.12258e-10	-1.15667
159356252	chr2:159356252:C:T	3.5121e-08	-0.780456	-1.28372	1.55061e-08	-1.13054	-1.28652	9.58379e-07	-0.968441	-1.28067
159356506	chr2:159356506:C:G	4.25629e-08	-1.87199	-3.10475e-10	1.64679e-07	-0.0542979	-3.10475e-10	1.69456e-06	-1.67918	-3.10475e-10
159356766	chr2:159356766:G:T	6.19957e-07	-2.12258e-10	0.806678	3.89266e-07	-2.12258e-10	0.805965	2.02301e-05	-2.12258e-10	0.80057
159356906	chr2:159356906:T:C	1.33047e-08	-1.73826	-1.2966	1.09423e-08	-1.4688	-1.29686	6.09106e-07	-1.4063	-1.29607
159357015	chr2:159357015:A:G	5.24619e-07	-2.12258e-10	0.6397	3.31553e-07	-2.12258e-10	0.645491	1.72752e-05	-2.12258e-10	0.642667
159357245	chr2:159357245:T:C	6.40894e-07	-2.12258e-10	0.839891	3.75222e-07	-2.12258e-10	0.769221	2.0603e-05	-2.12258e-10	0.818831
159357403	chr2:159357403:G:A	5.8486e-07	-2.12258e-10	0.7484	3.69711e-07	-2.12258e-10	0.754424	1.92633e-05	-2.12258e-10	0.7516
159357488	chr2:159357488:A:G	5.13533e-07	-2.12258e-10	0.618341	3.24516e-07	-2.12258e-10	0.624037	1.69094e-05	-2.12258e-10	0.621267
159357722	chr2:159357722:C:T	7.65771e-08	-2.12258e-10	-1.28467	4.76601e-08	-2.12258e-10	-1.2942	2.48515e-06	-2.12258e-10	-1.29627
159357747	chr2:159357747:T:A	5.35846e-07	-2.12258e-10	0.660875	3.3864e-07	-2.12258e-10	0.666641	1.76438e-05	-2.12258e-10	0.66378
159357849	chr2:159357849:T:C	1.73316e-08	-1.77619	-0.994256	1.00461e-08	-1.85199	-0.999127	5.39752e-07	-1.8521	-0.971146
159357894	chr2:159357894:C:T	1.4322e-07	-2.12258e-10	-0.658587	8.65527e-08	-2.12258e-10	-0.697545	4.60761e-06	-2.12258e-10	-0.678893
159357939	chr2:159357939:C:T	5.61514e-08	-1.59492	-3.10475e-10	2.70167e-08	-1.86184	-3.10475e-10	1.39277e-06	-1.87531	-3.10475e-10
159358009	chr2:159358009:A:C	8.21289e-08	-2.12258e-10	-1.21468	5.23524e-08	-2.12258e-10	-1.2003	2.68057e-06	-2.12258e-10	-1.22057
159358368	chr2:159358368:G:C	6.75997e-08	-1.40937	-3.10475e-10	2.93055e-08	-1.78052	-3.10475e-10	1.46304e-06	-1.82609	-3.10475e-10
159358375	chr2:159358375:C:T	7.56934e-08	-2.12258e-10	-1.29628	4.77555e-08	-2.12258e-10	-1.2922	2.48625e-06	-2.12258e-10	-1.29583
159358694	chr2:159358694:T:C	4.28474e-08	-0.582494	-1.28283	1.90489e-08	-0.929939	-1.28135	1.1882e-06	-0.746293	-1.28787
159358943	chr2:159358943:C:T	4.26188e-08	-0.599238	-1.27144	1.8989e-08	-0.945036	-1.2694	1.17992e-06	-0.762809	-1.27835
159359131	chr2:159359131:A:T	4.80548e-07	-2.12258e-10	0.551955	3.03646e-07	-2.12258e-10	0.557563	1.5822e-05	-2.12258e-10	0.554795
159359162	chr2:159359162:C:G	4.36476e-08	-0.577882	-1.26894	1.93914e-08	-0.926698	-1.26677	1.20652e-06	-0.742696	-1.27617
159359368	chr2:159359368:A:C	7.58009e-08	-2.12258e-10	-1.29486	4.7523e-08	-2.12258e-10	-1.29708	2.4873e-06	-2.12258e-10	-1.29541
159359491	chr2:159359491:G:C	4.69682e-08	-1.7735	-3.10475e-10	3.3859e-08	-1.63609	-3.10475e-10	1.8051e-06	-1.61599	-3.10475e-10
159359506	chr2:159359506:C:T	4.28283e-08	-0.595268	-1.27051	1.90732e-08	-0.941608	-1.26841	1.18533e-06	-0.759066	-1.27752
159359510	chr2:159359510:C:T	5.23932e-07	-2.12258e-10	0.638389	3.31107e-07	-2.12258e-10	0.644143	1.72517e-05	-2.12258e-10	0.641308
159359553	chr2:159359553:T:C	4.12575e-08	-0.62394	-1.2792	1.84437e-08	-0.966104	-1.27747	1.14557e-06	-0.785845	-1.28486
159359902	chr2:159359902:A:G	4.35287e-08	-0.58271	-1.26684	1.9354e-08	-0.930854	-1.26454	1.20309e-06	-0.74726	-1.27445
159359905	chr2:159359905:GC:G	7.57905e-08	-2.12258e-10	-1.295	4.78838e-08	-2.12258e-10	-1.28952	2.49006e-06	-2.12258e-10	-1.2943
159359918	chr2:159359918:A:G	4.34275e-08	-0.588074	-1.26381	1.9335e-08	-0.934802	-1.26158	1.20106e-06	-0.75156	-1.27184
159360021	chr2:159360021:A:C	7.59859e-08	-2.12258e-10	-1.29242	4.80966e-08	-2.12258e-10	-1.28509	2.49731e-06	-2.12258e-10	-1.29139
159360479	chr2:159360479:C:T	4.12918e-08	-0.627952	-1.27436	1.84724e-08	-0.969604	-1.27241	1.14593e-06	-0.78958	-1.2808
159361000	chr2:159361000:A:G	4.2815e-08	-0.606553	-1.25953	1.91037e-08	-0.951276	-1.25714	1.18401e-06	-0.769603	-1.26809
159361045	chr2:159361045:G:A	4.87364e-07	-2.12258e-10	0.566039	3.0785e-07	-2.12258e-10	0.571314	1.60394e-05	-2.12258e-10	0.568442
159361065	chr2:159361065:T:C	5.36627e-07	-2.12258e-10	0.662331	3.38934e-07	-2.12258e-10	0.667506	1.76592e-05	-2.12258e-10	0.664654
159361079	chr2:159361079:A:G	4.93941e-07	-2.12258e-10	0.579444	3.11944e-07	-2.12258e-10	0.584526	1.62539e-05	-2.12258e-10	0.581728
159361237	chr2:159361237:A:G	4.53121e-08	-0.774563	-1.03483	2.14431e-08	-1.0698	-1.02309	1.29101e-06	-0.896521	-1.05466
159361255	chr2:159361255:G:A	1.64875e-08	-1.57305	-1.24732	8.9565e-09	-1.73175	-1.23417	9.13882e-07	-1.04402	-1.25264
159361428	chr2:159361428:A:G	2.02592e-08	-1.7462	-0.868162	1.15957e-08	-1.83453	-0.87313	6.26401e-07	-1.83483	-0.839536
159361716	chr2:159361716:A:C	2.04176e-08	-1.74073	-0.865839	1.1649e-08	-1.83224	-0.870833	6.29458e-07	-1.83237	-0.837131
159361896	chr2:159361896:G:A	5.01514e-08	-0.413861	-1.29407	2.17392e-08	-0.785775	-1.2934	1.37892e-06	-0.589152	-1.29615
159362240	chr2:159362240:C:A	2.21711e-07	-2.12258e-10	-0.221596	1.16636e-07	-2.12258e-10	-0.399244	6.51342e-06	-2.12258e-10	-0.332739
159362263	chr2:159362263:G:A	4.57952e-08	-1.79879	-3.10475e-10	2.66584e-08	-1.8752	-3.10475e-10	1.39033e-06	-1.87706	-3.10475e-10
159362479	chr2:159362479:G:A	5.97388e-08	-1.53299	-3.10475e-10	2.91441e-08	-1.78604	-3.10475e-10	1.58552e-06	-1.74569	-3.10475e-10
159362665	chr2:159362665:G:A	7.90921e-08	-2.12258e-10	-1.25236	4.86567e-08	-2.12258e-10	-1.27351	2.52462e-06	-2.12258e-10	-1.28051
159362962	chr2:159362962:C:T	1.42566e-08	-1.79483	-1.17092	1.02699e-08	-1.6727	-1.15638	5.96143e-07	-1.54683	-1.17705
159363041	chr2:159363041:C:G	3.08228e-07	-2.12258e-10	0.107866	1.48324e-07	-2.12258e-10	-0.1589	9.25041e-06	-2.12258e-10	0.0180642
159363311	chr2:159363311:A:G	1.50217e-07	-2.12258e-10	-0.610893	9.93303e-08	-2.12258e-10	-0.559848	4.99475e-06	-2.12258e-10	-0.598217
159363483	chr2:159363483:G:A	1.56163e-07	-2.12258e-10	-0.572069	1.02093e-07	-2.12258e-10	-0.532411	5.1278e-06	-2.12258e-10	-0.571926
159363620	chr2:159363620:G:A	7.61591e-08	-2.12258e-10	-1.29015	4.78193e-08	-2.12258e-10	-1.29087	2.50399e-06	-2.12258e-10	-1.28872
159363625	chr2:159363625:G:A	7.61591e-08	-2.12258e-10	-1.29015	4.78193e-08	-2.12258e-10	-1.29087	2.50399e-06	-2.12258e-10	-1.28872
159363653	chr2:159363653:A:G	1.71244e-07	-2.12258e-10	-0.479886	9.07734e-08	-2.12258e-10	-0.649932	5.30246e-06	-2.12258e-10	-0.538432
159363749	chr2:159363749:A:C	9.13917e-08	-2.12258e-10	-1.10782	5.55501e-08	-2.12258e-10	-1.14101	2.98182e-06	-2.12258e-10	-1.11407
159363826	chr2:159363826:T:C	2.20961e-08	-1.23043	-1.29714	7.30079e-09	-1.87363	-1.29668	1.59897e-06	-0.440854	-1.29639
159364086	chr2:159364086:G:T	1.29472e-08	-1.77364	-1.28845	7.8128e-09	-1.80862	-1.29391	7.1055e-07	-1.26404	-1.28428
159364174	chr2:159364174:C:T	8.25658e-08	-2.12258e-10	-1.20938	5.01809e-08	-2.12258e-10	-1.24266	2.59607e-06	-2.12258e-10	-1.2526
159364234	chr2:159364234:G:A	2.4416e-07	-2.12258e-10	-0.125149	1.19076e-07	-2.12258e-10	-0.378535	7.38766e-06	-2.12258e-10	-0.206792
159364287	chr2:159364287:A:G	1.63972e-07	-2.12258e-10	-0.523278	8.88702e-08	-2.12258e-10	-0.671122	4.87536e-06	-2.12258e-10	-0.62241
159365123	chr2:159365123:T:C	1.10122e-07	-2.12258e-10	-0.921386	6.72629e-08	-2.12258e-10	-0.94969	3.5427e-06	-2.12258e-10	-0.941714
159365291	chr2:159365291:T:C	1.64495e-07	-2.12258e-10	-0.520092	8.91406e-08	-2.12258e-10	-0.668083	4.89038e-06	-2.12258e-10	-0.619334
159365728	chr2:159365728:A:G	1.71463e-07	-2.12258e-10	-0.478604	9.25422e-08	-2.12258e-10	-0.630633	5.08272e-06	-2.12258e-10	-0.580758
159365944	chr2:159365944:C:A	2.03061e-08	-1.39141	-1.22064	8.13203e-09	-1.85863	-1.20385	1.4067e-06	-0.630783	-1.23457
159366199	chr2:159366199:C:T	1.91693e-07	-2.12258e-10	-0.367077	9.65132e-08	-2.12258e-10	-0.588618	5.85861e-06	-2.12258e-10	-0.438691
159366368	chr2:159366368:C:T	2.10992e-08	-1.33235	-1.24138	7.85936e-09	-1.8685	-1.22809	1.5063e-06	-0.542412	-1.25453
159366391	chr2:159366391:A:T	1.63906e-07	-2.12258e-10	-0.523677	8.88218e-08	-2.12258e-10	-0.671666	4.87261e-06	-2.12258e-10	-0.622974
159366536	chr2:159366536:T:C	1.24389e-08	-1.80995	-1.29219	8.08532e-09	-1.77226	-1.29599	6.45518e-07	-1.35537	-1.28893
159366671	chr2:159366671:T:C	1.24554e-08	-1.80821	-1.29261	8.06305e-09	-1.77479	-1.29622	6.48543e-07	-1.35012	-1.28951
159366873	chr2:159366873:G:C	1.86084e-07	-2.12258e-10	-0.396771	9.92366e-08	-2.12258e-10	-0.560792	5.48552e-06	-2.12258e-10	-0.504492
159367124	chr2:159367124:C:T	8.92427e-08	-2.12258e-10	-1.13161	5.41599e-08	-2.12258e-10	-1.16636	2.89758e-06	-2.12258e-10	-1.14273
159367354	chr2:159367354:T:C	1.73884e-08	-1.47511	-1.29206	7.58084e-09	-1.83684	-1.29583	8.73294e-07	-1.05356	-1.28853
159367389	chr2:159367389:T:C	1.24743e-08	-1.80807	-1.29123	8.08709e-09	-1.77247	-1.29556	6.46956e-07	-1.35431	-1.28777
159367657	chr2:159367657:A:G	8.80971e-08	-2.12258e-10	-1.14453	5.20597e-08	-2.12258e-10	-1.20591	2.76836e-06	-2.12258e-10	-1.18835
159367701	chr2:159367701:C:G	6.64818e-08	-1.42604	-3.10475e-10	2.9133e-08	-1.78643	-3.10475e-10	1.45469e-06	-1.83181	-3.10475e-10
159367760	chr2:159367760:C:T	1.0522e-07	-2.12258e-10	-0.966919	5.83307e-08	-2.12258e-10	-1.09217	3.29149e-06	-2.12258e-10	-1.01526
159367907	chr2:159367907:A:C	1.25176e-08	-1.8175	-1.27833	8.2356e-09	-1.76265	-1.28718	6.43088e-07	-1.37561	-1.27246
159368479	chr2:159368479:C:A	1.76418e-08	-1.46712	-1.28558	7.7136e-09	-1.83586	-1.27945	1.16428e-06	-0.763402	-1.2911
159368777	chr2:159368777:G:A	1.83755e-08	-1.45241	-1.25955	7.89427e-09	-1.84313	-1.24903	1.23146e-06	-0.727911	-1.27049
159369074	chr2:159369074:C:T	9.35111e-08	-2.12258e-10	-1.08489	5.37435e-08	-2.12258e-10	-1.17407	2.9893e-06	-2.12258e-10	-1.11156
159369150	chr2:159369150:A:C	9.48145e-08	-2.12258e-10	-1.07105	5.71769e-08	-2.12258e-10	-1.11215	3.0701e-06	-2.12258e-10	-1.08489
159369559	chr2:159369559:CAA:C	9.20031e-08	-2.12258e-10	-1.10115	5.30831e-08	-2.12258e-10	-1.18644	2.94398e-06	-2.12258e-10	-1.12684
159369766	chr2:159369766:C:T	6.7717e-08	-1.40764	-3.10475e-10	2.93417e-08	-1.77929	-3.10475e-10	1.46212e-06	-1.82671	-3.10475e-10
159369889	chr2:159369889:T:A	9.1738e-08	-2.12258e-10	-1.10404	5.29653e-08	-2.12258e-10	-1.18866	2.93511e-06	-2.12258e-10	-1.12986
159370164	chr2:159370164:C:T	9.2324e-08	-2.12258e-10	-1.09767	5.32231e-08	-2.12258e-10	-1.18381	2.95373e-06	-2.12258e-10	-1.12353
159370259	chr2:159370259:T:G	1.22468e-08	-1.8286	-1.28911	8.31435e-09	-1.74591	-1.29441	6.14641e-07	-1.40818	-1.28514
159370347	chr2:159370347:C:T	7.58087e-08	-2.12258e-10	-1.29476	4.78313e-08	-2.12258e-10	-1.29062	2.50322e-06	-2.12258e-10	-1.28903
159370576	chr2:159370576:G:A	4.26502e-08	-1.86994	-3.10475e-10	2.65621e-08	-1.87881	-3.10475e-10	1.38703e-06	-1.87944	-3.10475e-10
159370796	chr2:159370796:T:G	1.51082e-08	-1.65179	-1.25595	1.25128e-08	-1.36273	-1.26881	4.47373e-07	-1.7511	-1.25986
159371464	chr2:159371464:A:T	8.92892e-08	-2.12258e-10	-1.13109	5.28185e-08	-2.12258e-10	-1.19144	2.81399e-06	-2.12258e-10	-1.172
159371623	chr2:159371623:G:A	9.08817e-08	-2.12258e-10	-1.11341	5.25833e-08	-2.12258e-10	-1.1959	2.90869e-06	-2.12258e-10	-1.1389
159371672	chr2:159371672:T:C	8.91623e-08	-2.12258e-10	-1.13251	5.18467e-08	-2.12258e-10	-1.21001	2.85736e-06	-2.12258e-10	-1.1567
159372034	chr2:159372034:A:T	8.30038e-08	-2.12258e-10	-1.20409	5.26829e-08	-2.12258e-10	-1.19401	2.73153e-06	-2.12258e-10	-1.20174
159372769	chr2:159372769:A:T	8.94821e-08	-2.12258e-10	-1.12893	5.4575e-08	-2.12258e-10	-1.15872	2.92588e-06	-2.12258e-10	-1.13301
159372813	chr2:159372813:A:G	2.80581e-08	-1.8048	-0.483891	1.62895e-08	-1.87965	-0.488126	8.73494e-07	-1.8655	-0.476359
159373272	chr2:159373272:G:A	8.87475e-08	-2.12258e-10	-1.13718	5.41683e-08	-2.12258e-10	-1.1662	2.90199e-06	-2.12258e-10	-1.14121
159373627	chr2:159373627:T:C	1.27234e-07	-2.12258e-10	-0.776942	6.72623e-08	-2.12258e-10	-0.949699	3.97952e-06	-2.12258e-10	-0.825443
159373747	chr2:159373747:C:T	4.52924e-08	-1.80983	-3.10475e-10	2.65409e-08	-1.87961	-3.10475e-10	1.40567e-06	-1.86609	-3.10475e-10
159373999	chr2:159373999:C:T	8.83074e-08	-2.12258e-10	-1.14215	5.39254e-08	-2.12258e-10	-1.1707	2.88787e-06	-2.12258e-10	-1.14608
159374055	chr2:159374055:A:C	8.35405e-08	-2.12258e-10	-1.19764	5.13291e-08	-2.12258e-10	-1.22004	2.73411e-06	-2.12258e-10	-1.2008
159374137	chr2:159374137:T:C	1.5477e-08	-1.67915	-1.20446	8.62783e-09	-1.78466	-1.21864	4.39357e-07	-1.81737	-1.21168
159374242	chr2:159374242:C:T	8.88259e-08	-2.12258e-10	-1.13629	5.4212e-08	-2.12258e-10	-1.1654	2.90456e-06	-2.12258e-10	-1.14032
159374300	chr2:159374300:A:C	4.49702e-07	-2.12258e-10	0.485613	2.54824e-07	-2.12258e-10	0.382273	1.40872e-05	-2.12258e-10	0.438665
159374451	chr2:159374451:T:C	8.86071e-08	-2.12258e-10	-1.13876	5.4091e-08	-2.12258e-10	-1.16763	2.89746e-06	-2.12258e-10	-1.14277
159374597	chr2:159374597:A:G	9.73763e-08	-2.12258e-10	-1.04439	5.54195e-08	-2.12258e-10	-1.14337	3.10003e-06	-2.12258e-10	-1.07519
159374648	chr2:159374648:A:G	2.94524e-07	-2.12258e-10	0.0623893	1.71085e-07	-2.12258e-10	-0.0161357	9.34122e-06	-2.12258e-10	0.0278332
159374806	chr2:159374806:A:G	1.24986e-08	-1.8296	-1.26775	8.46772e-09	-1.74289	-1.27915	6.28345e-07	-1.41041	-1.26086
159374846	chr2:159374846:G:A	1.52724e-08	-1.87216	-1.02477	9.41993e-09	-1.86805	-1.04742	4.98398e-07	-1.86728	-1.03568
159375102	chr2:159375102:G:A	3.67035e-07	-2.12258e-10	0.282484	2.12284e-07	-2.12258e-10	0.199628	1.16374e-05	-2.12258e-10	0.247623
159375194	chr2:159375194:C:A	3.67548e-07	-2.12258e-10	0.283882	2.12571e-07	-2.12258e-10	0.200979	1.16534e-05	-2.12258e-10	0.248992
159375548	chr2:159375548:G:A	1.1738e-08	-1.8746	-1.28554	1.08005e-08	-1.49824	-1.28046	4.75516e-07	-1.6657	-1.28426
159375630	chr2:159375630:T:C	7.86107e-08	-2.12258e-10	-1.25846	4.8622e-08	-2.12258e-10	-1.27422	2.56291e-06	-2.12258e-10	-1.26546
159375783	chr2:159375783:G:T	9.0189e-08	-2.12258e-10	-1.12106	5.23094e-08	-2.12258e-10	-1.20112	2.88855e-06	-2.12258e-10	-1.14585
159375785	chr2:159375785:C:T	2.0768e-08	-1.87964	-0.709919	2.08574e-08	-1.42187	-0.69872	8.91088e-07	-1.6068	-0.715114
159376456	chr2:159376456:G:A	9.35969e-08	-2.12258e-10	-1.08397	5.46294e-08	-2.12258e-10	-1.15773	2.91666e-06	-2.12258e-10	-1.13616
159377423	chr2:159377423:T:C	9.43696e-08	-2.12258e-10	-1.07575	5.39292e-08	-2.12258e-10	-1.17063	2.99804e-06	-2.12258e-10	-1.10865
159377461	chr2:159377461:A:G	1.17226e-08	-1.87927	-1.28218	1.22143e-08	-1.37932	-1.27637	4.42458e-07	-1.74144	-1.28057
159377532	chr2:159377532:T:C	1.20651e-08	-1.85075	-1.28191	8.74774e-09	-1.69977	-1.28974	5.75554e-07	-1.48216	-1.27687
159377552	chr2:159377552:T:C	9.95888e-08	-2.12258e-10	-1.02192	5.62842e-08	-2.12258e-10	-1.12788	3.15529e-06	-2.12258e-10	-1.05752
159377994	chr2:159377994:A:G	8.47216e-08	-2.12258e-10	-1.1836	5.18708e-08	-2.12258e-10	-1.20954	2.76623e-06	-2.12258e-10	-1.18912
159378051	chr2:159378051:C:T	7.92603e-08	-2.12258e-10	-1.25023	4.93587e-08	-2.12258e-10	-1.25918	2.59747e-06	-2.12258e-10	-1.25206
159378169	chr2:159378169:C:T	8.24559e-08	-2.12258e-10	-1.21071	5.06632e-08	-2.12258e-10	-1.2331	2.69423e-06	-2.12258e-10	-1.21549
159378581	chr2:159378581:A:ATAAG	8.32444e-08	-2.12258e-10	-1.20119	5.1088e-08	-2.12258e-10	-1.22475	2.72157e-06	-2.12258e-10	-1.2054
159378682	chr2:159378682:C:CA	8.32594e-08	-2.12258e-10	-1.20101	5.10957e-08	-2.12258e-10	-1.2246	2.72203e-06	-2.12258e-10	-1.20523
159378871	chr2:159378871:T:G	1.26382e-08	-1.819	-1.26726	8.34941e-09	-1.75756	-1.27854	6.47096e-07	-1.38203	-1.25983
159379002	chr2:159379002:T:C	1.29194e-08	-1.87248	-1.19176	8.02772e-09	-1.87013	-1.20527	4.22798e-07	-1.86921	-1.19826
159379240	chr2:159379240:A:G	8.87162e-08	-2.12258e-10	-1.13753	5.23665e-08	-2.12258e-10	-1.20003	2.78502e-06	-2.12258e-10	-1.18235
159379487	chr2:159379487:C:T	1.78649e-07	-2.12258e-10	-0.437548	9.02228e-08	-2.12258e-10	-0.656016	5.50187e-06	-2.12258e-10	-0.501516
159379744	chr2:159379744:T:A	6.15515e-08	-1.5031	-3.10475e-10	2.72863e-08	-1.85191	-3.10475e-10	1.40057e-06	-1.86973	-3.10475e-10
159380107	chr2:159380107:T:C	4.65858e-08	-1.78168	-3.10475e-10	3.09441e-08	-1.72612	-3.10475e-10	1.63051e-06	-1.71771	-3.10475e-10
159380181	chr2:159380181:CTT:C	1.18782e-08	-1.87842	-1.26985	1.15439e-08	-1.44979	-1.26235	4.67034e-07	-1.69999	-1.26797
159380479	chr2:159380479:T:G	1.19818e-07	-2.12258e-10	-0.836995	6.37611e-08	-2.12258e-10	-1.00315	3.73432e-06	-2.12258e-10	-0.889039
159380561	chr2:159380561:A:G	8.78292e-08	-2.12258e-10	-1.14758	5.33742e-08	-2.12258e-10	-1.18097	2.93074e-06	-2.12258e-10	-1.13135
159380891	chr2:159380891:T:C	4.45621e-08	-1.82609	-3.10475e-10	2.66437e-08	-1.87575	-3.10475e-10	1.38695e-06	-1.8795	-3.10475e-10
159381598	chr2:159381598:A:T	2.46864e-08	-1.63359	-0.78313	1.03022e-08	-1.8767	-0.949247	7.60228e-07	-1.64222	-0.838523
159381644	chr2:159381644:C:T	9.04985e-08	-2.12258e-10	-1.11764	5.50559e-08	-2.12258e-10	-1.14995	2.95145e-06	-2.12258e-10	-1.12431
159381818	chr2:159381818:C:G	1.25037e-08	-1.85132	-1.24563	8.40938e-09	-1.77961	-1.24934	6.26191e-07	-1.43133	-1.24337
159382008	chr2:159382008:C:A	3.20118e-07	0.145718	-3.10475e-10	1.74931e-07	0.00609077	-3.10475e-10	8.67334e-06	-0.0463497	-3.10475e-10
159382207	chr2:159382207:A:G	1.60677e-07	-0.543578	-3.10475e-10	1.31075e-07	-0.28253	-3.10475e-10	4.17747e-06	-0.776899	-3.10475e-10
159382422	chr2:159382422:T:C	8.17904e-08	-2.12258e-10	-1.21881	5.14499e-08	-2.12258e-10	-1.21769	2.72223e-06	-2.12258e-10	-1.20515
159382601	chr2:159382601:T:C	4.35466e-08	-1.84914	-3.10475e-10	7.46988e-08	-0.844834	-3.10475e-10	2.36001e-06	-1.34794	-3.10475e-10
159382867	chr2:159382867:A:G	3.18433e-08	-1.85851	-0.303635	1.93257e-08	-1.57539	-0.621471	1.26614e-06	-1.56844	-0.402193
159383381	chr2:159383381:CTT:C	5.50951e-08	-1.87195	0.25804	3.38248e-08	-1.86483	0.227727	1.79502e-06	-1.86337	0.241776
159383386	chr2:159383386:TTCTAAGTATGAAGAA:T	4.94662e-08	-1.87388	0.152193	3.05495e-08	-1.86188	0.122929	1.62069e-06	-1.86026	0.136511
159383822	chr2:159383822:G:A	1.26376e-08	-1.86888	-1.21741	9.06886e-09	-1.73182	-1.22163	5.931e-07	-1.51468	-1.21432
159383855	chr2:159383855:C:A	8.23311e-08	-2.12258e-10	-1.21222	5.11757e-08	-2.12258e-10	-1.22303	2.71966e-06	-2.12258e-10	-1.2061
159384141	chr2:159384141:T:C	8.7717e-08	-2.12258e-10	-1.14886	5.33065e-08	-2.12258e-10	-1.18224	2.92666e-06	-2.12258e-10	-1.13274
159384181	chr2:159384181:A:G	8.63281e-08	-2.12258e-10	-1.16482	5.12568e-08	-2.12258e-10	-1.22145	2.72116e-06	-2.12258e-10	-1.20555
159384353	chr2:159384353:T:C	7.56591e-08	-2.12258e-10	-1.29674	4.75265e-08	-2.12258e-10	-1.29701	2.48381e-06	-2.12258e-10	-1.29681
159384702	chr2:159384702:CTA:C	4.84587e-08	-1.87361	0.131354	2.99127e-08	-1.86233	0.102316	1.58627e-06	-1.86076	0.115542
159384739	chr2:159384739:C:T	4.54448e-08	-1.80647	-3.10475e-10	3.25917e-08	-1.67424	-3.10475e-10	1.45406e-06	-1.83225	-3.10475e-10
159384818	chr2:159384818:T:C	4.30187e-08	-1.58718	-0.27416	1.59054e-08	-1.87949	-0.512154	1.20847e-06	-1.6803	-0.33695
159385425	chr2:159385425:A:G	3.87338e-08	-1.51819	-0.448073	1.36717e-08	-1.8777	-0.665273	9.69023e-07	-1.72864	-0.509428
159385913	chr2:159385913:A:G	7.6345e-08	-2.12258e-10	-1.28771	4.75234e-08	-2.12258e-10	-1.29708	2.4865e-06	-2.12258e-10	-1.29573
159386077	chr2:159386077:G:T	1.33096e-08	-1.74014	-1.29435	8.05277e-09	-1.77537	-1.29691	7.41111e-07	-1.20974	-1.29646
159386105	chr2:159386105:A:T	1.68303e-07	-2.12258e-10	-0.497204	8.62316e-08	-2.12258e-10	-0.701262	4.92561e-06	-2.12258e-10	-0.612155
159386672	chr2:159386672:T:A	7.74727e-08	-2.12258e-10	-1.27305	4.75244e-08	-2.12258e-10	-1.29706	2.49663e-06	-2.12258e-10	-1.29166
159387215	chr2:159387215:A:G	7.86335e-08	-2.12258e-10	-1.25817	4.76471e-08	-2.12258e-10	-1.29448	2.51683e-06	-2.12258e-10	-1.2836
159387305	chr2:159387305:T:C	1.3573e-07	-2.12258e-10	-0.712304	8.24407e-08	-2.12258e-10	-0.746218	4.34231e-06	-2.12258e-10	-0.738198
159387408	chr2:159387408:A:G	1.47811e-08	-1.86663	-1.063	9.19841e-09	-1.84704	-1.09223	5.27903e-07	-1.78251	-1.06294
159387569	chr2:159387569:T:C	7.6811e-08	-2.12258e-10	-1.28162	4.7547e-08	-2.12258e-10	-1.29658	2.4874e-06	-2.12258e-10	-1.29536
159387578	chr2:159387578:G:T	1.85855e-08	-1.41345	-1.28714	9.49686e-09	-1.62227	-1.28507	5.45318e-07	-1.52235	-1.29064
159387694	chr2:159387694:G:A	7.75346e-08	-2.12258e-10	-1.27225	4.75247e-08	-2.12258e-10	-1.29705	2.49714e-06	-2.12258e-10	-1.29146
159388247	chr2:159388247:A:C	7.88821e-08	-2.12258e-10	-1.25502	4.87361e-08	-2.12258e-10	-1.27188	2.58113e-06	-2.12258e-10	-1.25838
159388577	chr2:159388577:T:A	7.73881e-08	-2.12258e-10	-1.27414	4.75209e-08	-2.12258e-10	-1.29713	2.49491e-06	-2.12258e-10	-1.29235
159388684	chr2:159388684:CATGTAGTAAACATGTTCA:C	1.48646e-08	-1.8749	-1.04909	9.50682e-09	-1.8271	-1.07918	5.53122e-07	-1.7497	-1.04908
159389128	chr2:159389128:A:ACC	2.64141e-08	-1.54259	-0.806484	1.09454e-08	-1.85758	-0.907797	6.39334e-07	-1.85957	-0.794358
159389133	chr2:159389133:A:C	1.10778e-07	-2.12258e-10	-0.915442	7.11743e-08	-2.12258e-10	-0.893167	3.65876e-06	-2.12258e-10	-0.909479
159389641	chr2:159389641:T:C	2.43734e-08	-1.14819	-1.28129	9.72317e-09	-1.62853	-1.25525	6.40555e-07	-1.3836	-1.26842
159389857	chr2:159389857:C:A	2.33551e-08	-1.2519	-1.22026	1.22e-08	-1.46619	-1.19067	1.02097e-06	-0.998033	-1.18782
159389917	chr2:159389917:ATAT:A	1.28094e-08	-1.87222	-1.20057	8.19808e-09	-1.83658	-1.21782	4.68641e-07	-1.76488	-1.19964
159390013	chr2:159390013:T:C	2.4813e-08	-1.20055	-1.21106	1.28524e-08	-1.42496	-1.17981	1.09473e-06	-0.939348	-1.17675
159390185	chr2:159390185:C:T	2.41911e-08	-1.23437	-1.20262	1.26227e-08	-1.45279	-1.17001	1.06121e-06	-0.980293	-1.1669
159390409	chr2:159390409:A:G	8.51551e-08	-2.12258e-10	-1.1785	5.43969e-08	-2.12258e-10	-1.16199	2.85953e-06	-2.12258e-10	-1.15595
159390682	chr2:159390682:T:A	7.71129e-08	-2.12258e-10	-1.2777	4.87263e-08	-2.12258e-10	-1.27208	2.53077e-06	-2.12258e-10	-1.27808
159390882	chr2:159390882:A:G	7.70843e-08	-2.12258e-10	-1.27807	4.87057e-08	-2.12258e-10	-1.2725	2.52984e-06	-2.12258e-10	-1.27845
159390989	chr2:159390989:T:A	5.04293e-08	-1.7024	-3.10475e-10	3.73562e-08	-1.5378	-3.10475e-10	2.00475e-06	-1.51108	-3.10475e-10
159391043	chr2:159391043:T:C	3.71789e-08	-0.71279	-1.29444	1.44414e-08	-1.19195	-1.29625	8.76724e-07	-1.04187	-1.29629
159391102	chr2:159391102:G:A	1.95614e-08	-1.35714	-1.29228	9.82887e-09	-1.58202	-1.29095	5.70137e-07	-1.4738	-1.29468
159391228	chr2:159391228:T:C	7.97744e-08	-2.12258e-10	-1.24377	5.36756e-08	-2.12258e-10	-1.17534	2.68404e-06	-2.12258e-10	-1.21928
159391248	chr2:159391248:G:A	2.39284e-08	-1.2735	-1.17441	1.03488e-08	-1.70631	-1.11512	6.43606e-07	-1.50377	-1.1435
159391411	chr2:159391411:G:A	1.18681e-08	-1.86801	-1.28111	7.58154e-09	-1.84473	-1.28785	4.26375e-07	-1.77802	-1.28102
159391779	chr2:159391779:GAT:G	9.24645e-08	-2.12258e-10	-1.09615	5.15136e-08	-2.12258e-10	-1.21645	2.85144e-06	-2.12258e-10	-1.15878
159391956	chr2:159391956:G:A	4.55032e-08	-1.80519	-3.10475e-10	2.75111e-08	-1.84371	-3.10475e-10	1.73546e-06	-1.65533	-3.10475e-10
159392222	chr2:159392222:T:C	4.62799e-08	-1.78827	-3.10475e-10	2.97201e-08	-1.76648	-3.10475e-10	1.59807e-06	-1.73781	-3.10475e-10
159392606	chr2:159392606:C:G	3.58626e-08	-1.8315	-0.211782	1.93552e-08	-1.65597	-0.539364	1.30226e-06	-1.6458	-0.296702
159393158	chr2:159393158:T:C	1.08485e-07	-2.12258e-10	-0.936356	6.99243e-08	-2.12258e-10	-0.910886	3.58997e-06	-2.12258e-10	-0.92846
159393260	chr2:159393260:T:C	1.05997e-07	-2.12258e-10	-0.959564	5.63621e-08	-2.12258e-10	-1.1265	3.23535e-06	-2.12258e-10	-1.03247
159393291	chr2:159393291:T:A	9.62386e-08	-2.12258e-10	-1.05614	5.81762e-08	-2.12258e-10	-1.09482	3.13403e-06	-2.12258e-10	-1.06429
159393627	chr2:159393627:TC:T	1.03428e-07	-2.12258e-10	-0.984096	5.53842e-08	-2.12258e-10	-1.144	3.16582e-06	-2.12258e-10	-1.05419
159393830	chr2:159393830:C:G	3.78542e-08	-0.69456	-1.29467	1.46245e-08	-1.17922	-1.29638	8.88956e-07	-1.02789	-1.29642
159393879	chr2:159393879:A:G	1.30601e-08	-1.84238	-1.21103	7.89072e-09	-1.86793	-1.22468	4.37808e-07	-1.82394	-1.20864
159394058	chr2:159394058:T:C	1.3042e-08	-1.8424	-1.2124	7.87435e-09	-1.86871	-1.22598	4.36005e-07	-1.82595	-1.21076
159394570	chr2:159394570:A:G	1.30256e-08	-1.84258	-1.21348	7.86727e-09	-1.86862	-1.22696	4.35619e-07	-1.82575	-1.21184
159394872	chr2:159394872:C:T	1.37485e-08	-1.83764	-1.1644	8.15767e-09	-1.87262	-1.18672	4.4958e-07	-1.83518	-1.17086
159394996	chr2:159394996:C:T	5.10844e-08	-1.68949	-3.10475e-10	2.68245e-08	-1.86898	-3.10475e-10	1.41864e-06	-1.8569	-3.10475e-10
159395061	chr2:159395061:A:G	7.59223e-08	-2.12258e-10	-1.29326	4.77262e-08	-2.12258e-10	-1.29282	2.48306e-06	-2.12258e-10	-1.29711
159395154	chr2:159395154:C:T	7.89204e-08	-2.12258e-10	-1.25453	5.27925e-08	-2.12258e-10	-1.19193	2.64856e-06	-2.12258e-10	-1.23259
159395881	chr2:159395881:A:G	1.31711e-08	-1.83884	-1.20611	7.90564e-09	-1.87041	-1.22031	4.37036e-07	-1.82986	-1.20448
159396057	chr2:159396057:A:G	3.38291e-08	-1.81752	-0.284134	1.76793e-08	-1.67494	-0.610967	1.16092e-06	-1.66917	-0.388218
159396260	chr2:159396260:G:A	6.56505e-08	-1.43863	-3.10475e-10	2.89325e-08	-1.79333	-3.10475e-10	1.44767e-06	-1.83665	-3.10475e-10
159396415	chr2:159396415:A:G	8.80816e-08	-2.12258e-10	-1.14471	5.2908e-08	-2.12258e-10	-1.18974	2.83301e-06	-2.12258e-10	-1.16527
159396625	chr2:159396625:A:G	6.5413e-08	-1.44225	-3.10475e-10	2.88864e-08	-1.79493	-3.10475e-10	1.44605e-06	-1.83777	-3.10475e-10
159396716	chr2:159396716:C:G	1.02019e-07	-2.12258e-10	-0.997809	6.56098e-08	-2.12258e-10	-0.974573	3.37364e-06	-2.12258e-10	-0.990611
159398287	chr2:159398287:A:T	1.3176e-08	-1.84015	-1.20442	7.92228e-09	-1.86989	-1.21873	4.38344e-07	-1.82854	-1.20281
159398478	chr2:159398478:T:C	1.3197e-08	-1.83962	-1.20336	7.9305e-09	-1.86987	-1.21771	4.38894e-07	-1.82846	-1.20165
159398570	chr2:159398570:T:C	4.49487e-08	-1.81745	-3.10475e-10	2.70055e-08	-1.86226	-3.10475e-10	1.38777e-06	-1.87891	-3.10475e-10
159398765	chr2:159398765:T:C	5.14887e-08	-1.65639	-0.0252216	8.26754e-08	-0.427859	-0.315517	3.05765e-06	-0.791646	-0.29731
159399226	chr2:159399226:C:CTT	1.27282e-08	-1.82454	-1.25462	7.5283e-09	-1.87555	-1.26408	4.10733e-07	-1.84297	-1.25345
159399661	chr2:159399661:A:G	1.3438e-08	-1.81549	-1.20939	7.84318e-09	-1.87823	-1.22042	4.26386e-07	-1.85282	-1.20619
159400101	chr2:159400101:T:G	5.92588e-08	-1.54106	-3.10475e-10	2.77155e-08	-1.83631	-3.10475e-10	1.40722e-06	-1.86498	-3.10475e-10
159400807	chr2:159400807:A:G	7.8922e-08	-2.12258e-10	-1.25451	4.92485e-08	-2.12258e-10	-1.26142	2.64263e-06	-2.12258e-10	-1.23483
159401156	chr2:159401156:T:C	7.59776e-08	-2.12258e-10	-1.29253	4.75706e-08	-2.12258e-10	-1.29608	2.49431e-06	-2.12258e-10	-1.29259
159401333	chr2:159401333:C:G	7.6749e-08	-1.85297	0.570534	4.929e-08	-1.86326	0.602682	2.81803e-06	-1.86628	0.695711
159401558	chr2:159401558:C:T	2.16959e-07	-2.12258e-10	-0.243263	1.32056e-07	-2.12258e-10	-0.275073	6.98042e-06	-2.12258e-10	-0.263495
159401859	chr2:159401859:C:T	7.84084e-08	-2.12258e-10	-1.26104	5.27333e-08	-2.12258e-10	-1.19305	2.65884e-06	-2.12258e-10	-1.22871
159402346	chr2:159402346:A:C	5.68688e-08	-1.58223	-3.10475e-10	5.3589e-08	-1.17695	-3.10475e-10	2.56356e-06	-1.26521	-3.10475e-10
159402426	chr2:159402426:G:A	1.53926e-08	-1.59269	-1.29639	8.99138e-09	-1.66495	-1.29708	3.81214e-07	-1.87765	-1.29334
159402595	chr2:159402595:G:A	7.60257e-08	-2.12258e-10	-1.2919	4.79601e-08	-2.12258e-10	-1.28793	2.50088e-06	-2.12258e-10	-1.28996
159402616	chr2:159402616:T:C	7.65032e-08	-2.12258e-10	-1.28564	4.77111e-08	-2.12258e-10	-1.29313	2.49953e-06	-2.12258e-10	-1.2905
159402872	chr2:159402872:C:T	9.72714e-08	-2.12258e-10	-1.04547	6.22815e-08	-2.12258e-10	-1.02663	3.29403e-06	-2.12258e-10	-1.01449
159403015	chr2:159403015:C:T	1.19714e-07	-2.12258e-10	-0.837864	7.9352e-08	-2.12258e-10	-0.784405	4.03361e-06	-2.12258e-10	-0.811941
159403157	chr2:159403157:AT:A	1.4849e-08	-1.86739	-1.05765	9.61521e-09	-1.84399	-1.05097	5.56075e-07	-1.82018	-0.973279
159403183	chr2:159403183:TTAAAATAGACCCTATA:T	7.87904e-08	-2.12258e-10	-1.25618	4.901e-08	-2.12258e-10	-1.26627	2.58009e-06	-2.12258e-10	-1.25878
159403602	chr2:159403602:T:A	2.00578e-08	-1.87402	-0.750332	1.39069e-08	-1.62075	-0.905164	7.88283e-07	-1.63599	-0.808508
159404078	chr2:159404078:A:G	7.57571e-08	-2.12258e-10	-1.29544	4.76059e-08	-2.12258e-10	-1.29534	2.48529e-06	-2.12258e-10	-1.29622
159404751	chr2:159404751:AAT:A	6.60652e-08	-0.70396	-0.728369	3.24535e-08	-0.99253	-0.68596	1.83355e-06	-0.856038	-0.744311
159404876	chr2:159404876:T:C	4.66011e-08	-1.78135	-3.10475e-10	2.81142e-08	-1.82202	-3.10475e-10	1.54333e-06	-1.77266	-3.10475e-10
159405764	chr2:159405764:T:C	1.9111e-08	-1.87734	-0.795365	1.56039e-08	-1.47568	-0.9351	9.03265e-07	-1.46647	-0.841869
159405987	chr2:159405987:A:G	3.21834e-08	-1.51489	-0.636634	1.63371e-08	-1.86511	-0.499749	9.3741e-07	-1.72667	-0.544572
159406061	chr2:159406061:A:G	7.64662e-08	-2.12258e-10	-1.28612	4.81348e-08	-2.12258e-10	-1.28429	2.52475e-06	-2.12258e-10	-1.28046
159406182	chr2:159406182:C:T	7.81745e-08	-2.12258e-10	-1.26403	5.24604e-08	-2.12258e-10	-1.19824	2.64804e-06	-2.12258e-10	-1.23278
159406625	chr2:159406625:C:T	1.05141e-07	-2.12258e-10	-0.967669	7.00067e-08	-2.12258e-10	-0.909708	3.74897e-06	-2.12258e-10	-0.885123
159407122	chr2:159407122:C:T	7.64245e-08	-2.12258e-10	-1.28667	4.81048e-08	-2.12258e-10	-1.28492	2.52296e-06	-2.12258e-10	-1.28117
159407625	chr2:159407625:A:G	7.64739e-08	-2.12258e-10	-1.28602	4.81384e-08	-2.12258e-10	-1.28422	2.52494e-06	-2.12258e-10	-1.28039
159407982	chr2:159407982:T:C	8.48444e-08	-2.12258e-10	-1.18215	4.95318e-08	-2.12258e-10	-1.25568	2.65673e-06	-2.12258e-10	-1.22951
159408141	chr2:159408141:G:A	2.00852e-08	-1.38582	-1.23717	8.43737e-09	-1.77974	-1.24589	4.21068e-07	-1.82802	-1.24354
159408209	chr2:159408209:T:G	1.64547e-08	-1.81135	-1.01101	1.03154e-08	-1.69054	-1.13412	5.85167e-07	-1.68235	-1.06011
159408803	chr2:159408803:C:T	2.01866e-08	-1.82984	-0.788117	1.48927e-08	-1.70974	-0.747691	8.1702e-07	-1.60234	-0.806355
159409009	chr2:159409009:G:A	7.95263e-08	-2.12258e-10	-1.24688	4.80512e-08	-2.12258e-10	-1.28603	2.53568e-06	-2.12258e-10	-1.27614
159409184	chr2:159409184:G:A	7.66347e-08	-2.12258e-10	-1.28392	4.82806e-08	-2.12258e-10	-1.28127	2.53302e-06	-2.12258e-10	-1.27719
159409309	chr2:159409309:T:C	7.4105e-08	-0.676091	-0.641398	3.64792e-08	-0.967009	-0.594546	2.05229e-06	-0.829435	-0.658214
159409639	chr2:159409639:A:G	9.63774e-08	-2.12258e-10	-1.0547	6.27823e-08	-2.12258e-10	-1.01863	3.23198e-06	-2.12258e-10	-1.03351
159409747	chr2:159409747:A:C	7.61733e-08	-2.12258e-10	-1.28996	4.76791e-08	-2.12258e-10	-1.2938	2.49495e-06	-2.12258e-10	-1.29234
159410137	chr2:159410137:C:T	8.07864e-08	-1.23116	-3.10475e-10	5.00011e-08	-1.24625	-3.10475e-10	4.53731e-06	-0.694269	-3.10475e-10
159410847	chr2:159410847:A:G	7.62624e-08	-2.12258e-10	-1.28879	4.79973e-08	-2.12258e-10	-1.28715	2.51639e-06	-2.12258e-10	-1.28378
159410863	chr2:159410863:A:G	1.0917e-07	-2.12258e-10	-0.930065	7.15213e-08	-2.12258e-10	-0.888303	3.6098e-06	-2.12258e-10	-0.92295
159411581	chr2:159411581:T:C	3.28786e-08	-1.80928	-0.320868	1.69318e-08	-1.68549	-0.643617	1.10522e-06	-1.67568	-0.430878
159411813	chr2:159411813:T:C	7.59257e-08	-2.12258e-10	-1.29322	4.76219e-08	-2.12258e-10	-1.295	2.48299e-06	-2.12258e-10	-1.29714
159411882	chr2:159411882:A:G	8.42234e-08	-2.12258e-10	-1.1895	4.9671e-08	-2.12258e-10	-1.25288	2.64206e-06	-2.12258e-10	-1.23505
159412492	chr2:159412492:T:G	4.2891e-08	-1.86431	-3.10475e-10	2.65628e-08	-1.87879	-3.10475e-10	1.38689e-06	-1.87954	-3.10475e-10
159412798	chr2:159412798:G:A	3.60948e-08	-0.816441	-1.22038	1.24261e-08	-1.41322	-1.22528	6.41989e-07	-1.42113	-1.22866
159413275	chr2:159413275:A:G	3.96087e-08	-1.30396	-0.639965	1.75134e-08	-1.78916	-0.506176	1.11163e-06	-1.55239	-0.548386
159413336	chr2:159413336:C:A	8.71357e-08	-2.12258e-10	-1.15551	5.07887e-08	-2.12258e-10	-1.23062	2.71163e-06	-2.12258e-10	-1.20905
159413452	chr2:159413452:A:G	8.17358e-08	-2.12258e-10	-1.21948	5.25198e-08	-2.12258e-10	-1.19711	2.71345e-06	-2.12258e-10	-1.20838
159413536	chr2:159413536:C:T	4.42651e-08	-1.83278	-3.10475e-10	2.68501e-08	-1.86803	-3.10475e-10	1.40003e-06	-1.87011	-3.10475e-10
159413696	chr2:159413696:G:A	7.59709e-08	-2.12258e-10	-1.29262	4.78095e-08	-2.12258e-10	-1.29107	2.50479e-06	-2.12258e-10	-1.2884
159413858	chr2:159413858:T:A	7.58377e-08	-2.12258e-10	-1.29438	4.75312e-08	-2.12258e-10	-1.29691	2.48929e-06	-2.12258e-10	-1.29461
159413863	chr2:159413863:CA:C	7.67423e-08	-2.12258e-10	-1.28252	4.80896e-08	-2.12258e-10	-1.28523	2.49202e-06	-2.12258e-10	-1.29351
159414046	chr2:159414046:C:T	6.90691e-08	-0.788681	-0.599184	3.4586e-08	-1.06374	-0.551111	1.93218e-06	-0.931405	-0.616548
159414290	chr2:159414290:C:A	4.38399e-08	-1.84243	-3.10475e-10	1.96059e-07	0.120119	-3.10475e-10	1.44685e-06	-1.83721	-3.10475e-10
159414295	chr2:159414295:G:A	7.63498e-08	-2.12258e-10	-1.28765	4.80814e-08	-2.12258e-10	-1.2854	2.52122e-06	-2.12258e-10	-1.28186
159414347	chr2:159414347:C:A	1.46746e-07	-2.12258e-10	-0.634266	8.95537e-08	-2.12258e-10	-0.663459	4.4169e-06	-2.12258e-10	-0.721166
159414545	chr2:159414545:G:A	7.66934e-08	-2.12258e-10	-1.28316	4.78318e-08	-2.12258e-10	-1.29061	2.51683e-06	-2.12258e-10	-1.28361
159415169	chr2:159415169:G:A	1.04523e-07	-2.12258e-10	-0.973567	6.42841e-08	-2.12258e-10	-0.994986	3.44466e-06	-2.12258e-10	-0.969778
159415239	chr2:159415239:G:T	8.00993e-08	-2.12258e-10	-1.23971	4.91439e-08	-2.12258e-10	-1.26355	2.60486e-06	-2.12258e-10	-1.24922
159415788	chr2:159415788:T:G	2.05627e-08	-1.41856	-1.18094	9.04079e-09	-1.82653	-1.13002	4.57566e-07	-1.78832	-1.20012
159416167	chr2:159416167:T:G	1.10505e-07	-2.12258e-10	-0.917909	6.56666e-08	-2.12258e-10	-0.973707	3.57065e-06	-2.12258e-10	-0.933856
159416548	chr2:159416548:T:C	1.42747e-08	-1.80651	-1.15797	1.54445e-08	-1.21471	-1.20633	8.32611e-07	-1.21003	-1.17977
159416820	chr2:159416820:A:C	1.46166e-08	-1.79034	-1.15048	1.62806e-08	-1.16805	-1.20027	8.79931e-07	-1.16161	-1.1729
159417333	chr2:159417333:G:A	2.87382e-08	-1.79596	-0.468788	1.57288e-08	-1.70814	-0.694671	9.46731e-07	-1.70001	-0.561333
159417592	chr2:159417592:G:T	3.29765e-08	-1.35087	-0.776304	1.71073e-08	-1.46434	-0.854458	7.00209e-07	-1.86906	-0.693924
159418643	chr2:159418643:A:C	7.95056e-08	-2.12258e-10	-1.24714	4.9739e-08	-2.12258e-10	-1.25151	2.58201e-06	-2.12258e-10	-1.25804
159418933	chr2:159418933:T:A	3.05935e-08	-1.80989	-0.392289	1.71683e-08	-1.68651	-0.628724	1.04078e-06	-1.67787	-0.488764
159418935	chr2:159418935:G:C	3.08371e-08	-1.80791	-0.386347	1.71978e-08	-1.68991	-0.623604	1.04303e-06	-1.68136	-0.483114
159418985	chr2:159418985:G:T	7.58164e-08	-2.12258e-10	-1.29466	4.76839e-08	-2.12258e-10	-1.2937	2.49666e-06	-2.12258e-10	-1.29165
159419190	chr2:159419190:G:A	9.97406e-08	-2.12258e-10	-1.0204	6.41783e-08	-2.12258e-10	-0.996633	3.31296e-06	-2.12258e-10	-1.00876
159419526	chr2:159419526:T:C	9.25383e-08	-2.12258e-10	-1.09535	5.93476e-08	-2.12258e-10	-1.07489	3.06847e-06	-2.12258e-10	-1.08542
159419532	chr2:159419532:C:A	2.22298e-07	-2.12258e-10	-0.218953	1.35166e-07	-2.12258e-10	-0.251796	7.14538e-06	-2.12258e-10	-0.240137
159419622	chr2:159419622:T:G	9.29583e-08	-2.12258e-10	-1.09082	5.96187e-08	-2.12258e-10	-1.07033	3.08204e-06	-2.12258e-10	-1.08101
159419656	chr2:159419656:T:C	4.43508e-07	0.471743	-3.10475e-10	3.7815e-08	-1.52559	-3.10475e-10	5.67079e-06	-0.471276	-3.10475e-10
159419732	chr2:159419732:C:T	1.47592e-08	-1.82857	-1.10253	1.50636e-08	-1.28485	-1.16117	8.16944e-07	-1.27985	-1.12894
159420665	chr2:159420665:C:T	1.35723e-08	-1.81969	-1.19525	1.4448e-08	-1.25016	-1.23758	7.76191e-07	-1.24585	-1.21411
159421578	chr2:159421578:T:C	1.35286e-08	-1.82306	-1.1951	1.42956e-08	-1.26122	-1.23713	7.67746e-07	-1.25709	-1.21381
159421836	chr2:159421836:A:T	2.81257e-08	-1.80105	-0.485236	1.47614e-08	-1.69099	-0.775289	9.33559e-07	-1.68036	-0.594995
159421886	chr2:159421886:G:A	7.68064e-08	-2.12258e-10	-1.28168	4.88785e-08	-2.12258e-10	-1.26896	2.52336e-06	-2.12258e-10	-1.28101
159421898	chr2:159421898:A:G	1.32449e-08	-1.8229	-1.21646	1.40828e-08	-1.26012	-1.25322	7.53958e-07	-1.25602	-1.23301
159422144	chr2:159422144:A:G	5.9432e-07	-2.12258e-10	0.764446	3.96677e-07	-2.12258e-10	0.824824	2.17184e-05	-2.12258e-10	0.871558
159422223	chr2:159422223:T:G	2.24467e-08	-1.22336	-1.28847	8.7877e-09	-1.70069	-1.28425	4.29198e-07	-1.76794	-1.2845
159422231	chr2:159422231:A:T	1.35843e-08	-1.81606	-1.198	1.4599e-08	-1.23799	-1.23936	7.83866e-07	-1.23369	-1.21643
159422519	chr2:159422519:T:G	1.49012e-08	-1.8052	-1.11634	1.57603e-08	-1.25056	-1.15024	8.32196e-07	-1.25213	-1.13816
159422601	chr2:159422601:T:G	1.3559e-08	-1.8204	-1.19552	1.44299e-08	-1.25153	-1.23746	7.74765e-07	-1.24758	-1.21422
159422741	chr2:159422741:G:A	5.31472e-08	-1.64991	-3.10475e-10	4.98815e-08	-1.24865	-3.10475e-10	2.62742e-06	-1.2406	-3.10475e-10
159422809	chr2:159422809:T:C	2.50175e-08	-1.13346	-1.26994	9.31245e-09	-1.65234	-1.2746	4.50683e-07	-1.72926	-1.27434
159422951	chr2:159422951:C:T	4.71905e-08	-1.76878	-3.10475e-10	2.76815e-08	-1.83753	-3.10475e-10	1.87344e-06	-1.57883	-3.10475e-10
159423043	chr2:159423043:T:C	1.36767e-08	-1.83466	-1.17262	1.39938e-08	-1.30004	-1.21965	7.53007e-07	-1.2969	-1.19339
159423248	chr2:159423248:G:A	7.77091e-08	-2.12258e-10	-1.27	4.90902e-08	-2.12258e-10	-1.26464	2.55323e-06	-2.12258e-10	-1.26925
159423412	chr2:159423412:C:T	2.3395e-08	-1.17992	-1.29053	8.96356e-09	-1.67837	-1.28676	4.36014e-07	-1.74971	-1.28697
159423607	chr2:159423607:T:C	1.80067e-08	-1.81168	-0.920552	1.10692e-08	-1.68165	-1.07249	6.38542e-07	-1.67225	-0.982921
159423792	chr2:159423792:C:T	1.8079e-08	-1.80201	-0.926207	1.08544e-08	-1.6971	-1.07663	6.25566e-07	-1.68792	-0.987779
159423807	chr2:159423807:C:T	1.82796e-08	-1.80796	-0.909223	1.10987e-08	-1.68796	-1.06351	6.41279e-07	-1.67861	-0.972282
159423869	chr2:159423869:A:G	1.36957e-08	-1.81442	-1.19147	1.47327e-08	-1.2338	-1.23442	7.91931e-07	-1.22889	-1.21099
159424141	chr2:159424141:TC:T	1.19163e-07	-2.12258e-10	-0.842481	7.33623e-08	-2.12258e-10	-0.862888	3.93008e-06	-2.12258e-10	-0.837943
159424143	chr2:159424143:A:T	1.19163e-07	-2.12258e-10	-0.842481	7.33623e-08	-2.12258e-10	-0.862888	3.93008e-06	-2.12258e-10	-0.837943
159424523	chr2:159424523:C:T	7.67242e-08	-2.12258e-10	-1.28275	4.79965e-08	-2.12258e-10	-1.28717	2.51743e-06	-2.12258e-10	-1.28337
159424832	chr2:159424832:G:C	1.01724e-07	0.277685	-1.27839	2.06707e-08	-0.841992	-1.28759	1.03639e-06	-0.889438	-1.28142
159424835	chr2:159424835:A:C	1.81927e-08	-1.81878	-0.903171	1.13693e-08	-1.66854	-1.05885	6.58342e-07	-1.65783	-0.966802
159424939	chr2:159424939:T:C	4.23849e-08	-1.87618	-3.10475e-10	2.90458e-08	-1.78942	-3.10475e-10	1.50294e-06	-1.79918	-3.10475e-10
159425500	chr2:159425500:A:C	8.07589e-08	-2.12258e-10	-1.2315	5.0488e-08	-2.12258e-10	-1.23656	2.61845e-06	-2.12258e-10	-1.24402
159425695	chr2:159425695:C:T	1.87638e-08	-1.80638	-0.884659	1.1291e-08	-1.69001	-1.04429	6.55113e-07	-1.6799	-0.949647
159425807	chr2:159425807:T:A	1.34103e-08	-1.83876	-1.18819	1.36177e-08	-1.31512	-1.2318	7.33116e-07	-1.3095	-1.20756
159425829	chr2:159425829:G:T	1.83707e-08	-1.79532	-0.916892	1.08305e-08	-1.7064	-1.06953	6.25457e-07	-1.69668	-0.9792
159426272	chr2:159426272:A:G	1.35448e-08	-1.8227	-1.19427	1.43179e-08	-1.25994	-1.23685	7.71444e-07	-1.2528	-1.2133
159426465	chr2:159426465:C:T	1.40517e-08	-1.80949	-1.17074	1.52079e-08	-1.21802	-1.21847	8.22023e-07	-1.21093	-1.19166
159426676	chr2:159426676:G:A	9.27522e-08	0.190788	-1.28383	1.92334e-08	-0.910365	-1.29128	9.68141e-07	-0.952642	-1.28634
159427068	chr2:159427068:G:T	9.17154e-08	0.170845	-1.27513	1.90779e-08	-0.924603	-1.28517	9.61767e-07	-0.967161	-1.27842
159427457	chr2:159427457:T:C	1.36885e-08	-1.82797	-1.17845	1.42618e-08	-1.27642	-1.22429	7.6862e-07	-1.27096	-1.1988
159428549	chr2:159428549:C:T	1.84412e-08	-1.80537	-0.903014	1.1117e-08	-1.69082	-1.05901	6.437e-07	-1.68037	-0.966757
159428962	chr2:159428962:T:C	5.40387e-08	-0.737273	-0.895998	1.9179e-08	-1.41971	-0.784772	1.6275e-06	-0.908401	-0.811156
159429064	chr2:159429064:C:T	1.35437e-08	-1.83334	-1.18371	1.39393e-08	-1.29527	-1.22831	7.52065e-07	-1.28799	-1.20355
159429149	chr2:159429149:T:A	1.38545e-08	-1.8211	-1.17326	1.46542e-08	-1.25304	-1.22054	7.92463e-07	-1.24517	-1.19405
159429211	chr2:159429211:T:C	1.17856e-07	-2.12258e-10	-0.853505	7.66538e-08	-2.12258e-10	-0.818999	4.05907e-06	-2.12258e-10	-0.80565
159429836	chr2:159429836:T:C	1.35208e-07	-2.12258e-10	-0.716157	8.17623e-08	-2.12258e-10	-0.754482	4.29956e-06	-2.12258e-10	-0.748092
159430000	chr2:159430000:C:T	1.57696e-08	-1.84194	-1.02295	1.15508e-08	-1.71438	-0.997162	8.48256e-07	-1.3619	-1.00927
159430008	chr2:159430008:T:G	1.99878e-08	-1.78978	-0.838069	1.14467e-08	-1.71243	-1.00817	6.67689e-07	-1.70288	-0.907657
159430322	chr2:159430322:A:G	1.62474e-08	-1.86383	-0.971205	1.29528e-08	-1.65422	-0.94277	8.15393e-07	-1.45484	-0.955849
159430376	chr2:159430376:T:G	7.15369e-08	-1.35276	-3.10475e-10	3.20696e-08	-1.69039	-3.10475e-10	1.76945e-06	-1.63594	-3.10475e-10
159430565	chr2:159430565:A:T	2.15852e-08	-1.78884	-0.762123	1.21569e-08	-1.71268	-0.94772	7.15481e-07	-1.70407	-0.837329
159430993	chr2:159430993:A:C	1.05259e-07	-2.12258e-10	-0.966549	6.27623e-08	-2.12258e-10	-1.01894	3.40395e-06	-2.12258e-10	-0.981666
159431372	chr2:159431372:A:C	2.23178e-08	-1.44709	-1.0705	2.2104e-08	-0.959257	-1.10328	4.68636e-07	-1.8775	-1.08703
159431384	chr2:159431384:T:A	2.85606e-07	-2.12258e-10	0.0316413	1.70563e-07	-2.12258e-10	-0.0191941	9.25167e-06	-2.12258e-10	0.018201
159431544	chr2:159431544:A:C	7.62538e-08	-2.12258e-10	-1.2889	4.80332e-08	-2.12258e-10	-1.28641	2.54446e-06	-2.12258e-10	-1.27269
159431551	chr2:159431551:A:C	1.2863e-08	-1.82773	-1.24089	2.45801e-08	-0.693843	-1.26252	4.83578e-07	-1.6786	-1.25454
159431740	chr2:159431740:G:A	7.89653e-08	-2.12258e-10	-1.25396	4.92088e-08	-2.12258e-10	-1.26223	2.59102e-06	-2.12258e-10	-1.25455
159431833	chr2:159431833:CTG:C	3.61673e-08	-1.31172	-0.723103	1.82733e-08	-1.4463	-0.80655	7.40101e-07	-1.86786	-0.639715
159432306	chr2:159432306:T:A	8.16619e-08	-2.12258e-10	-1.22038	5.10434e-08	-2.12258e-10	-1.22562	2.64513e-06	-2.12258e-10	-1.23388
159432703	chr2:159432703:G:A	1.05214e-07	-0.966971	-3.10475e-10	4.19995e-08	-1.42064	-3.10475e-10	1.99389e-06	-1.51652	-3.10475e-10
159433068	chr2:159433068:G:A	4.94655e-08	-1.7217	-3.10475e-10	2.89831e-08	-1.79158	-3.10475e-10	1.50451e-06	-1.79814	-3.10475e-10
159433352	chr2:159433352:T:C	1.16421e-08	-1.87131	-1.29703	7.33616e-09	-1.86835	-1.29713	4.06108e-07	-1.81065	-1.29709
159433400	chr2:159433400:A:G	5.06848e-08	-1.4245	-0.272848	4.77495e-08	-0.94318	-0.34915	1.03075e-06	-1.87818	-0.298141
159434008	chr2:159434008:A:G	5.06681e-08	-1.40706	-0.290616	4.80656e-08	-0.919841	-0.36589	1.01237e-06	-1.87897	-0.315346
159434079	chr2:159434079:T:C	1.33763e-08	-1.86129	-1.1682	2.47824e-08	-0.836976	-1.11119	5.10987e-07	-1.73184	-1.14618
159434427	chr2:159434427:G:A	1.83025e-08	-1.87752	-0.83841	1.15728e-08	-1.87806	-0.831581	7.97929e-07	-1.70976	-0.722576
159434469	chr2:159434469:A:G	1.86808e-08	-1.79963	-0.895845	1.15241e-08	-1.65618	-1.05767	6.10225e-07	-1.71282	-0.987715
159434485	chr2:159434485:T:C	7.98655e-07	1.05996	-3.10475e-10	1.32396e-07	-0.272504	-3.10475e-10	7.47893e-06	-0.194514	-3.10475e-10
159434554	chr2:159434554:G:A	1.65889e-08	-1.82481	-0.989429	1.12479e-08	-1.6104	-1.12772	5.86301e-07	-1.6727	-1.06782
159434566	chr2:159434566:C:T	1.66538e-08	-1.81743	-0.992902	1.10446e-08	-1.62604	-1.13031	5.76339e-07	-1.68667	-1.07099
159434800	chr2:159434800:T:C	1.39975e-08	-1.85766	-1.12643	2.87751e-08	-0.738414	-1.06037	5.36557e-07	-1.74047	-1.08871
159435019	chr2:159435019:C:T	1.37866e-08	-1.86088	-1.13839	2.76988e-08	-0.762447	-1.07446	5.24967e-07	-1.74892	-1.1021
159435082	chr2:159435082:T:C	1.39682e-08	-1.85846	-1.12773	2.85312e-08	-0.745413	-1.06189	5.3452e-07	-1.74285	-1.09014
159435211	chr2:159435211:T:A	8.40406e-08	-2.12258e-10	-1.19167	5.45725e-08	-2.12258e-10	-1.15877	2.77715e-06	-2.12258e-10	-1.18518
159435249	chr2:159435249:C:T	1.78248e-08	-1.80486	-0.937528	1.12427e-08	-1.64941	-1.08917	5.92207e-07	-1.70698	-1.02352
159435409	chr2:159435409:G:A	1.82708e-08	-1.79779	-0.919876	1.08284e-08	-1.70346	-1.07266	6.24151e-07	-1.69408	-0.983887
159435453	chr2:159435453:T:C	1.87264e-08	-1.79826	-0.894782	1.10449e-08	-1.70304	-1.05329	6.39336e-07	-1.69321	-0.960721
159435770	chr2:159435770:G:A	1.06241e-07	-2.12258e-10	-0.957263	6.81782e-08	-2.12258e-10	-0.936174	3.4635e-06	-2.12258e-10	-0.964325
159435779	chr2:159435779:C:T	6.39597e-08	-1.4615	-0.0032168	5.87672e-08	-0.991306	-0.0934075	1.34494e-06	-1.87554	-0.0347156
159436114	chr2:159436114:T:C	1.33999e-08	-1.84548	-1.18224	2.70019e-08	-0.734364	-1.12803	5.24149e-07	-1.69137	-1.16121
159436146	chr2:159436146:T:C	1.03063e-07	-2.12258e-10	-0.987632	6.61892e-08	-2.12258e-10	-0.96578	3.42228e-06	-2.12258e-10	-0.976296
159436422	chr2:159436422:C:T	1.9044e-08	-1.78356	-0.892658	1.08447e-08	-1.72308	-1.05154	6.27491e-07	-1.71398	-0.958653
159436431	chr2:159436431:C:T	1.3149e-08	-1.86452	-1.1821	2.37013e-08	-0.864878	-1.12789	4.98341e-07	-1.74186	-1.16122
159436479	chr2:159436479:T:G	1.77758e-08	-1.81715	-0.927986	1.58446e-08	-1.47597	-0.919502	6.62585e-07	-1.6884	-0.92981
159436657	chr2:159436657:G:A	8.97551e-08	-2.12258e-10	-1.12589	5.73928e-08	-2.12258e-10	-1.10838	3.02771e-06	-2.12258e-10	-1.0988
159436667	chr2:159436667:C:T	1.87782e-08	-1.76979	-0.920483	1.0436e-08	-1.74026	-1.07278	6.01079e-07	-1.73164	-0.983992
159436690	chr2:159436690:G:A	1.231e-07	-2.12258e-10	-0.809972	7.95733e-08	-2.12258e-10	-0.781619	4.11007e-06	-2.12258e-10	-0.793163
159436691	chr2:159436691:C:A	1.23142e-07	-2.12258e-10	-0.809631	7.96016e-08	-2.12258e-10	-0.781264	4.11169e-06	-2.12258e-10	-0.79277
159436855	chr2:159436855:G:T	1.25131e-08	-1.83758	-1.25862	2.37816e-08	-0.748659	-1.24073	4.75647e-07	-1.7017	-1.24799
159437018	chr2:159437018:A:G	1.82428e-08	-1.7682	-0.951003	1.01683e-08	-1.74229	-1.09674	5.83313e-07	-1.73348	-1.01216
159437120	chr2:159437120:T:C	9.49859e-08	-2.12258e-10	-1.06924	6.09513e-08	-2.12258e-10	-1.04822	3.2206e-06	-2.12258e-10	-1.03703
159437325	chr2:159437325:G:A	4.67982e-08	-1.40134	-0.375791	4.50737e-08	-0.901281	-0.448719	9.28978e-07	-1.87942	-0.400853
159437762	chr2:159437762:C:A	1.81149e-08	-1.76708	-0.959159	3.90075e-08	-0.605978	-0.888567	6.7906e-07	-1.64984	-0.943813
159437821	chr2:159437821:A:G	1.34262e-08	-1.85535	-1.17042	2.57462e-08	-0.796111	-1.1139	5.17998e-07	-1.71581	-1.14858
159438063	chr2:159438063:C:G	1.32762e-08	-1.85463	-1.18237	2.55088e-08	-0.79089	-1.12838	5.12181e-07	-1.71402	-1.16166
159438268	chr2:159438268:T:C	3.91661e-08	-1.45889	-0.496273	3.64203e-08	-0.992625	-0.570548	8.2464e-07	-1.87562	-0.523788
159438331	chr2:159438331:A:G	4.70147e-08	-1.44536	-0.327148	4.4197e-08	-0.96726	-0.402381	9.76835e-07	-1.8772	-0.352837
159439221	chr2:159439221:C:T	2.33336e-08	-1.62468	-0.848394	2.07023e-08	-1.24603	-0.882022	6.36077e-07	-1.8124	-0.846643
159439800	chr2:159439800:G:A	2.61528e-08	-1.86596	-0.49306	1.82483e-08	-1.87375	-0.380473	1.0345e-06	-1.87537	-0.297314
159440016	chr2:159440016:C:T	2.36501e-08	-1.60628	-0.853331	2.12687e-08	-1.216	-0.885064	6.27756e-07	-1.82147	-0.850734
159440061	chr2:159440061:C:T	1.70169e-08	-1.79862	-0.990143	1.02719e-08	-1.70246	-1.12642	5.86626e-07	-1.69205	-1.04792
159440134	chr2:159440134:C:T	1.76954e-08	-1.78933	-0.96034	1.03672e-08	-1.71579	-1.10387	5.94734e-07	-1.70556	-1.02069
159440547	chr2:159440547:C:T	8.8401e-08	-2.12258e-10	-1.14109	5.65143e-08	-2.12258e-10	-1.12381	2.98177e-06	-2.12258e-10	-1.11409
159440580	chr2:159440580:G:A	2.52244e-07	-0.0925742	-3.10475e-10	8.27868e-08	-0.742029	-3.10475e-10	4.98219e-06	-0.600734	-3.10475e-10
159440636	chr2:159440636:T:C	1.16887e-08	-1.86966	-1.29469	1.92662e-08	-0.921985	-1.27796	4.23999e-07	-1.77608	-1.28855
159440965	chr2:159440965:A:G	1.31607e-07	-2.12258e-10	-0.743154	8.61462e-08	-2.12258e-10	-0.702253	4.459e-06	-2.12258e-10	-0.711678
159440978	chr2:159440978:C:A	1.24024e-08	-1.84293	-1.26216	2.30142e-08	-0.776962	-1.24523	4.68895e-07	-1.71169	-1.25229
159441329	chr2:159441329:T:A	8.19161e-08	-2.12258e-10	-1.21728	5.28848e-08	-2.12258e-10	-1.19018	2.69485e-06	-2.12258e-10	-1.21526
159441525	chr2:159441525:GAA:G	1.33829e-08	-1.85035	-1.17864	2.6322e-08	-0.76383	-1.12406	5.19825e-07	-1.70254	-1.15832
159441612	chr2:159441612:T:C	1.27118e-08	-1.83456	-1.24588	9.44824e-09	-1.6287	-1.28377	5.23979e-07	-1.59271	-1.26019
159441681	chr2:159441681:A:G	1.33162e-07	-2.12258e-10	-0.731405	7.93502e-08	-2.12258e-10	-0.784427	4.16361e-06	-2.12258e-10	-0.780221
159441780	chr2:159441780:T:C	8.17317e-08	-2.12258e-10	-1.21953	5.27089e-08	-2.12258e-10	-1.19351	2.68787e-06	-2.12258e-10	-1.21785
159441813	chr2:159441813:G:A	7.57299e-08	-1.2958	-3.10475e-10	1.2279e-07	-0.347822	-3.10475e-10	5.21792e-06	-0.554505	-3.10475e-10
159441989	chr2:159441989:A:G	1.37124e-08	-1.85505	-1.14963	2.66074e-08	-0.789057	-1.08805	5.28093e-07	-1.71137	-1.13372
159442174	chr2:159442174:G:T	1.3025e-08	-1.80157	-1.25453	2.79647e-08	-0.591084	-1.23627	5.10674e-07	-1.63457	-1.24406
159442463	chr2:159442463:G:A	6.31725e-08	-1.4771	-3.10475e-10	3.15468e-08	-1.70683	-3.10475e-10	3.73814e-06	-0.888014	-3.10475e-10
159442486	chr2:159442486:T:C	2.83357e-07	-2.12258e-10	0.0237365	2.00295e-07	-2.12258e-10	0.141494	9.72955e-06	-2.12258e-10	0.0685643
159443151	chr2:159443151:T:G	8.01136e-08	-2.12258e-10	-1.23953	5.15272e-08	-2.12258e-10	-1.21619	2.63477e-06	-2.12258e-10	-1.23781
159443766	chr2:159443766:GA:G	4.62251e-08	-1.78945	-3.10475e-10	2.65477e-08	-1.87935	-3.10475e-10	1.39407e-06	-1.87437	-3.10475e-10
159444164	chr2:159444164:C:T	1.2351e-08	-1.84251	-1.26673	2.29095e-08	-0.777305	-1.24944	4.67254e-07	-1.7113	-1.25619
159444486	chr2:159444486:G:C	5.06333e-08	-1.69836	-3.10475e-10	2.65453e-08	-1.87945	-3.10475e-10	1.38667e-06	-1.8797	-3.10475e-10
159444546	chr2:159444546:G:A	4.36379e-08	-1.84705	-3.10475e-10	3.26144e-08	-1.67354	-3.10475e-10	1.84297e-06	-1.59522	-3.10475e-10
159444744	chr2:159444744:T:A	5.20352e-07	-2.12258e-10	0.631533	3.00054e-07	-2.12258e-10	0.545664	1.50726e-05	-2.12258e-10	0.506275
159445233	chr2:159445233:G:A	6.44948e-08	-1.45639	-3.10475e-10	3.34117e-08	-1.64939	-3.10475e-10	1.62317e-06	-1.72222	-3.10475e-10
159445261	chr2:159445261:G:A	9.08047e-08	-2.12258e-10	-1.11426	5.80966e-08	-2.12258e-10	-1.09619	3.06582e-06	-2.12258e-10	-1.08629
159445368	chr2:159445368:C:T	4.72575e-08	-1.76736	-3.10475e-10	3.15817e-08	-1.70572	-3.10475e-10	1.69372e-06	-1.67968	-3.10475e-10
159445378	chr2:159445378:G:A	1.04916e-07	-2.12258e-10	-0.969815	7.15996e-08	-2.12258e-10	-0.887208	3.81233e-06	-2.12258e-10	-0.868363
159445637	chr2:159445637:T:C	1.25363e-08	-1.84181	-1.25254	2.33013e-08	-0.77736	-1.23243	4.74708e-07	-1.71189	-1.23977
159445841	chr2:159445841:G:C	1.59693e-08	-1.83194	-1.02037	1.0663e-08	-1.68866	-1.10286	5.82699e-07	-1.68219	-1.0645
159447192	chr2:159447192:A:AG	1.76628e-08	-1.80258	-0.948928	1.60983e-08	-1.43908	-0.940508	6.33714e-07	-1.71229	-0.950476
159447399	chr2:159447399:CTT:TTT	6.44911e-07	-2.12258e-10	0.846141	3.70207e-07	-2.12258e-10	0.755765	1.85186e-05	-2.12258e-10	0.712171
159447577	chr2:159447577:T:C	8.79341e-08	-2.12258e-10	-1.14638	5.34467e-08	-2.12258e-10	-1.17961	2.86095e-06	-2.12258e-10	-1.15545
159447700	chr2:159447700:T:C	2.3506e-08	-1.75606	-0.709655	1.21445e-08	-1.75513	-0.90629	7.18114e-07	-1.74646	-0.791275
159448230	chr2:159448230:A:T	1.15935e-08	-1.87785	-1.29467	1.03029e-08	-1.52879	-1.29708	5.55592e-07	-1.49762	-1.29671
159448874	chr2:159448874:T:C	9.01491e-08	-2.12258e-10	-1.12151	6.24386e-08	-2.12258e-10	-1.02411	3.06786e-06	-2.12258e-10	-1.08562
159449226	chr2:159449226:C:T	9.2919e-08	-2.12258e-10	-1.09124	5.94964e-08	-2.12258e-10	-1.07238	3.14154e-06	-2.12258e-10	-1.06189
159449301	chr2:159449301:A:G	2.23045e-08	-1.7253	-0.792883	1.11221e-08	-1.77599	-0.973376	6.53008e-07	-1.7662	-0.866568
159449346	chr2:159449346:C:T	1.19203e-08	-1.84857	-1.29616	9.26866e-09	-1.63617	-1.29549	5.00028e-07	-1.60259	-1.29711
159449380	chr2:159449380:A:G	1.18597e-08	-1.85323	-1.29659	9.39769e-09	-1.62305	-1.29479	5.06915e-07	-1.58888	-1.29713
159449752	chr2:159449752:C:T	9.02109e-08	-2.12258e-10	-1.12082	6.25071e-08	-2.12258e-10	-1.02302	3.06831e-06	-2.12258e-10	-1.08548
159449952	chr2:159449952:T:C	1.19102e-08	-1.85688	-1.2887	9.48007e-09	-1.61237	-1.29674	5.1442e-07	-1.57861	-1.29271
159450017	chr2:159450017:T:G	9.18708e-08	-2.12258e-10	-1.10259	5.88584e-08	-2.12258e-10	-1.08316	3.10746e-06	-2.12258e-10	-1.0728
159450488	chr2:159450488:T:C	1.28591e-07	-2.12258e-10	-0.766336	8.13576e-08	-2.12258e-10	-0.759444	4.10858e-06	-2.12258e-10	-0.793526
159450620	chr2:159450620:T:G	7.9536e-08	-2.12258e-10	-1.24676	5.04334e-08	-2.12258e-10	-1.23764	2.65082e-06	-2.12258e-10	-1.23174
159450698	chr2:159450698:A:G	2.02538e-08	-1.7383	-0.876335	1.93524e-08	-1.32696	-0.868519	6.37065e-07	-1.77759	-0.879901
159450716	chr2:159450716:A:T	7.72662e-08	-2.12258e-10	-1.27572	4.92734e-08	-2.12258e-10	-1.26091	2.53931e-06	-2.12258e-10	-1.27471
159450743	chr2:159450743:T:C	2.60506e-08	-1.6705	-0.692431	1.16237e-08	-1.8135	-0.891749	6.87978e-07	-1.80587	-0.774736
159450941	chr2:159450941:T:C	3.21696e-08	-1.76685	-0.385105	1.53849e-08	-1.72979	-0.695121	9.87136e-07	-1.71787	-0.501683
159450990	chr2:159450990:A:G	7.93906e-08	-2.12258e-10	-1.24859	5.03093e-08	-2.12258e-10	-1.24011	2.64381e-06	-2.12258e-10	-1.23438
159451020	chr2:159451020:C:A	2.22377e-08	-1.69707	-0.82411	1.06061e-08	-1.7988	-0.998069	6.19203e-07	-1.79044	-0.895481
159451072	chr2:159451072:C:T	3.74773e-08	-1.62923	-0.370008	1.41098e-08	-1.83039	-0.681033	9.05998e-07	-1.82038	-0.484945
159451432	chr2:159451432:C:T	1.27535e-07	-2.12258e-10	-0.774584	8.51802e-08	-2.12258e-10	-0.713529	4.31122e-06	-2.12258e-10	-0.745383
159452090	chr2:159452090:A:G	7.56327e-08	-2.12258e-10	-1.29708	4.75511e-08	-2.12258e-10	-1.29649	2.48378e-06	-2.12258e-10	-1.29682
159452186	chr2:159452186:A:AAT	1.36891e-08	-1.87888	-1.12749	1.19388e-08	-1.57236	-1.10615	6.19056e-07	-1.57055	-1.11562
159452187	chr2:159452187:G:A	1.36825e-08	-1.87917	-1.12768	1.201e-08	-1.56622	-1.10633	6.15187e-07	-1.57663	-1.1158
159452404	chr2:159452404:C:G	1.09486e-07	-2.12258e-10	-0.927176	7.30933e-08	-2.12258e-10	-0.866561	3.92118e-06	-2.12258e-10	-0.840211
159452686	chr2:159452686:C:T	3.65692e-08	-0.728468	-1.2953	1.66595e-08	-1.04819	-1.29713	4.50029e-07	-1.71183	-1.29322
159452859	chr2:159452859:T:C	7.57033e-08	-2.12258e-10	-1.29615	4.75205e-08	-2.12258e-10	-1.29714	2.48734e-06	-2.12258e-10	-1.29539
159452865	chr2:159452865:C:T	7.56759e-08	-2.12258e-10	-1.29651	4.75233e-08	-2.12258e-10	-1.29708	2.4861e-06	-2.12258e-10	-1.29589
159452875	chr2:159452875:G:A	7.69329e-08	-2.12258e-10	-1.28004	4.89857e-08	-2.12258e-10	-1.26677	2.52763e-06	-2.12258e-10	-1.27932
159452882	chr2:159452882:T:G	7.72353e-08	-2.12258e-10	-1.27612	4.92387e-08	-2.12258e-10	-1.26162	2.53774e-06	-2.12258e-10	-1.27533
159453013	chr2:159453013:C:T	7.56336e-08	-2.12258e-10	-1.29707	4.75488e-08	-2.12258e-10	-1.29654	2.48385e-06	-2.12258e-10	-1.29679
159453120	chr2:159453120:C:CA	7.70347e-08	-2.12258e-10	-1.27872	4.90708e-08	-2.12258e-10	-1.26503	2.53101e-06	-2.12258e-10	-1.27799
159453340	chr2:159453340:AC:A	1.59832e-07	-2.12258e-10	-0.548846	9.55525e-08	-2.12258e-10	-0.598622	5.02119e-06	-2.12258e-10	-0.592936
159453341	chr2:159453341:C:T	9.30148e-08	-2.12258e-10	-1.09021	5.60469e-08	-2.12258e-10	-1.13211	3.01457e-06	-2.12258e-10	-1.10315
159453356	chr2:159453356:C:T	8.01598e-08	-2.12258e-10	-1.23895	5.0467e-08	-2.12258e-10	-1.23698	2.61137e-06	-2.12258e-10	-1.24673
159453735	chr2:159453735:A:G	2.17666e-08	-1.73989	-0.802709	2.08453e-08	-1.32832	-0.792844	6.85513e-07	-1.77822	-0.805975
159453965	chr2:159453965:T:C	7.63419e-08	-2.12258e-10	-1.28775	4.8332e-08	-2.12258e-10	-1.28021	2.50173e-06	-2.12258e-10	-1.28962
159454478	chr2:159454478:G:A	2.16951e-08	-1.70378	-0.842101	1.05015e-08	-1.79474	-1.01205	6.12013e-07	-1.78582	-0.911789
159454591	chr2:159454591:G:A	1.61814e-08	-1.74009	-1.09902	3.63224e-08	-0.521418	-1.04445	6.11714e-07	-1.61046	-1.08764
159454659	chr2:159454659:C:T	7.62036e-08	-2.12258e-10	-1.28956	4.82143e-08	-2.12258e-10	-1.28264	2.49774e-06	-2.12258e-10	-1.29122
159454714	chr2:159454714:AACAATGC:A	7.92125e-08	-2.12258e-10	-1.25084	5.08201e-08	-2.12258e-10	-1.23001	2.60387e-06	-2.12258e-10	-1.2496
159454871	chr2:159454871:A:G	4.12908e-08	-0.607869	-1.29446	1.86389e-08	-0.93595	-1.29709	4.70711e-07	-1.6683	-1.29182
159455435	chr2:159455435:C:G	7.64556e-08	-2.12258e-10	-1.28626	4.81462e-08	-2.12258e-10	-1.28406	2.50394e-06	-2.12258e-10	-1.28874
159455840	chr2:159455840:A:G	7.58459e-08	-2.12258e-10	-1.29427	4.78638e-08	-2.12258e-10	-1.28994	2.48736e-06	-2.12258e-10	-1.29538
159456400	chr2:159456400:T:C	2.9371e-08	-1.76674	-0.476223	1.51754e-08	-1.7319	-0.706723	9.17172e-07	-1.71992	-0.573148
159456427	chr2:159456427:G:A	1.24468e-08	-1.87232	-1.22919	1.19203e-08	-1.4827	-1.19735	5.89987e-07	-1.52971	-1.20455
159456431	chr2:159456431:A:G	1.59113e-08	-1.74272	-1.11322	8.6449e-09	-1.86705	-1.13428	4.63129e-07	-1.87781	-1.09854
159456463	chr2:159456463:G:T	1.54813e-08	-1.778	-1.10534	8.63393e-09	-1.87595	-1.12665	4.70366e-07	-1.8707	-1.09015
159456491	chr2:159456491:C:T	1.58504e-08	-1.75197	-1.10781	8.66599e-09	-1.86975	-1.12914	4.66374e-07	-1.87652	-1.09285
159456829	chr2:159456829:A:G	1.28109e-08	-1.86063	-1.21204	1.30489e-08	-1.41303	-1.17656	6.41658e-07	-1.46551	-1.18479
159456990	chr2:159456990:A:T	1.49913e-08	-1.76302	-1.15248	8.28459e-09	-1.87293	-1.17097	4.46174e-07	-1.87436	-1.13929
159457061	chr2:159457061:T:C	1.5772e-08	-1.72733	-1.13741	8.48736e-09	-1.86271	-1.15701	4.51041e-07	-1.87907	-1.12373
159457287	chr2:159457287:T:C	1.48027e-08	-1.74126	-1.1869	8.07695e-09	-1.86647	-1.20281	4.28923e-07	-1.87798	-1.1751
159457587	chr2:159457587:T:C	6.42747e-07	-2.12258e-10	0.842779	3.69231e-07	-2.12258e-10	0.753125	1.84792e-05	-2.12258e-10	0.710042
159457643	chr2:159457643:G:A	1.86422e-08	-1.72555	-0.97199	9.92178e-09	-1.8618	-1.00177	5.35036e-07	-1.8792	-0.952829
159457733	chr2:159457733:C:T	7.29929e-07	-2.12258e-10	0.969975	4.06434e-07	-2.12258e-10	0.849124	2.26302e-05	-2.12258e-10	0.912683
159457878	chr2:159457878:T:C	1.20683e-07	-2.12258e-10	-0.829802	7.79933e-08	-2.12258e-10	-0.801675	4.14328e-06	-2.12258e-10	-0.785115
159458100	chr2:159458100:C:T	1.24294e-07	-0.195691	-0.604629	4.24664e-08	-0.738966	-0.670618	2.79595e-06	-0.549619	-0.628814
159458148	chr2:159458148:C:CAGCTGAAATT	1.69207e-07	-2.12258e-10	-0.491851	1.03271e-07	-2.12258e-10	-0.520945	5.46966e-06	-2.12258e-10	-0.507386
159458577	chr2:159458577:A:G	1.83465e-08	-1.73119	-0.982339	9.80653e-09	-1.86385	-1.0114	5.29729e-07	-1.87885	-0.963147
159458595	chr2:159458595:G:A	1.2036e-07	-2.12258e-10	-0.832484	7.77447e-08	-2.12258e-10	-0.804868	4.13088e-06	-2.12258e-10	-0.788114
159458721	chr2:159458721:T:C	4.31394e-08	-1.85854	-3.10475e-10	2.77959e-08	-1.83341	-3.10475e-10	1.59179e-06	-1.74174	-3.10475e-10
159458875	chr2:159458875:A:T	5.24505e-07	0.639483	-3.10475e-10	3.99772e-08	-1.46999	-3.10475e-10	6.39621e-06	-0.350899	-3.10475e-10
159459052	chr2:159459052:G:A	1.75864e-08	-1.74773	-1.00811	9.52072e-09	-1.86882	-1.03601	5.1668e-07	-1.87706	-0.989869
159459380	chr2:159459380:T:C	1.65573e-08	-1.75284	-1.0633	9.02665e-09	-1.87	-1.08812	4.88595e-07	-1.87636	-1.04646
159459588	chr2:159459588:C:T	1.69806e-08	-1.74653	-1.04437	9.20292e-09	-1.86839	-1.07038	4.97411e-07	-1.87725	-1.02769
159459636	chr2:159459636:T:A	1.86428e-08	-1.76928	-0.928227	1.05372e-08	-1.73151	-1.07187	6.06025e-07	-1.71904	-0.988399
159459921	chr2:159459921:T:C	1.65983e-08	-1.7443	-1.06937	8.99364e-09	-1.86777	-1.09401	4.84592e-07	-1.87755	-1.0535
159459950	chr2:159459950:C:T	1.68218e-08	-1.75084	-1.04946	9.14699e-09	-1.86966	-1.07521	4.95109e-07	-1.87663	-1.03296
159460421	chr2:159460421:G:A	1.70841e-08	-1.7505	-1.03433	9.2753e-09	-1.86973	-1.06121	5.0292e-07	-1.8766	-1.01732
159460694	chr2:159460694:C:G	1.95368e-08	-1.8037	-0.846972	1.13022e-08	-1.67603	-1.05728	6.81579e-07	-1.65924	-0.930705
159460890	chr2:159460890:C:T	1.32154e-08	-1.76885	-1.27274	7.4059e-09	-1.87501	-1.28101	3.93136e-07	-1.87214	-1.26806
159461024	chr2:159461024:A:T	6.83885e-08	-0.126531	-1.27124	2.84195e-08	-0.521953	-1.28927	6.01951e-07	-1.42975	-1.28444
159461152	chr2:159461152:G:C	1.38398e-08	-1.731	-1.26442	7.55917e-09	-1.86499	-1.27054	3.96641e-07	-1.87846	-1.25287
159461378	chr2:159461378:G:A	6.19668e-08	-1.49637	-3.10475e-10	2.99694e-08	-1.75812	-3.10475e-10	1.50589e-06	-1.79722	-3.10475e-10
159461563	chr2:159461563:T:C	1.38099e-08	-1.73167	-1.26592	7.54818e-09	-1.86509	-1.27191	3.95953e-07	-1.87844	-1.25462
159462030	chr2:159462030:G:A	7.61786e-08	-2.12258e-10	-1.28989	4.75918e-08	-2.12258e-10	-1.29564	2.49525e-06	-2.12258e-10	-1.29222
159462297	chr2:159462297:C:T	9.85866e-08	-1.03204	-3.10475e-10	3.58947e-08	-1.57771	-3.10475e-10	1.70968e-06	-1.6703	-3.10475e-10
159462332	chr2:159462332:T:A	5.4004e-07	-2.12258e-10	0.668672	3.12456e-07	-2.12258e-10	0.586166	1.56394e-05	-2.12258e-10	0.543188
159462434	chr2:159462434:A:G	1.53327e-08	-1.70032	-1.19266	8.17234e-09	-1.85447	-1.20308	4.29663e-07	-1.87969	-1.17166
159462467	chr2:159462467:G:A	2.67066e-07	-0.035476	-3.10475e-10	3.7911e-07	0.779527	-3.10475e-10	1.70945e-05	0.632155	-3.10475e-10
159462534	chr2:159462534:T:C	7.81752e-08	-2.12258e-10	-1.26402	4.87225e-08	-2.12258e-10	-1.27216	2.59161e-06	-2.12258e-10	-1.25432
159462646	chr2:159462646:A:G	1.41968e-08	-1.76232	-1.20763	7.90342e-09	-1.87371	-1.21729	4.25303e-07	-1.87339	-1.18816
159462827	chr2:159462827:A:T	1.45296e-08	-1.77211	-1.17467	8.13765e-09	-1.87562	-1.18618	4.41792e-07	-1.87097	-1.15255
159462880	chr2:159462880:T:C	1.4069e-08	-1.77888	-1.20011	7.93524e-09	-1.87683	-1.21016	4.3077e-07	-1.86892	-1.17986
159462980	chr2:159462980:G:T	1.18023e-07	-2.12258e-10	-0.852092	7.28146e-08	-2.12258e-10	-0.870381	3.8691e-06	-2.12258e-10	-0.853581
159463148	chr2:159463148:G:A	1.31983e-08	-1.75537	-1.28752	7.36243e-09	-1.87156	-1.29035	3.87029e-07	-1.87536	-1.2805
159463243	chr2:159463243:T:C	4.90219e-07	-2.12258e-10	0.57188	2.84118e-07	-2.12258e-10	0.491093	1.42654e-05	-2.12258e-10	0.451235
159463361	chr2:159463361:T:C	1.49045e-08	-1.76973	-1.15157	8.32631e-09	-1.87523	-1.16364	4.53029e-07	-1.87156	-1.12685
159463458	chr2:159463458:A:G	4.21401e-08	-0.610706	-1.27127	1.82461e-08	-0.965048	-1.2893	4.73859e-07	-1.66968	-1.28377
159463775	chr2:159463775:G:A	2.75585e-08	-1.71182	-0.594842	1.30243e-08	-1.7869	-0.80458	7.72786e-07	-1.77909	-0.685269
159463971	chr2:159463971:TG:T	2.76226e-08	-1.71719	-0.587147	1.31699e-08	-1.78205	-0.798319	7.81426e-07	-1.77463	-0.678612
159463996	chr2:159463996:G:A	8.20066e-08	-2.12258e-10	-1.21617	5.0714e-08	-2.12258e-10	-1.2321	2.67635e-06	-2.12258e-10	-1.22215
159464045	chr2:159464045:C:G	1.39904e-08	-1.76039	-1.22421	7.78264e-09	-1.8733	-1.2331	4.17303e-07	-1.87367	-1.20687
159464086	chr2:159464086:G:A	7.56408e-08	-2.12258e-10	-1.29698	4.76803e-08	-2.12258e-10	-1.29378	2.48468e-06	-2.12258e-10	-1.29646
159464372	chr2:159464372:G:A	4.67028e-08	-1.77917	-3.10475e-10	5.05515e-08	-1.23531	-3.10475e-10	1.73013e-06	-1.65841	-3.10475e-10
159464664	chr2:159464664:G:A	7.57232e-08	-2.12258e-10	-1.29589	4.7529e-08	-2.12258e-10	-1.29696	2.49237e-06	-2.12258e-10	-1.29337
159465277	chr2:159465277:A:G	1.26456e-08	-1.79003	-1.29564	2.04427e-08	-0.848266	-1.29241	4.12614e-07	-1.79557	-1.29628
159465329	chr2:159465329:T:C	5.24499e-08	-0.436149	-1.22696	2.21804e-08	-0.799022	-1.26007	5.32032e-07	-1.5889	-1.24876
159465529	chr2:159465529:G:A	1.36716e-08	-1.78528	-1.22237	7.759e-09	-1.87822	-1.23122	4.21616e-07	-1.86554	-1.20472
159465652	chr2:159465652:T:A	1.33512e-08	-1.80219	-1.22917	7.69951e-09	-1.8796	-1.23754	4.21718e-07	-1.85778	-1.21224
159465957	chr2:159465957:T:C	1.64881e-08	-1.72595	-1.09439	8.89156e-09	-1.86398	-1.10921	4.78388e-07	-1.87853	-1.06541
159466145	chr2:159466145:A:G	1.73555e-08	-1.51577	-1.2533	1.29922e-08	-1.33752	-1.25643	4.27418e-07	-1.81812	-1.23847
159466259	chr2:159466259:T:C	8.01982e-07	-2.12258e-10	1.06411	4.58154e-07	-2.12258e-10	0.968907	2.29153e-05	-2.12258e-10	0.925201
159466272	chr2:159466272:A:G	1.25853e-08	-1.8797	-1.21075	1.48037e-08	-1.20126	-1.26216	4.01516e-07	-1.87141	-1.2477
159466568	chr2:159466568:A:G	4.39468e-07	0.462592	-3.10475e-10	3.71749e-08	-1.54266	-3.10475e-10	5.51479e-06	-0.49917	-3.10475e-10
159466741	chr2:159466741:GT:G	7.57289e-08	-2.12258e-10	-1.29581	4.79678e-08	-2.12258e-10	-1.28777	2.49123e-06	-2.12258e-10	-1.29383
159466884	chr2:159466884:T:C	4.5186e-08	-1.81218	-3.10475e-10	2.65836e-08	-1.878	-3.10475e-10	1.38678e-06	-1.87962	-3.10475e-10
159467059	chr2:159467059:A:C	1.17874e-07	-2.12258e-10	-0.853353	7.26005e-08	-2.12258e-10	-0.873326	3.92313e-06	-2.12258e-10	-0.839715
159467180	chr2:159467180:C:T	6.41064e-08	-1.134	-0.328431	3.85743e-08	-1.08943	-0.416282	1.21611e-06	-1.73118	-0.279764
159467181	chr2:159467181:A:G	1.28669e-08	-1.77378	-1.29453	7.39816e-09	-1.86099	-1.29607	3.90393e-07	-1.85165	-1.29555
159467373	chr2:159467373:C:T	1.48604e-06	0.0536054	1.62729	1.14811e-07	-1.39386	0.978856	6.50423e-06	-1.8712	1.53705
159467380	chr2:159467380:A:C	8.06592e-08	-2.12258e-10	-1.23274	5.26195e-08	-2.12258e-10	-1.19521	2.68191e-06	-2.12258e-10	-1.22007
159467413	chr2:159467413:G:A	7.81611e-08	-2.12258e-10	-1.2642	4.87483e-08	-2.12258e-10	-1.27163	2.53995e-06	-2.12258e-10	-1.27446
159467494	chr2:159467494:A:G	8.91767e-08	-2.12258e-10	-1.13235	5.38271e-08	-2.12258e-10	-1.17252	2.90088e-06	-2.12258e-10	-1.14159
159467547	chr2:159467547:T:C	1.58717e-08	-1.60392	-1.25451	7.34803e-09	-1.87774	-1.28613	3.94615e-07	-1.84814	-1.28831
159467677	chr2:159467677:G:A	1.94607e-08	-1.7447	-0.909881	2.59209e-08	-0.75784	-1.14541	1.1995e-06	-0.894701	-1.13
159467768	chr2:159467768:A:AG	2.02069e-08	-1.69939	-0.917554	2.29529e-08	-0.875672	-1.14918	1.08294e-06	-0.994521	-1.1324
159468019	chr2:159468019:C:A	2.69928e-07	-2.12258e-10	-0.0248182	1.81047e-07	-2.12258e-10	0.0404582	8.75623e-06	-2.12258e-10	-0.0368385
159468671	chr2:159468671:A:C	1.90912e-08	-1.37975	-1.29399	4.0212e-08	-0.173478	-1.29065	2.35254e-06	-0.0545464	-1.29656
159468780	chr2:159468780:A:C	1.15561e-08	-1.87862	-1.29713	7.3427e-09	-1.87159	-1.293	4.84309e-07	-1.63688	-1.29475
159468813	chr2:159468813:G:A	6.75851e-08	-1.40958	-3.10475e-10	5.9454e-08	-1.07309	-3.10475e-10	4.77941e-06	-0.642287	-3.10475e-10
159468816	chr2:159468816:G:A	1.87025e-07	-2.12258e-10	-0.391728	1.16379e-07	-2.12258e-10	-0.401448	6.29621e-06	-2.12258e-10	-0.366656
159468832	chr2:159468832:C:T	1.60259e-08	-1.57408	-1.27469	7.68728e-09	-1.83521	-1.28352	4.25482e-07	-1.77673	-1.28441
159468858	chr2:159468858:C:T	4.8268e-08	-1.7462	-3.10475e-10	2.82441e-08	-1.81741	-3.10475e-10	1.44861e-06	-1.836	-3.10475e-10
159468919	chr2:159468919:T:C	1.15465e-08	-1.87947	-1.29712	7.32031e-09	-1.87447	-1.29318	4.76204e-07	-1.65362	-1.29489
159468928	chr2:159468928:G:A	1.63208e-07	-2.12258e-10	-0.527947	1.20261e-07	-2.12258e-10	-0.368635	6.44441e-06	-2.12258e-10	-0.343391
159469259	chr2:159469259:C:T	3.66765e-08	-1.69656	-0.324275	3.41206e-08	-0.871829	-0.756568	1.66277e-06	-0.982609	-0.715509
159469414	chr2:159469414:G:A	1.1579e-08	-1.87729	-1.29649	7.39437e-09	-1.86859	-1.28899	4.94315e-07	-1.61948	-1.2917
159469416	chr2:159469416:C:T	1.72679e-07	-2.12258e-10	-0.47154	1.27932e-07	-2.12258e-10	-0.3068	6.84115e-06	-2.12258e-10	-0.283648
159469466	chr2:159469466:C:T	4.37522e-08	-1.84443	-3.10475e-10	2.68515e-08	-1.86798	-3.10475e-10	1.40847e-06	-1.8641	-3.10475e-10
159469562	chr2:159469562:G:A	7.61318e-08	-2.12258e-10	-1.29051	4.86614e-08	-2.12258e-10	-1.27341	2.54449e-06	-2.12258e-10	-1.27268
159470258	chr2:159470258:G:A	2.73631e-08	-1.72857	-0.585206	3.07346e-08	-0.793128	-0.939782	1.4641e-06	-0.908586	-0.916777
159470454	chr2:159470454:G:A	9.90457e-08	-2.12258e-10	-1.02739	6.20644e-08	-2.12258e-10	-1.03013	3.29898e-06	-2.12258e-10	-1.01299
159470665	chr2:159470665:T:C	1.28561e-07	-2.12258e-10	-0.766571	7.5914e-08	-2.12258e-10	-0.828697	4.09311e-06	-2.12258e-10	-0.797299
159470959	chr2:159470959:A:G	1.18849e-07	-2.12258e-10	-0.845121	7.02768e-08	-2.12258e-10	-0.905857	3.80429e-06	-2.12258e-10	-0.870475
159471359	chr2:159471359:C:T	7.6068e-08	-2.12258e-10	-1.29134	4.86395e-08	-2.12258e-10	-1.27386	2.54448e-06	-2.12258e-10	-1.27268
159471530	chr2:159471530:C:T	1.07959e-07	-2.12258e-10	-0.941224	6.92721e-08	-2.12258e-10	-0.920256	3.53981e-06	-2.12258e-10	-0.94253
159471777	chr2:159471777:T:C	5.40253e-08	-1.63352	-3.10475e-10	5.83899e-08	-1.09116	-3.10475e-10	2.79696e-06	-1.17807	-3.10475e-10
159472125	chr2:159472125:T:C	1.06981e-07	-2.12258e-10	-0.950324	6.48218e-08	-2.12258e-10	-0.986656	3.44283e-06	-2.12258e-10	-0.970309
159472905	chr2:159472905:T:G	7.83867e-08	-2.12258e-10	-1.26132	4.99209e-08	-2.12258e-10	-1.24786	2.59096e-06	-2.12258e-10	-1.25457
159473413	chr2:159473413:T:C	6.98516e-08	-1.3766	-3.10475e-10	2.743e-08	-1.84666	-3.10475e-10	1.40529e-06	-1.86636	-3.10475e-10
159473713	chr2:159473713:C:T	4.23874e-08	-1.87612	-3.10475e-10	2.65828e-08	-1.87803	-3.10475e-10	1.72021e-06	-1.66416	-3.10475e-10
159474527	chr2:159474527:C:T	4.40888e-07	0.465818	-3.10475e-10	1.82397e-07	0.0478852	-3.10475e-10	7.84382e-06	-0.146878	-3.10475e-10
159474732	chr2:159474732:G:A	7.57043e-08	-2.12258e-10	-1.29614	4.75563e-08	-2.12258e-10	-1.29638	2.48299e-06	-2.12258e-10	-1.29714
159474879	chr2:159474879:T:C	1.22196e-07	-0.470119	-0.34723	6.66823e-08	-0.48121	-0.477148	2.24967e-06	-0.841156	-0.554664
159475114	chr2:159475114:G:A	5.34244e-07	1.22507	-0.567194	8.73351e-08	0.0636749	-0.752221	5.74991e-06	0.340685	-0.798104
159475170	chr2:159475170:T:C	7.56796e-08	-2.12258e-10	-1.29646	4.79902e-08	-2.12258e-10	-1.2873	2.51573e-06	-2.12258e-10	-1.28404
159475304	chr2:159475304:G:A	1.52545e-07	-2.12258e-10	-0.595514	8.98942e-08	-2.12258e-10	-0.659664	4.77266e-06	-2.12258e-10	-0.6437
159475347	chr2:159475347:G:A	7.5634e-08	-2.12258e-10	-1.29707	4.78408e-08	-2.12258e-10	-1.29042	2.50663e-06	-2.12258e-10	-1.28766
159477081	chr2:159477081:G:A	4.98397e-08	-1.71416	-3.10475e-10	3.36074e-08	-1.64355	-3.10475e-10	9.12083e-06	0.00395693	-3.10475e-10
159477414	chr2:159477414:A:G	7.60506e-08	-2.12258e-10	-1.29157	4.75951e-08	-2.12258e-10	-1.29557	2.49215e-06	-2.12258e-10	-1.29346
159477665	chr2:159477665:A:G	8.11675e-08	-2.12258e-10	-1.22646	5.14019e-08	-2.12258e-10	-1.21862	2.73257e-06	-2.12258e-10	-1.20136
159477852	chr2:159477852:C:T	1.84225e-08	-1.86799	-0.841414	1.90272e-08	-1.27986	-0.932566	1.00491e-06	-1.2858	-0.915905
159478053	chr2:159478053:C:T	9.86997e-08	-2.12258e-10	-1.03089	6.00275e-08	-2.12258e-10	-1.0635	3.19036e-06	-2.12258e-10	-1.04647
159478804	chr2:159478804:T:C	7.85962e-08	-1.65246	0.393815	3.78514e-08	-1.40685	-0.117778	1.58697e-06	-1.60728	-0.137498
159478967	chr2:159478967:T:C	1.32065e-07	-2.12258e-10	-0.739679	8.36864e-08	-2.12258e-10	-0.731221	4.4576e-06	-2.12258e-10	-0.711994
159481289	chr2:159481289:A:C	4.82685e-07	-2.12258e-10	0.556393	3.25004e-07	-2.12258e-10	0.625541	1.63945e-05	-2.12258e-10	0.590345
159482605	chr2:159482605:A:C	7.5633e-08	-2.12258e-10	-1.29708	4.75205e-08	-2.12258e-10	-1.29714	2.48481e-06	-2.12258e-10	-1.29641
159483290	chr2:159483290:T:C	1.326e-07	-2.12258e-10	-0.735637	8.29785e-08	-2.12258e-10	-0.739716	4.2476e-06	-2.12258e-10	-0.760249
159483503	chr2:159483503:G:A	6.7754e-07	2.17585	-1.28035	8.21503e-08	0.529911	-1.27966	2.62868e-06	0.0378935	-1.27801
159483576	chr2:159483576:A:G	1.29988e-07	-2.12258e-10	-0.755531	9.02577e-08	-2.12258e-10	-0.655629	4.47738e-06	-2.12258e-10	-0.707566
159483671	chr2:159483671:C:T	4.55652e-08	-1.80383	-3.10475e-10	2.76328e-08	-1.83929	-3.10475e-10	1.41302e-06	-1.86087	-3.10475e-10
159484073	chr2:159484073:A:G	7.70798e-08	-2.12258e-10	-1.27813	4.86278e-08	-2.12258e-10	-1.2741	2.56535e-06	-2.12258e-10	-1.26451
159484266	chr2:159484266:T:C	6.18325e-07	2.08693	-1.28288	7.66936e-08	0.465693	-1.28417	2.46271e-06	-0.022792	-1.28255
159484411	chr2:159484411:A:C	1.86674e-08	-1.4089	-1.28729	3.89178e-08	-0.21499	-1.28186	2.25572e-06	-0.100535	-1.2926
159485134	chr2:159485134:T:G	1.53708e-06	-2.12258e-10	1.71467	9.29376e-07	-2.12258e-10	1.67622	5.15302e-05	-2.12258e-10	1.73556
159485294	chr2:159485294:T:C	9.65539e-07	1.24971	-3.10475e-10	1.71564e-07	-0.0133434	-3.10475e-10	1.16873e-05	0.251901	-3.10475e-10
159485398	chr2:159485398:T:C	1.56743e-07	-2.12258e-10	-0.568362	1.04961e-07	-2.12258e-10	-0.504707	5.69971e-06	-2.12258e-10	-0.466188
159486564	chr2:159486564:A:C	1.11808e-07	-2.12258e-10	-0.906186	7.58397e-08	-2.12258e-10	-0.829676	4.10011e-06	-2.12258e-10	-0.79559
159488513	chr2:159488513:A:G	6.31645e-07	0.825355	-3.10475e-10	1.22553e-07	-0.349756	-3.10475e-10	8.21158e-06	-0.101058	-3.10475e-10
159488904	chr2:159488904:A:G	1.20839e-07	-2.12258e-10	-0.828513	7.14626e-08	-2.12258e-10	-0.889124	3.87752e-06	-2.12258e-10	-0.851408
159489057	chr2:159489057:C:T	7.82405e-08	-2.12258e-10	-1.26319	4.98135e-08	-2.12258e-10	-1.25001	2.58586e-06	-2.12258e-10	-1.25654
159489079	chr2:159489079:T:C	4.67525e-08	-1.6504	-0.127704	3.63558e-08	-0.954686	-0.610258	1.77882e-06	-1.06765	-0.563
159489329	chr2:159489329:T:C	1.53705e-07	-2.12258e-10	-0.587938	1.02768e-07	-2.12258e-10	-0.525828	5.57674e-06	-2.12258e-10	-0.488
159489388	chr2:159489388:C:T	4.10629e-08	-1.7062	-0.201664	3.86885e-08	-0.837554	-0.665202	1.88259e-06	-0.953059	-0.620897
159489977	chr2:159489977:C:T	2.02872e-07	-2.12258e-10	-0.310398	1.35354e-07	-2.12258e-10	-0.250401	6.87365e-06	-2.12258e-10	-0.278909
159490054	chr2:159490054:A:G	4.92516e-08	-1.72603	-3.10475e-10	2.85989e-08	-1.80493	-3.10475e-10	1.46417e-06	-1.82532	-3.10475e-10
159490507	chr2:159490507:A:G	2.71525e-07	1.11162	-1.13053	1.59867e-08	-1.22972	-1.15682	6.89357e-07	-1.4288	-1.1498
159490580	chr2:159490580:GAT:G	1.87967e-07	-2.12258e-10	-0.386704	1.4053e-07	-2.12258e-10	-0.212875	7.52524e-06	-2.12258e-10	-0.188341
159490585	chr2:159490585:CAGCT:C	1.87967e-07	-2.12258e-10	-0.386704	1.4053e-07	-2.12258e-10	-0.212875	7.52524e-06	-2.12258e-10	-0.188341
159490614	chr2:159490614:C:G	1.2637e-07	-2.12258e-10	-0.783761	8.38673e-08	-2.12258e-10	-0.729062	4.53381e-06	-2.12258e-10	-0.695041
159491243	chr2:159491243:C:G	1.61125e-08	-1.86974	-0.973638	1.67413e-08	-1.29154	-1.04888	8.82634e-07	-1.29773	-1.03371
159491877	chr2:159491877:T:C	1.99096e-08	-1.34451	-1.28726	4.37903e-08	-0.0971106	-1.28177	2.54671e-06	0.0207566	-1.29256
159491880	chr2:159491880:C:T	1.5303e-08	-1.8768	-1.01812	1.50295e-08	-1.35979	-1.08849	7.92532e-07	-1.36463	-1.0745
159491910	chr2:159491910:C:T	1.29067e-07	-2.12258e-10	-0.762642	8.57273e-08	-2.12258e-10	-0.707126	4.63743e-06	-2.12258e-10	-0.672444
159492908	chr2:159492908:C:A	8.0463e-08	-2.12258e-10	-1.23517	4.84016e-08	-2.12258e-10	-1.27877	2.5107e-06	-2.12258e-10	-1.28604
159494590	chr2:159494590:G:A	2.03559e-07	-2.12258e-10	-0.307017	1.35827e-07	-2.12258e-10	-0.246919	6.8973e-06	-2.12258e-10	-0.275474
159494756	chr2:159494756:A:G	2.01321e-08	-1.3315	-1.28916	4.49621e-08	-0.0683514	-1.28413	2.61223e-06	0.04741	-1.29381
159494828	chr2:159494828:G:A	8.08799e-08	-2.12258e-10	-1.23001	4.89599e-08	-2.12258e-10	-1.2673	2.6006e-06	-2.12258e-10	-1.25086
159494895	chr2:159494895:TAG:T	8.09221e-08	-2.12258e-10	-1.22949	5.31814e-08	-2.12258e-10	-1.18459	2.79396e-06	-2.12258e-10	-1.17914
159495604	chr2:159495604:T:C	3.71606e-07	1.44476	-1.1499	5.45971e-08	0.0157918	-1.17411	1.8906e-06	-0.398551	-1.17116
159495792	chr2:159495792:CAG:C	3.60631e-08	-1.03416	-1.00355	2.33721e-08	-0.949588	-1.05717	8.64799e-07	-1.25787	-1.09399
159496186	chr2:159496186:C:T	1.59864e-08	-1.55428	-1.29695	2.02591e-08	-0.854054	-1.29564	5.07409e-07	-1.60628	-1.27876
159496437	chr2:159496437:C:T	7.09782e-07	2.23365	-1.29166	9.07904e-08	0.641431	-1.29118	2.90192e-06	0.149043	-1.29027
159496731	chr2:159496731:C:T	4.38788e-08	-1.84154	-3.10475e-10	5.95258e-08	-1.07189	-3.10475e-10	3.80539e-06	-0.870185	-3.10475e-10
159497090	chr2:159497090:C:G	4.85195e-08	-1.74101	-3.10475e-10	2.68362e-08	-1.86855	-3.10475e-10	1.38927e-06	-1.87783	-3.10475e-10
159497195	chr2:159497195:G:T	8.66623e-08	-2.12258e-10	-1.16095	5.27468e-08	-2.12258e-10	-1.19279	2.80886e-06	-2.12258e-10	-1.17382
159497581	chr2:159497581:A:AT	1.199e-07	-2.12258e-10	-0.83631	7.13003e-08	-2.12258e-10	-0.891398	3.83392e-06	-2.12258e-10	-0.862716
159498159	chr2:159498159:G:A	1.51945e-07	0.186301	-0.785753	1.63841e-08	-1.53126	-0.830728	8.21297e-07	-1.68149	-0.721988
159498673	chr2:159498673:C:A	7.68999e-08	-2.12258e-10	-1.28047	4.77538e-08	-2.12258e-10	-1.29224	2.50695e-06	-2.12258e-10	-1.28754
159498751	chr2:159498751:T:C	1.89126e-07	-2.12258e-10	-0.380561	1.17604e-07	-2.12258e-10	-0.390978	6.34743e-06	-2.12258e-10	-0.358554
159498883	chr2:159498883:T:A	1.25379e-06	-2.12258e-10	1.51096	7.53067e-07	-2.12258e-10	1.46586	4.17881e-05	-2.12258e-10	1.52601
159499192	chr2:159499192:G:A	9.51286e-07	-2.12258e-10	1.23484	5.76593e-07	-2.12258e-10	1.19884	3.18399e-05	-2.12258e-10	1.25412
159499260	chr2:159499260:C:T	2.97643e-07	-2.12258e-10	0.072924	2.02136e-07	-2.12258e-10	0.150644	1.11602e-05	-2.12258e-10	0.205753
159499657	chr2:159499657:T:C	8.29859e-08	-2.12258e-10	-1.2043	4.96152e-08	-2.12258e-10	-1.254	2.5648e-06	-2.12258e-10	-1.26472
159499662	chr2:159499662:C:T	5.34838e-07	-2.12258e-10	0.658991	3.61241e-07	-2.12258e-10	0.731248	1.81475e-05	-2.12258e-10	0.691929
159499701	chr2:159499701:A:C	8.40813e-08	-2.12258e-10	-1.19119	5.00674e-08	-2.12258e-10	-1.24493	2.5852e-06	-2.12258e-10	-1.2568
159499742	chr2:159499742:T:C	5.25606e-08	-1.52981	-0.1312	3.03187e-08	-1.12979	-0.616742	1.4596e-06	-1.24598	-0.582461
159499779	chr2:159499779:T:C	1.53478e-07	-2.12258e-10	-0.589417	1.0509e-07	-2.12258e-10	-0.503483	5.65486e-06	-2.12258e-10	-0.474088
159499860	chr2:159499860:A:G	1.77645e-08	-1.46581	-1.27996	4.48458e-08	-0.1106	-1.24447	1.54637e-06	-0.559227	-1.21147
159500977	chr2:159500977:G:C	4.22699e-08	-1.8789	-3.10475e-10	4.62951e-08	-1.32326	-3.10475e-10	2.44822e-06	-1.31124	-3.10475e-10
159501375	chr2:159501375:C:T	1.38769e-07	-2.12258e-10	-0.690164	8.23688e-08	-2.12258e-10	-0.747091	4.39572e-06	-2.12258e-10	-0.725972
159501436	chr2:159501436:G:A	1.38577e-07	-2.12258e-10	-0.691544	8.70887e-08	-2.12258e-10	-0.691371	4.65488e-06	-2.12258e-10	-0.668688
159501629	chr2:159501629:A:T	2.24247e-07	-2.12258e-10	-0.210222	1.70341e-07	-2.12258e-10	-0.0204982	9.11084e-06	-2.12258e-10	0.00286146
159502454	chr2:159502454:G:A	1.20982e-08	-1.87532	-1.2546	1.17734e-08	-1.40078	-1.29167	7.01843e-07	-1.27993	-1.28071
159502787	chr2:159502787:G:A	7.74727e-08	-2.12258e-10	-1.27305	4.82602e-08	-2.12258e-10	-1.28169	2.5347e-06	-2.12258e-10	-1.27653
159503324	chr2:159503324:ACT:A	2.00785e-07	-2.12258e-10	-0.320739	1.35007e-07	-2.12258e-10	-0.252975	7.40672e-06	-2.12258e-10	-0.204215
159504714	chr2:159504714:C:T	1.23829e-08	-1.85105	-1.25561	1.33449e-08	-1.27576	-1.29141	8.07056e-07	-1.1408	-1.28017
159505487	chr2:159505487:A:C	8.14375e-08	-2.12258e-10	-1.22314	4.91221e-08	-2.12258e-10	-1.26399	2.61328e-06	-2.12258e-10	-1.246
159505508	chr2:159505508:T:A	6.14434e-07	2.03822	-1.24049	7.26477e-08	0.367099	-1.23978	2.37395e-06	-0.105097	-1.23695
159507243	chr2:159507243:T:C	2.03099e-07	-2.12258e-10	-0.309277	1.36651e-07	-2.12258e-10	-0.240867	7.499e-06	-2.12258e-10	-0.191834
159507348	chr2:159507348:A:T	1.65274e-07	-2.12258e-10	-0.515365	1.06996e-07	-2.12258e-10	-0.485509	5.42077e-06	-2.12258e-10	-0.516367
159507781	chr2:159507781:C:T	4.83424e-08	-0.448083	-1.29658	3.03183e-08	-0.454927	-1.29162	1.08471e-06	-0.849934	-1.27536
159509119	chr2:159509119:A:T	1.4866e-07	-2.12258e-10	-0.621311	9.34881e-08	-2.12258e-10	-0.620464	5.00355e-06	-2.12258e-10	-0.596457
159509175	chr2:159509175:T:C	3.2612e-07	-2.12258e-10	0.164293	2.22291e-07	-2.12258e-10	0.245691	1.22914e-05	-2.12258e-10	0.302294
159509512	chr2:159509512:A:G	1.67878e-07	-2.12258e-10	-0.499733	1.08755e-07	-2.12258e-10	-0.469204	5.50659e-06	-2.12258e-10	-0.500658
159509608	chr2:159509608:T:C	1.05708e-07	-2.12258e-10	-0.962294	6.29313e-08	-2.12258e-10	-1.01625	3.36276e-06	-2.12258e-10	-0.993842
159509770	chr2:159509770:T:C	1.88997e-07	-2.12258e-10	-0.381241	1.17523e-07	-2.12258e-10	-0.391668	6.34315e-06	-2.12258e-10	-0.359228
159509863	chr2:159509863:A:G	3.26294e-07	1.17068	-1.00585	1.82347e-08	-1.21808	-1.03689	8.16866e-07	-1.37921	-1.02967
159510195	chr2:159510195:T:G	2.97552e-07	1.20972	-1.1371	1.64132e-08	-1.19994	-1.16027	7.31771e-07	-1.36408	-1.15481
159510644	chr2:159510644:A:G	4.80942e-08	-0.463987	-1.28582	2.94103e-08	-0.48186	-1.29509	1.04122e-06	-0.869911	-1.2963
159510773	chr2:159510773:A:T	8.5597e-08	-2.12258e-10	-1.17332	5.21803e-08	-2.12258e-10	-1.20359	2.77724e-06	-2.12258e-10	-1.18514
159511053	chr2:159511053:T:C	1.88892e-07	-2.12258e-10	-0.381798	1.17461e-07	-2.12258e-10	-0.392194	6.33958e-06	-2.12258e-10	-0.359791
159511476	chr2:159511476:C:G	1.17013e-07	-2.12258e-10	-0.860688	7.91802e-08	-2.12258e-10	-0.786572	4.28787e-06	-2.12258e-10	-0.750813
159511665	chr2:159511665:A:C	1.38648e-07	-2.12258e-10	-0.691034	9.06245e-08	-2.12258e-10	-0.651574	4.71815e-06	-2.12258e-10	-0.655187
159511966	chr2:159511966:T:C	4.79679e-08	-1.75244	-3.10475e-10	2.67404e-08	-1.87212	-3.10475e-10	1.39195e-06	-1.8759	-3.10475e-10
159512299	chr2:159512299:C:T	1.06702e-07	-2.12258e-10	-0.952933	6.99462e-08	-2.12258e-10	-0.910572	3.55709e-06	-2.12258e-10	-0.937661
159512564	chr2:159512564:A:AT	7.5761e-08	-2.12258e-10	-1.29539	4.75212e-08	-2.12258e-10	-1.29712	2.4842e-06	-2.12258e-10	-1.29665
159513168	chr2:159513168:A:G	7.57424e-08	-2.12258e-10	-1.29563	4.79944e-08	-2.12258e-10	-1.28721	2.49576e-06	-2.12258e-10	-1.29201
159513562	chr2:159513562:G:A	2.21399e-07	0.316984	-0.539992	0.000289669	7.97146	-0.553266	3.13492e-06	-0.529743	-0.534257
159514748	chr2:159514748:C:T	1.11832e-07	0.0375616	-0.943539	3.69131e-08	-0.598166	-0.951566	2.29591e-06	-0.360349	-1.01513
159516463	chr2:159516463:A:C	3.2435e-07	-2.12258e-10	0.158852	2.21061e-07	-2.12258e-10	0.24014	1.22221e-05	-2.12258e-10	0.296642
159516516	chr2:159516516:T:C	1.18611e-07	-2.12258e-10	-0.847119	8.16214e-08	-2.12258e-10	-0.756207	4.06664e-06	-2.12258e-10	-0.803787
159516955	chr2:159516955:G:T	3.28636e-07	-2.12258e-10	0.171979	2.24054e-07	-2.12258e-10	0.253587	1.23906e-05	-2.12258e-10	0.310334
159517630	chr2:159517630:T:C	8.51014e-08	-1.39938	0.220249	2.5869e-08	-1.63913	-0.26612	1.12423e-06	-1.78775	-0.301754
159517671	chr2:159517671:A:C	1.16256e-07	-2.12258e-10	-0.867174	7.77314e-08	-2.12258e-10	-0.805039	4.24669e-06	-2.12258e-10	-0.760463
159517946	chr2:159517946:G:A	1.85997e-08	-1.55104	-1.14879	4.58313e-08	-0.290409	-1.04292	1.68447e-06	-0.717893	-0.967259
159519846	chr2:159519846:T:A	4.78924e-08	-1.58093	-0.173084	3.14115e-08	-1.06294	-0.648185	1.46813e-06	-1.20672	-0.6159
159520307	chr2:159520307:C:T	1.53769e-08	-1.62157	-1.26854	7.59072e-09	-1.85244	-1.27893	4.16701e-07	-1.80205	-1.27994
159520612	chr2:159520612:G:A	1.50617e-07	0.267009	-0.87524	1.57585e-08	-1.49841	-0.902505	7.75109e-07	-1.65795	-0.80341
159521398	chr2:159521398:G:A	9.9136e-07	1.27611	-3.10475e-10	2.08181e-07	0.180108	-3.10475e-10	1.25924e-05	0.326486	-3.10475e-10
159521561	chr2:159521561:T:C	4.23719e-08	-0.596338	-1.28015	2.5252e-08	-0.636172	-1.29322	9.13093e-07	-1.00039	-1.29713
159522041	chr2:159522041:A:G	7.63976e-08	-2.12258e-10	-1.28702	4.83796e-08	-2.12258e-10	-1.27922	2.51803e-06	-2.12258e-10	-1.28313
159522073	chr2:159522073:T:C	7.63348e-08	-2.12258e-10	-1.28784	4.87173e-08	-2.12258e-10	-1.27226	2.52466e-06	-2.12258e-10	-1.2805
159522719	chr2:159522719:G:A	8.43689e-08	-2.12258e-10	-1.18777	5.22225e-08	-2.12258e-10	-1.20278	2.7484e-06	-2.12258e-10	-1.19558
159522817	chr2:159522817:G:A	2.35628e-07	-2.12258e-10	-0.160718	1.45051e-07	-2.12258e-10	-0.18121	8.2157e-06	-2.12258e-10	-0.100557
159523209	chr2:159523209:C:A	3.73194e-07	-2.12258e-10	0.299127	2.56674e-07	-2.12258e-10	0.389509	1.42523e-05	-2.12258e-10	0.450315
159523388	chr2:159523388:C:A	1.22507e-08	-1.86448	-1.25291	1.25013e-08	-1.34205	-1.29042	7.50832e-07	-1.2147	-1.27848
159523656	chr2:159523656:A:C	2.55248e-07	-2.12258e-10	-0.0807348	1.74472e-07	-2.12258e-10	0.00346745	9.64238e-06	-2.12258e-10	0.0595646
159524206	chr2:159524206:C:T	8.00103e-08	-2.12258e-10	-1.24082	4.96177e-08	-2.12258e-10	-1.25395	2.60705e-06	-2.12258e-10	-1.24838
159524380	chr2:159524380:G:A	5.04886e-08	-0.458495	-1.24273	3.24399e-08	-0.474268	-1.20464	1.14656e-06	-0.917972	-1.15187
159526146	chr2:159526146:G:T	2.55473e-07	-2.12258e-10	-0.0798563	1.74385e-07	-2.12258e-10	0.00296722	9.62952e-06	-2.12258e-10	0.0582298
159526154	chr2:159526154:T:C	3.64895e-07	-2.12258e-10	0.276636	2.50864e-07	-2.12258e-10	0.366612	1.39226e-05	-2.12258e-10	0.426911
159526270	chr2:159526270:C:A	7.67231e-08	-2.12258e-10	-1.28277	4.84478e-08	-2.12258e-10	-1.27781	2.52422e-06	-2.12258e-10	-1.28067
159526645	chr2:159526645:C:T	1.47698e-08	-1.64772	-1.28267	7.44878e-09	-1.86048	-1.28976	4.06626e-07	-1.81602	-1.29044
159526941	chr2:159526941:T:C	1.5905e-07	-2.12258e-10	-0.553757	9.88704e-08	-2.12258e-10	-0.564488	5.52438e-06	-2.12258e-10	-0.497432
159527265	chr2:159527265:G:A	8.65877e-08	-2.12258e-10	-1.16181	5.18035e-08	-2.12258e-10	-1.21084	2.77116e-06	-2.12258e-10	-1.18734
159527274	chr2:159527274:A:G	9.31748e-08	-2.12258e-10	-1.0885	5.49524e-08	-2.12258e-10	-1.15183	2.95832e-06	-2.12258e-10	-1.12198
159527442	chr2:159527442:G:GT	7.62086e-08	-2.12258e-10	-1.2895	4.79821e-08	-2.12258e-10	-1.28747	2.53123e-06	-2.12258e-10	-1.2779
159527552	chr2:159527552:A:G	4.39038e-07	-2.12258e-10	0.461613	2.42784e-07	-2.12258e-10	0.333875	1.34243e-05	-2.12258e-10	0.390461
159528307	chr2:159528307:C:T	2.12478e-07	-2.12258e-10	-0.264135	1.33403e-07	-2.12258e-10	-0.264925	7.22704e-06	-2.12258e-10	-0.228774
159528386	chr2:159528386:G:A	9.36451e-08	-2.12258e-10	-1.08346	5.51827e-08	-2.12258e-10	-1.14765	2.97207e-06	-2.12258e-10	-1.11735
159528665	chr2:159528665:A:G	1.58507e-07	-2.12258e-10	-0.557175	1.03017e-07	-2.12258e-10	-0.523402	5.15904e-06	-2.12258e-10	-0.565852
159528752	chr2:159528752:C:T	1.37744e-08	-1.72858	-1.27158	7.38116e-09	-1.878	-1.28137	3.93982e-07	-1.85581	-1.28225
159529109	chr2:159529109:T:C	8.8982e-08	-2.12258e-10	-1.13454	5.29269e-08	-2.12258e-10	-1.18939	2.83837e-06	-2.12258e-10	-1.16337
159529709	chr2:159529709:T:C	5.27082e-08	-1.40632	-0.251884	1.87858e-08	-1.57402	-0.65118	7.8624e-07	-1.76709	-0.680003
159529749	chr2:159529749:A:G	2.69373e-08	-1.26298	-1.06648	7.77397e-08	0.125967	-0.930899	2.58036e-06	-0.353722	-0.904952
159529830	chr2:159529830:T:C	1.55466e-08	-1.84463	-1.0345	1.39541e-08	-1.44419	-1.07833	6.82563e-07	-1.51346	-1.07504
159530392	chr2:159530392:C:T	2.88226e-07	1.11635	-1.07557	1.53828e-08	-1.31858	-1.10647	7.00352e-07	-1.46111	-1.10166
159530838	chr2:159530838:C:T	1.43381e-08	-1.6842	-1.27585	7.40818e-09	-1.87108	-1.28464	4.00389e-07	-1.83624	-1.28568
159530971	chr2:159530971:A:C	3.17396e-07	1.39541	-1.25823	4.64912e-08	-0.0491168	-1.26992	1.62642e-06	-0.452645	-1.26758
159531113	chr2:159531113:T:C	1.14689e-07	-2.12258e-10	-0.880744	6.70232e-08	-2.12258e-10	-0.953259	3.64349e-06	-2.12258e-10	-0.913662
159531126	chr2:159531126:T:A	8.95509e-08	-2.12258e-10	-1.12816	5.31858e-08	-2.12258e-10	-1.18451	2.85421e-06	-2.12258e-10	-1.15781
159531163	chr2:159531163:T:A	9.14006e-08	-2.12258e-10	-1.10772	5.40768e-08	-2.12258e-10	-1.16789	2.90644e-06	-2.12258e-10	-1.13967
159531354	chr2:159531354:T:A	1.19481e-07	-2.12258e-10	-0.839817	6.87087e-08	-2.12258e-10	-0.928423	3.78396e-06	-2.12258e-10	-0.875832
159531625	chr2:159531625:A:C	7.02754e-07	1.41006	-0.478029	1.24574e-07	0.280809	-0.614205	8.36513e-06	0.593814	-0.676345
159531802	chr2:159531802:A:G	8.94204e-08	-2.12258e-10	-1.12962	5.31418e-08	-2.12258e-10	-1.18533	2.85117e-06	-2.12258e-10	-1.15887
159531878	chr2:159531878:A:G	1.21323e-07	-2.12258e-10	-0.824517	6.96695e-08	-2.12258e-10	-0.914535	3.84103e-06	-2.12258e-10	-0.860864
159532417	chr2:159532417:T:G	1.88017e-07	-2.12258e-10	-0.386443	1.175e-07	-2.12258e-10	-0.391857	6.34556e-06	-2.12258e-10	-0.358848
159532599	chr2:159532599:G:C	9.27897e-08	-2.12258e-10	-1.09264	5.47625e-08	-2.12258e-10	-1.15529	2.94717e-06	-2.12258e-10	-1.12576
159532708	chr2:159532708:A:G	1.18294e-07	-2.12258e-10	-0.849802	6.80996e-08	-2.12258e-10	-0.937327	3.74862e-06	-2.12258e-10	-0.885216
159532801	chr2:159532801:T:C	9.18638e-08	-2.12258e-10	-1.10267	5.43098e-08	-2.12258e-10	-1.16359	2.92026e-06	-2.12258e-10	-1.13493
159532898	chr2:159532898:T:C	9.16285e-08	-2.12258e-10	-1.10523	5.4195e-08	-2.12258e-10	-1.16571	2.91363e-06	-2.12258e-10	-1.1372
159533259	chr2:159533259:A:T	2.04149e-07	-2.12258e-10	-0.304122	1.27549e-07	-2.12258e-10	-0.309796	6.89819e-06	-2.12258e-10	-0.275345
159533260	chr2:159533260:T:C	9.14096e-08	-2.12258e-10	-1.10762	5.40883e-08	-2.12258e-10	-1.16768	2.90729e-06	-2.12258e-10	-1.13938
159533317	chr2:159533317:T:C	1.84885e-07	-2.12258e-10	-0.403236	1.15741e-07	-2.12258e-10	-0.40694	6.25063e-06	-2.12258e-10	-0.373921
159533390	chr2:159533390:G:A	1.35165e-07	-2.12258e-10	-0.716479	7.66657e-08	-2.12258e-10	-0.818844	4.25144e-06	-2.12258e-10	-0.759345
159533539	chr2:159533539:C:T	6.21994e-08	-1.49263	-3.10475e-10	7.75275e-08	-0.807665	-3.10475e-10	4.3583e-06	-0.734521	-3.10475e-10
159533574	chr2:159533574:T:TGATTTAA	1.36855e-07	-2.12258e-10	-0.704049	7.75344e-08	-2.12258e-10	-0.807576	4.30253e-06	-2.12258e-10	-0.7474
159533631	chr2:159533631:A:G	1.87802e-07	-2.12258e-10	-0.387586	1.17363e-07	-2.12258e-10	-0.393026	6.338e-06	-2.12258e-10	-0.36004
159533736	chr2:159533736:A:T	9.05519e-08	-2.12258e-10	-1.11705	5.36658e-08	-2.12258e-10	-1.17552	2.88215e-06	-2.12258e-10	-1.14807
159533751	chr2:159533751:C:T	9.59634e-08	-0.674636	-0.384369	3.3437e-07	0.909163	-0.255211	1.15529e-05	0.397414	-0.157078
159534131	chr2:159534131:G:A	1.37034e-07	-2.12258e-10	-0.702741	7.76277e-08	-2.12258e-10	-0.806374	4.30819e-06	-2.12258e-10	-0.746086
159534298	chr2:159534298:G:A	2.31211e-06	2.36922	-0.246278	5.51485e-08	-0.837152	-0.311116	2.52104e-06	-1.04587	-0.236066
159534337	chr2:159534337:T:C	7.21507e-08	-0.112233	-1.23198	3.54033e-08	-0.326501	-1.26499	7.45003e-07	-1.21331	-1.28766
159534671	chr2:159534671:A:C	9.37461e-08	-2.12258e-10	-1.08238	5.66913e-08	-2.12258e-10	-1.12068	3.03995e-06	-2.12258e-10	-1.09476
159534844	chr2:159534844:C:T	1.27677e-07	-2.12258e-10	-0.77347	7.28302e-08	-2.12258e-10	-0.870168	4.025e-06	-2.12258e-10	-0.814079
159534978	chr2:159534978:A:G	9.973e-08	-2.12258e-10	-1.02051	6.3404e-08	-2.12258e-10	-1.00877	3.25452e-06	-2.12258e-10	-1.02656
159535120	chr2:159535120:A:AAAGATATAATACAC	1.33733e-07	-2.12258e-10	-0.72713	7.59287e-08	-2.12258e-10	-0.828504	4.2078e-06	-2.12258e-10	-0.769663
159535124	chr2:159535124:T:TAAAGATATATAATTATAAATAATATAATA	1.37124e-07	-2.12258e-10	-0.702089	7.76842e-08	-2.12258e-10	-0.805647	4.31105e-06	-2.12258e-10	-0.745422
159535229	chr2:159535229:A:C	4.42699e-08	-1.83267	-3.10475e-10	4.4258e-08	-1.36826	-3.10475e-10	2.6855e-06	-1.21874	-3.10475e-10
159535262	chr2:159535262:C:CTGTGATTCCAGCACTGTGGGAGACTGAGGTGGGAGGATCACTTGAGGTCAGGAG	1.22776e-07	-2.12258e-10	-0.812611	7.0281e-08	-2.12258e-10	-0.905797	3.8755e-06	-2.12258e-10	-0.851928
159535379	chr2:159535379:G:A	3.39181e-07	1.14576	-0.942203	2.83046e-07	1.27571	-0.7884	9.62677e-06	0.819461	-0.761517
159535845	chr2:159535845:T:C	1.38161e-07	-2.12258e-10	-0.694556	7.96461e-08	-2.12258e-10	-0.780705	4.36469e-06	-2.12258e-10	-0.733057
159535887	chr2:159535887:A:C	1.46503e-07	-2.12258e-10	-0.635928	8.25207e-08	-2.12258e-10	-0.745249	4.59669e-06	-2.12258e-10	-0.681267
159535956	chr2:159535956:T:C	1.42183e-08	-1.83573	-1.13271	8.98309e-09	-1.84865	-1.1143	6.54894e-07	-1.55421	-1.07567
159536096	chr2:159536096:T:C	1.44497e-07	-2.12258e-10	-0.649717	8.14882e-08	-2.12258e-10	-0.757839	4.53594e-06	-2.12258e-10	-0.694572
159536268	chr2:159536268:G:A	1.79766e-07	-2.12258e-10	-0.431316	1.12743e-07	-2.12258e-10	-0.433191	6.09032e-06	-2.12258e-10	-0.399903
159536550	chr2:159536550:C:T	1.55026e-07	-2.12258e-10	-0.579379	8.69018e-08	-2.12258e-10	-0.693519	4.85289e-06	-2.12258e-10	-0.627028
159537137	chr2:159537137:A:G	1.2747e-06	1.80722	-0.279725	9.08841e-07	1.82514	-0.171267	3.17291e-05	1.31983	-0.0691998
159537429	chr2:159537429:G:A	1.45331e-07	-2.12258e-10	-0.64396	8.1943e-08	-2.12258e-10	-0.752274	4.56213e-06	-2.12258e-10	-0.688814
159537608	chr2:159537608:C:G	4.1189e-08	-1.14754	-0.757264	3.72319e-08	-0.84625	-0.694883	4.04208e-06	-0.0991739	-0.710669
159537718	chr2:159537718:A:T	1.17773e-08	-1.86832	-1.28848	1.3235e-08	-1.32859	-1.24684	8.47351e-07	-1.10101	-1.27123
159537752	chr2:159537752:C:A	5.14551e-08	-0.863154	-0.819109	5.48351e-08	-0.395533	-0.758435	6.4324e-06	0.495934	-0.841191
159538280	chr2:159538280:C:T	1.33591e-07	-2.12258e-10	-0.728188	7.59078e-08	-2.12258e-10	-0.828778	4.20509e-06	-2.12258e-10	-0.770307
159538328	chr2:159538328:C:T	1.87097e-07	-2.12258e-10	-0.391348	1.17063e-07	-2.12258e-10	-0.39559	6.32279e-06	-2.12258e-10	-0.362443
159538336	chr2:159538336:A:G	1.3891e-07	-2.12258e-10	-0.689149	7.86506e-08	-2.12258e-10	-0.793283	4.36622e-06	-2.12258e-10	-0.732707
159538409	chr2:159538409:C:T	1.40124e-07	-2.12258e-10	-0.680443	7.92616e-08	-2.12258e-10	-0.785544	4.40272e-06	-2.12258e-10	-0.724381
159538433	chr2:159538433:A:C	1.38014e-07	-2.12258e-10	-0.695619	7.81888e-08	-2.12258e-10	-0.799171	4.33909e-06	-2.12258e-10	-0.738939
159538626	chr2:159538626:T:A	1.20315e-06	-2.12258e-10	1.46973	7.28012e-07	-2.12258e-10	1.43202	4.01166e-05	-2.12258e-10	1.48519
159538724	chr2:159538724:A:G	1.417e-07	-2.12258e-10	-0.669262	8.00778e-08	-2.12258e-10	-0.775299	4.45026e-06	-2.12258e-10	-0.713641
159538926	chr2:159538926:C:T	1.41444e-07	-2.12258e-10	-0.671069	7.99576e-08	-2.12258e-10	-0.776802	4.44179e-06	-2.12258e-10	-0.715546
159539213	chr2:159539213:G:A	1.78e-07	-2.12258e-10	-0.441189	1.11449e-07	-2.12258e-10	-0.444733	6.01689e-06	-2.12258e-10	-0.412033
159539982	chr2:159539982:A:T	9.31056e-08	-2.12258e-10	-1.08924	5.49503e-08	-2.12258e-10	-1.15187	2.95698e-06	-2.12258e-10	-1.12244
159540464	chr2:159540464:G:A	1.32997e-07	-2.12258e-10	-0.732645	7.66493e-08	-2.12258e-10	-0.819058	4.19467e-06	-2.12258e-10	-0.772789
159540628	chr2:159540628:T:C	5.08435e-08	-1.69422	-3.10475e-10	2.84786e-08	-1.80915	-3.10475e-10	1.42758e-06	-1.85063	-3.10475e-10
159540765	chr2:159540765:A:G	1.43356e-07	-2.12258e-10	-0.657643	8.09518e-08	-2.12258e-10	-0.764445	4.50064e-06	-2.12258e-10	-0.702384
159540842	chr2:159540842:C:G	1.41449e-07	-2.12258e-10	-0.671036	7.99594e-08	-2.12258e-10	-0.776779	4.4422e-06	-2.12258e-10	-0.715454
159541191	chr2:159541191:T:A	1.24738e-07	-2.12258e-10	-0.796755	8.12911e-08	-2.12258e-10	-0.760262	4.22831e-06	-2.12258e-10	-0.764801
159541314	chr2:159541314:C:T	1.25692e-08	-1.80495	-1.28677	2.6068e-08	-0.600595	-1.297	1.20935e-06	-0.720085	-1.29644
159541521	chr2:159541521:T:C	1.45075e-07	-2.12258e-10	-0.645719	8.18245e-08	-2.12258e-10	-0.753721	4.55231e-06	-2.12258e-10	-0.690969
159541636	chr2:159541636:T:G	1.77603e-07	-2.12258e-10	-0.443419	1.11196e-07	-2.12258e-10	-0.447006	6.00311e-06	-2.12258e-10	-0.414325
159541721	chr2:159541721:C:T	1.52282e-07	-2.12258e-10	-0.597241	8.55471e-08	-2.12258e-10	-0.709231	4.77059e-06	-2.12258e-10	-0.644133
159541766	chr2:159541766:T:G	1.78432e-07	-2.12258e-10	-0.438764	1.11712e-07	-2.12258e-10	-0.442373	6.03155e-06	-2.12258e-10	-0.409599
159541845	chr2:159541845:A:G	1.47063e-07	-2.12258e-10	-0.632114	8.28476e-08	-2.12258e-10	-0.741295	4.6119e-06	-2.12258e-10	-0.677964
159541846	chr2:159541846:T:C	6.15546e-08	-0.256484	-1.24656	2.85964e-08	-0.533884	-1.27113	6.50642e-07	-1.34446	-1.29194
159542193	chr2:159542193:A:C	1.97478e-08	-1.73229	-0.907636	1.92775e-08	-1.35948	-0.839877	1.68727e-06	-0.830002	-0.853488
159542503	chr2:159542503:G:A	1.82049e-07	-2.12258e-10	-0.418699	1.26063e-07	-2.12258e-10	-0.321513	6.82378e-06	-2.12258e-10	-0.28619
159542612	chr2:159542612:A:G	1.43827e-07	-2.12258e-10	-0.654362	8.11888e-08	-2.12258e-10	-0.761521	4.51583e-06	-2.12258e-10	-0.699014
159542618	chr2:159542618:G:C	1.45831e-07	-2.12258e-10	-0.640527	8.22176e-08	-2.12258e-10	-0.748929	4.57488e-06	-2.12258e-10	-0.686022
159542820	chr2:159542820:CAG:C	4.92815e-07	1.85224	-1.27508	6.39636e-08	0.283448	-1.28343	2.12768e-06	-0.168734	-1.28283
159543767	chr2:159543767:C:T	6.21812e-08	-1.85448	0.361564	3.75819e-08	-1.4113	-0.120474	1.62434e-06	-1.58903	-0.132472
159544331	chr2:159544331:A:G	2.57822e-07	-2.12258e-10	-0.070704	2.06125e-07	-2.12258e-10	0.170186	1.10246e-05	-2.12258e-10	0.193526
159545044	chr2:159545044:A:G	6.77506e-08	-1.40714	-3.10475e-10	2.76498e-08	-1.83868	-3.10475e-10	1.48926e-06	-1.80833	-3.10475e-10
159545391	chr2:159545391:A:G	9.4464e-08	-2.12258e-10	-1.07475	5.56211e-08	-2.12258e-10	-1.13973	2.99657e-06	-2.12258e-10	-1.10913
159545519	chr2:159545519:C:T	2.02746e-07	-2.12258e-10	-0.31102	1.15771e-07	-2.12258e-10	-0.406687	6.30057e-06	-2.12258e-10	-0.365963
159545666	chr2:159545666:A:G	1.36981e-06	-2.12258e-10	1.59946	8.28146e-07	-2.12258e-10	1.56089	4.5691e-05	-2.12258e-10	1.6153
159546258	chr2:159546258:G:A	4.16134e-08	-1.81205	-0.0825029	5.59908e-08	-0.571808	-0.561303	2.72318e-06	-0.690312	-0.514489
159546403	chr2:159546403:G:A	9.06935e-08	-2.12258e-10	-1.11549	5.37608e-08	-2.12258e-10	-1.17375	2.88778e-06	-2.12258e-10	-1.14612
159546676	chr2:159546676:A:C	2.47714e-07	-2.12258e-10	-0.110699	1.97294e-07	-2.12258e-10	0.126397	1.05487e-05	-2.12258e-10	0.149397
159546889	chr2:159546889:A:C	1.7284e-08	-1.7231	-1.05009	1.67949e-08	-1.32977	-1.00745	1.46763e-06	-0.802372	-1.02059
159546976	chr2:159546976:T:C	1.79862e-07	-2.12258e-10	-0.430782	1.12515e-07	-2.12258e-10	-0.435212	6.07538e-06	-2.12258e-10	-0.402359
159547119	chr2:159547119:C:T	1.53066e-07	-2.12258e-10	-0.592104	9.62762e-08	-2.12258e-10	-0.591077	5.17634e-06	-2.12258e-10	-0.562505
159547529	chr2:159547529:A:C	1.81886e-07	-2.12258e-10	-0.419591	1.138e-07	-2.12258e-10	-0.423854	6.14572e-06	-2.12258e-10	-0.390848
159547545	chr2:159547545:G:A	1.80288e-07	-2.12258e-10	-0.428419	1.12784e-07	-2.12258e-10	-0.432825	6.09018e-06	-2.12258e-10	-0.399925
159547623	chr2:159547623:T:G	1.25811e-07	-2.12258e-10	-0.78819	7.91275e-08	-2.12258e-10	-0.787237	4.24376e-06	-2.12258e-10	-0.761153
159548106	chr2:159548106:G:C	6.07674e-07	-2.12258e-10	0.786666	4.11239e-07	-2.12258e-10	0.860877	2.06414e-05	-2.12258e-10	0.820694
159548180	chr2:159548180:T:C	1.50958e-07	-0.556621	-0.0493489	1.42645e-07	-0.147239	-0.0506987	1.82192e-05	0.819309	-0.123437
159548626	chr2:159548626:TA:T	1.84471e-07	-2.12258e-10	-0.40548	1.15426e-07	-2.12258e-10	-0.40967	6.23597e-06	-2.12258e-10	-0.37627
159548628	chr2:159548628:TCAAA:T	1.84442e-07	-2.12258e-10	-0.405638	1.1541e-07	-2.12258e-10	-0.40981	6.23508e-06	-2.12258e-10	-0.376413
159548945	chr2:159548945:A:C	1.84048e-07	-2.12258e-10	-0.407778	1.15163e-07	-2.12258e-10	-0.411949	6.22147e-06	-2.12258e-10	-0.378598
159548987	chr2:159548987:C:T	4.05667e-08	-1.8127	-0.107323	5.51394e-08	-0.567211	-0.581223	2.66926e-06	-0.688725	-0.536075
159549535	chr2:159549535:C:A	1.2038e-08	-1.86633	-1.26857	1.24114e-08	-1.34492	-1.29476	5.71111e-07	-1.47204	-1.29473
159549914	chr2:159549914:C:T	4.39484e-07	1.52327	-1.06065	2.23495e-07	1.43571	-1.18462	7.95345e-06	1.0402	-1.1732
159550379	chr2:159550379:C:A	1.63486e-07	0.730417	-1.25666	6.11733e-08	0.218196	-1.26278	1.21991e-06	-0.734567	-1.27326
159550974	chr2:159550974:T:C	1.0866e-07	0.362029	-1.29678	4.97559e-08	0.0375616	-1.28873	9.78478e-07	-0.959632	-1.26873
159551268	chr2:159551268:A:G	1.02878e-07	0.293962	-1.28339	2.98746e-07	1.83151	-1.29022	4.60722e-06	0.616702	-1.29568
159551340	chr2:159551340:A:G	1.27603e-07	0.417306	-1.19135	2.95997e-08	-0.530293	-1.24024	1.95366e-06	-0.279058	-1.25784
159551598	chr2:159551598:T:G	8.94303e-08	-2.12258e-10	-1.12951	5.51616e-08	-2.12258e-10	-1.14803	2.8308e-06	-2.12258e-10	-1.16604
159551778	chr2:159551778:T:C	8.0071e-08	-2.12258e-10	-1.24006	5.02701e-08	-2.12258e-10	-1.24089	2.65394e-06	-2.12258e-10	-1.23056
159552252	chr2:159552252:C:T	3.99938e-08	-1.77786	-0.156391	1.83738e-07	0.725264	-0.670051	8.72433e-06	0.560934	-0.601422
159552306	chr2:159552306:C:A	9.13387e-08	-2.12258e-10	-1.1084	5.25892e-08	-2.12258e-10	-1.19579	2.8698e-06	-2.12258e-10	-1.15236
159552340	chr2:159552340:G:C	3.36884e-07	-2.12258e-10	0.196767	2.48065e-07	-2.12258e-10	0.355391	1.35074e-05	-2.12258e-10	0.396635
159552445	chr2:159552445:C:T	2.69672e-07	0.775716	-0.801483	5.93587e-08	-0.188537	-0.886162	3.89129e-06	0.0895945	-0.937457
159552945	chr2:159552945:C:T	4.54243e-08	-1.80693	-3.10475e-10	6.76192e-08	-0.944406	-3.10475e-10	4.36762e-06	-0.732384	-3.10475e-10
159553620	chr2:159553620:AG:A	8.60793e-08	-2.12258e-10	-1.1677	5.72056e-08	-2.12258e-10	-1.11165	2.90227e-06	-2.12258e-10	-1.14111
159553708	chr2:159553708:A:G	7.88019e-08	-2.12258e-10	-1.25603	4.9243e-08	-2.12258e-10	-1.26153	2.58753e-06	-2.12258e-10	-1.2559
159554064	chr2:159554064:T:G	5.30442e-07	-2.12258e-10	0.650739	2.88551e-07	-2.12258e-10	0.506574	1.60458e-05	-2.12258e-10	0.568845
159554284	chr2:159554284:T:A	3.48643e-07	1.05097	-0.819897	7.28008e-08	0.0324981	-0.903069	4.85015e-06	0.325751	-0.953345
159554743	chr2:159554743:T:A	4.01224e-08	-0.721511	-1.20953	3.33273e-08	-0.483449	-1.16847	8.46346e-07	-1.24751	-1.12592
159555310	chr2:159555310:C:T	7.60288e-08	-2.12258e-10	-1.29186	4.75495e-08	-2.12258e-10	-1.29653	2.48896e-06	-2.12258e-10	-1.29474
159555327	chr2:159555327:C:G	2.73142e-07	0.951732	-0.964713	5.91884e-08	-0.0436373	-1.03394	3.96116e-06	0.244557	-1.07462
159555579	chr2:159555579:G:A	1.12201e-07	-2.12258e-10	-0.902682	6.92971e-08	-2.12258e-10	-0.919895	3.47642e-06	-2.12258e-10	-0.9606
159556188	chr2:159556188:T:C	9.92661e-08	-2.12258e-10	-1.02517	6.16719e-08	-2.12258e-10	-1.03647	3.26998e-06	-2.12258e-10	-1.02182
159556488	chr2:159556488:A:G	1.73398e-07	0.588859	-1.05624	4.19206e-08	-0.313311	-1.10921	2.76068e-06	-0.0455803	-1.14554
159556564	chr2:159556564:G:A	6.08786e-07	0.788495	-3.10475e-10	1.51344e-07	-0.13874	-3.10475e-10	1.05392e-05	0.148498	-3.10475e-10
159556839	chr2:159556839:T:C	2.52709e-07	0.826644	-0.917378	5.63545e-08	-0.135533	-0.991103	3.74403e-06	0.148444	-1.03489
159556898	chr2:159556898:A:T	2.13291e-07	0.807246	-1.06756	4.87652e-08	-0.147105	-1.12418	3.27353e-06	0.135869	-1.1566
159557112	chr2:159557112:G:A	2.17962e-07	0.78563	-1.02428	4.94005e-08	-0.171885	-1.08645	3.2924e-06	0.107238	-1.12222
159557829	chr2:159557829:CTCT:C	5.89687e-07	-2.12258e-10	0.75662	3.19415e-07	-2.12258e-10	0.608192	1.77917e-05	-2.12258e-10	0.672128
159558015	chr2:159558015:C:A	3.59969e-08	-1.7974	-0.242138	1.55411e-07	0.621093	-0.733318	7.40019e-06	0.463091	-0.66819
159558795	chr2:159558795:A:G	4.31446e-08	-1.85842	-3.10475e-10	3.41131e-08	-1.62862	-3.10475e-10	1.7062e-06	-1.67233	-3.10475e-10
159558863	chr2:159558863:A:G	2.56116e-07	0.821317	-0.89866	5.70889e-08	-0.139425	-0.974264	3.78713e-06	0.144271	-1.01927
159558964	chr2:159558964:C:T	7.74585e-08	-2.12258e-10	-1.27323	4.84758e-08	-2.12258e-10	-1.27723	2.54379e-06	-2.12258e-10	-1.27295
159558966	chr2:159558966:C:T	3.94398e-07	1.21817	-0.863783	1.22878e-08	-1.71087	-0.938821	6.20956e-07	-1.76359	-0.919506
159559172	chr2:159559172:G:A	1.98006e-06	3.18892	-1.22101	3.85048e-08	-0.263784	-1.24373	1.44075e-06	-0.60724	-1.2342
159559241	chr2:159559241:A:T	9.12673e-08	-2.12258e-10	-1.10918	5.46683e-08	-2.12258e-10	-1.15701	2.76953e-06	-2.12258e-10	-1.18793
159559265	chr2:159559265:G:A	7.86757e-08	-2.12258e-10	-1.25764	4.91823e-08	-2.12258e-10	-1.26276	2.58421e-06	-2.12258e-10	-1.25719
159559642	chr2:159559642:T:C	7.8446e-08	-2.12258e-10	-1.26056	4.90303e-08	-2.12258e-10	-1.26586	2.57548e-06	-2.12258e-10	-1.26057
159559657	chr2:159559657:A:C	4.86032e-08	-0.570501	-1.16878	9.74479e-09	-1.69086	-1.19071	4.37269e-07	-1.81463	-1.21918
159560384	chr2:159560384:TA:T	5.25426e-08	-0.459603	-1.20175	9.88091e-09	-1.64757	-1.22012	4.38032e-07	-1.78829	-1.24378
159560781	chr2:159560781:C:T	7.70183e-08	-2.12258e-10	-1.27893	4.75702e-08	-2.12258e-10	-1.29609	2.49722e-06	-2.12258e-10	-1.29142
159560979	chr2:159560979:G:A	7.56543e-08	-2.12258e-10	-1.2968	4.76716e-08	-2.12258e-10	-1.29396	2.48658e-06	-2.12258e-10	-1.2957
159561029	chr2:159561029:A:G	5.50639e-08	-0.374366	-1.24011	5.59274e-07	2.44821	-1.27987	1.49776e-05	1.79003	-1.29008
159561050	chr2:159561050:G:A	6.48104e-08	-0.264745	-1.18676	1.06099e-08	-1.58948	-1.20704	4.58659e-07	-1.75339	-1.23266
159561064	chr2:159561064:A:G	1.74611e-08	-1.8784	-0.884597	2.36105e-08	-1.05936	-0.937248	1.11781e-06	-1.16104	-0.934192
159561181	chr2:159561181:A:G	1.76491e-08	-1.87456	-0.877729	2.53734e-08	-0.993762	-0.930836	1.19649e-06	-1.09946	-0.92775
159561422	chr2:159561422:T:C	9.30787e-07	-2.12258e-10	1.21306	6.30855e-07	-2.12258e-10	1.28878	3.14775e-05	-2.12258e-10	1.24267
159561685	chr2:159561685:T:C	4.91505e-08	-0.49462	-1.23347	9.4692e-09	-1.66138	-1.24888	4.24306e-07	-1.79673	-1.26718
159561727	chr2:159561727:A:C	4.90668e-08	-0.489116	-1.24067	9.42579e-09	-1.65972	-1.25513	4.22627e-07	-1.79582	-1.27205
159562142	chr2:159562142:T:C	5.01398e-08	-1.05196	-0.656192	3.03559e-07	1.48924	-0.931957	8.83192e-06	0.924941	-0.953172
159562383	chr2:159562383:C:A	2.85112e-07	-2.12258e-10	0.0299083	2.07819e-07	-2.12258e-10	0.178371	1.12687e-05	-2.12258e-10	0.215427
159563993	chr2:159563993:T:C	3.54166e-08	-1.84979	-0.206001	1.45582e-07	0.535202	-0.712757	6.93334e-06	0.37559	-0.645851
159564643	chr2:159564643:G:T	4.51442e-06	3.99155	-1.19949	7.13146e-08	0.332555	-1.22375	2.4932e-06	-0.0798812	-1.21316
159564834	chr2:159564834:C:A	8.10856e-08	-2.12258e-10	-1.22747	5.05797e-08	-2.12258e-10	-1.23475	2.66248e-06	-2.12258e-10	-1.22735
159564996	chr2:159564996:A:G	8.40033e-08	-2.12258e-10	-1.19212	5.23898e-08	-2.12258e-10	-1.19959	2.68348e-06	-2.12258e-10	-1.21949
159565114	chr2:159565114:G:A	2.12959e-06	3.18164	-1.14092	4.1024e-08	-0.270036	-1.1741	1.5438e-06	-0.612366	-1.15999
159565144	chr2:159565144:T:A	3.03914e-06	2.39636	-3.10475e-10	3.56638e-07	0.718423	-3.10475e-10	2.44857e-05	0.991486	-3.10475e-10
159565701	chr2:159565701:C:T	6.13732e-08	-0.259585	-1.24641	1.02691e-08	-1.56992	-1.25923	4.45063e-07	-1.74087	-1.27527
159565792	chr2:159565792:A:G	4.3622e-08	-1.85634	0.00893356	1.93294e-07	0.673782	-0.567867	9.07529e-06	0.494231	-0.49528
159566576	chr2:159566576:G:A	1.59738e-07	0.57221	-1.12165	3.80136e-08	-0.348976	-1.17138	2.54016e-06	-0.0756497	-1.19873
159566932	chr2:159566932:G:A	1.6642e-07	-0.133587	-0.374872	5.28478e-08	-0.741721	-0.449161	3.18301e-06	-0.50458	-0.544195
159566966	chr2:159566966:G:A	1.86474e-07	-2.12258e-10	-0.394683	1.23762e-07	-2.12258e-10	-0.339937	6.25801e-06	-2.12258e-10	-0.372741
159567080	chr2:159567080:T:A	1.03153e-07	-2.12258e-10	-0.986757	7.41512e-08	-2.12258e-10	-0.852191	3.94242e-06	-2.12258e-10	-0.83481
159567351	chr2:159567351:A:G	1.07576e-07	-2.12258e-10	-0.944773	6.47091e-08	-2.12258e-10	-0.988396	3.41344e-06	-2.12258e-10	-0.978884
159567379	chr2:159567379:A:G	7.8092e-08	-2.12258e-10	-1.26509	4.94258e-08	-2.12258e-10	-1.25783	2.56885e-06	-2.12258e-10	-1.26315
159567425	chr2:159567425:A:T	1.55153e-08	-1.60969	-1.27145	1.11001e-08	-1.49327	-1.25807	4.1204e-07	-1.82704	-1.2662
159568083	chr2:159568083:G:T	1.00609e-07	-1.29513	0.283398	4.84318e-07	1.15174	-0.127292	1.40609e-05	0.627859	-0.191067
159568667	chr2:159568667:C:T	1.92401e-06	3.10803	-1.16884	3.80282e-08	-0.321268	-1.1987	1.43033e-06	-0.662837	-1.18586
159569032	chr2:159569032:G:GC	1.01738e-07	-1.30638	0.305814	4.81304e-07	1.12623	-0.108026	1.39695e-05	0.602446	-0.172176
159569094	chr2:159569094:C:T	1.03934e-07	-2.12258e-10	-0.979218	5.93465e-08	-2.12258e-10	-1.07491	3.31531e-06	-2.12258e-10	-1.00805
159569253	chr2:159569253:C:A	4.20987e-08	-1.87916	-0.00379664	1.17181e-07	0.175655	-0.570231	5.78292e-06	0.0445332	-0.496228
159569454	chr2:159569454:G:A	1.08627e-07	-1.28356	0.34851	5.27433e-07	1.18054	-0.0708177	1.52127e-05	0.651401	-0.135872
159569884	chr2:159569884:A:C	2.17699e-06	3.23524	-1.17252	4.07766e-08	-0.248138	-1.20205	1.51966e-06	-0.598658	-1.18946
159570181	chr2:159570181:TG:T	7.40841e-08	-1.31777	-3.10475e-10	4.65844e-07	0.985552	-3.10475e-10	1.42252e-05	0.448412	-3.10475e-10
159570187	chr2:159570187:T:G	5.09471e-07	-2.12258e-10	0.610401	3.35886e-07	-2.12258e-10	0.658474	1.9025e-05	-2.12258e-10	0.739149
159570234	chr2:159570234:G:C	4.59097e-08	-1.7963	-3.10475e-10	5.25042e-08	-1.1974	-3.10475e-10	2.47741e-06	-1.29939	-3.10475e-10
159570428	chr2:159570428:G:A	4.61835e-08	-1.87813	0.0877815	1.19722e-07	0.127366	-0.500491	5.93692e-06	-0.00304986	-0.422364
159570880	chr2:159570880:G:T	6.5795e-08	-1.30467	-0.131754	3.33318e-07	1.12208	-0.471282	9.76292e-06	0.602326	-0.530338
159571230	chr2:159571230:T:A	1.96077e-06	3.12845	-1.17033	3.84803e-08	-0.308197	-1.19996	1.44352e-06	-0.652289	-1.18723
159571612	chr2:159571612:A:C	1.05867e-07	-1.30933	0.348541	4.97588e-07	1.12303	-0.07156	1.44063e-05	0.597981	-0.136916
159571912	chr2:159571912:G:A	1.04562e-07	-1.29586	0.322669	5.0204e-07	1.15426	-0.0938728	1.45251e-05	0.627896	-0.158623
159572348	chr2:159572348:T:C	1.06705e-07	-1.09718	0.144277	3.2282e-07	0.856991	-0.238194	8.25316e-06	0.199193	-0.295201
159573013	chr2:159573013:G:A	7.58872e-08	-2.12258e-10	-1.29372	4.82116e-08	-2.12258e-10	-1.2827	2.50551e-06	-2.12258e-10	-1.28811
159573420	chr2:159573420:A:C	1.03965e-07	-2.12258e-10	-0.978914	6.29586e-08	-2.12258e-10	-1.01582	3.34364e-06	-2.12258e-10	-0.999543
159573455	chr2:159573455:T:G	8.08129e-08	-1.29074	0.0599046	4.03797e-07	1.16099	-0.318378	1.15868e-05	0.622675	-0.379413
159573616	chr2:159573616:A:G	9.43588e-08	0.094266	-1.17013	3.06119e-07	1.68231	-1.11663	2.95545e-06	-0.0939453	-1.02901
159573785	chr2:159573785:A:T	1.86562e-07	-0.118891	-0.275318	5.88823e-08	-0.730453	-0.352304	3.53225e-06	-0.492235	-0.452432
159573917	chr2:159573917:T:C	1.64911e-07	-2.12258e-10	-0.517563	1.03538e-07	-2.12258e-10	-0.51836	5.53032e-06	-2.12258e-10	-0.496357
159573993	chr2:159573993:T:C	1.81948e-07	-0.130177	-0.289077	5.7562e-08	-0.739973	-0.365462	3.45232e-06	-0.502661	-0.464898
159574013	chr2:159574013:T:C	4.35268e-06	3.83397	-1.07839	6.60389e-08	0.146709	-1.11476	2.34916e-06	-0.254473	-1.09807
159574301	chr2:159574301:C:CAAT	1.81738e-07	-0.145269	-0.275137	5.76093e-08	-0.751745	-0.352869	3.44867e-06	-0.51564	-0.452975
159574764	chr2:159574764:T:C	1.86283e-08	-1.86749	-0.830797	2.1116e-08	-1.22203	-0.886241	1.04118e-06	-1.28355	-0.882698
159574800	chr2:159574800:T:C	8.27965e-07	-2.12258e-10	1.096	4.4345e-07	-2.12258e-10	0.936286	2.48402e-05	-2.12258e-10	1.00586
159575072	chr2:159575072:A:G	4.93022e-08	-1.70101	-0.0239913	2.54721e-08	-1.82344	-0.0972744	2.50191e-06	-1.26527	-0.0242728
159575127	chr2:159575127:G:A	6.10711e-08	-1.51093	-3.10475e-10	3.5155e-08	-1.59853	-3.10475e-10	1.53361e-06	-1.77898	-3.10475e-10
159575269	chr2:159575269:C:T	2.69314e-06	-2.12258e-10	2.27549	1.471e-06	-2.12258e-10	2.1354	8.20554e-05	-2.12258e-10	2.20079
159576176	chr2:159576176:T:A	1.90223e-07	-0.113411	-0.261365	5.99201e-08	-0.726079	-0.339207	3.59159e-06	-0.487901	-0.440108
159576308	chr2:159576308:C:T	1.38241e-08	-1.87769	-1.11887	1.05906e-08	-1.56008	-1.23825	5.63212e-07	-1.55952	-1.22118
159576435	chr2:159576435:C:G	1.88743e-07	-0.115301	-0.267283	5.95398e-08	-0.726756	-0.344898	3.56867e-06	-0.48892	-0.44549
159576441	chr2:159576441:A:G	1.87398e-07	-0.102677	-0.28706	5.90998e-08	-0.715159	-0.363911	3.54443e-06	-0.477761	-0.463466
159576702	chr2:159576702:G:A	1.41737e-08	-1.86804	-1.10354	1.31734e-08	-1.37978	-1.20031	6.54215e-07	-1.43636	-1.19456
159577139	chr2:159577139:G:GATCAC	1.03624e-07	-2.12258e-10	-0.982207	5.91734e-08	-2.12258e-10	-1.07783	3.30347e-06	-2.12258e-10	-1.01163
159577170	chr2:159577170:G:C	3.28832e-08	-1.87458	-0.255428	8.47938e-08	0.0344034	-0.752479	4.16851e-06	-0.0908854	-0.68816
159577244	chr2:159577244:A:T	8.2261e-07	-2.12258e-10	1.08951	4.40635e-07	-2.12258e-10	0.929918	2.46807e-05	-2.12258e-10	0.999418
159577950	chr2:159577950:C:T	1.35071e-06	-2.12258e-10	1.58542	9.33691e-07	-2.12258e-10	1.68085	5.3545e-05	-2.12258e-10	1.77392
159577961	chr2:159577961:C:A	1.55126e-08	-1.59992	-1.2814	1.11011e-08	-1.48058	-1.27067	4.05804e-07	-1.83131	-1.27718
159578239	chr2:159578239:AT:A	2.5137e-06	3.34387	-1.13733	4.47762e-08	-0.186066	-1.17055	1.66147e-06	-0.542863	-1.15604
159578782	chr2:159578782:G:A	1.45572e-07	-2.12258e-10	-0.642303	7.85463e-08	-2.12258e-10	-0.79461	4.40539e-06	-2.12258e-10	-0.723775
159579528	chr2:159579528:C:T	2.41426e-07	-2.12258e-10	-0.13641	1.4384e-07	-2.12258e-10	-0.189595	7.81227e-06	-2.12258e-10	-0.150908
159580216	chr2:159580216:T:C	1.69145e-08	-1.86612	-0.928677	1.90677e-08	-1.23276	-0.977541	9.41351e-07	-1.29274	-0.974307
159580547	chr2:159580547:C:G	1.8062e-07	-0.158823	-0.267754	5.71346e-08	-0.767485	-0.345403	3.3714e-06	-0.545238	-0.446036
159580569	chr2:159580569:A:G	2.25955e-06	3.2282	-1.12825	4.22427e-08	-0.252502	-1.16237	1.57823e-06	-0.602698	-1.1476
159580798	chr2:159580798:G:C	1.84036e-07	-0.118142	-0.289697	5.81156e-08	-0.729246	-0.366618	3.48925e-06	-0.490874	-0.466044
159581011	chr2:159581011:A:C	2.44297e-07	-2.12258e-10	-0.124587	1.45564e-07	-2.12258e-10	-0.177683	7.90822e-06	-2.12258e-10	-0.138701
159581055	chr2:159581055:C:A	1.83134e-08	-1.87857	-0.836774	1.08848e-08	-1.87817	-0.892765	1.49801e-06	-0.904139	-0.898326
159581292	chr2:159581292:A:G	2.00827e-06	3.1262	-1.14415	3.92834e-08	-0.310627	-1.17687	1.47702e-06	-0.653821	-1.16276
159581335	chr2:159581335:T:C	9.50309e-08	-2.12258e-10	-1.06877	6.13343e-08	-2.12258e-10	-1.04196	3.19129e-06	-2.12258e-10	-1.04618
159581777	chr2:159581777:A:G	3.18957e-08	-1.8789	-0.281599	9.38485e-08	0.154981	-0.771598	4.6062e-06	0.0289337	-0.708134
159582177	chr2:159582177:T:A	1.12549e-07	-0.899581	-3.10475e-10	3.74263e-08	-1.53592	-3.10475e-10	2.07003e-06	-1.47904	-3.10475e-10
159582357	chr2:159582357:G:A	7.89749e-08	-2.12258e-10	-1.25384	5.0359e-08	-2.12258e-10	-1.23912	2.61955e-06	-2.12258e-10	-1.2436
159582540	chr2:159582540:C:T	9.95154e-08	-1.36083	0.338165	4.359e-07	0.999476	-0.0803597	1.28481e-05	0.492104	-0.145513
159583296	chr2:159583296:G:A	4.58615e-08	-1.87892	0.0815714	5.21362e-08	-0.771752	-0.432687	2.00446e-06	-1.07572	-0.435507
159583451	chr2:159583451:T:C	1.64859e-08	-1.87748	-0.942988	1.56844e-08	-1.32857	-1.07706	7.03443e-07	-1.48026	-1.07812
159583873	chr2:159583873:T:C	1.88964e-07	-0.119866	-0.261548	5.96213e-08	-0.730639	-0.339646	3.57376e-06	-0.492404	-0.440581
159584309	chr2:159584309:A:T	1.17522e-07	-2.12258e-10	-0.85635	8.68006e-08	-2.12258e-10	-0.694684	4.62109e-06	-2.12258e-10	-0.675972
159584313	chr2:159584313:G:A	6.13539e-08	-1.50631	-3.10475e-10	2.84825e-08	-1.80901	-3.10475e-10	1.52692e-06	-1.78335	-3.10475e-10
159584342	chr2:159584342:C:T	4.40026e-06	3.81084	-1.04439	6.72353e-08	0.133164	-1.08326	2.40123e-06	-0.265415	-1.06521
159584566	chr2:159584566:T:C	2.6109e-06	3.37891	-1.13444	4.57065e-08	-0.16786	-1.1682	1.69187e-06	-0.52715	-1.15362
159584620	chr2:159584620:T:C	1.05331e-07	-2.12258e-10	-0.96586	6.26971e-08	-2.12258e-10	-1.01998	3.35346e-06	-2.12258e-10	-0.996612
159584634	chr2:159584634:G:C	7.7005e-08	-1.27888	-0.000217829	3.94877e-07	1.1813	-0.361027	1.14303e-05	0.653493	-0.423829
159585023	chr2:159585023:G:A	1.07006e-07	-1.31094	0.360852	4.99388e-07	1.11592	-0.0608386	1.45213e-05	0.595538	-0.126527
159585145	chr2:159585145:G:C	2.39952e-07	-2.12258e-10	-0.142533	1.43364e-07	-2.12258e-10	-0.192913	7.78887e-06	-2.12258e-10	-0.153907
159585233	chr2:159585233:T:C	4.2645e-08	-1.87585	0.00578819	1.05494e-07	0.063685	-0.563326	5.23614e-06	-0.0619951	-0.489023
159585497	chr2:159585497:A:G	1.84895e-07	-0.149488	-0.253695	5.86544e-08	-0.754647	-0.331988	3.50877e-06	-0.517983	-0.433355
159585554	chr2:159585554:G:A	6.20314e-08	-0.53918	-0.956151	5.64517e-07	2.33039	-1.15272	1.81105e-05	1.8257	-1.13581
159585804	chr2:159585804:T:C	1.97796e-07	-0.0996043	-0.236131	6.20927e-08	-0.714669	-0.315001	3.72423e-06	-0.474472	-0.417273
159585916	chr2:159585916:T:C	1.32216e-08	-1.84479	-1.19633	1.11931e-08	-1.52431	-1.21869	5.91411e-07	-1.51906	-1.21278
159586520	chr2:159586520:GA:G	3.61527e-08	-1.87958	-0.155643	4.48891e-08	-0.725447	-0.628656	2.37131e-06	-0.784111	-0.55905
159586569	chr2:159586569:C:T	2.06831e-07	-0.107193	-0.183879	6.49557e-08	-0.720513	-0.26408	3.88819e-06	-0.480454	-0.368207
159587809	chr2:159587809:T:C	9.24245e-08	-1.3074	0.210815	4.4412e-07	1.12934	-0.191541	1.27337e-05	0.593715	-0.256065
159587932	chr2:159587932:GT:G	2.21137e-07	-0.0426938	-0.181496	6.83336e-08	-0.670236	-0.26366	4.11211e-06	-0.425469	-0.367197
159588021	chr2:159588021:G:A	1.48452e-08	-1.79123	-1.13407	8.34315e-09	-1.87821	-1.15865	4.38782e-07	-1.87013	-1.16022
159588470	chr2:159588470:G:A	8.56035e-06	-2.12258e-10	3.43192	4.5334e-06	-2.12258e-10	3.26093	0.000260457	-2.12258e-10	3.35583
159588782	chr2:159588782:A:G	9.05792e-08	-2.12258e-10	-1.11675	5.88266e-08	-2.12258e-10	-1.0837	3.0313e-06	-2.12258e-10	-1.09761
159588955	chr2:159588955:G:A	7.89575e-08	-2.12258e-10	-1.25406	4.88162e-08	-2.12258e-10	-1.27024	2.56864e-06	-2.12258e-10	-1.26323
159589238	chr2:159589238:C:T	6.05987e-08	-1.24407	-0.274631	3.39383e-07	1.25493	-0.586103	9.81941e-06	0.720309	-0.642551
159589694	chr2:159589694:T:A	1.10891e-07	-1.36452	0.450102	4.77614e-07	0.995517	0.0149886	1.38648e-05	0.475524	-0.052776
159589740	chr2:159589740:A:G	4.76685e-06	3.90563	-1.05916	7.00701e-08	0.188035	-1.09684	2.48609e-06	-0.216529	-1.07936
159589953	chr2:159589953:G:A	3.27555e-08	-1.87848	-0.255417	9.43915e-08	0.1414	-0.752247	4.57306e-06	0.00356463	-0.689986
159590075	chr2:159590075:A:T	1.10007e-07	-1.30244	0.380013	5.18536e-07	1.1382	-0.0454913	1.4883e-05	0.60513	-0.111516
159590452	chr2:159590452:G:A	8.98369e-08	-1.35462	0.229648	4.07793e-07	1.01853	-0.16607	1.19719e-05	0.505146	-0.229184
159590835	chr2:159590835:A:G	1.09999e-07	-1.34255	0.420049	4.90303e-07	1.04729	-0.0105631	1.41755e-05	0.52242	-0.0775049
159591113	chr2:159591113:A:T	7.87649e-08	-1.31532	0.058812	3.83327e-07	1.10236	-0.311776	1.10504e-05	0.572243	-0.376376
159591659	chr2:159591659:C:A	2.06876e-07	-0.0931482	-0.197704	6.45982e-08	-0.710746	-0.279365	3.87292e-06	-0.469959	-0.382636
159592171	chr2:159592171:T:A	4.87807e-08	-1.87377	0.138129	1.12698e-07	0.0296234	-0.463214	5.52914e-06	-0.110287	-0.386285
159592209	chr2:159592209:T:C	8.80288e-08	-1.34476	0.199451	4.03285e-07	1.04282	-0.201477	1.15907e-05	0.509923	-0.266326
159592442	chr2:159592442:G:C	2.27626e-07	0.0025586	-0.197825	6.97945e-08	-0.633195	-0.279549	4.22177e-06	-0.384061	-0.382289
159592785	chr2:159592785:C:T	8.7801e-08	-2.12258e-10	-1.1479	5.72259e-08	-2.12258e-10	-1.11129	2.94369e-06	-2.12258e-10	-1.12694
159592895	chr2:159592895:A:G	1.08799e-07	-1.4151	0.481634	4.36737e-07	0.878465	0.0425696	1.27113e-05	0.361662	-0.0257769
159592942	chr2:159592942:A:C	1.10894e-07	-1.40495	0.490552	4.50822e-07	0.902856	0.049918	1.30836e-05	0.383494	-0.0187356
159593161	chr2:159593161:T:G	8.44029e-08	-2.12258e-10	-1.18737	5.16135e-08	-2.12258e-10	-1.21451	2.72938e-06	-2.12258e-10	-1.20253
159593397	chr2:159593397:T:C	1.00025e-07	-2.12258e-10	-1.01755	5.74538e-08	-2.12258e-10	-1.10732	3.19247e-06	-2.12258e-10	-1.04581
159593421	chr2:159593421:C:T	8.36271e-06	-2.12258e-10	3.40857	4.43096e-06	-2.12258e-10	3.23807	0.000254566	-2.12258e-10	3.33296
159593509	chr2:159593509:C:T	3.84203e-08	-1.87954	-0.0948423	4.5101e-08	-0.767111	-0.582282	2.36815e-06	-0.83304	-0.511456
159593718	chr2:159593718:T:C	1.44989e-08	-1.7744	-1.1745	8.02793e-09	-1.87958	-1.1958	4.25339e-07	-1.86438	-1.19709
159594316	chr2:159594316:A:G	3.69531e-08	-0.789471	-1.22385	9.64554e-08	0.689869	-1.27909	1.16536e-06	-0.762564	-1.29101
159594600	chr2:159594600:C:T	9.15567e-08	-2.12258e-10	-1.10601	6.14191e-08	-2.12258e-10	-1.04058	3.0999e-06	-2.12258e-10	-1.07523
159594777	chr2:159594777:G:A	3.73761e-08	-0.846524	-1.15542	9.26135e-08	0.611047	-1.24091	1.13898e-06	-0.813363	-1.26311
159595011	chr2:159595011:T:C	2.01195e-06	3.12127	-1.13738	3.9325e-08	-0.315937	-1.1705	1.47931e-06	-0.658854	-1.15617
159595711	chr2:159595711:C:T	1.13403e-07	-1.39909	0.507069	4.64138e-07	0.917532	0.0643507	1.34508e-05	0.397782	-0.00534842
159596310	chr2:159596310:A:G	1.71047e-06	2.97539	-1.15384	3.57134e-08	-0.397377	-1.18539	1.35621e-06	-0.730122	-1.17179
159596387	chr2:159596387:C:G	9.87566e-06	-2.12258e-10	3.57486	5.21873e-06	-2.12258e-10	3.40171	0.000300292	-2.12258e-10	3.49815
159596785	chr2:159596785:G:A	1.4484e-08	-1.67098	-1.27895	1.02024e-08	-1.56859	-1.26708	4.23021e-07	-1.79268	-1.27426
159596794	chr2:159596794:C:T	3.62631e-08	-0.871988	-1.16018	8.89413e-08	0.573547	-1.24387	1.11738e-06	-0.830244	-1.26537
159597159	chr2:159597159:AT:A	1.47649e-07	-2.12258e-10	-0.628132	7.94793e-08	-2.12258e-10	-0.782802	4.46103e-06	-2.12258e-10	-0.711223
159597217	chr2:159597217:C:T	1.39151e-07	-2.12258e-10	-0.68741	1.04942e-07	-2.12258e-10	-0.504892	5.62339e-06	-2.12258e-10	-0.479669
159597396	chr2:159597396:A:C	1.11107e-07	-1.4069	0.494423	4.51251e-07	0.899876	0.0538504	1.30891e-05	0.380695	-0.0155207
159597619	chr2:159597619:T:C	1.08712e-07	-1.4618	0.52753	4.05356e-07	0.763651	0.0828157	1.19073e-05	0.257795	0.0127528
159598284	chr2:159598284:G:A	8.67365e-08	0.0513777	-1.21148	2.76701e-07	1.63104	-1.1664	2.67014e-06	-0.134511	-1.08996
159598365	chr2:159598365:G:A	3.79397e-08	-1.8796	-0.107378	4.4918e-08	-0.761542	-0.591918	2.35896e-06	-0.826841	-0.521543
159598982	chr2:159598982:C:T	1.48493e-07	-2.12258e-10	-0.622434	9.83111e-08	-2.12258e-10	-0.570161	5.01579e-06	-2.12258e-10	-0.594013
159599219	chr2:159599219:C:A	1.82472e-08	-1.84649	-0.872467	1.81891e-08	-1.33175	-0.925723	9.02635e-07	-1.38765	-0.921393
159599622	chr2:159599622:A:T	1.02622e-07	-1.39917	0.407248	4.27004e-07	0.920128	-0.0216329	1.25228e-05	0.409101	-0.0881557
159599792	chr2:159599792:C:T	3.57796e-08	-1.8765	-0.169097	9.51938e-08	0.087517	-0.6899	4.65136e-06	-0.0460807	-0.623364
159600030	chr2:159600030:C:G	9.91248e-06	-2.12258e-10	3.57858	5.23772e-06	-2.12258e-10	3.40534	0.000301402	-2.12258e-10	3.50184
159600292	chr2:159600292:T:C	1.50848e-07	-2.12258e-10	-0.606697	9.47085e-08	-2.12258e-10	-0.607494	5.05201e-06	-2.12258e-10	-0.586816
159600564	chr2:159600564:T:C	2.99078e-08	-0.963029	-1.26182	7.816e-08	0.495185	-1.29473	1.60546e-06	-0.436141	-1.29705
159601341	chr2:159601341:T:C	5.496e-08	-1.72736	0.110988	2.94526e-08	-1.8074	0.0318886	3.00786e-06	-1.21506	0.109681
159601579	chr2:159601579:G:A	5.90749e-08	-0.38539	-1.15878	1.7745e-07	1.12069	-1.1003	3.39519e-06	0.0425974	-1.02684
159601970	chr2:159601970:C:G	6.42675e-06	-2.12258e-10	3.14525	3.42154e-06	-2.12258e-10	2.97955	0.000196042	-2.12258e-10	3.07173
159602474	chr2:159602474:C:T	6.30286e-06	-2.12258e-10	3.12579	3.35673e-06	-2.12258e-10	2.96042	0.000192295	-2.12258e-10	3.05243
159603009	chr2:159603009:T:C	1.05808e-07	-2.12258e-10	-0.961346	6.02468e-08	-2.12258e-10	-1.05985	3.37064e-06	-2.12258e-10	-0.991501
159603650	chr2:159603650:A:G	1.42923e-08	-1.85013	-1.11312	1.19045e-08	-1.47522	-1.20616	5.95875e-07	-1.52376	-1.20057
159604083	chr2:159604083:A:AAAG	1.16548e-07	-2.12258e-10	-0.864665	7.66092e-08	-2.12258e-10	-0.819581	3.83367e-06	-2.12258e-10	-0.862782
159604200	chr2:159604200:T:C	1.85444e-08	-1.83379	-0.86902	1.74218e-08	-1.37827	-0.922307	8.66311e-07	-1.43222	-0.917899
159604494	chr2:159604494:G:A	5.64307e-08	-1.7318	0.141836	3.04455e-08	-1.80402	0.0616632	3.13219e-06	-1.20412	0.139254
159604653	chr2:159604653:T:C	1.77733e-06	1.85989	-3.10475e-10	2.62052e-07	0.410243	-3.10475e-10	1.86787e-05	0.72078	-3.10475e-10
159604708	chr2:159604708:A:G	4.34483e-08	-0.869331	-0.98207	3.30411e-07	1.81355	-1.17151	2.34766e-05	2.08656	-1.13716
159604849	chr2:159604849:A:C	3.90255e-08	-1.83772	-0.121033	6.8168e-08	-0.275512	-0.660811	6.01915e-06	0.130279	-0.541937
159604982	chr2:159604982:A:C	1.09894e-07	-2.12258e-10	-0.923456	6.94798e-08	-2.12258e-10	-0.917262	3.70361e-06	-2.12258e-10	-0.897296
159605169	chr2:159605169:G:A	5.55735e-08	-1.57523	-0.0300378	1.98071e-07	0.52339	-0.393064	1.12105e-05	0.63435	-0.424107
159605206	chr2:159605206:A:T	2.68721e-07	0.216446	-0.245744	7.72453e-08	-0.483967	-0.327345	4.78311e-06	-0.212685	-0.428828
159605406	chr2:159605406:G:A	1.36047e-07	-2.12258e-10	-0.709969	8.05193e-08	-2.12258e-10	-0.769802	4.28423e-06	-2.12258e-10	-0.751663
159605524	chr2:159605524:A:G	5.65376e-08	-1.5451	-0.0429653	2.12781e-07	0.605862	-0.403895	1.2082e-05	0.719941	-0.434831
159605578	chr2:159605578:C:T	2.22021e-07	0.0553001	-0.275503	6.73184e-08	-0.593567	-0.355297	4.10837e-06	-0.338442	-0.455136
159606065	chr2:159606065:A:T	2.10366e-07	0.0271072	-0.301229	6.42265e-08	-0.616105	-0.379778	3.91647e-06	-0.363168	-0.478246
159606071	chr2:159606071:C:T	3.14445e-08	-1.86233	-0.312417	2.97732e-08	-1.01661	-0.748079	2.54973e-06	-0.638748	-0.63187
159606238	chr2:159606238:T:G	6.20785e-08	-0.348959	-1.14561	1.89791e-07	1.17234	-1.08471	3.5955e-06	0.0818049	-1.00873
159606314	chr2:159606314:ACT:A	3.07768e-08	-1.84528	-0.350926	6.07145e-08	-0.228133	-0.823984	5.29835e-06	0.182108	-0.721317
159606515	chr2:159606515:T:C	1.79569e-08	-1.84599	-0.889007	1.78809e-08	-1.33375	-0.940817	8.8688e-07	-1.39016	-0.936487
159606592	chr2:159606592:T:C	2.24284e-07	0.0553165	-0.265375	6.79844e-08	-0.593554	-0.345466	4.14674e-06	-0.338427	-0.445854
159606885	chr2:159606885:T:A	7.84511e-08	-1.56343	0.30293	2.7153e-07	0.564482	-0.118706	1.54322e-05	0.677081	-0.147227
159606943	chr2:159606943:G:A	2.93344e-07	-2.12258e-10	0.0583736	1.73475e-07	-2.12258e-10	-0.00226204	9.4454e-06	-2.12258e-10	0.0389247
159607181	chr2:159607181:C:T	2.57035e-08	-1.17009	-1.20626	5.74124e-08	0.163768	-1.27181	1.2622e-06	-0.691564	-1.28218
159607499	chr2:159607499:C:T	2.11452e-07	0.0118037	-0.280777	6.46655e-08	-0.628983	-0.360088	3.93421e-06	-0.377235	-0.459659
159608204	chr2:159608204:G:A	1.67891e-08	-1.84988	-0.952363	1.34217e-08	-1.47533	-1.0861	6.74634e-07	-1.52328	-1.0769
159608240	chr2:159608240:A:G	2.01679e-07	-0.0408406	-0.275456	6.24407e-08	-0.67108	-0.353002	3.77716e-06	-0.424252	-0.453379
159608296	chr2:159608296:G:C	4.19142e-08	-1.70931	-0.17804	2.7382e-08	-1.64007	-0.208339	1.37396e-06	-1.75665	-0.132261
159609003	chr2:159609003:C:T	4.06743e-08	-1.84359	-0.0737824	7.33298e-08	-0.237438	-0.625894	6.51843e-06	0.171967	-0.503937
159609130	chr2:159609130:A:C	3.42817e-08	-1.7516	-0.336757	2.22464e-08	-1.68957	-0.366543	1.21105e-06	-1.71541	-0.2997
159609862	chr2:159609862:T:C	1.40617e-06	2.85089	-1.22523	3.90695e-08	-0.275805	-1.21715	1.448e-06	-0.616083	-1.22034
159609870	chr2:159609870:A:G	2.16982e-07	0.0726465	-0.315802	6.5765e-08	-0.578157	-0.394053	4.02715e-06	-0.321697	-0.491848
159610577	chr2:159610577:GCTC:G	1.14909e-06	-2.12258e-10	1.42375	7.929e-07	-2.12258e-10	1.5174	4.53156e-05	-2.12258e-10	1.60705
159610606	chr2:159610606:T:C	3.10021e-08	-1.8523	-0.336619	6.44683e-08	-0.178173	-0.813952	5.66268e-06	0.23729	-0.709996
159611246	chr2:159611246:G:A	7.88186e-08	-1.58649	0.330662	2.60042e-07	0.497475	-0.094931	1.47114e-05	0.606449	-0.124432
159611723	chr2:159611723:C:T	1.33632e-07	-1.07531	0.347426	1.04909e-07	-0.677001	0.171792	3.40924e-06	-1.80428	0.824162
159611835	chr2:159611835:A:G	1.74757e-08	-1.83974	-0.922426	1.69498e-08	-1.35665	-0.971392	8.41463e-07	-1.41202	-0.967199
159611840	chr2:159611840:T:C	8.65918e-08	-2.12258e-10	-1.16177	5.62506e-08	-2.12258e-10	-1.12848	2.88506e-06	-2.12258e-10	-1.14706
159611841	chr2:159611841:G:T	2.62748e-07	0.0962735	-0.148049	7.88469e-08	-0.558018	-0.232772	4.79661e-06	-0.29975	-0.338945
159611903	chr2:159611903:A:G	5.64408e-07	-2.12258e-10	0.712806	3.29825e-07	-2.12258e-10	0.640265	1.81174e-05	-2.12258e-10	0.69027
159612116	chr2:159612116:T:C	6.77933e-08	-1.56631	0.159796	2.37695e-07	0.553681	-0.240991	1.3454e-05	0.663852	-0.271178
159614915	chr2:159614915:A:G	1.65304e-07	-2.12258e-10	-0.515183	1.27073e-07	-2.12258e-10	-0.313534	6.75862e-06	-2.12258e-10	-0.295785
159614923	chr2:159614923:A:G	4.4126e-08	-1.6939	-0.142021	2.88788e-08	-1.62229	-0.172902	1.40694e-06	-1.76865	-0.0965401
159615212	chr2:159615212:C:A	1.91932e-08	-1.8469	-0.821518	1.89582e-08	-1.33819	-0.877868	9.53652e-07	-1.38075	-0.873307
159615974	chr2:159615974:A:G	9.00103e-08	-2.12258e-10	-1.12305	5.766e-08	-2.12258e-10	-1.10373	2.94715e-06	-2.12258e-10	-1.12576
159616439	chr2:159616439:C:T	7.55828e-08	-1.57635	0.278609	2.56957e-07	0.52764	-0.137029	1.45984e-05	0.640222	-0.165914
159617343	chr2:159617343:C:G	1.96506e-06	1.9603	-3.10475e-10	2.54971e-07	0.382851	-3.10475e-10	1.75281e-05	0.657202	-3.10475e-10
159617372	chr2:159617372:T:C	5.86629e-08	-1.7031	0.15193	3.01998e-08	-1.82232	0.0718597	2.99289e-06	-1.25997	0.149604
159618088	chr2:159618088:A:G	3.24523e-08	-1.85298	-0.290225	2.86271e-08	-1.07289	-0.731058	2.4261e-06	-0.707277	-0.613042
159618338	chr2:159618338:A:G	8.71207e-08	-2.12258e-10	-1.15568	5.66326e-08	-2.12258e-10	-1.12171	2.90361e-06	-2.12258e-10	-1.14065
159618426	chr2:159618426:C:T	2.46901e-08	-1.30398	-1.11259	2.01771e-07	1.37224	-1.2234	3.31293e-06	0.233208	-1.24198
159618505	chr2:159618505:G:C	2.72809e-07	-2.12258e-10	-0.0141993	1.62525e-07	-2.12258e-10	-0.0674669	8.84901e-06	-2.12258e-10	-0.0262976
159619893	chr2:159619893:G:A	6.24856e-08	-0.319489	-1.16855	1.92224e-07	1.21233	-1.11197	3.59821e-06	0.114377	-1.04054
159620247	chr2:159620247:C:T	7.5963e-08	-2.12258e-10	-1.29273	4.78018e-08	-2.12258e-10	-1.29123	2.50031e-06	-2.12258e-10	-1.29019
159620429	chr2:159620429:C:G	1.34004e-07	-0.503523	-0.221579	4.58628e-08	-1.02934	-0.303305	2.7925e-06	-0.773524	-0.406143
159620735	chr2:159620735:G:A	1.36978e-07	-2.12258e-10	-0.703149	7.98942e-08	-2.12258e-10	-0.777594	4.3016e-06	-2.12258e-10	-0.747617
159620769	chr2:159620769:T:C	1.50605e-08	-1.85035	-1.06055	1.24167e-08	-1.47106	-1.16819	6.21234e-07	-1.52112	-1.16153
159620897	chr2:159620897:G:A	7.43152e-08	-1.55669	0.242035	2.61753e-07	0.579545	-0.170441	1.49209e-05	0.694453	-0.198292
159621758	chr2:159621758:G:A	8.25623e-08	-2.12258e-10	-1.20942	5.32461e-08	-2.12258e-10	-1.18337	2.75936e-06	-2.12258e-10	-1.19161
159622351	chr2:159622351:C:T	1.38886e-07	-2.12258e-10	-0.689316	7.54438e-08	-2.12258e-10	-0.83491	4.21466e-06	-2.12258e-10	-0.768035
159623046	chr2:159623046:AAAG:A	9.25291e-08	-1.54029	0.444842	3.24908e-07	0.620562	0.00468299	1.85004e-05	0.736112	-0.024923
159623098	chr2:159623098:G:A	4.87388e-08	-1.7365	-3.10475e-10	8.51367e-08	-0.71404	-3.10475e-10	5.66987e-06	-0.471437	-3.10475e-10
159623242	chr2:159623242:T:C	2.42923e-07	0.0750464	-0.205272	7.30946e-08	-0.578635	-0.287909	4.45079e-06	-0.322091	-0.391432
159624025	chr2:159624025:T:C	2.64455e-08	-1.07465	-1.27323	6.51929e-08	0.315957	-1.2969	1.39673e-06	-0.575926	-1.29654
159624095	chr2:159624095:G:A	3.07438e-08	-1.84587	-0.351412	6.09413e-08	-0.224221	-0.824166	5.31675e-06	0.185692	-0.721434
159624650	chr2:159624650:C:T	3.60368e-06	3.66533	-1.09859	5.86467e-08	0.0444612	-1.13123	2.11455e-06	-0.344529	-1.11323
159625139	chr2:159625139:G:A	1.61493e-07	-2.12258e-10	-0.538508	9.32714e-08	-2.12258e-10	-0.622785	5.04176e-06	-2.12258e-10	-0.588849
159625570	chr2:159625570:C:T	2.55476e-07	-0.330937	0.251092	5.36568e-07	0.94391	0.182986	1.68363e-05	-0.124488	0.741421
159625625	chr2:159625625:G:A	3.13006e-06	3.5234	-1.09756	5.40479e-08	-0.0381444	-1.13028	1.9637e-06	-0.419533	-1.11224
159626090	chr2:159626090:A:T	8.03574e-08	-1.54341	0.306922	2.87315e-07	0.617566	-0.115285	1.63055e-05	0.730744	-0.145843
159626422	chr2:159626422:C:T	1.94668e-06	3.12363	-1.17272	3.82395e-08	-0.313791	-1.20064	1.43706e-06	-0.657462	-1.18654
159626637	chr2:159626637:G:A	8.45578e-08	-1.51803	0.332494	3.14078e-07	0.684666	-0.0933209	1.78471e-05	0.799384	-0.124145
159626729	chr2:159626729:T:C	4.64628e-08	-1.73097	-0.0533549	3.01077e-08	-1.66668	-0.0868378	1.58496e-06	-1.73616	-0.00988614
159626962	chr2:159626962:G:A	3.30572e-08	-1.86532	-0.259409	3.16931e-08	-0.994168	-0.708032	2.73827e-06	-0.611265	-0.588011
159627174	chr2:159627174:T:G	6.43799e-08	-0.336588	-1.12158	1.98647e-07	1.18892	-1.05569	3.76653e-06	0.0952674	-0.975717
159627597	chr2:159627597:G:C	1.05511e-07	-2.12258e-10	-0.964159	6.00848e-08	-2.12258e-10	-1.06254	3.36183e-06	-2.12258e-10	-0.994119
159627632	chr2:159627632:A:G	3.08402e-08	-1.84325	-0.350906	5.98599e-08	-0.242483	-0.823808	5.21283e-06	0.165555	-0.721035
159627693	chr2:159627693:T:C	2.1384e-07	0.0408508	-0.298595	6.50801e-08	-0.605319	-0.37736	3.97209e-06	-0.351307	-0.476004
159627857	chr2:159627857:T:C	4.48341e-08	-0.845432	-0.974571	3.48151e-07	1.86048	-1.16614	2.47613e-05	2.13491	-1.13224
159627904	chr2:159627904:G:A	7.84626e-08	-1.54202	0.281673	2.8204e-07	0.620628	-0.136878	1.60173e-05	0.73423	-0.167166
159628290	chr2:159628290:G:A	6.47509e-08	-0.303819	-1.14861	2.01449e-07	1.23468	-1.08744	3.7655e-06	0.131572	-1.01229
159628462	chr2:159628462:C:T	1.89751e-06	3.14514	-1.21982	3.71041e-08	-0.302939	-1.24163	1.38908e-06	-0.647208	-1.23076
159628463	chr2:159628463:G:A	2.66665e-08	-1.06801	-1.27156	6.59186e-08	0.326826	-1.2967	1.4074e-06	-0.568075	-1.29678
159628601	chr2:159628601:A:G	3.32251e-08	-1.72791	-0.391759	2.16841e-08	-1.66121	-0.420505	1.11738e-06	-1.74002	-0.355603
159628676	chr2:159628676:G:A	1.78276e-08	-1.85466	-0.887563	1.85642e-08	-1.29721	-0.939852	9.19603e-07	-1.35434	-0.936078
159628843	chr2:159628843:T:C	8.66016e-07	-2.12258e-10	1.14093	4.62861e-07	-2.12258e-10	0.979129	2.59426e-05	-2.12258e-10	1.04928
159629467	chr2:159629467:A:C	8.00113e-08	-1.5389	0.2981	2.88275e-07	0.628684	-0.123069	1.63726e-05	0.742461	-0.153457
159629582	chr2:159629582:G:C	2.95776e-07	-2.12258e-10	0.0666291	1.99697e-07	-2.12258e-10	0.138505	1.0085e-05	-2.12258e-10	0.104449
159629803	chr2:159629803:A:C	7.78488e-08	-1.54785	0.279644	2.76905e-07	0.604114	-0.138738	1.57248e-05	0.717435	-0.168799
159630040	chr2:159630040:G:C	5.73677e-08	-1.71615	0.142662	3.01679e-08	-1.81414	0.062622	3.04e-06	-1.23509	0.140344
159630683	chr2:159630683:G:A	7.19044e-08	-1.3291	-0.0185378	3.70989e-07	1.14906	-0.391187	2.13322e-05	1.27133	-0.417719
159631132	chr2:159631132:A:G	3.27596e-08	-1.84668	-0.287098	6.41259e-08	-0.218909	-0.77854	5.62461e-06	0.191758	-0.67121
159631428	chr2:159631428:G:A	2.04186e-07	-0.303943	-3.10475e-10	3.58639e-08	-1.57857	-3.10475e-10	0.000241185	3.27896	-3.10475e-10
159631710	chr2:159631710:A:G	3.22067e-06	3.5684	-1.11403	5.46524e-08	-0.0119297	-1.14538	1.97938e-06	-0.395696	-1.12813
159632572	chr2:159632572:G:C	7.66163e-08	-1.54255	0.25839	2.75942e-07	0.618723	-0.15683	1.56893e-05	0.733058	-0.186686
159632933	chr2:159632933:A:G	5.70041e-08	-1.53344	-0.0464105	2.19163e-07	0.638292	-0.406775	1.24499e-05	0.752724	-0.437617
159633416	chr2:159633416:T:A	6.10433e-08	-1.51139	-3.10475e-10	2.75932e-08	-1.84073	-3.10475e-10	1.41669e-06	-1.85828	-3.10475e-10
159633417	chr2:159633417:C:A	1.79157e-08	-1.85869	-0.878607	1.91411e-08	-1.27552	-0.930936	9.46495e-07	-1.33498	-0.926617
159633558	chr2:159633558:A:G	9.87743e-08	-2.12258e-10	-1.03013	5.68781e-08	-2.12258e-10	-1.11739	3.15744e-06	-2.12258e-10	-1.05684
159633793	chr2:159633793:C:T	2.08973e-07	0.0476591	-0.328428	6.35787e-08	-0.599795	-0.406225	3.8889e-06	-0.34526	-0.503217
159633872	chr2:159633872:T:C	1.82125e-08	-1.84784	-0.87302	1.83637e-08	-1.32207	-0.925855	9.09292e-07	-1.38009	-0.921602
159634128	chr2:159634128:C:T	2.18211e-07	0.0670181	-0.304528	6.60473e-08	-0.584872	-0.383054	4.04051e-06	-0.328848	-0.481384
159634602	chr2:159634602:C:T	4.76829e-08	-1.7584	-3.10475e-10	2.66247e-08	-1.87646	-3.10475e-10	1.38689e-06	-1.87954	-3.10475e-10
159634887	chr2:159634887:C:T	7.66549e-08	-2.12258e-10	-1.28366	4.79431e-08	-2.12258e-10	-1.28828	2.51243e-06	-2.12258e-10	-1.28536
159634967	chr2:159634967:T:C	6.20546e-07	-2.12258e-10	0.807627	3.61688e-07	-2.12258e-10	0.732483	1.989e-05	-2.12258e-10	0.783614
159635164	chr2:159635164:T:C	8.94619e-08	-1.68831	0.559149	4.65937e-08	-1.82963	0.512795	4.63506e-06	-1.28662	0.613666
159635331	chr2:159635331:T:C	7.05206e-08	-1.54662	0.179552	2.55552e-07	0.607613	-0.222487	1.45103e-05	0.720895	-0.252638
159635572	chr2:159635572:G:A	1.55883e-06	2.90293	-1.17422	3.3785e-08	-0.436418	-1.20186	1.28927e-06	-0.764755	-1.18777
159635851	chr2:159635851:A:G	4.0611e-08	-1.85076	-0.0681724	7.75026e-08	-0.186324	-0.621663	6.93481e-06	0.22945	-0.499499
159635927	chr2:159635927:C:A	4.96447e-08	-0.606006	-1.11207	1.33838e-07	0.784178	-1.04585	2.74648e-06	-0.232431	-0.963853
159636263	chr2:159636263:ATT:A	9.24779e-08	-2.12258e-10	-1.096	5.6312e-08	-2.12258e-10	-1.12739	2.97007e-06	-2.12258e-10	-1.11802
159636671	chr2:159636671:C:T	4.36433e-08	-1.84692	-3.10475e-10	6.72469e-08	-0.949927	-3.10475e-10	4.42281e-06	-0.719828	-3.10475e-10
159636914	chr2:159636914:C:T	4.22796e-08	-1.87867	-3.10475e-10	2.95303e-08	-1.77288	-3.10475e-10	1.58438e-06	-1.74641	-3.10475e-10
159637719	chr2:159637719:G:A	1.20387e-07	-0.832258	-3.10475e-10	3.89076e-08	-1.49711	-3.10475e-10	2.15709e-06	-1.43784	-3.10475e-10
159637837	chr2:159637837:T:C	1.942e-07	0.00277643	-0.356862	5.94731e-08	-0.639585	-0.433189	3.62864e-06	-0.388997	-0.52875
159637902	chr2:159637902:G:A	1.3982e-08	-1.69061	-1.29459	9.65427e-09	-1.59393	-1.29697	4.19553e-07	-1.77919	-1.29598
159637922	chr2:159637922:C:T	1.7777e-06	2.85835	-0.998243	4.50814e-08	-0.310052	-1.03978	1.9786e-06	-0.499144	-1.02507
159637928	chr2:159637928:C:T	8.53286e-08	-2.12258e-10	-1.17646	5.52693e-08	-2.12258e-10	-1.14608	2.85737e-06	-2.12258e-10	-1.1567
159637951	chr2:159637951:A:AG	4.6146e-08	-1.79116	-3.10475e-10	2.65479e-08	-1.87935	-3.10475e-10	4.24468e-06	-0.760937	-3.10475e-10
159637962	chr2:159637962:T:C	7.36152e-08	-1.54952	0.2254	2.65086e-07	0.602033	-0.180277	1.50494e-05	0.714791	-0.210056
159638161	chr2:159638161:C:G	1.55062e-06	2.91119	-1.18776	3.34019e-08	-0.433339	-1.21635	1.27259e-06	-0.762065	-1.20348
159638272	chr2:159638272:G:A	6.80986e-08	-0.276879	-1.12514	2.15204e-07	1.27139	-1.0581	4.01576e-06	0.160923	-0.977299
159638347	chr2:159638347:A:C	9.3037e-08	-2.12258e-10	-1.08997	5.65815e-08	-2.12258e-10	-1.12262	3.01077e-06	-2.12258e-10	-1.10441
159638846	chr2:159638846:A:T	1.64065e-08	-1.87849	-0.9468	1.59685e-08	-1.30759	-1.08009	7.12928e-07	-1.46383	-1.08115
159639027	chr2:159639027:G:A	7.05036e-08	-1.57996	0.212651	2.42514e-07	0.523358	-0.190598	1.37033e-05	0.630755	-0.219726
159639760	chr2:159639760:A:C	1.38561e-08	-1.69759	-1.29666	9.48921e-09	-1.61125	-1.2969	4.22594e-07	-1.77084	-1.29711
159639978	chr2:159639978:T:C	1.09456e-07	-2.12258e-10	-0.927449	8.04771e-08	-2.12258e-10	-0.770326	4.296e-06	-2.12258e-10	-0.748919
159640120	chr2:159640120:C:T	1.63283e-06	2.92584	-1.15074	3.48161e-08	-0.424448	-1.18377	1.32681e-06	-0.755065	-1.16876
159640307	chr2:159640307:A:C	1.26089e-07	-2.12258e-10	-0.785982	7.99898e-08	-2.12258e-10	-0.776399	4.28392e-06	-2.12258e-10	-0.751735
159640407	chr2:159640407:C:T	1.93295e-07	0.001602	-0.360357	5.91991e-08	-0.640628	-0.436764	3.61246e-06	-0.390038	-0.532175
159640916	chr2:159640916:A:G	1.28145e-07	-2.12258e-10	-0.769812	7.02616e-08	-2.12258e-10	-0.906072	3.90703e-06	-2.12258e-10	-0.843826
159641179	chr2:159641179:A:C	6.9971e-08	-1.56685	0.191958	2.45452e-07	0.553542	-0.20874	1.39344e-05	0.665976	-0.238217
159641723	chr2:159641723:T:C	6.18381e-08	-1.49845	-3.10475e-10	2.85388e-08	-1.80703	-3.10475e-10	1.53246e-06	-1.77973	-3.10475e-10
159642064	chr2:159642064:T:C	9.29775e-08	-2.12258e-10	-1.09062	5.65806e-08	-2.12258e-10	-1.12263	2.9848e-06	-2.12258e-10	-1.11307
159642523	chr2:159642523:G:A	1.90776e-07	-0.0357631	-0.336109	5.87996e-08	-0.670711	-0.413453	3.57262e-06	-0.423152	-0.510153
159642677	chr2:159642677:T:C	2.71284e-06	3.33122	-1.04845	5.03315e-08	-0.151463	-1.0882	1.85254e-06	-0.520497	-1.06955
159642763	chr2:159642763:C:T	3.00672e-06	3.43405	-1.04842	5.34274e-08	-0.0918013	-1.08817	1.95356e-06	-0.467435	-1.06952
159642788	chr2:159642788:C:A	7.18668e-08	-1.55223	0.204068	2.58115e-07	0.59357	-0.198461	1.46573e-05	0.706244	-0.227906
159643222	chr2:159643222:T:C	1.78684e-07	-0.0706232	-0.36673	5.55051e-08	-0.699017	-0.442806	3.36883e-06	-0.4542	-0.537839
159643541	chr2:159643541:C:T	2.6186e-06	3.35039	-1.10297	4.8357e-08	-0.140963	-1.13872	1.77581e-06	-0.510952	-1.12139
159643561	chr2:159643561:T:A	7.11322e-08	-1.56057	0.202137	2.5175e-07	0.570189	-0.200051	1.42912e-05	0.682553	-0.229509
159643853	chr2:159643853:G:A	3.21073e-07	-2.12258e-10	0.148696	1.90849e-07	-2.12258e-10	0.0931828	1.03928e-05	-2.12258e-10	0.134505
159644344	chr2:159644344:C:G	2.29582e-07	-0.186713	-3.10475e-10	3.77686e-08	-1.52682	-3.10475e-10	0.000302209	3.50451	-3.10475e-10
159644486	chr2:159644486:T:G	1.83854e-07	-0.0208423	-0.387987	5.66185e-08	-0.658817	-0.463145	3.45395e-06	-0.410066	-0.557018
159644552	chr2:159644552:TTGG:T	5.78972e-08	-1.5643	-3.10475e-10	1.01199e-07	-0.541211	-3.10475e-10	4.49146e-06	-0.704426	-3.10475e-10
159644763	chr2:159644763:C:T	1.09626e-07	-1.02671	0.100816	8.64941e-08	-0.637878	-0.0603438	2.44107e-06	-1.79642	0.482258
159645041	chr2:159645041:A:G	1.71758e-08	-1.84634	-0.933129	1.71977e-08	-1.33181	-0.981714	8.52064e-07	-1.38896	-0.977741
159645138	chr2:159645138:G:A	8.40181e-08	-2.12258e-10	-1.19194	5.43117e-08	-2.12258e-10	-1.16356	2.81261e-06	-2.12258e-10	-1.17249
159645250	chr2:159645250:C:T	3.84717e-08	-1.84142	-0.131633	6.91685e-08	-0.253421	-0.668331	6.10564e-06	0.153072	-0.550462
159645385	chr2:159645385:T:A	1.00191e-07	-2.12258e-10	-1.01589	5.73363e-08	-2.12258e-10	-1.10936	3.18411e-06	-2.12258e-10	-1.04843
159645693	chr2:159645693:A:G	1.69826e-08	-1.85394	-0.93685	1.76964e-08	-1.30011	-0.984826	8.75806e-07	-1.35839	-0.98082
159645748	chr2:159645748:G:T	4.11249e-08	-1.84624	-0.0601191	7.55343e-08	-0.217884	-0.615827	6.72937e-06	0.192933	-0.493054
159646146	chr2:159646146:C:T	1.3979e-08	-1.68837	-1.29705	9.6906e-09	-1.59079	-1.29635	4.18457e-07	-1.78069	-1.29709
159646255	chr2:159646255:T:C	1.63916e-06	2.92104	-1.14208	3.49495e-08	-0.427564	-1.17683	1.33289e-06	-0.757756	-1.1615
159646287	chr2:159646287:G:A	2.68481e-06	3.37385	-1.10146	4.90719e-08	-0.127669	-1.13734	1.79961e-06	-0.499091	-1.11994
159646407	chr2:159646407:T:G	2.30277e-08	-1.28409	-1.20218	1.99528e-07	1.41172	-1.27407	3.2741e-06	0.263863	-1.28442
159646416	chr2:159646416:A:G	3.16488e-08	-1.86164	-0.306632	2.98872e-08	-1.0171	-0.74377	2.55524e-06	-0.641281	-0.627176
159646869	chr2:159646869:G:C	1.62899e-08	-1.8514	-0.981027	1.3194e-08	-1.47056	-1.10798	6.62211e-07	-1.51884	-1.09993
159647189	chr2:159647189:A:G	8.72622e-08	-2.12258e-10	-1.15406	5.33779e-08	-2.12258e-10	-1.1809	2.82448e-06	-2.12258e-10	-1.16828
159647538	chr2:159647538:A:G	6.95863e-08	-1.56889	0.188484	2.4336e-07	0.547959	-0.211716	1.38128e-05	0.65995	-0.240959
159648114	chr2:159648114:T:C	2.29023e-08	-1.31707	-1.17466	1.8691e-07	1.332	-1.25967	3.10796e-06	0.200647	-1.27328
159648156	chr2:159648156:GAGAA:G	6.3161e-07	0.825299	-3.10475e-10	1.43689e-07	-0.190647	-3.10475e-10	8.69587e-06	-0.0437553	-3.10475e-10
159648569	chr2:159648569:C:G	3.18862e-08	-1.8594	-0.301396	2.94972e-08	-1.03415	-0.739849	2.51762e-06	-0.660424	-0.622867
159648916	chr2:159648916:A:G	2.63654e-08	-1.06711	-1.28381	6.59443e-08	0.326986	-1.29647	1.41272e-06	-0.568286	-1.2928
159648992	chr2:159648992:T:C	1.29413e-07	-2.12258e-10	-0.759964	7.08694e-08	-2.12258e-10	-0.897459	3.94322e-06	-2.12258e-10	-0.834606
159649000	chr2:159649000:A:T	7.89092e-08	-2.12258e-10	-1.25467	5.10712e-08	-2.12258e-10	-1.22508	2.63437e-06	-2.12258e-10	-1.23796
159649241	chr2:159649241:T:C	2.79747e-08	-1.00971	-1.28196	7.22551e-08	0.41872	-1.29682	1.51709e-06	-0.496044	-1.29377
159649279	chr2:159649279:C:T	2.71418e-08	-1.03457	-1.28733	6.96476e-08	0.380557	-1.29541	1.47577e-06	-0.52695	-1.29048
159649522	chr2:159649522:T:C	1.38973e-08	-1.85611	-1.13517	1.48806e-08	-1.2881	-1.17013	7.35245e-07	-1.3473	-1.16686
159649684	chr2:159649684:G:A	3.96945e-08	-1.83961	-0.102147	7.00406e-08	-0.262335	-0.646887	6.18903e-06	0.143102	-0.526927
159649955	chr2:159649955:T:C	1.29574e-07	-2.12258e-10	-0.758717	7.09409e-08	-2.12258e-10	-0.896451	3.94765e-06	-2.12258e-10	-0.833483
159650218	chr2:159650218:T:C	9.72657e-08	-2.12258e-10	-1.04553	5.59851e-08	-2.12258e-10	-1.13321	3.09795e-06	-2.12258e-10	-1.07586
159650347	chr2:159650347:C:T	3.23595e-06	3.56733	-1.10823	5.45509e-08	-0.0159548	-1.14321	1.97583e-06	-0.399251	-1.12637
159650401	chr2:159650401:C:G	1.81107e-08	-1.85985	-0.866614	1.94943e-08	-1.26857	-0.919605	9.6416e-07	-1.32784	-0.915259
159651008	chr2:159651008:G:A	6.8175e-08	-1.57533	0.174435	2.3666e-07	0.531565	-0.223239	1.34001e-05	0.640998	-0.252342
159651067	chr2:159651067:AC:A	1.44524e-06	2.83434	-1.18128	3.23721e-08	-0.470246	-1.21075	1.23399e-06	-0.798876	-1.19747
159651271	chr2:159651271:A:G	2.56707e-08	-1.09445	-1.28317	6.30209e-08	0.281778	-1.29661	1.36488e-06	-0.602386	-1.29315
159651891	chr2:159651891:T:C	1.40818e-08	-1.68111	-1.29698	9.77026e-09	-1.58244	-1.29652	4.16319e-07	-1.78578	-1.29712
159652084	chr2:159652084:T:C	1.57846e-06	2.90359	-1.16236	3.40536e-08	-0.436392	-1.19397	1.29883e-06	-0.765505	-1.17963
159652093	chr2:159652093:T:G	9.67657e-08	-2.12258e-10	-1.05068	5.57592e-08	-2.12258e-10	-1.13725	3.08351e-06	-2.12258e-10	-1.08054
159652234	chr2:159652234:A:T	2.91163e-06	3.40534	-1.05184	5.21267e-08	-0.113103	-1.09152	1.90668e-06	-0.488418	-1.07282
159652521	chr2:159652521:T:C	6.06176e-08	-1.51839	-3.10475e-10	2.80529e-08	-1.8242	-3.10475e-10	1.49562e-06	-1.80406	-3.10475e-10
159652667	chr2:159652667:T:C	1.68699e-08	-1.87351	-0.923936	1.5258e-08	-1.37135	-1.06184	6.87946e-07	-1.51767	-1.06298
159652915	chr2:159652915:A:G	8.13545e-08	-1.60963	0.385476	2.55982e-07	0.429457	-0.0426481	1.44592e-05	0.53921	-0.0744828
159653123	chr2:159653123:T:A	6.35863e-08	-1.47057	-3.10475e-10	8.36638e-08	-0.731492	-3.10475e-10	4.72326e-06	-0.654103	-3.10475e-10
159653496	chr2:159653496:G:T	7.08919e-08	-1.57089	0.209077	2.46287e-07	0.542287	-0.194087	1.39683e-05	0.653874	-0.223688
159653779	chr2:159653779:T:C	3.02634e-08	-1.86841	-0.344626	3.13421e-08	-0.938449	-0.774886	2.68272e-06	-0.557218	-0.662556
159654336	chr2:159654336:T:C	1.98055e-07	-0.0239322	-0.310494	6.08532e-08	-0.661247	-0.388587	3.69513e-06	-0.412774	-0.486815
159655168	chr2:159655168:G:C	6.28175e-08	-1.48274	-3.10475e-10	8.21297e-08	-0.749998	-3.10475e-10	4.62073e-06	-0.67605	-3.10475e-10
159655173	chr2:159655173:G:A	6.28987e-08	-1.48145	-3.10475e-10	8.2307e-08	-0.747842	-3.10475e-10	4.63094e-06	-0.673844	-3.10475e-10
159655386	chr2:159655386:G:A	3.85821e-08	-1.85936	-0.11082	8.01404e-08	-0.121523	-0.652995	7.23084e-06	0.305152	-0.5334
159655682	chr2:159655682:T:C	7.56434e-08	-2.12258e-10	-1.29694	4.75258e-08	-2.12258e-10	-1.29702	2.48305e-06	-2.12258e-10	-1.29712
159655714	chr2:159655714:G:A	1.10663e-07	-2.12258e-10	-0.916487	7.00574e-08	-2.12258e-10	-0.908984	3.74022e-06	-2.12258e-10	-0.887459
159655983	chr2:159655983:A:T	2.65637e-08	-1.85377	-0.489658	2.73257e-08	-1.28659	-0.563881	1.36256e-06	-1.34092	-0.556318
159656071	chr2:159656071:T:C	9.17243e-08	-2.12258e-10	-1.10419	5.55036e-08	-2.12258e-10	-1.14185	2.95575e-06	-2.12258e-10	-1.12285
159656189	chr2:159656189:T:C	1.09841e-07	-2.12258e-10	-0.923942	7.28744e-08	-2.12258e-10	-0.869561	3.7153e-06	-2.12258e-10	-0.894144
159656372	chr2:159656372:T:C	8.69841e-08	-1.52738	0.370136	3.26268e-07	0.688558	-0.0591382	1.85507e-05	0.80201	-0.0881054
159656743	chr2:159656743:A:C	5.26294e-08	-1.79081	0.131114	3.353e-08	-1.75049	0.104634	2.12075e-06	-1.64584	0.191008
159657240	chr2:159657240:C:G	4.76125e-08	-1.75988	-3.10475e-10	2.67796e-08	-1.87066	-3.10475e-10	1.40809e-06	-1.86437	-3.10475e-10
159657262	chr2:159657262:T:C	2.50554e-08	-1.8446	-0.557288	2.46517e-08	-1.32541	-0.628038	1.22951e-06	-1.37923	-0.620763
159657403	chr2:159657403:A:G	8.79697e-08	-1.55021	0.404229	3.15076e-07	0.624137	-0.0296197	1.79022e-05	0.73695	-0.0586282
159657628	chr2:159657628:T:A	1.31428e-06	2.67141	-1.11333	3.11705e-08	-0.569599	-1.14923	1.20174e-06	-0.889956	-1.13287
159657713	chr2:159657713:G:C	4.47166e-08	-1.82263	-3.10475e-10	5.94887e-08	-1.07251	-3.10475e-10	3.7624e-06	-0.881546	-3.10475e-10
159657970	chr2:159657970:G:A	1.26845e-08	-1.7906	-1.29199	8.40899e-09	-1.73294	-1.29605	4.74522e-07	-1.65796	-1.29409
159658228	chr2:159658228:C:T	2.5309e-08	-1.82594	-0.565869	2.29253e-08	-1.38968	-0.636373	1.14674e-06	-1.44075	-0.628934
159658755	chr2:159658755:G:A	3.2111e-08	-1.82968	-0.32409	2.53766e-08	-1.1672	-0.757269	2.10696e-06	-0.818992	-0.642367
159658856	chr2:159658856:G:T	5.76636e-07	-2.12258e-10	0.734239	3.90157e-07	-2.12258e-10	0.80825	1.95859e-05	-2.12258e-10	0.768204
159658883	chr2:159658883:G:A	2.4785e-08	-1.11686	-1.29588	6.07456e-08	0.234419	-1.28602	1.33762e-06	-0.639761	-1.27595
159659140	chr2:159659140:G:A	1.81629e-07	-0.524357	0.103352	3.20794e-07	0.634442	-0.0219392	1.2852e-05	-0.368326	0.715221
159659424	chr2:159659424:T:C	2.3989e-08	-1.14968	-1.29569	5.74213e-08	0.178641	-1.28652	1.2807e-06	-0.682556	-1.27664
159659556	chr2:159659556:G:C	8.59866e-08	-1.56006	0.391276	3.03536e-07	0.597863	-0.0406595	1.72559e-05	0.711006	-0.0694582
159659714	chr2:159659714:A:T	8.44296e-08	-1.57261	0.385553	2.91301e-07	0.561712	-0.0456541	1.65521e-05	0.674266	-0.0743561
159659824	chr2:159659824:A:G	2.44525e-07	0.0343642	-0.158019	7.19452e-08	-0.638171	-0.244221	4.35277e-06	-0.386488	-0.349302
159659877	chr2:159659877:T:C	8.83561e-08	-1.5566	0.415006	3.12915e-07	0.607902	-0.0202679	1.77898e-05	0.721264	-0.0492426
159659994	chr2:159659994:G:A	8.51507e-08	-1.5504	0.371854	3.06437e-07	0.624098	-0.0573827	1.74469e-05	0.73847	-0.0859096
159660023	chr2:159660023:T:C	3.75994e-08	-1.86089	-0.135093	8.15655e-08	-0.0850231	-0.671868	7.39883e-06	0.3469	-0.552182
159660101	chr2:159660101:C:A	2.52647e-07	0.0353247	-0.126305	7.41295e-08	-0.638723	-0.213762	4.48025e-06	-0.386537	-0.320388
159660687	chr2:159660687:C:T	2.48915e-07	0.046725	-0.152587	7.29399e-08	-0.629692	-0.23897	4.41768e-06	-0.376656	-0.344333
159660878	chr2:159660878:A:G	1.4879e-07	-1.7479	1.12746	8.24819e-08	-1.77989	1.03417	9.1862e-06	-1.13112	1.14222
159661081	chr2:159661081:C:G	1.05499e-06	-2.12258e-10	1.33831	7.38711e-07	-2.12258e-10	1.44661	4.23063e-05	-2.12258e-10	1.53833
159661477	chr2:159661477:C:T	1.13026e-07	-2.12258e-10	-0.89535	7.158e-08	-2.12258e-10	-0.887483	3.82359e-06	-2.12258e-10	-0.865413
159662396	chr2:159662396:T:C	8.45289e-08	-1.56139	0.375513	2.9804e-07	0.593301	-0.0543709	1.69476e-05	0.706457	-0.0829361
159662685	chr2:159662685:C:T	2.39455e-08	-1.15117	-1.29603	5.71609e-08	0.173147	-1.28557	1.27434e-06	-0.688853	-1.27533
159662977	chr2:159662977:A:G	5.55607e-08	-1.84947	0.243973	4.12082e-08	-1.13701	-0.302656	1.66013e-06	-1.38725	-0.312458
159663009	chr2:159663009:T:G	3.7076e-08	-1.85021	-0.159796	7.31052e-08	-0.176504	-0.689895	6.54872e-06	0.244515	-0.571849
159663322	chr2:159663322:C:T	4.4941e-08	-1.81762	-3.10475e-10	9.20803e-08	-0.635637	-3.10475e-10	5.75412e-06	-0.456688	-3.10475e-10
159663329	chr2:159663329:G:A	8.86944e-08	-2.12258e-10	-1.13778	5.76952e-08	-2.12258e-10	-1.10312	2.96977e-06	-2.12258e-10	-1.11812
159663615	chr2:159663615:G:T	3.71204e-08	-1.85117	-0.15764	7.37552e-08	-0.169248	-0.688299	6.61325e-06	0.252596	-0.570124
159663797	chr2:159663797:G:A	4.11817e-07	0.185949	0.211658	9.1504e-07	1.52773	0.132939	2.43166e-05	0.291043	0.693513
159664998	chr2:159664998:C:T	4.57914e-08	-1.79888	-3.10475e-10	4.28284e-08	-1.4011	-3.10475e-10	2.0575e-06	-1.48511	-3.10475e-10
159666076	chr2:159666076:T:G	8.53971e-08	-1.56531	0.389652	2.98411e-07	0.582472	-0.0422991	1.69802e-05	0.696633	-0.0711859
159666242	chr2:159666242:TA:T	1.61348e-06	2.8326	-1.06942	3.66501e-08	-0.448854	-1.10803	1.3811e-06	-0.793778	-1.08994
159667061	chr2:159667061:G:A	2.58225e-08	-1.07894	-1.29279	6.41313e-08	0.294115	-1.29148	1.38713e-06	-0.595529	-1.28384
159668000	chr2:159668000:A:G	2.49683e-08	-1.85155	-0.553815	2.54697e-08	-1.29607	-0.624735	1.26949e-06	-1.35054	-0.617442
159668085	chr2:159668085:A:G	2.37243e-08	-1.16014	-1.29633	5.64579e-08	0.159679	-1.28448	1.2615e-06	-0.700447	-1.27385
159668282	chr2:159668282:G:C	2.35925e-07	0.00932823	-0.168789	6.97841e-08	-0.658736	-0.254155	4.21602e-06	-0.40907	-0.358641
159668291	chr2:159668291:AC:A	2.49891e-07	0.0364343	-0.138383	7.34379e-08	-0.636614	-0.225244	4.43893e-06	-0.384937	-0.331253
159668913	chr2:159668913:G:A	1.10328e-06	2.58013	-1.19706	2.75895e-08	-0.616667	-1.2242	1.06934e-06	-0.927544	-1.21201
159669222	chr2:159669222:TA:T	1.08469e-06	2.54913	-1.18305	2.74824e-08	-0.632651	-1.2121	1.06799e-06	-0.941844	-1.19899
159669263	chr2:159669263:C:G	2.08769e-07	-0.548683	0.266938	4.22547e-07	0.653839	0.234164	1.32258e-05	-0.354112	0.729675
159669337	chr2:159669337:G:A	3.29785e-08	-1.81947	-0.307643	2.47626e-08	-1.20396	-0.745007	2.0436e-06	-0.863026	-0.628865
159669417	chr2:159669417:T:C	5.01965e-08	-1.70703	-3.10475e-10	7.45215e-08	-0.84721	-3.10475e-10	3.38189e-06	-0.988169	-3.10475e-10
159669583	chr2:159669583:T:A	1.40596e-07	-1.7255	1.04842	7.49938e-08	-1.79759	0.956696	8.07951e-06	-1.18031	1.06303
159669601	chr2:159669601:A:G	1.40669e-07	-1.73874	1.06218	7.67937e-08	-1.78736	0.970182	8.43289e-06	-1.1513	1.07683
159669739	chr2:159669739:T:C	9.73379e-08	-2.12258e-10	-1.04478	6.63691e-08	-2.12258e-10	-0.963066	3.33591e-06	-2.12258e-10	-1.00186
159669762	chr2:159669762:T:C	3.72285e-08	-1.85511	-0.150789	7.64731e-08	-0.137997	-0.683361	6.88749e-06	0.287837	-0.564734
159669982	chr2:159669982:T:C	9.93929e-08	-2.12258e-10	-1.02389	6.7979e-08	-2.12258e-10	-0.939099	3.41202e-06	-2.12258e-10	-0.979299
159670484	chr2:159670484:T:A	4.3142e-08	-1.78088	-0.0775926	2.75997e-08	-1.7378	-0.102693	1.686e-06	-1.66064	-0.0236029
159671209	chr2:159671209:A:G	7.54196e-08	-1.2999	-3.10475e-10	2.80268e-08	-1.82514	-3.10475e-10	1.52795e-06	-1.78268	-3.10475e-10
159672015	chr2:159672015:T:C	3.61732e-08	-1.85452	-0.180133	7.45022e-08	-0.142754	-0.704715	6.69839e-06	0.283094	-0.58783
159672119	chr2:159672119:A:G	8.66582e-08	-1.56374	0.402735	3.01804e-07	0.582145	-0.0306641	1.71664e-05	0.695876	-0.0595277
159672988	chr2:159672988:C:A	2.26566e-08	-1.20807	-1.29445	5.63871e-08	0.170241	-1.2963	2.35496e-06	-0.054651	-1.29543
159673011	chr2:159673011:T:A	2.63993e-07	-0.396515	0.349464	5.3204e-07	0.838719	0.279701	1.73488e-05	-0.210004	0.856922
159673369	chr2:159673369:G:A	8.14283e-08	-2.12258e-10	-1.22325	5.01368e-08	-2.12258e-10	-1.24354	2.64498e-06	-2.12258e-10	-1.23394
159673540	chr2:159673540:A:G	1.06996e-07	-2.12258e-10	-0.950184	6.9978e-08	-2.12258e-10	-0.910117	3.51716e-06	-2.12258e-10	-0.948949
159673719	chr2:159673719:C:G	2.5721e-08	-1.84464	-0.531024	2.52595e-08	-1.32591	-0.603186	1.26186e-06	-1.37829	-0.595728
159673778	chr2:159673778:T:C	3.67845e-08	-1.85225	-0.16565	7.38577e-08	-0.162037	-0.694121	6.62624e-06	0.260874	-0.57644
159673816	chr2:159673816:A:G	1.27344e-07	-2.12258e-10	-0.776082	6.9853e-08	-2.12258e-10	-0.911905	3.88128e-06	-2.12258e-10	-0.85044
159674144	chr2:159674144:G:A	3.06316e-08	-1.83751	-0.363427	2.54132e-08	-1.13653	-0.786502	2.11987e-06	-0.78065	-0.674601
159674153	chr2:159674153:A:G	1.00671e-07	-1.73528	0.724168	5.49822e-08	-1.79021	0.63892	5.95245e-06	-1.15945	0.736648
159674466	chr2:159674466:G:A	2.35892e-07	0.0107975	-0.170397	6.97587e-08	-0.657305	-0.255951	4.21507e-06	-0.407533	-0.360403
159674672	chr2:159674672:C:T	1.10331e-07	-2.12258e-10	-0.919486	7.22841e-08	-2.12258e-10	-0.877693	3.62733e-06	-2.12258e-10	-0.918108
159675012	chr2:159675012:C:T	2.43784e-08	-1.13229	-1.29699	5.91928e-08	0.203103	-1.2806	1.31411e-06	-0.664804	-1.26864
159675070	chr2:159675070:G:A	2.08108e-07	-0.284914	-3.10475e-10	4.37036e-08	-1.38087	-3.10475e-10	2.07794e-06	-1.47523	-3.10475e-10
159675107	chr2:159675107:T:A	6.67527e-08	-1.55576	0.133777	2.44624e-07	0.602888	-0.261462	1.39384e-05	0.71624	-0.288194
159675341	chr2:159675341:A:T	4.14447e-08	-1.77656	-0.122053	2.65359e-08	-1.73293	-0.146874	1.60021e-06	-1.66727	-0.0691997
159675347	chr2:159675347:T:C	6.44324e-08	-1.56646	0.109106	2.32375e-07	0.572392	-0.282339	1.32289e-05	0.684652	-0.308854
159675721	chr2:159675721:T:C	3.25536e-07	1.11359	-0.95109	4.90593e-08	-0.155174	-1.11009	3.35262e-06	0.13896	-1.13582
159675801	chr2:159675801:G:A	2.56046e-07	-0.418541	0.340925	5.11308e-07	0.807323	0.271351	1.6755e-05	-0.234337	0.846429
159675847	chr2:159675847:C:T	2.42692e-08	-1.13725	-1.29651	5.8604e-08	0.196215	-1.28371	1.30059e-06	-0.671001	-1.27278
159676157	chr2:159676157:C:T	7.46991e-08	-1.52658	0.217075	2.84556e-07	0.682869	-0.190237	1.62131e-05	0.797169	-0.217954
159676185	chr2:159676185:G:A	5.04958e-08	-1.54157	-0.159512	2.04993e-07	0.676239	-0.511562	1.17232e-05	0.781367	-0.526398
159676355	chr2:159676355:A:G	1.16587e-06	2.63871	-1.20046	2.83033e-08	-0.588288	-1.22703	1.09128e-06	-0.904171	-1.21508
159676533	chr2:159676533:A:G	2.40233e-08	-1.14688	-1.29706	5.79788e-08	0.181397	-1.27962	1.2927e-06	-0.682475	-1.26739
159677264	chr2:159677264:A:G	5.05446e-08	-1.70012	-3.10475e-10	2.67061e-08	-1.87341	-3.10475e-10	1.42193e-06	-1.85459	-3.10475e-10
159678279	chr2:159678279:AT:A	9.61882e-08	-2.12258e-10	-1.05667	5.84041e-08	-2.12258e-10	-1.09091	3.08313e-06	-2.12258e-10	-1.08066
159678347	chr2:159678347:T:C	2.51851e-06	3.28508	-1.07663	4.73074e-08	-0.18679	-1.11484	1.7375e-06	-0.55788	-1.09628
159678388	chr2:159678388:C:T	7.66807e-08	-2.12258e-10	-1.28332	4.84212e-08	-2.12258e-10	-1.27836	2.52096e-06	-2.12258e-10	-1.28196
159678994	chr2:159678994:C:T	8.25097e-07	-2.12258e-10	1.09253	4.41296e-07	-2.12258e-10	0.931418	2.47257e-05	-2.12258e-10	1.00124
159679071	chr2:159679071:G:C	2.07897e-06	3.03924	-1.02259	4.33033e-08	-0.3256	-1.06447	1.61794e-06	-0.680658	-1.04479
159679228	chr2:159679228:C:T	4.58463e-08	-1.79768	-3.10475e-10	2.6993e-08	-1.86272	-3.10475e-10	1.43708e-06	-1.84399	-3.10475e-10
159679702	chr2:159679702:T:A	3.77069e-08	-1.85574	-0.137389	7.77206e-08	-0.131677	-0.6735	7.01218e-06	0.295023	-0.553977
159679872	chr2:159679872:A:T	2.50439e-08	-1.84505	-0.557288	2.46898e-08	-1.32387	-0.628038	1.23281e-06	-1.37655	-0.620763
159680173	chr2:159680173:T:C	1.61466e-07	-2.12258e-10	-0.538676	9.3258e-08	-2.12258e-10	-0.622928	5.04126e-06	-2.12258e-10	-0.588947
159680245	chr2:159680245:C:T	9.82602e-08	-2.12258e-10	-1.03535	6.39933e-08	-2.12258e-10	-0.999519	3.22912e-06	-2.12258e-10	-1.03439
159680377	chr2:159680377:C:T	1.26093e-06	1.51663	-3.10475e-10	1.95204e-07	0.115749	-3.10475e-10	1.36896e-05	0.41003	-3.10475e-10
159680565	chr2:159680565:C:T	2.46327e-06	3.20671	-1.02043	4.76828e-08	-0.23124	-1.06249	1.76139e-06	-0.597767	-1.04273
159680717	chr2:159680717:T:C	1.28898e-08	-1.78425	-1.28229	8.54602e-09	-1.72262	-1.29022	4.73419e-07	-1.66836	-1.28602
159681058	chr2:159681058:G:A	2.25088e-08	-1.21277	-1.29629	5.16215e-08	0.0702437	-1.2846	1.18137e-06	-0.765925	-1.274
159681081	chr2:159681081:C:G	7.66541e-08	-2.12258e-10	-1.28367	4.82896e-08	-2.12258e-10	-1.28108	2.52749e-06	-2.12258e-10	-1.27938
159681144	chr2:159681144:CAT:C	1.42502e-07	-2.12258e-10	-0.663614	7.70358e-08	-2.12258e-10	-0.814028	4.30992e-06	-2.12258e-10	-0.745683
159681203	chr2:159681203:G:A	6.84961e-08	-1.572	0.175804	2.42587e-07	0.558414	-0.22535	1.38235e-05	0.67258	-0.252813
159681408	chr2:159681408:T:C	1.14032e-06	2.59513	-1.17904	2.81497e-08	-0.612141	-1.20862	1.09116e-06	-0.924099	-1.19526
159681821	chr2:159681821:A:G	2.5747e-07	0.137643	-0.209713	7.41085e-08	-0.558979	-0.293788	4.52378e-06	-0.301198	-0.396058
159681981	chr2:159681981:G:A	1.42148e-08	-1.87469	-1.094	1.70378e-08	-1.13072	-1.19215	7.44451e-07	-1.31063	-1.19109
159682277	chr2:159682277:G:A	4.41884e-08	-1.83451	-3.10475e-10	2.66064e-08	-1.87715	-3.10475e-10	5.01072e-06	-0.595023	-3.10475e-10
159682380	chr2:159682380:T:C	2.42164e-06	3.25904	-1.08982	4.59917e-08	-0.202919	-1.12692	1.69096e-06	-0.572384	-1.10892
159683633	chr2:159683633:G:A	1.22028e-07	-2.12258e-10	-0.81872	7.15679e-08	-2.12258e-10	-0.887651	3.86003e-06	-2.12258e-10	-0.855927
159684294	chr2:159684294:A:G	7.3906e-08	-1.49079	0.170615	3.01447e-07	0.780325	-0.230028	1.72393e-05	0.897791	-0.257201
159684758	chr2:159684758:A:G	7.5994e-08	-2.12258e-10	-1.29232	4.75476e-08	-2.12258e-10	-1.29657	2.48699e-06	-2.12258e-10	-1.29553
159685465	chr2:159685465:T:C	3.87945e-08	-1.86049	-0.104207	8.33094e-08	-0.0865131	-0.649224	7.57007e-06	0.345115	-0.527517
159685700	chr2:159685700:T:C	8.4107e-08	-2.12258e-10	-1.19088	5.43777e-08	-2.12258e-10	-1.16234	2.80617e-06	-2.12258e-10	-1.17478
159686401	chr2:159686401:C:T	1.34367e-07	-2.12258e-10	-0.722395	7.31812e-08	-2.12258e-10	-0.86536	4.08009e-06	-2.12258e-10	-0.800486
159686456	chr2:159686456:G:A	1.74881e-07	-0.458869	-3.10475e-10	3.52956e-08	-1.59454	-3.10475e-10	1.69292e-06	-1.68015	-3.10475e-10
159686879	chr2:159686879:A:G	1.48824e-07	-2.12258e-10	-0.620208	1.02926e-07	-2.12258e-10	-0.524287	5.02032e-06	-2.12258e-10	-0.593111
159686958	chr2:159686958:C:T	7.99661e-08	-2.12258e-10	-1.24137	5.08504e-08	-2.12258e-10	-1.22941	2.6339e-06	-2.12258e-10	-1.23814
159687297	chr2:159687297:A:G	7.22268e-08	-1.46663	0.123471	3.0784e-07	0.84225	-0.270966	1.76277e-05	0.960672	-0.297805
159688005	chr2:159688005:T:C	7.67033e-08	-2.12258e-10	-1.28303	4.84379e-08	-2.12258e-10	-1.27802	2.52174e-06	-2.12258e-10	-1.28165
159688429	chr2:159688429:T:G	1.31166e-06	-2.12258e-10	1.55608	9.24001e-07	-2.12258e-10	1.67041	5.31478e-05	-2.12258e-10	1.76647
159688671	chr2:159688671:C:T	9.66259e-08	-2.12258e-10	-1.05213	5.8589e-08	-2.12258e-10	-1.08775	3.12294e-06	-2.12258e-10	-1.06783
159688770	chr2:159688770:C:A	8.1247e-07	-2.12258e-10	1.07711	4.34768e-07	-2.12258e-10	0.916515	2.43544e-05	-2.12258e-10	0.98611
159688858	chr2:159688858:A:G	7.58667e-08	-1.45405	0.160055	3.28994e-07	0.877145	-0.239404	1.88075e-05	0.994187	-0.266533
159689026	chr2:159689026:T:C	2.80575e-08	-1.02393	-1.26479	7.00914e-08	0.387416	-1.29591	1.4721e-06	-0.522786	-1.29713
159689667	chr2:159689667:T:C	2.54925e-08	-1.85594	-0.528646	2.67025e-08	-1.2732	-0.600337	1.32911e-06	-1.32928	-0.592812
159689795	chr2:159689795:T:C	9.60986e-08	-2.12258e-10	-1.0576	6.54215e-08	-2.12258e-10	-0.977448	3.29124e-06	-2.12258e-10	-1.01534
159689957	chr2:159689957:G:A	1.49104e-06	2.87025	-1.18599	3.21397e-08	-0.473563	-1.21464	1.2229e-06	-0.803659	-1.20172
159690250	chr2:159690250:T:C	6.58552e-07	-2.12258e-10	0.867071	3.83421e-07	-2.12258e-10	0.790835	2.11079e-05	-2.12258e-10	0.843045
159690585	chr2:159690585:T:G	2.67969e-08	-1.07181	-1.26288	6.48438e-08	0.309202	-1.29552	1.38631e-06	-0.582822	-1.29713
159690704	chr2:159690704:C:T	3.6492e-08	-1.87117	-0.154705	9.14212e-08	0.043382	-0.686203	8.39578e-06	0.488951	-0.567825
159690730	chr2:159690730:CAG:C	1.21247e-07	-2.12258e-10	-0.825139	7.11538e-08	-2.12258e-10	-0.893455	3.83699e-06	-2.12258e-10	-0.861916
159691061	chr2:159691061:T:C	1.3706e-08	-1.75166	-1.25348	9.40856e-09	-1.67819	-1.23849	4.70745e-07	-1.71245	-1.24759
159691280	chr2:159691280:G:A	6.2372e-08	-0.279323	-1.21053	1.91209e-07	1.25368	-1.15861	3.50761e-06	0.145989	-1.09766
159691515	chr2:159691515:T:C	8.45772e-08	-2.12258e-10	-1.18531	5.47915e-08	-2.12258e-10	-1.15476	2.81453e-06	-2.12258e-10	-1.17181
159691627	chr2:159691627:G:A	1.57151e-07	0.409236	-0.975003	5.21519e-06	4.37427	-0.973234	1.3567e-06	-0.933937	-0.96761
159691708	chr2:159691708:T:C	2.79993e-08	-1.04734	-1.24346	6.82568e-08	0.355167	-1.29019	1.43943e-06	-0.547443	-1.29491
159691755	chr2:159691755:A:G	2.86884e-06	3.37284	-1.03414	5.11965e-08	-0.147469	-1.07516	1.87342e-06	-0.522928	-1.05591
159692164	chr2:159692164:T:C	1.224e-07	-2.12258e-10	-0.815676	6.75764e-08	-2.12258e-10	-0.945039	3.74614e-06	-2.12258e-10	-0.885876
159692279	chr2:159692279:C:T	2.60885e-07	0.128334	-0.187228	7.51746e-08	-0.565819	-0.272665	4.58864e-06	-0.306681	-0.376339
159692283	chr2:159692283:T:C	9.72048e-08	-2.12258e-10	-1.04615	6.32304e-08	-2.12258e-10	-1.01151	3.19253e-06	-2.12258e-10	-1.04579
159692334	chr2:159692334:T:G	1.1112e-06	-2.12258e-10	1.39023	7.77211e-07	-2.12258e-10	1.49741	4.4539e-05	-2.12258e-10	1.58976
159693120	chr2:159693120:ATTTG:A	2.70953e-07	0.162103	-0.18313	7.72622e-08	-0.542413	-0.268679	4.70475e-06	-0.285333	-0.372698
159693191	chr2:159693191:CT:C	5.70245e-08	-1.76112	0.18163	3.34002e-08	-1.76839	0.118656	3.68231e-06	-1.10005	0.196992
159693252	chr2:159693252:C:T	1.2544e-06	-2.12258e-10	1.51144	8.83124e-07	-2.12258e-10	1.62517	5.06183e-05	-2.12258e-10	1.71771
159694632	chr2:159694632:G:A	3.74538e-08	-1.86977	-0.130088	9.12163e-08	0.0230719	-0.668136	8.37046e-06	0.466193	-0.548087
159694847	chr2:159694847:T:C	7.57482e-08	-2.12258e-10	-1.29556	4.76863e-08	-2.12258e-10	-1.29365	2.48744e-06	-2.12258e-10	-1.29535
159695351	chr2:159695351:T:C	1.36472e-08	-1.87881	-1.13062	1.44914e-08	-1.26598	-1.21877	7.17451e-07	-1.32665	-1.21201
159695577	chr2:159695577:C:A	3.26484e-08	-1.08119	-1.05598	9.34637e-08	0.444661	-1.06539	2.3886e-06	-0.439181	-0.896713
159695578	chr2:159695578:C:A	3.17405e-08	-1.10797	-1.05741	8.91862e-08	0.399221	-1.06679	2.30054e-06	-0.474897	-0.898564
159695657	chr2:159695657:C:T	7.73844e-08	-1.75807	0.48388	4.46095e-08	-1.76893	0.408581	4.96766e-06	-1.10094	0.497288
159695943	chr2:159695943:TAG:T	8.54522e-08	-2.12258e-10	-1.17501	5.5353e-08	-2.12258e-10	-1.14457	2.85416e-06	-2.12258e-10	-1.15783
159696007	chr2:159696007:A:G	2.59504e-08	-1.86174	-0.505043	2.81968e-08	-1.24064	-0.578448	1.40065e-06	-1.29881	-0.570859
159696082	chr2:159696082:T:C	7.28455e-08	-1.47788	0.14325	3.04633e-07	0.814749	-0.25394	1.74374e-05	0.932907	-0.280895
159696431	chr2:159696431:C:T	1.2776e-07	-2.12258e-10	-0.772819	7.00672e-08	-2.12258e-10	-0.908843	3.89606e-06	-2.12258e-10	-0.846638
159696505	chr2:159696505:T:A	3.17277e-07	-2.12258e-10	0.136804	1.89552e-07	-2.12258e-10	0.0863629	1.03184e-05	-2.12258e-10	0.127328
159696551	chr2:159696551:G:A	1.00591e-07	-2.12258e-10	-1.01191	5.75305e-08	-2.12258e-10	-1.10598	3.1967e-06	-2.12258e-10	-1.04448
159696717	chr2:159696717:G:A	1.62638e-07	-0.266612	-0.264831	3.55212e-07	1.01966	-0.305239	9.80056e-06	-0.0667992	0.142635
159696828	chr2:159696828:C:A	1.36416e-08	-1.87861	-1.13124	1.44184e-08	-1.2706	-1.21919	7.13862e-07	-1.33122	-1.21245
159696872	chr2:159696872:A:G	7.32119e-08	-1.4722	0.142589	3.08678e-07	0.828392	-0.254393	1.76902e-05	0.947383	-0.280976
159696931	chr2:159696931:T:C	5.80757e-08	-1.7538	0.192572	3.35216e-08	-1.77538	0.129274	3.6518e-06	-1.11824	0.206855
159696932	chr2:159696932:G:A	1.32374e-06	2.75284	-1.1876	3.02779e-08	-0.532585	-1.21529	1.16137e-06	-0.854677	-1.20232
159696948	chr2:159696948:G:A	1.54977e-06	2.87743	-1.15454	3.32522e-08	-0.467197	-1.18698	1.26686e-06	-0.797837	-1.17223
159697979	chr2:159697979:T:G	1.19407e-07	-2.12258e-10	-0.840436	6.61551e-08	-2.12258e-10	-0.966296	3.66107e-06	-2.12258e-10	-0.908849
159698072	chr2:159698072:T:G	7.5007e-08	-1.49689	0.191497	3.02375e-07	0.766078	-0.212708	1.72748e-05	0.882896	-0.24025
159698111	chr2:159698111:G:A	7.37175e-08	-1.47997	0.157236	3.07494e-07	0.812129	-0.241972	1.7578e-05	0.929148	-0.269102
159698394	chr2:159698394:A:T	2.71468e-08	-1.75559	-0.566126	1.77714e-08	-1.70373	-0.576977	9.9037e-07	-1.69721	-0.51907
159698418	chr2:159698418:G:A	1.25567e-06	1.51245	-3.10475e-10	1.81333e-07	0.0420349	-3.10475e-10	1.21709e-05	0.292446	-3.10475e-10
159698914	chr2:159698914:A:G	1.20368e-07	-2.12258e-10	-0.832415	6.66115e-08	-2.12258e-10	-0.959421	3.68837e-06	-2.12258e-10	-0.901418
159698986	chr2:159698986:A:C	2.58472e-08	-1.86473	-0.506044	2.87141e-08	-1.22151	-0.579402	1.42511e-06	-1.28054	-0.571818
159699087	chr2:159699087:G:A	7.26856e-08	-1.47954	0.142712	3.03428e-07	0.811046	-0.254201	1.73163e-05	0.926227	-0.281181
159699112	chr2:159699112:A:C	2.15973e-07	-0.41521	0.16739	3.95122e-07	0.779812	0.0410851	1.55271e-05	-0.256866	0.792848
159699985	chr2:159699985:C:G	3.6572e-08	-1.87202	-0.151672	9.29789e-08	0.0579879	-0.683914	8.55652e-06	0.505504	-0.565415
159700514	chr2:159700514:C:T	9.38444e-08	-2.12258e-10	-1.08133	5.70857e-08	-2.12258e-10	-1.11374	3.01187e-06	-2.12258e-10	-1.10404
159700918	chr2:159700918:G:A	1.46886e-06	2.85486	-1.18559	3.1885e-08	-0.481866	-1.2143	1.21518e-06	-0.810364	-1.20135
159701823	chr2:159701823:G:A	7.56838e-08	-2.12258e-10	-1.29641	4.81742e-08	-2.12258e-10	-1.28347	2.53641e-06	-2.12258e-10	-1.27585
159701879	chr2:159701879:T:C	1.44742e-06	2.84453	-1.18996	3.15815e-08	-0.487638	-1.21809	1.20342e-06	-0.81597	-1.20546
159702084	chr2:159702084:T:A	4.43696e-08	-1.83042	-3.10475e-10	2.68754e-08	-1.86709	-3.10475e-10	1.39212e-06	-1.87577	-3.10475e-10
159702116	chr2:159702116:A:T	2.68647e-08	-1.85841	-0.473743	2.8517e-08	-1.25944	-0.548358	1.41847e-06	-1.31647	-0.54056
159702507	chr2:159702507:T:C	4.31055e-08	-1.85932	-3.10475e-10	4.06001e-08	-1.45453	-3.10475e-10	2.43712e-06	-1.31579	-3.10475e-10
159702600	chr2:159702600:C:G	7.54054e-08	-1.43049	0.130395	3.4003e-07	0.935388	-0.264653	1.95171e-05	1.05608	-0.29139
159702806	chr2:159702806:C:T	8.77802e-08	-2.12258e-10	-1.14814	5.68059e-08	-2.12258e-10	-1.11866	2.92711e-06	-2.12258e-10	-1.13259
159702822	chr2:159702822:T:C	7.57903e-08	-2.12258e-10	-1.295	4.79778e-08	-2.12258e-10	-1.28756	2.52327e-06	-2.12258e-10	-1.28105
159702927	chr2:159702927:C:T	2.83575e-08	-1.03873	-1.23935	6.94325e-08	0.370678	-1.28862	1.45563e-06	-0.537172	-1.29399
159703058	chr2:159703058:AAAAC:A	4.75824e-08	-0.496844	-1.26367	1.31931e-07	0.953499	-1.22952	2.54083e-06	-0.0887528	-1.18536
159703571	chr2:159703571:C:T	1.44012e-06	2.84282	-1.19331	3.14892e-08	-0.487695	-1.22096	1.19918e-06	-0.81646	-1.20851
159703649	chr2:159703649:T:C	2.72688e-08	-1.04962	-1.26761	6.72401e-08	0.346369	-1.2964	1.42558e-06	-0.55501	-1.29702
159703660	chr2:159703660:G:C	8.51943e-08	-2.12258e-10	-1.17804	5.37597e-08	-2.12258e-10	-1.17377	2.78405e-06	-2.12258e-10	-1.1827
159703698	chr2:159703698:A:G	1.48955e-06	2.88008	-1.19682	3.19853e-08	-0.469053	-1.22397	1.21581e-06	-0.799416	-1.21177
159704524	chr2:159704524:C:T	4.42703e-08	-1.83266	-3.10475e-10	1.08935e-07	-0.46755	-3.10475e-10	7.08142e-06	-0.249129	-3.10475e-10
159704631	chr2:159704631:C:A	7.58762e-08	-2.12258e-10	-1.29387	4.78804e-08	-2.12258e-10	-1.28959	2.51659e-06	-2.12258e-10	-1.2837
159704863	chr2:159704863:C:T	1.01631e-06	2.50169	-1.20073	2.68628e-08	-0.641474	-1.22608	1.04243e-06	-0.951249	-1.2138
159705001	chr2:159705001:T:C	3.09519e-08	-1.75524	-0.4353	2.01954e-08	-1.70429	-0.448547	1.13745e-06	-1.69332	-0.38449
159705797	chr2:159705797:G:A	5.73395e-08	-1.75404	0.180058	3.31316e-08	-1.77514	0.117334	3.61163e-06	-1.11811	0.195667
159705962	chr2:159705962:A:C	1.21742e-07	-2.12258e-10	-0.821068	7.11741e-08	-2.12258e-10	-0.893169	3.84632e-06	-2.12258e-10	-0.859486
159705975	chr2:159705975:T:C	1.5483e-07	0.450888	-1.03153	4.36974e-06	4.25602	-1.03186	1.15876e-06	-1.03386	-1.02539
159706491	chr2:159706491:C:T	4.58159e-08	-1.79834	-3.10475e-10	2.69426e-08	-1.86459	-3.10475e-10	1.39519e-06	-1.87358	-3.10475e-10
159706559	chr2:159706559:T:C	7.24963e-08	-1.48473	0.145297	3.00024e-07	0.797307	-0.251742	1.71813e-05	0.91593	-0.278714
159706561	chr2:159706561:C:T	2.86938e-08	-1.15173	-1.11457	7.45154e-08	0.257521	-1.10481	3.06651e-06	0.0247929	-1.11086
159706834	chr2:159706834:G:T	7.56622e-08	-2.12258e-10	-1.29669	4.82448e-08	-2.12258e-10	-1.28201	2.54106e-06	-2.12258e-10	-1.27402
159707286	chr2:159707286:G:A	7.60174e-08	-1.44979	0.15778	3.31583e-07	0.886931	-0.241351	1.90261e-05	1.00773	-0.268522
159707444	chr2:159707444:A:G	1.17445e-07	-2.12258e-10	-0.857002	6.52205e-08	-2.12258e-10	-0.980524	3.60448e-06	-2.12258e-10	-0.924427
159707460	chr2:159707460:G:A	9.37232e-08	-2.12258e-10	-1.08263	5.69475e-08	-2.12258e-10	-1.11617	3.02166e-06	-2.12258e-10	-1.1008
159707684	chr2:159707684:A:G	1.15693e-07	-0.57087	-0.301163	9.81449e-07	2.23637	-0.505638	6.78809e-05	2.51317	-0.502024
159707766	chr2:159707766:G:A	5.80206e-07	-2.12258e-10	0.74041	3.38851e-07	-2.12258e-10	0.667262	1.86191e-05	-2.12258e-10	0.717585
159707771	chr2:159707771:T:C	4.33605e-08	-1.85342	-3.10475e-10	3.33033e-08	-1.65264	-3.10475e-10	1.83377e-06	-1.60023	-3.10475e-10
159707786	chr2:159707786:T:C	2.68089e-08	-1.8605	-0.473743	2.88323e-08	-1.24844	-0.548358	1.43319e-06	-1.30614	-0.54056
159707793	chr2:159707793:C:T	5.41999e-08	-0.660639	-0.969654	5.02044e-07	2.22069	-1.1603	3.621e-05	2.50792	-1.12518
159707842	chr2:159707842:T:C	1.22609e-07	-2.12258e-10	-0.813975	7.29642e-08	-2.12258e-10	-0.868329	3.8751e-06	-2.12258e-10	-0.852032
159708009	chr2:159708009:A:T	3.30108e-08	-1.85829	-0.267849	7.28013e-08	-0.102229	-0.768336	6.5313e-06	0.328086	-0.658083
159708138	chr2:159708138:A:T	1.83485e-06	1.89174	-3.10475e-10	2.82951e-07	0.486974	-3.10475e-10	1.96282e-05	0.770366	-3.10475e-10
159708342	chr2:159708342:A:G	8.51503e-08	-2.12258e-10	-1.17855	5.37311e-08	-2.12258e-10	-1.17431	2.78263e-06	-2.12258e-10	-1.18321
159708761	chr2:159708761:T:G	5.84569e-08	-1.76437	0.209691	3.44307e-08	-1.76569	0.146342	3.81765e-06	-1.09233	0.22536
159708880	chr2:159708880:C:T	1.4296e-08	-1.80209	-1.1609	8.15589e-09	-1.87608	-1.18347	4.2631e-07	-1.87437	-1.18482
159709466	chr2:159709466:C:T	1.26822e-07	-2.12258e-10	-0.780191	7.53321e-08	-2.12258e-10	-0.836392	4.00377e-06	-2.12258e-10	-0.819368
159710588	chr2:159710588:G:A	1.95481e-07	-2.12258e-10	-0.347507	1.4486e-07	-2.12258e-10	-0.182528	7.91449e-06	-2.12258e-10	-0.137909
159710719	chr2:159710719:T:C	7.67962e-08	-1.49352	0.211707	3.10632e-07	0.775648	-0.195338	1.77799e-05	0.894506	-0.223043
159710999	chr2:159710999:T:C	2.89297e-08	-1.84898	-0.40912	2.89779e-08	-1.30533	-0.486434	1.44685e-06	-1.35895	-0.478267
159711026	chr2:159711026:A:G	1.95844e-08	-1.86467	-0.783562	2.19809e-08	-1.22082	-0.847301	1.09557e-06	-1.27733	-0.837997
159712039	chr2:159712039:C:T	3.88921e-07	-2.12258e-10	0.340405	1.73937e-07	-2.12258e-10	0.000395156	8.83764e-06	-2.12258e-10	-0.0275835
159712477	chr2:159712477:G:A	1.31286e-08	-1.87752	-1.17066	1.62141e-08	-1.1261	-1.24632	7.88201e-07	-1.20351	-1.2411
159712509	chr2:159712509:T:G	2.81207e-08	-1.15866	-1.1278	7.25975e-08	0.244962	-1.11833	2.98084e-06	0.00977581	-1.12418
159712765	chr2:159712765:C:T	2.42573e-08	-1.19832	-1.23593	5.19929e-08	0.0789971	-1.28619	1.35153e-06	-0.6131	-1.29226
159712834	chr2:159712834:G:T	1.43187e-07	-2.12258e-10	-0.658822	1.09809e-07	-2.12258e-10	-0.459552	5.90044e-06	-2.12258e-10	-0.431576
159713180	chr2:159713180:A:G	5.25729e-08	-1.66077	-3.10475e-10	2.6944e-08	-1.86454	-3.10475e-10	1.40499e-06	-1.86657	-3.10475e-10
159713311	chr2:159713311:C:G	1.38287e-07	-2.12258e-10	-0.693645	7.50353e-08	-2.12258e-10	-0.84034	4.19174e-06	-2.12258e-10	-0.773488
159713522	chr2:159713522:T:C	9.98869e-08	-0.49151	-0.527423	2.0244e-08	-1.4859	-0.66454	1.29948e-06	-1.4674	-0.47724
159714056	chr2:159714056:G:A	5.07658e-07	1.75472	-1.14788	1.78608e-08	-1.08919	-1.1865	7.44345e-07	-1.33218	-1.16967
159714113	chr2:159714113:A:G	1.01411e-07	-2.12258e-10	-1.00379	6.12195e-08	-2.12258e-10	-1.04383	3.23102e-06	-2.12258e-10	-1.03381
159714220	chr2:159714220:T:A	8.0105e-08	-2.12258e-10	-1.23963	5.20633e-08	-2.12258e-10	-1.20584	2.68103e-06	-2.12258e-10	-1.2204
159714408	chr2:159714408:T:C	2.11609e-07	-0.221232	-0.0470007	6.42575e-08	-0.846394	-0.149005	3.75937e-06	-0.625019	-0.257334
159714599	chr2:159714599:G:A	2.82942e-07	1.24031	-1.21805	1.3033e-08	-1.34411	-1.2467	5.68271e-07	-1.53676	-1.235
159714758	chr2:159714758:C:T	1.24704e-08	-1.86941	-1.2302	1.65666e-08	-1.07144	-1.27947	7.13333e-07	-1.26498	-1.27943
159715034	chr2:159715034:C:T	1.24545e-07	-2.12258e-10	-0.798307	6.85736e-08	-2.12258e-10	-0.93039	3.80617e-06	-2.12258e-10	-0.86998
159715198	chr2:159715198:A:G	6.02106e-08	-0.664327	-0.860797	9.29082e-07	2.36721	-0.691308	2.6196e-06	-0.536037	-0.707546
159715272	chr2:159715272:ATCT:A	2.95697e-07	1.16814	-1.10178	1.39255e-08	-1.37625	-1.14833	6.15742e-07	-1.5625	-1.12903
159715343	chr2:159715343:A:G	4.69733e-08	-1.77339	-3.10475e-10	2.67202e-08	-1.87288	-3.10475e-10	1.38857e-06	-1.87833	-3.10475e-10
159715365	chr2:159715365:G:A	1.1109e-07	-2.12258e-10	-0.912629	6.23382e-08	-2.12258e-10	-1.02572	3.50745e-06	-2.12258e-10	-0.951714
159716008	chr2:159716008:G:A	3.72414e-08	-0.841733	-1.16382	5.02747e-07	2.16443	-1.10264	1.47455e-06	-0.780912	-1.03734
159716089	chr2:159716089:ATATTTT:A	1.25076e-07	-2.12258e-10	-0.794048	6.88165e-08	-2.12258e-10	-0.926854	3.82093e-06	-2.12258e-10	-0.86611
159716207	chr2:159716207:A:G	3.59342e-08	-0.824913	-1.21637	4.89956e-07	2.2024	-1.16638	1.39373e-06	-0.761271	-1.11335
159716326	chr2:159716326:T:C	3.70966e-08	-0.801976	-1.20747	5.17325e-07	2.24551	-1.15514	1.44584e-06	-0.73787	-1.10004
159716631	chr2:159716631:A:G	5.08535e-07	1.67975	-1.07119	1.6186e-08	-1.25352	-1.12063	7.24142e-07	-1.42617	-1.1032
159717089	chr2:159717089:G:A	2.32494e-07	-0.164472	-0.00963799	6.9686e-08	-0.801457	-0.112842	4.08869e-06	-0.575541	-0.222838
159717246	chr2:159717246:A:C	3.03662e-07	-2.12258e-10	0.0929435	2.05109e-07	-2.12258e-10	0.165241	1.03557e-05	-2.12258e-10	0.130938
159717613	chr2:159717613:A:T	6.28973e-08	-0.672526	-0.808943	9.68325e-07	2.3474	-0.630134	2.75547e-06	-0.54592	-0.647095
159717614	chr2:159717614:G:A	3.74773e-08	-0.785316	-1.21392	5.30679e-07	2.27912	-1.16326	1.45809e-06	-0.719927	-1.10955
159717857	chr2:159717857:G:T	8.38215e-08	-2.12258e-10	-1.19428	4.99503e-08	-2.12258e-10	-1.24727	2.66652e-06	-2.12258e-10	-1.22583
159718715	chr2:159718715:A:G	4.9307e-08	-1.86333	0.138421	7.78421e-08	-0.391632	-0.411984	8.89418e-06	0.219756	-0.240962
159718845	chr2:159718845:T:C	3.21242e-08	-1.85425	-0.299114	7.43538e-08	-0.461081	-0.388382	3.71396e-06	-0.517627	-0.376879
159719413	chr2:159719413:CCTGAAAGAAAAA:C	4.33561e-08	-1.85352	-3.10475e-10	2.82273e-08	-1.81801	-3.10475e-10	1.51533e-06	-1.79097	-3.10475e-10
159720072	chr2:159720072:C:G	1.86954e-08	-1.87967	-0.815025	4.03301e-08	-0.620165	-0.841034	1.50467e-06	-1.00681	-0.791225
159720129	chr2:159720129:G:A	8.26437e-08	-1.20843	-3.10475e-10	3.82039e-08	-1.51536	-3.10475e-10	2.13733e-06	-1.44704	-3.10475e-10
159720171	chr2:159720171:A:G	1.24159e-08	-1.81638	-1.28762	5.02182e-08	0.037186	-1.27911	5.93441e-07	-1.44431	-1.28411
159720393	chr2:159720393:C:T	3.56263e-08	-1.87945	-0.170433	1.37613e-07	0.471687	-0.705537	1.58209e-05	1.12453	-0.569799
159720499	chr2:159720499:A:G	3.40379e-08	-0.878178	-1.21732	4.42433e-07	2.10167	-1.16768	1.32167e-06	-0.812829	-1.11488
159720764	chr2:159720764:A:G	1.11873e-07	-2.12258e-10	-0.905612	8.28339e-08	-2.12258e-10	-0.74146	4.41648e-06	-2.12258e-10	-0.72126
159720939	chr2:159720939:C:T	7.68566e-08	-2.12258e-10	-1.28103	4.87359e-08	-2.12258e-10	-1.27188	2.52511e-06	-2.12258e-10	-1.28032
159721056	chr2:159721056:G:A	3.38122e-08	-0.868498	-1.23365	4.38472e-07	2.1138	-1.1888	1.29697e-06	-0.806466	-1.14011
159721783	chr2:159721783:C:T	3.04021e-07	-2.12258e-10	0.0941256	1.8163e-07	-2.12258e-10	0.0436762	9.89549e-06	-2.12258e-10	0.0854756
159722399	chr2:159722399:G:T	5.54351e-07	1.83415	-1.13932	1.86551e-08	-1.0525	-1.17968	7.73337e-07	-1.30121	-1.16243
159722573	chr2:159722573:A:G	3.46546e-08	-0.874061	-1.20348	4.51714e-07	2.105	-1.15025	1.35124e-06	-0.811334	-1.09424
159722706	chr2:159722706:T:A	1.40119e-08	-1.80394	-1.17913	8.89137e-09	-1.81978	-1.15344	4.67493e-07	-1.75976	-1.20722
159722878	chr2:159722878:C:T	1.08178e-07	-2.12258e-10	-0.939197	7.06534e-08	-2.12258e-10	-0.900512	3.54548e-06	-2.12258e-10	-0.94093
159723179	chr2:159723179:T:C	3.31114e-08	-0.916813	-1.20628	4.15363e-07	2.0246	-1.15374	1.28975e-06	-0.853781	-1.09837
159723451	chr2:159723451:G:C	1.1147e-07	-2.12258e-10	-0.909216	8.24421e-08	-2.12258e-10	-0.746202	4.39478e-06	-2.12258e-10	-0.726187
159723653	chr2:159723653:C:T	8.87705e-07	-2.12258e-10	1.16567	6.05921e-07	-2.12258e-10	1.24845	3.4648e-05	-2.12258e-10	1.33864
159723861	chr2:159723861:A:G	1.41393e-07	-2.12258e-10	-0.671428	9.6622e-08	-2.12258e-10	-0.587492	4.8582e-06	-2.12258e-10	-0.625936
159723876	chr2:159723876:C:CATGT	2.62997e-08	-1.86268	-0.490739	7.1522e-08	-0.374758	-0.513535	1.65243e-06	-1.25289	-0.451467
159723900	chr2:159723900:C:G	3.14033e-08	-1.87774	-0.298315	5.77524e-08	-0.714274	-0.387858	2.84693e-06	-0.784263	-0.376099
159724152	chr2:159724152:G:A	9.16845e-08	-2.12258e-10	-1.10462	5.98892e-08	-2.12258e-10	-1.0658	3.06188e-06	-2.12258e-10	-1.08758
159724721	chr2:159724721:C:T	3.26684e-08	-0.932052	-1.20451	3.978e-07	1.97929	-1.15164	1.26037e-06	-0.879378	-1.09582
159724790	chr2:159724790:G:A	1.25852e-07	-2.12258e-10	-0.787869	7.54321e-08	-2.12258e-10	-0.835065	4.01478e-06	-2.12258e-10	-0.816621
159725509	chr2:159725509:C:T	3.45857e-08	-1.86765	-0.211886	3.60433e-08	-0.891077	-0.682499	4.82487e-06	-0.130148	-0.502672
159725673	chr2:159725673:A:C	3.43515e-08	-0.867984	-1.21834	4.48732e-07	2.11708	-1.16895	1.33212e-06	-0.803541	-1.11629
159725918	chr2:159725918:C:A	3.49428e-08	-0.845561	-1.2237	4.58804e-07	2.14628	-1.17596	1.33742e-06	-0.791296	-1.12456
159726312	chr2:159726312:G:C	2.619e-08	-1.87948	-0.478114	5.61257e-08	-0.629125	-0.50158	2.15499e-06	-0.999589	-0.43923
159726363	chr2:159726363:C:T	4.666e-08	-0.615103	-1.16498	1.58321e-07	1.06242	-1.15609	6.65883e-06	0.850224	-1.16088
159726397	chr2:159726397:G:A	1.20837e-07	-2.12258e-10	-0.828533	6.68126e-08	-2.12258e-10	-0.956407	3.70267e-06	-2.12258e-10	-0.89755
159726497	chr2:159726497:T:C	4.0432e-08	-0.825482	-1.09787	5.69422e-07	2.20469	-1.01837	1.65248e-06	-0.758901	-0.945428
159726551	chr2:159726551:C:T	2.05798e-07	-0.0347332	-0.261342	2.95861e-08	-1.21852	-0.552475	1.69559e-06	-1.29156	-0.387009
159727095	chr2:159727095:A:G	0.00348073	10.2241	-0.784332	8.67611e-06	4.92499	-1.01496	0.000429444	4.86111	-1.00522
159727114	chr2:159727114:A:G	2.16754e-07	-2.12258e-10	-0.244209	1.44508e-07	-2.12258e-10	-0.184963	7.28506e-06	-2.12258e-10	-0.220777
159727173	chr2:159727173:C:T	1.1733e-08	-1.87837	-1.28219	3.19982e-08	-0.420746	-1.27187	8.30082e-07	-1.11498	-1.27785
159727353	chr2:159727353:C:T	7.68631e-08	-2.12258e-10	-1.28095	4.87356e-08	-2.12258e-10	-1.27189	2.53215e-06	-2.12258e-10	-1.27753
159727537	chr2:159727537:G:A	1.22815e-07	-2.12258e-10	-0.812296	6.77354e-08	-2.12258e-10	-0.942689	3.75821e-06	-2.12258e-10	-0.88266
159727621	chr2:159727621:C:T	5.63308e-08	-0.713231	-0.8785	8.16608e-07	2.25926	-0.7124	2.41566e-06	-0.596509	-0.728121
159727762	chr2:159727762:A:C	1.23602e-07	-0.761334	-0.0445681	1.18751e-06	2.0149	-0.0935838	5.52201e-06	-0.883331	0.38547
159728250	chr2:159728250:T:C	5.59e-08	-0.711643	-0.887765	8.11243e-07	2.26369	-0.723424	2.39221e-06	-0.595363	-0.739021
159728284	chr2:159728284:A:T	3.42718e-08	-0.877113	-1.21153	4.37581e-07	2.08347	-1.16051	1.31766e-06	-0.824487	-1.10626
159728408	chr2:159728408:A:G	7.69118e-08	-2.12258e-10	-1.28031	4.79383e-08	-2.12258e-10	-1.28838	2.51083e-06	-2.12258e-10	-1.28599
159728480	chr2:159728480:A:G	3.58917e-08	-0.830075	-1.21239	4.7996e-07	2.17691	-1.1615	1.38101e-06	-0.776386	-1.1074
159728998	chr2:159728998:T:G	1.0562e-06	-2.12258e-10	1.33946	7.2578e-07	-2.12258e-10	1.42895	4.16733e-05	-2.12258e-10	1.52326
159729491	chr2:159729491:C:T	1.48627e-07	-2.12258e-10	-0.621533	1.01815e-07	-2.12258e-10	-0.535145	5.11233e-06	-2.12258e-10	-0.574949
159729716	chr2:159729716:G:A	3.38953e-08	-0.886449	-1.21325	4.28927e-07	2.0658	-1.16282	1.30181e-06	-0.833813	-1.10903
159729748	chr2:159729748:GTCAA:G	1.88281e-07	-0.385036	-3.10475e-10	3.63063e-08	-1.56631	-3.10475e-10	1.73318e-06	-1.65664	-3.10475e-10
159729752	chr2:159729752:A:G	1.32678e-07	0.0167924	-0.751839	2.0917e-06	3.0576	-0.570162	3.91195e-06	-0.257022	-0.585546
159729799	chr2:159729799:C:T	3.48403e-08	-0.856744	-1.21545	4.53335e-07	2.12388	-1.16555	1.33784e-06	-0.803308	-1.11224
159730618	chr2:159730618:T:G	3.53266e-08	-0.848654	-1.20968	4.6327e-07	2.13818	-1.15817	1.36075e-06	-0.795073	-1.1035
159731014	chr2:159731014:C:T	3.46112e-08	-0.864652	-1.21414	4.46679e-07	2.1072	-1.16366	1.32971e-06	-0.811682	-1.10996
159731686	chr2:159731686:G:A	4.3173e-08	-1.85776	-3.10475e-10	4.64857e-06	3.28602	-3.10475e-10	2.06497e-06	-1.48149	-3.10475e-10
159731740	chr2:159731740:G:A	1.95248e-07	-0.20464	-0.144062	5.91141e-08	-0.836492	-0.242336	3.47916e-06	-0.614663	-0.34515
159731808	chr2:159731808:A:C	2.67315e-08	-1.87899	-0.458142	5.56268e-08	-0.657541	-0.482092	2.25786e-06	-0.97336	-0.418825
159732298	chr2:159732298:A:T	2.26511e-07	-0.128068	-0.0721092	6.75673e-08	-0.772471	-0.172703	3.9892e-06	-0.543823	-0.27919
159732420	chr2:159732420:A:T	3.4461e-08	-0.893384	-1.18976	4.41799e-07	2.06567	-1.13312	1.35118e-06	-0.831421	-1.0742
159732642	chr2:159732642:A:G	8.30968e-08	-2.12258e-10	-1.20297	4.96506e-08	-2.12258e-10	-1.25329	2.64791e-06	-2.12258e-10	-1.23283
159732674	chr2:159732674:C:A	3.55742e-08	-0.847385	-1.20397	4.76055e-07	2.15794	-1.1507	1.38825e-06	-0.783847	-1.09471
159732798	chr2:159732798:A:G	1.12365e-07	-2.12258e-10	-0.901216	6.28331e-08	-2.12258e-10	-1.01782	3.46403e-06	-2.12258e-10	-0.964172
159732832	chr2:159732832:T:C	5.64085e-08	-0.719288	-0.871065	8.23738e-07	2.25967	-0.704118	2.44011e-06	-0.594991	-0.719571
159732869	chr2:159732869:T:C	1.17317e-08	-1.87268	-1.288	3.55779e-08	-0.306924	-1.27965	7.63179e-07	-1.19229	-1.28457
159732981	chr2:159732981:C:A	1.29904e-07	-0.804667	0.0484877	1.21971e-06	1.94958	-0.00151353	5.95924e-06	-0.915094	0.493434
159733058	chr2:159733058:TTTAG:T	3.5647e-08	-0.882145	-1.16716	4.6496e-07	2.08938	-1.10573	1.41139e-06	-0.819428	-1.0426
159733099	chr2:159733099:CATT:C	3.49996e-08	-0.875592	-1.19204	4.56047e-07	2.10081	-1.13651	1.37078e-06	-0.812994	-1.07823
159733266	chr2:159733266:T:G	3.48744e-08	-0.864166	-1.20705	4.61045e-07	2.12999	-1.15479	1.35934e-06	-0.79999	-1.09962
159733279	chr2:159733279:C:T	9.93383e-08	-2.12258e-10	-1.02444	7.17402e-08	-2.12258e-10	-0.885247	3.81398e-06	-2.12258e-10	-0.86793
159733307	chr2:159733307:A:G	1.2081e-08	-1.87931	-1.25202	1.38582e-08	-1.23912	-1.2903	6.7937e-07	-1.30476	-1.28843
159734402	chr2:159734402:ATTAATTT:A	6.70542e-08	-1.8797	0.462226	6.78733e-08	-0.809913	-0.130742	2.60501e-06	-1.10927	-0.139898
159734662	chr2:159734662:A:G	8.67199e-08	-2.12258e-10	-1.16029	5.62893e-08	-2.12258e-10	-1.12779	2.9001e-06	-2.12258e-10	-1.14186
159735058	chr2:159735058:A:G	8.59203e-08	-2.12258e-10	-1.16955	5.32246e-08	-2.12258e-10	-1.18378	2.80191e-06	-2.12258e-10	-1.1763
159735137	chr2:159735137:T:G	1.388e-08	-1.80502	-1.1875	8.79984e-09	-1.82088	-1.16269	4.63409e-07	-1.76123	-1.21452
159735336	chr2:159735336:A:G	8.25847e-08	-2.12258e-10	-1.20915	4.94431e-08	-2.12258e-10	-1.25748	2.63443e-06	-2.12258e-10	-1.23794
159735614	chr2:159735614:T:TC	1.56579e-07	-2.12258e-10	-0.569409	9.29808e-08	-2.12258e-10	-0.625905	4.98414e-06	-2.12258e-10	-0.600342
159735699	chr2:159735699:A:G	3.37753e-08	-0.897773	-1.20547	4.29634e-07	2.05731	-1.15268	1.31554e-06	-0.835313	-1.09704
159736378	chr2:159736378:C:T	5.89646e-08	-0.63032	-0.915716	0.00124014	9.78975	-0.917314	6.49043e-07	-1.72983	-0.909031
159736428	chr2:159736428:C:T	1.34424e-08	-1.82578	-1.19877	8.53427e-09	-1.83931	-1.1749	4.46874e-07	-1.78804	-1.22404
159736603	chr2:159736603:G:A	3.49931e-08	-0.863652	-1.20417	4.6106e-07	2.12631	-1.15108	1.36516e-06	-0.800168	-1.09517
159736929	chr2:159736929:C:T	8.99787e-08	-1.1234	-3.10475e-10	3.09341e-08	-1.72644	-3.10475e-10	1.70092e-06	-1.67543	-3.10475e-10
159736959	chr2:159736959:A:G	3.41411e-08	-0.893142	-1.19933	4.37338e-07	2.06734	-1.14494	1.33383e-06	-0.830604	-1.08795
159737015	chr2:159737015:A:G	6.41728e-08	-1.46139	-3.10475e-10	0.0252745	11.887	-3.10475e-10	1.39215e-06	-1.87575	-3.10475e-10
159737264	chr2:159737264:T:C	3.42819e-08	-0.883524	-1.20483	4.42844e-07	2.08688	-1.15196	1.33629e-06	-0.820442	-1.09627
159737649	chr2:159737649:A:G	3.44874e-08	-0.872242	-1.21013	4.49242e-07	2.10778	-1.15852	1.34101e-06	-0.809244	-1.10394
159737697	chr2:159737697:A:T	3.40773e-08	-0.880374	-1.21397	4.40248e-07	2.09242	-1.16338	1.32205e-06	-0.817719	-1.1097
159737718	chr2:159737718:G:A	5.49512e-07	1.72538	-1.03932	1.94499e-08	-1.10263	-1.08783	8.17008e-07	-1.3415	-1.06721
159738016	chr2:159738016:A:G	3.00916e-08	-1.04075	-1.17797	8.52691e-08	0.456396	-1.16888	3.48102e-06	0.21421	-1.17349
159738264	chr2:159738264:C:T	2.47258e-08	-1.23126	-1.18386	0.0144239	12.5071	-1.18102	4.46686e-07	-1.83717	-1.17533
159738372	chr2:159738372:A:G	2.49998e-07	1.13403	-1.23555	1.22939e-08	-1.38879	-1.26041	5.40109e-07	-1.57226	-1.25033
159738380	chr2:159738380:A:G	3.42238e-08	-0.891628	-1.19842	4.38755e-07	2.06956	-1.14392	1.33643e-06	-0.829767	-1.08683
159738418	chr2:159738418:C:A	1.33474e-08	-1.87968	-1.15197	1.43902e-08	-1.25918	-1.23257	6.30838e-07	-1.43487	-1.23244
159738451	chr2:159738451:G:A	3.1192e-08	-0.985335	-1.19748	3.54402e-07	1.85481	-1.14268	1.19355e-06	-0.944341	-1.08533
159738616	chr2:159738616:G:A	1.47785e-08	-1.86804	-1.06176	1.32752e-07	0.620635	-0.890452	1.03062e-06	-1.25692	-0.919522
159738714	chr2:159738714:A:G	1.16424e-07	-2.12258e-10	-0.865733	6.47437e-08	-2.12258e-10	-0.987861	3.57836e-06	-2.12258e-10	-0.931698
159738811	chr2:159738811:C:T	9.15746e-08	-2.12258e-10	-1.10582	5.57362e-08	-2.12258e-10	-1.13767	2.96332e-06	-2.12258e-10	-1.12029
159739373	chr2:159739373:C:T	8.161e-07	-2.12258e-10	1.08156	5.56721e-07	-2.12258e-10	1.16377	3.17873e-05	-2.12258e-10	1.25246
159739392	chr2:159739392:A:G	3.65976e-08	-0.789077	-1.23391	5.22016e-07	2.28937	-1.18997	1.4191e-06	-0.715567	-1.14101
159739654	chr2:159739654:C:T	3.07265e-08	-1.87462	-0.323229	1.48321e-07	0.655901	-0.814817	1.72844e-05	1.33487	-0.691673
159739669	chr2:159739669:A:G	8.20004e-08	-2.12258e-10	-1.21625	5.18411e-08	-2.12258e-10	-1.21012	2.72054e-06	-2.12258e-10	-1.20577
159740204	chr2:159740204:A:G	2.59439e-08	-1.86269	-0.50434	7.053e-08	-0.375176	-0.527084	1.63498e-06	-1.2495	-0.465472
159740907	chr2:159740907:G:A	3.75658e-08	-0.813348	-1.18353	5.29065e-07	2.23802	-1.12521	1.48762e-06	-0.744566	-1.06486
159740916	chr2:159740916:G:A	3.90087e-08	-0.771132	-1.18806	5.73351e-07	2.32393	-1.13073	1.54743e-06	-0.698716	-1.07129
159741029	chr2:159741029:A:G	7.87947e-08	-2.12258e-10	-1.25613	4.98099e-08	-2.12258e-10	-1.25008	2.58369e-06	-2.12258e-10	-1.25738
159741412	chr2:159741412:T:C	6.57545e-07	-2.12258e-10	0.865541	3.5088e-07	-2.12258e-10	0.702147	1.96253e-05	-2.12258e-10	0.770215
159741467	chr2:159741467:C:T	1.17246e-08	-1.87497	-1.28632	3.35406e-08	-0.368465	-1.27708	7.92635e-07	-1.1566	-1.2824
159742433	chr2:159742433:A:G	8.36275e-07	2.32825	-1.22227	2.15546e-08	-0.838708	-1.249	8.56063e-07	-1.12366	-1.23836
159742454	chr2:159742454:TACA:T	1.06476e-07	-2.12258e-10	-0.955053	6.408e-08	-2.12258e-10	-0.998166	3.38502e-06	-2.12258e-10	-0.987243
159742569	chr2:159742569:G:A	3.82219e-08	-0.790689	-1.18888	5.50952e-07	2.28521	-1.13186	1.51429e-06	-0.718997	-1.07266
159742982	chr2:159742982:A:G	1.17537e-08	-1.87739	-1.28141	3.26771e-08	-0.400775	-1.27085	8.16764e-07	-1.13206	-1.27695
159743084	chr2:159743084:G:A	4.8507e-08	-1.74126	-3.10475e-10	2.66001e-08	-1.87738	-3.10475e-10	3.84818e-06	-0.859002	-3.10475e-10
159743206	chr2:159743206:C:G	1.21054e-08	-1.87925	-1.25007	1.47717e-08	-1.17616	-1.28942	7.21294e-07	-1.24581	-1.2875
159743927	chr2:159743927:A:G	8.37002e-08	-2.12258e-10	-1.19573	5.50551e-08	-2.12258e-10	-1.14996	3.04979e-06	-2.12258e-10	-1.09153
159744235	chr2:159744235:A:G	3.96746e-08	-0.783075	-1.15919	5.79852e-07	2.30007	-1.0956	1.59268e-06	-0.710446	-1.03074
159744278	chr2:159744278:G:A	2.54449e-07	1.1155	-1.19938	1.25558e-08	-1.39626	-1.23185	5.54238e-07	-1.5781	-1.21867
159744301	chr2:159744301:A:G	2.52378e-08	-1.87777	-0.51686	5.9432e-08	-0.534293	-0.539172	1.92027e-06	-1.07575	-0.478387
159744392	chr2:159744392:A:G	3.81909e-08	-0.793426	-1.18695	5.50027e-07	2.28107	-1.1294	1.51579e-06	-0.720909	-1.06976
159744469	chr2:159744469:A:G	8.87557e-07	-2.12258e-10	1.1655	6.08409e-07	-2.12258e-10	1.25255	3.48287e-05	-2.12258e-10	1.34384
159744563	chr2:159744563:A:G	3.63917e-08	-1.83992	-0.188712	2.38684e-07	1.03498	-0.718134	2.93034e-05	1.75389	-0.582787
159744925	chr2:159744925:A:G	1.24906e-08	-1.87968	-1.21832	1.43827e-08	-1.21841	-1.27386	7.04656e-07	-1.28613	-1.27052
159745015	chr2:159745015:A:G	2.66665e-08	-1.8664	-0.473159	7.00589e-08	-0.412376	-0.496586	1.729e-06	-1.22513	-0.433932
159745028	chr2:159745028:T:C	1.16943e-07	-2.12258e-10	-0.861282	7.66458e-08	-2.12258e-10	-0.819104	3.93127e-06	-2.12258e-10	-0.837641
159745060	chr2:159745060:C:T	7.7319e-08	-2.12258e-10	-1.27503	4.90875e-08	-2.12258e-10	-1.26469	2.54847e-06	-2.12258e-10	-1.27111
159745278	chr2:159745278:A:C	3.79103e-08	-0.79911	-1.18864	5.42778e-07	2.26979	-1.13139	1.50337e-06	-0.726848	-1.07204
159745377	chr2:159745377:C:T	1.29435e-08	-1.86769	-1.19468	1.72029e-08	-1.05324	-1.25998	7.39753e-07	-1.24809	-1.25995
159745397	chr2:159745397:G:A	3.91103e-08	-0.778984	-1.1776	5.72151e-07	2.30901	-1.1179	1.55893e-06	-0.706156	-1.05645
159745484	chr2:159745484:A:G	3.71757e-08	-0.817649	-1.18967	5.23042e-07	2.234	-1.13263	1.4733e-06	-0.745595	-1.07351
159745747	chr2:159745747:A:G	3.6681e-08	-1.84645	-0.174264	2.27643e-07	0.977383	-0.707901	2.77499e-05	1.6882	-0.571571
159746186	chr2:159746186:C:T	3.74231e-08	-0.798684	-1.202	5.25181e-07	2.25372	-1.14828	1.45939e-06	-0.736775	-1.09181
159746300	chr2:159746300:A:G	3.77569e-08	-0.791666	-1.20014	5.33872e-07	2.26772	-1.14586	1.47394e-06	-0.729765	-1.0889
159746452	chr2:159746452:G:A	3.70615e-08	-0.80996	-1.20043	5.14936e-07	2.23203	-1.14629	1.44553e-06	-0.748661	-1.08946
159746548	chr2:159746548:T:A	3.8454e-08	-0.771015	-1.2025	5.53995e-07	2.30775	-1.1489	1.49972e-06	-0.708784	-1.09254
159747270	chr2:159747270:C:A	6.73524e-08	-1.41303	-3.10475e-10	0.0338671	12.1797	-3.10475e-10	1.40013e-06	-1.87004	-3.10475e-10
159747534	chr2:159747534:A:AT	5.96214e-08	-1.53496	-3.10475e-10	2.84749e-08	-1.80928	-3.10475e-10	1.41369e-06	-1.8604	-3.10475e-10
159747868	chr2:159747868:C:T	1.76418e-07	-0.450115	-3.10475e-10	6.39846e-07	1.30293	-3.10475e-10	2.63256e-05	1.06394	-3.10475e-10
159747941	chr2:159747941:C:T	3.27661e-08	-1.87378	-0.259797	5.41357e-08	-0.445846	-0.720958	5.9955e-06	0.166535	-0.582128
159748003	chr2:159748003:C:T	6.2164e-08	-0.565279	-0.927917	0.00148157	9.97988	-0.929569	6.56233e-07	-1.70646	-0.921385
159748030	chr2:159748030:G:A	6.15894e-08	-1.50248	-3.10475e-10	0.0188186	11.5921	-3.10475e-10	1.38794e-06	-1.87878	-3.10475e-10
159748257	chr2:159748257:G:A	7.55501e-08	-1.29818	-3.10475e-10	1.4988e-07	-0.148462	-3.10475e-10	7.38766e-06	-0.206792	-3.10475e-10
159748425	chr2:159748425:G:A	5.55216e-07	1.78925	-1.09287	1.90174e-08	-1.0744	-1.13854	7.93051e-07	-1.31997	-1.1185
159748757	chr2:159748757:T:C	3.13992e-08	-1.87044	-0.305748	6.58139e-08	-0.575906	-0.39556	3.22499e-06	-0.652204	-0.383471
159748949	chr2:159748949:A:C	4.5002e-08	-1.81627	-3.10475e-10	2.70753e-08	-1.85968	-3.10475e-10	1.44265e-06	-1.84012	-3.10475e-10
159748980	chr2:159748980:T:C	9.65714e-08	-2.12258e-10	-1.05269	5.83528e-08	-2.12258e-10	-1.09179	3.10236e-06	-2.12258e-10	-1.07444
159749002	chr2:159749002:G:A	1.19281e-06	1.46109	-3.10475e-10	4.8605e-08	-1.27457	-3.10475e-10	2.05329e-06	-1.48716	-3.10475e-10
159749272	chr2:159749272:C:T	1.19048e-07	-2.12258e-10	-0.843449	6.59788e-08	-2.12258e-10	-0.968965	3.65246e-06	-2.12258e-10	-0.911204
159749789	chr2:159749789:T:C	1.17154e-07	-2.12258e-10	-0.859484	7.67304e-08	-2.12258e-10	-0.818	3.84175e-06	-2.12258e-10	-0.860675
159750261	chr2:159750261:T:C	3.13735e-08	-1.87099	-0.306015	6.54357e-08	-0.581414	-0.395815	3.20775e-06	-0.657306	-0.383727
159750266	chr2:159750266:G:A	1.21375e-08	-1.87932	-1.24735	1.47131e-08	-1.18144	-1.28812	7.18609e-07	-1.25104	-1.286
159750608	chr2:159750608:G:A	2.17522e-07	-0.149234	-0.0914387	6.51924e-08	-0.789501	-0.191454	3.84638e-06	-0.562446	-0.297025
159750649	chr2:159750649:A:C	3.72446e-08	-0.806064	-1.1994	5.19003e-07	2.23841	-1.1448	1.4522e-06	-0.745828	-1.08769
159750773	chr2:159750773:TTA:T	1.68938e-07	-0.493438	-3.10475e-10	5.1392e-07	1.08377	-3.10475e-10	2.16418e-05	0.868021	-3.10475e-10
159752008	chr2:159752008:C:T	4.85658e-08	-1.74005	-3.10475e-10	4.86397e-08	-1.27386	-3.10475e-10	2.32517e-06	-1.36281	-3.10475e-10
159752111	chr2:159752111:A:G	2.15045e-07	-0.14879	-0.103337	6.44594e-08	-0.789493	-0.202769	3.80551e-06	-0.56237	-0.307783
159752651	chr2:159752651:T:C	8.51479e-08	-0.607523	-0.571059	1.66797e-08	-1.74422	-0.599884	7.15943e-07	-1.84672	-0.694043
159752947	chr2:159752947:C:T	1.06479e-07	-2.12258e-10	-0.955023	6.03922e-08	-2.12258e-10	-1.05744	3.37657e-06	-2.12258e-10	-0.989742
159753493	chr2:159753493:G:A	6.93368e-08	-1.384	-3.10475e-10	0.0395924	12.3359	-3.10475e-10	1.40658e-06	-1.86544	-3.10475e-10
159753869	chr2:159753869:G:A	3.51944e-08	-1.86577	-0.196315	7.60838e-08	-0.535851	-0.290612	3.72494e-06	-0.613377	-0.278177
159754047	chr2:159754047:A:C	8.23392e-08	-2.12258e-10	-1.21212	4.93425e-08	-2.12258e-10	-1.25951	2.62768e-06	-2.12258e-10	-1.2405
159754793	chr2:159754793:A:G	2.70395e-08	-1.19582	-1.12985	0.0177237	12.6583	-1.12622	4.76664e-07	-1.82809	-1.11946
159754889	chr2:159754889:C:T	1.19823e-07	-2.12258e-10	-0.836957	6.63342e-08	-2.12258e-10	-0.963593	3.67403e-06	-2.12258e-10	-0.905313
159754940	chr2:159754940:A:G	1.47164e-07	-2.12258e-10	-0.631423	8.55564e-08	-2.12258e-10	-0.709122	4.61821e-06	-2.12258e-10	-0.676597
159754972	chr2:159754972:A:T	2.70783e-07	0.0665861	-0.0882396	7.78753e-08	-0.614846	-0.188343	4.67325e-06	-0.370697	-0.294052
159755232	chr2:159755232:C:T	8.81265e-08	-2.12258e-10	-1.1442	5.39997e-08	-2.12258e-10	-1.16932	2.85751e-06	-2.12258e-10	-1.15665
159755297	chr2:159755297:TG:T	3.76248e-08	-0.783512	-1.2118	5.28837e-07	2.27291	-1.16052	1.45294e-06	-0.726928	-1.10609
159755781	chr2:159755781:T:C	2.2921e-08	-1.74052	-0.750396	1.25857e-08	-1.8601	-0.765645	3.04858e-06	-0.378726	-0.713202
159756494	chr2:159756494:C:G	2.34006e-07	-0.138745	-0.0288791	6.9739e-08	-0.782104	-0.131434	4.10589e-06	-0.554497	-0.239684
159756820	chr2:159756820:CAA:C	1.19037e-07	-2.12258e-10	-0.843538	6.59346e-08	-2.12258e-10	-0.969635	3.64961e-06	-2.12258e-10	-0.911983
159757743	chr2:159757743:C:T	1.19165e-08	-1.86403	-1.28102	4.02209e-08	-0.194179	-1.26973	7.19642e-07	-1.25971	-1.2759
159758549	chr2:159758549:G:C	3.78099e-08	-1.87877	-0.11163	6.09976e-08	-0.833111	-0.214353	3.02424e-06	-0.898348	-0.201597
159759721	chr2:159759721:A:G	3.92992e-08	-1.85724	-0.0945276	2.17251e-07	0.874229	-0.651474	2.64075e-05	1.57681	-0.509767
159759931	chr2:159759931:TACA:T	6.04304e-07	1.8001	-1.019	2.05481e-08	-1.06548	-1.07005	8.58514e-07	-1.3105	-1.04866
159760362	chr2:159760362:C:G	3.80895e-08	-0.778816	-1.20422	5.49516e-07	2.30172	-1.15098	1.48985e-06	-0.712913	-1.09501
159760724	chr2:159760724:T:C	1.31582e-07	-1.54971	0.806367	4.42989e-08	-1.69497	0.32763	2.09188e-06	-1.78677	0.318229
159761326	chr2:159761326:G:A	4.94537e-08	-0.432029	-1.28991	8.14992e-07	2.81723	-1.27235	1.71674e-06	-0.418634	-1.24754
159761537	chr2:159761537:C:CCCAAGTAG	1.36458e-08	-1.87789	-1.13166	1.91683e-08	-0.981823	-1.22322	9.44958e-07	-1.04579	-1.21743
159761574	chr2:159761574:C:A	2.25733e-07	-0.117933	-0.0856858	6.71401e-08	-0.765201	-0.186315	3.97018e-06	-0.535519	-0.292274
159761611	chr2:159761611:C:T	1.29876e-07	-2.12258e-10	-0.756389	8.82055e-08	-2.12258e-10	-0.678629	4.44759e-06	-2.12258e-10	-0.71424
159761865	chr2:159761865:A:G	1.77756e-07	-2.12258e-10	-0.442558	1.11684e-07	-2.12258e-10	-0.442627	5.9725e-06	-2.12258e-10	-0.419438
159761875	chr2:159761875:A:G	2.98212e-08	-1.86803	-0.359726	5.42244e-08	-0.369681	-0.795487	6.04e-06	0.257492	-0.665692
159762064	chr2:159762064:A:G	4.03144e-08	-0.72224	-1.20402	6.13423e-07	2.41146	-1.1507	1.58019e-06	-0.654379	-1.09468
159762444	chr2:159762444:T:C	6.4175e-07	-2.12258e-10	0.841226	3.42772e-07	-2.12258e-10	0.678766	1.91641e-05	-2.12258e-10	0.746433
159762595	chr2:159762595:T:A	2.3051e-07	-0.10605	-0.0766265	6.84105e-08	-0.755582	-0.177189	4.04746e-06	-0.525061	-0.283454
159762722	chr2:159762722:T:G	4.58398e-08	-1.877	0.0791828	6.94651e-08	-0.886717	-0.0307567	3.44977e-06	-0.951011	-0.0172832
159762802	chr2:159762802:C:G	1.52775e-07	-0.594009	-3.10475e-10	3.5986e-08	-1.57517	-3.10475e-10	1.74907e-06	-1.64752	-3.10475e-10
159764337	chr2:159764337:G:A	3.79524e-08	-0.935518	-1.05112	1.73769e-07	0.966895	-0.967464	1.77501e-06	-0.745462	-0.887333
159765228	chr2:159765228:G:T	3.66752e-08	-1.87494	-0.14593	1.67496e-07	0.653014	-0.690351	1.99316e-05	1.33948	-0.553775
159765413	chr2:159765413:T:G	7.44457e-08	-0.723444	-0.589458	1.58101e-08	-1.77931	-0.61834	6.9257e-07	-1.86258	-0.711366
159765414	chr2:159765414:G:A	3.04021e-07	-2.12258e-10	0.0941256	1.8163e-07	-2.12258e-10	0.0436762	9.89549e-06	-2.12258e-10	0.0854756
159765854	chr2:159765854:C:T	3.98084e-08	-0.733094	-1.2058	5.99443e-07	2.39062	-1.15292	1.55829e-06	-0.665719	-1.09729
159766057	chr2:159766057:CAT:C	2.23107e-07	-0.116934	-0.0983882	6.64563e-08	-0.763692	-0.198062	3.93297e-06	-0.534007	-0.303202
159766450	chr2:159766450:C:T	3.79397e-08	-1.87672	-0.110251	1.64565e-07	0.609334	-0.664327	1.94293e-05	1.28539	-0.525211
159766855	chr2:159766855:C:T	4.05673e-08	-0.71177	-1.20824	6.22081e-07	2.43081	-1.15604	1.58616e-06	-0.644343	-1.10094
159767079	chr2:159767079:G:A	4.00041e-08	-0.741478	-1.19251	6.09685e-07	2.39087	-1.13623	1.59228e-06	-0.663632	-1.0778
159767089	chr2:159767089:G:A	7.63171e-08	-2.12258e-10	-1.28808	4.82933e-08	-2.12258e-10	-1.281	2.50687e-06	-2.12258e-10	-1.28757
159767169	chr2:159767169:A:G	1.70257e-07	-0.485661	-3.10475e-10	4.69111e-08	-1.31004	-3.10475e-10	5.05529e-05	1.71642	-3.10475e-10
159767723	chr2:159767723:TG:T	2.17683e-07	-2.12258e-10	-0.239932	1.45197e-07	-2.12258e-10	-0.180207	7.31742e-06	-2.12258e-10	-0.216346
159767736	chr2:159767736:ACTT:A	4.17955e-07	0.412402	-3.10475e-10	8.38958e-08	-0.728722	-3.10475e-10	5.55479e-06	-0.491942	-3.10475e-10
159767872	chr2:159767872:A:T	1.30854e-07	-2.12258e-10	-0.748894	7.76063e-08	-2.12258e-10	-0.80665	4.12672e-06	-2.12258e-10	-0.78912
159768178	chr2:159768178:T:G	8.23288e-08	-2.12258e-10	-1.21225	4.93358e-08	-2.12258e-10	-1.25965	2.62739e-06	-2.12258e-10	-1.24061
159768239	chr2:159768239:C:CT	1.39166e-08	-1.87737	-1.11251	1.44408e-08	-1.28007	-1.20818	7.37729e-07	-1.3118	-1.19899
159769330	chr2:159769330:T:C	1.12017e-07	-2.12258e-10	-0.904326	6.27151e-08	-2.12258e-10	-1.0197	3.45704e-06	-2.12258e-10	-0.966191
159769641	chr2:159769641:A:G	4.09179e-08	-1.82215	-0.0892511	1.13699e-07	-0.232281	-0.192464	5.6914e-06	-0.287734	-0.179913
159770111	chr2:159770111:C:T	4.52408e-08	-1.81097	-3.10475e-10	1.2755e-07	-0.309792	-3.10475e-10	1.73237e-05	0.645472	-3.10475e-10
159770231	chr2:159770231:T:TATCA	1.14101e-07	-2.12258e-10	-0.885891	8.45812e-08	-2.12258e-10	-0.720587	4.50261e-06	-2.12258e-10	-0.701947
159770360	chr2:159770360:GT:G	1.72285e-07	-0.243644	-0.230176	5.33668e-08	-0.865198	-0.315911	3.13702e-06	-0.645606	-0.417726
159770387	chr2:159770387:T:C	3.839e-08	-1.87969	-0.0954829	1.41647e-07	0.448864	-0.653828	1.73975e-05	1.15936	-0.509633
159770667	chr2:159770667:C:CT	1.13053e-07	-2.12258e-10	-0.895112	8.42255e-08	-2.12258e-10	-0.7248	4.4952e-06	-2.12258e-10	-0.703593
159770849	chr2:159770849:A:ATAAG	5.18252e-08	-1.6751	-3.10475e-10	7.00669e-08	-0.908847	-3.10475e-10	4.04695e-06	-0.80864	-3.10475e-10
159770903	chr2:159770903:T:G	1.06168e-06	2.42245	-1.07782	2.57133e-08	-0.787261	-1.12403	1.02448e-06	-1.07698	-1.10544
159771628	chr2:159771628:G:A	4.22631e-08	-1.87906	-3.10475e-10	4.25165e-08	-1.4084	-3.10475e-10	1.9545e-06	-1.53647	-3.10475e-10
159771644	chr2:159771644:C:G	4.03314e-08	-0.679333	-1.24651	6.49949e-07	2.5244	-1.20581	1.6141e-06	-0.56609	-1.16174
159771698	chr2:159771698:CTT:C	3.02426e-08	-1.87818	-0.335543	4.36443e-08	-0.609241	-0.772985	4.76774e-06	-0.00659664	-0.638135
159772096	chr2:159772096:C:T	1.3757e-08	-1.87755	-1.12387	1.43727e-08	-1.27697	-1.216	7.33389e-07	-1.30948	-1.20721
159772479	chr2:159772479:A:G	6.39181e-08	-0.851557	-0.613813	5.09543e-07	1.98224	-0.907022	4.9678e-05	2.53611	-0.837149
159772622	chr2:159772622:C:T	1.37771e-08	-1.8739	-1.12606	1.37151e-08	-1.32229	-1.21751	7.01001e-07	-1.35305	-1.2088
159772664	chr2:159772664:A:G	3.57013e-08	-1.87276	-0.175019	7.09672e-08	-0.622195	-0.273885	3.57442e-06	-0.670602	-0.262199
159772882	chr2:159772882:A:G	4.19942e-08	-0.671383	-1.21406	6.77508e-07	2.52328	-1.16315	1.69395e-06	-0.569078	-1.11047
159773032	chr2:159773032:G:GA	1.26478e-07	-2.12258e-10	-0.782907	6.94611e-08	-2.12258e-10	-0.917531	3.85953e-06	-2.12258e-10	-0.856057
159773625	chr2:159773625:C:T	3.18963e-07	1.43923	-1.29712	1.53545e-08	-1.1304	-1.29649	6.39428e-07	-1.35694	-1.29684
159774026	chr2:159774026:A:T	1.2723e-07	-2.12258e-10	-0.776975	6.98258e-08	-2.12258e-10	-0.912294	3.8839e-06	-2.12258e-10	-0.849765
159774411	chr2:159774411:C:T	7.20239e-08	-1.8793	0.533324	4.12086e-08	-1.87935	0.439704	1.75343e-05	0.126516	0.531041
159774453	chr2:159774453:A:G	4.54508e-08	-0.665737	-1.1406	7.45788e-07	2.53065	-1.07451	1.8866e-06	-0.565555	-1.00627
159774657	chr2:159774657:A:G	4.94393e-08	-1.72223	-3.10475e-10	6.29671e-08	-1.01568	-3.10475e-10	3.61459e-06	-0.921626	-3.10475e-10
159774903	chr2:159774903:C:G	2.13018e-07	-0.165507	-0.0960905	6.40752e-08	-0.802407	-0.195834	3.77656e-06	-0.576605	-0.301187
159774972	chr2:159774972:A:G	4.37444e-07	1.73073	-1.27275	1.52021e-08	-1.14996	-1.2869	6.34295e-07	-1.38028	-1.28156
159775574	chr2:159775574:A:G	4.09067e-08	-1.02838	-0.883297	1.20963e-07	0.476977	-0.839786	4.93926e-06	0.23293	-0.842318
159775582	chr2:159775582:G:A	5.46088e-08	-0.84173	-0.781047	5.44753e-07	2.05938	-0.917345	3.9913e-05	2.44283	-0.962736
159775608	chr2:159775608:C:T	5.37368e-08	-0.857246	-0.781629	5.30256e-07	2.03272	-0.917661	3.86328e-05	2.41084	-0.963337
159775612	chr2:159775612:G:A	4.31423e-08	-1.87732	0.0188479	6.64952e-08	-0.871663	-0.0895053	3.30655e-06	-0.934662	-0.0760353
159775708	chr2:159775708:A:G	9.04385e-08	-2.12258e-10	-1.1183	5.51013e-08	-2.12258e-10	-1.14912	2.92781e-06	-2.12258e-10	-1.13235
159776284	chr2:159776284:TTCA:T	1.21408e-07	-2.12258e-10	-0.823814	6.70934e-08	-2.12258e-10	-0.952213	3.71926e-06	-2.12258e-10	-0.893079
159776490	chr2:159776490:A:G	2.72862e-08	-1.85217	-0.464423	8.0482e-08	-0.285418	-0.484846	1.61739e-06	-1.3046	-0.421185
159776860	chr2:159776860:C:T	1.01928e-06	-2.12258e-10	1.30388	6.97404e-07	-2.12258e-10	1.38907	3.99804e-05	-2.12258e-10	1.48179
159776995	chr2:159776995:G:A	7.69896e-08	-2.12258e-10	-1.2793	4.88374e-08	-2.12258e-10	-1.2698	2.52947e-06	-2.12258e-10	-1.27859
159777493	chr2:159777493:A:G	2.23463e-07	-0.175019	-0.0387068	6.7096e-08	-0.81135	-0.140824	3.94724e-06	-0.584708	-0.248878
159777600	chr2:159777600:C:T	1.19558e-07	-2.12258e-10	-0.839169	6.62209e-08	-2.12258e-10	-0.965302	3.6669e-06	-2.12258e-10	-0.907258
159778378	chr2:159778378:T:C	4.25568e-08	-1.87213	-3.10475e-10	2.83743e-08	-1.81281	-3.10475e-10	1.52011e-06	-1.78782	-3.10475e-10
159778841	chr2:159778841:AAC:A	1.98708e-07	0.786098	-1.11724	3.36805e-08	-0.411833	-1.22954	2.26017e-06	-0.14718	-1.24398
159779691	chr2:159779691:C:T	7.1145e-08	-1.35825	-3.10475e-10	1.3493e-07	-0.253542	-3.10475e-10	6.66378e-06	-0.309916	-3.10475e-10
159779883	chr2:159779883:G:A	1.0082e-06	-2.12258e-10	1.29295	6.92064e-07	-2.12258e-10	1.38138	3.97077e-05	-2.12258e-10	1.47494
159779981	chr2:159779981:A:G	5.20586e-08	-1.6706	-3.10475e-10	1.02601e-07	-0.527454	-3.10475e-10	6.93597e-06	-0.269883	-3.10475e-10
159780397	chr2:159780397:A:G	4.17237e-08	-0.681602	-1.2103	6.67841e-07	2.50421	-1.15846	1.68645e-06	-0.57914	-1.10484
159780440	chr2:159780440:AAT:A	9.74166e-08	-1.04398	-3.10475e-10	2.7803e-08	-1.83316	-3.10475e-10	1.40667e-06	-1.86538	-3.10475e-10
159780756	chr2:159780756:C:A	3.29013e-08	-1.87748	-0.25198	4.72905e-08	-0.591346	-0.710642	5.22764e-06	0.0158193	-0.568462
159780813	chr2:159780813:A:G	3.59584e-08	-1.86442	-0.176193	7.85715e-08	-0.51855	-0.275739	3.95172e-06	-0.568834	-0.263619
159781110	chr2:159781110:G:A	3.61979e-08	-0.828323	-1.20565	4.99572e-07	2.20804	-1.15258	1.46586e-06	-0.726214	-1.09795
159781843	chr2:159781843:T:A	8.8634e-07	1.16413	-3.10475e-10	1.40114e-07	-0.215838	-3.10475e-10	9.22688e-06	0.015518	-3.10475e-10
159781890	chr2:159781890:GTA:G	4.2767e-08	-0.581869	-1.28534	9.16132e-06	5.26139	-1.29694	8.1379e-06	1.1847	-1.29477
159782065	chr2:159782065:G:A	3.46235e-08	-0.786772	-1.29167	5.86586e-06	4.81531	-1.29671	6.03183e-06	0.880589	-1.29014
159782227	chr2:159782227:A:T	8.09512e-08	-2.12258e-10	-1.22913	4.88032e-08	-2.12258e-10	-1.2705	2.59214e-06	-2.12258e-10	-1.25412
159782293	chr2:159782293:A:G	1.2884e-08	-1.78731	-1.27967	5.91542e-08	0.189724	-1.26787	5.61704e-07	-1.50908	-1.27431
159782306	chr2:159782306:G:A	3.9208e-08	-0.666657	-1.28743	7.48924e-06	5.06004	-1.29712	7.14314e-06	1.05329	-1.29374
159782369	chr2:159782369:C:T	3.43856e-08	-0.899474	-1.18586	4.41388e-07	2.06135	-1.12973	1.37319e-06	-0.817206	-1.07226
159782778	chr2:159782778:A:G	4.53862e-08	-1.80776	-3.10475e-10	3.05012e-08	-1.74053	-3.10475e-10	1.8332e-06	-1.60054	-3.10475e-10
159783000	chr2:159783000:A:AT	1.06376e-07	-2.12258e-10	-0.955994	6.30693e-08	-2.12258e-10	-1.01406	3.38433e-06	-2.12258e-10	-0.987449
159783459	chr2:159783459:T:C	4.26743e-08	-0.665929	-1.20345	6.9349e-07	2.5332	-1.14976	1.73191e-06	-0.562624	-1.09475
159783640	chr2:159783640:C:T	3.46593e-08	-0.786942	-1.29046	5.88379e-06	4.81863	-1.29697	6.02992e-06	0.881558	-1.29143
159783684	chr2:159783684:T:C	2.58359e-07	-0.0433623	-0.0252583	7.54902e-08	-0.706283	-0.128012	4.48412e-06	-0.469395	-0.236666
159784495	chr2:159784495:G:A	3.76946e-08	-1.87931	-0.114144	6.21308e-08	-0.812301	-0.216756	3.07998e-06	-0.877667	-0.204013
159784888	chr2:159784888:A:G	3.93856e-08	-1.87877	-0.0708057	1.59041e-07	0.546541	-0.635676	1.9708e-05	1.2636	-0.489184
159785405	chr2:159785405:A:G	4.26823e-08	-1.8686	-0.000586139	6.51466e-08	-0.780439	-0.201219	3.09707e-06	-1.05092	-0.0252277
159785677	chr2:159785677:G:GA	4.1411e-08	-0.695265	-1.20416	6.56317e-07	2.47877	-1.15043	1.67809e-06	-0.59331	-1.09564
159785905	chr2:159785905:T:C	1.42205e-07	-0.605636	-0.0600659	1.62545e-06	2.34217	-0.106924	6.53663e-06	-0.694155	0.364973
159786595	chr2:159786595:A:G	4.85719e-07	1.82684	-1.26418	1.59665e-08	-1.10669	-1.28111	6.62333e-07	-1.34401	-1.27458
159786977	chr2:159786977:G:A	4.47561e-08	-1.87802	0.0562797	1.79904e-07	0.575663	-0.541535	2.23371e-05	1.28546	-0.385814
159787264	chr2:159787264:T:A	4.77765e-08	-1.75644	-3.10475e-10	2.67159e-08	-1.87304	-3.10475e-10	1.40439e-06	-1.867	-3.10475e-10
159787313	chr2:159787313:T:C	1.85262e-07	-2.12258e-10	-0.401204	1.06283e-07	-2.12258e-10	-0.492189	5.76277e-06	-2.12258e-10	-0.455184
159787321	chr2:159787321:G:A	1.1713e-07	-0.65898	-0.200708	1.35467e-06	2.26595	-0.212937	5.16432e-06	-0.731196	0.166366
159787400	chr2:159787400:T:C	3.87867e-08	-1.87534	-0.089559	1.74713e-07	0.654328	-0.649483	2.17027e-05	1.37567	-0.504839
159788133	chr2:159788133:G:A	9.84061e-08	-2.12258e-10	-1.03387	5.66026e-08	-2.12258e-10	-1.12224	3.13588e-06	-2.12258e-10	-1.06369
159788214	chr2:159788214:GTACA:G	3.26254e-08	-0.846486	-1.2914	5.07121e-06	4.66983	-1.29679	5.49294e-06	0.78737	-1.29051
159788690	chr2:159788690:C:T	3.78568e-08	-1.87959	-0.109575	6.36787e-08	-0.79206	-0.212389	3.15326e-06	-0.858546	-0.199621
159789043	chr2:159789043:G:T	2.72081e-08	-1.87835	-0.441109	6.60685e-08	-0.502838	-0.464769	2.04454e-06	-1.09059	-0.400841
159789457	chr2:159789457:G:A	3.78228e-08	-1.87864	-0.111416	6.07779e-08	-0.836647	-0.214424	3.01509e-06	-0.901249	-0.201725
159789568	chr2:159789568:T:G	9.6114e-08	-2.12258e-10	-1.05744	5.82434e-08	-2.12258e-10	-1.09367	3.07067e-06	-2.12258e-10	-1.08471
159789781	chr2:159789781:G:A	3.62037e-08	-0.757032	-1.27678	6.34384e-06	4.89177	-1.29483	6.29284e-06	0.92973	-1.29692
159789899	chr2:159789899:T:C	4.02148e-08	-1.87284	-0.0558964	1.89324e-07	0.709883	-0.624721	2.37229e-05	1.43738	-0.477545
159789980	chr2:159789980:AGTT:A	3.41116e-08	-0.804996	-1.28834	5.63409e-06	4.77543	-1.29714	5.85212e-06	0.853303	-1.2931
159790018	chr2:159790018:A:G	4.03552e-08	-0.716762	-1.20849	6.26019e-07	2.43706	-1.15598	1.63e-06	-0.615912	-1.10211
159790095	chr2:159790095:A:G	1.42641e-08	-1.87626	-1.08897	1.44603e-08	-1.29529	-1.19161	7.39507e-07	-1.32676	-1.18161
159790184	chr2:159790184:C:G	1.69486e-08	-1.50732	-1.28547	8.41188e-09	-1.79278	-1.23588	4.17493e-07	-1.85259	-1.22751
159790370	chr2:159790370:G:A	3.40691e-08	-0.814258	-1.28032	5.50725e-06	4.75144	-1.29591	5.75075e-06	0.839101	-1.29637
159790504	chr2:159790504:T:C	2.31618e-07	-0.101365	-0.076516	6.86375e-08	-0.752277	-0.177181	4.06931e-06	-0.519771	-0.28336
159790579	chr2:159790579:C:T	1.20699e-07	-0.654223	-0.175447	1.40464e-06	2.27705	-0.187813	5.34405e-06	-0.726269	0.195649
159790677	chr2:159790677:T:C	4.94589e-08	-1.72183	-3.10475e-10	6.30265e-08	-1.01474	-3.10475e-10	3.62065e-06	-0.919949	-3.10475e-10
159791495	chr2:159791495:A:T	4.11599e-08	-0.824851	-1.08066	4.822e-06	4.38664	-1.064	6.63992e-06	0.580937	-0.894441
159791565	chr2:159791565:C:T	7.73573e-08	-2.12258e-10	-1.27454	4.91136e-08	-2.12258e-10	-1.26416	2.54134e-06	-2.12258e-10	-1.27391
159792275	chr2:159792275:C:T	3.94075e-08	-1.87912	-0.0698951	6.43648e-08	-0.819313	-0.174418	3.19229e-06	-0.884433	-0.161431
159792709	chr2:159792709:G:A	1.0568e-07	-0.809911	-0.152646	1.06439e-06	1.97671	-0.164853	4.74664e-06	-0.871166	0.221999
159792823	chr2:159792823:CCTT:C	1.81041e-07	-0.251651	-0.172597	5.54383e-08	-0.873534	-0.269493	3.26393e-06	-0.652721	-0.370952
159793017	chr2:159793017:G:A	1.00997e-07	-2.12258e-10	-1.00789	5.78193e-08	-2.12258e-10	-1.10098	3.21399e-06	-2.12258e-10	-1.03909
159793362	chr2:159793362:C:T	1.00755e-07	-2.12258e-10	-1.01028	6.15156e-08	-2.12258e-10	-1.03901	3.26218e-06	-2.12258e-10	-1.02421
159793373	chr2:159793373:C:T	8.97307e-08	-2.12258e-10	-1.12616	5.84441e-08	-2.12258e-10	-1.09023	3.00678e-06	-2.12258e-10	-1.10573
159793945	chr2:159793945:T:C	2.514e-07	-0.0959264	-3.10475e-10	4.36162e-08	-1.38287	-3.10475e-10	2.06806e-06	-1.47999	-3.10475e-10
159794224	chr2:159794224:C:T	4.04712e-08	-1.87954	-0.0428377	6.76965e-08	-0.794897	-0.148366	3.35396e-06	-0.861168	-0.135293
159794491	chr2:159794491:AAAAT:A	4.18198e-08	-0.678432	-1.21117	6.73133e-07	2.51279	-1.15915	1.69076e-06	-0.575734	-1.10569
159794533	chr2:159794533:T:A	4.7228e-08	-0.900717	-0.867269	2.42759e-08	-1.04603	-0.922781	1.31903e-06	-0.989305	-0.940399
159794537	chr2:159794537:T:A	7.096e-05	6.08365	-0.536751	2.00075e-06	2.96607	-0.52309	2.4912e-05	1.5424	-0.533657
159794580	chr2:159794580:G:A	8.33763e-08	-2.12258e-10	-1.19961	4.97631e-08	-2.12258e-10	-1.25102	2.65525e-06	-2.12258e-10	-1.23006
159794875	chr2:159794875:T:C	4.35957e-08	-1.84801	-3.10475e-10	2.6588e-08	-1.87784	-3.10475e-10	9.14015e-06	0.00607372	-3.10475e-10
159794991	chr2:159794991:G:A	2.71931e-08	-1.87727	-0.44274	6.76664e-08	-0.477096	-0.466612	1.99266e-06	-1.11405	-0.403086
159795139	chr2:159795139:C:G	1.26597e-07	-2.12258e-10	-0.781961	6.95351e-08	-2.12258e-10	-0.916466	3.86613e-06	-2.12258e-10	-0.85435
159795171	chr2:159795171:C:T	1.56007e-06	2.79512	-1.06561	3.16386e-08	-0.59081	-1.11311	1.22459e-06	-0.910145	-1.09386
159795176	chr2:159795176:T:C	8.83753e-08	-2.12258e-10	-1.14138	5.14599e-08	-2.12258e-10	-1.2175	2.78238e-06	-2.12258e-10	-1.1833
159795524	chr2:159795524:A:G	1.59379e-07	-2.12258e-10	-0.551686	9.73108e-08	-2.12258e-10	-0.580388	5.24573e-06	-2.12258e-10	-0.549189
159795853	chr2:159795853:G:A	7.15644e-07	1.01679	-0.0665829	1.18908e-05	4.36568	-0.140465	2.23351e-05	0.598023	0.301534
159796448	chr2:159796448:G:T	7.69286e-08	-2.12258e-10	-1.28009	4.87816e-08	-2.12258e-10	-1.27094	2.5343e-06	-2.12258e-10	-1.27669
159796609	chr2:159796609:G:C	1.48366e-07	-2.12258e-10	-0.623288	9.32163e-08	-2.12258e-10	-0.623376	4.98122e-06	-2.12258e-10	-0.600929
159796845	chr2:159796845:C:T	2.33099e-08	-1.64191	-0.832187	8.06937e-08	0.0947016	-0.862339	3.82084e-06	0.00609159	-0.872224
159797209	chr2:159797209:C:T	4.33799e-08	-0.646221	-1.20676	9.61425e-06	5.2687	-1.256	8.80299e-06	1.24526	-1.27677
159797651	chr2:159797651:A:G	1.01495e-07	-2.12258e-10	-1.00296	5.80613e-08	-2.12258e-10	-1.0968	3.22929e-06	-2.12258e-10	-1.03434
159797687	chr2:159797687:C:A	7.66929e-08	-2.12258e-10	-1.28316	4.98068e-08	-2.12258e-10	-1.25015	2.5617e-06	-2.12258e-10	-1.26593
159798013	chr2:159798013:G:T	1.50971e-07	-1.74628	1.1404	1.38638e-06	1.27064	0.805516	7.72181e-05	1.09523	1.0448
159798257	chr2:159798257:G:A	2.00625e-07	-0.329184	0.00764683	6.19628e-08	-0.934815	-0.0969499	3.58008e-06	-0.72449	-0.20673
159798279	chr2:159798279:G:T	4.39941e-08	-1.53648	-0.302434	1.30635e-07	0.195199	-0.481091	7.17656e-06	0.0939031	-0.329686
159798427	chr2:159798427:T:C	1.46919e-06	1.66949	-3.10475e-10	1.97895e-07	0.129438	-3.10475e-10	1.23876e-05	0.31009	-3.10475e-10
159798611	chr2:159798611:C:T	9.33454e-08	-0.528663	-0.558003	1.29669e-06	2.57604	-0.56677	4.03098e-06	-0.565063	-0.247532
159799079	chr2:159799079:A:G	4.69122e-08	-0.951145	-0.82355	8.85152e-06	4.83051	-0.900467	7.79351e-06	0.852477	-1.00579
159799192	chr2:159799192:C:G	1.44184e-07	0.123916	-0.7758	6.5666e-07	2.16737	-0.838502	6.94804e-07	-1.66646	-0.904269
159799606	chr2:159799606:T:G	5.01473e-08	-0.500104	-1.2079	2.44602e-05	6.20165	-1.25515	1.66462e-05	1.88413	-1.27855
159800499	chr2:159800499:A:C	4.23787e-08	-1.87633	-3.10475e-10	2.88551e-08	-1.79601	-3.10475e-10	1.55027e-06	-1.76817	-3.10475e-10
159800989	chr2:159800989:C:A	5.64095e-08	-1.78083	0.190491	2.09376e-07	0.12765	0.0581844	1.2448e-05	0.214856	0.100098
159801273	chr2:159801273:G:A	5.78698e-08	-1.56478	-3.10475e-10	2.89131e-08	-1.794	-3.10475e-10	1.50784e-06	-1.79593	-3.10475e-10
159801634	chr2:159801634:A:C	1.4835e-07	-2.12258e-10	-0.623399	1.19055e-07	-2.12258e-10	-0.37871	6.38023e-06	-2.12258e-10	-0.353399
159801754	chr2:159801754:G:A	3.73269e-08	-0.709018	-1.29424	8.93792e-07	2.91915	-1.28198	1.76035e-06	-0.383712	-1.25738
159801785	chr2:159801785:G:A	4.89277e-08	-1.2319	-0.500725	6.69253e-07	2.13533	-0.787466	1.83779e-06	-0.778675	-0.819367
159801940	chr2:159801940:A:C	7.20137e-08	-1.79688	0.450762	2.48817e-07	0.0518644	0.306556	1.48081e-05	0.135902	0.352672
159802352	chr2:159802352:G:A	1.22952e-08	-1.86908	-1.24468	2.18283e-08	-0.778024	-1.29707	1.94477e-06	-0.24993	-1.29153
159802390	chr2:159802390:C:T	9.95654e-08	-2.12258e-10	-1.02216	5.89308e-08	-2.12258e-10	-1.08193	3.14881e-06	-2.12258e-10	-1.05958
159802938	chr2:159802938:G:T	3.89013e-08	-0.664828	-1.29712	9.68285e-07	3.01024	-1.29301	1.80949e-06	-0.336297	-1.27726
159803485	chr2:159803485:G:A	5.16304e-08	-1.78386	0.105004	5.39107e-07	1.6447	-0.513086	9.0055e-05	2.63753	-0.343714
159803678	chr2:159803678:C:T	3.93406e-08	-0.850769	-1.09995	1.24328e-07	0.755069	-1.09044	5.23209e-06	0.545554	-1.09735
159804092	chr2:159804092:T:G	7.8248e-08	-2.12258e-10	-1.26309	4.76877e-08	-2.12258e-10	-1.29363	2.48551e-06	-2.12258e-10	-1.29613
159804596	chr2:159804596:C:A	8.1768e-08	-0.995741	-0.223344	2.71064e-07	0.641676	-0.197619	1.10476e-05	0.44697	-0.251357
159805547	chr2:159805547:T:C	1.59109e-08	-1.55886	-1.29711	7.28593e-09	-1.87535	-1.297	1.68078e-06	-0.395062	-1.29229
159805818	chr2:159805818:T:C	3.62471e-08	-1.84392	-0.188689	7.31203e-08	-0.197688	-0.668503	8.92462e-06	0.50013	-0.51792
159806008	chr2:159806008:C:T	7.60756e-08	-1.12018	-0.171067	2.35024e-07	0.437	-0.135608	9.62261e-06	0.249093	-0.19158
159806144	chr2:159806144:G:C	1.1798e-07	-2.12258e-10	-0.852457	6.88203e-08	-2.12258e-10	-0.926799	3.68599e-06	-2.12258e-10	-0.902063
159806210	chr2:159806210:C:CA	7.6084e-08	-2.12258e-10	-1.29113	4.76166e-08	-2.12258e-10	-1.29512	2.49055e-06	-2.12258e-10	-1.2941
159806569	chr2:159806569:G:A	1.64177e-07	-2.12258e-10	-0.52203	9.445e-08	-2.12258e-10	-0.610227	4.83431e-06	-2.12258e-10	-0.630865
159806924	chr2:159806924:T:C	5.67588e-08	-1.8256	0.241442	4.51174e-07	1.36405	-0.410495	7.37805e-05	2.32135	-0.226864
159807167	chr2:159807167:T:C	1.60919e-08	-1.54808	-1.29658	7.30032e-09	-1.87411	-1.29627	1.64216e-06	-0.416147	-1.29444
159807530	chr2:159807530:A:G	6.32671e-08	-1.82221	0.346599	1.98933e-07	-0.0742749	0.208944	1.1839e-05	0.010595	0.254198
159807948	chr2:159807948:A:G	7.16522e-08	-1.8172	0.466052	2.28719e-07	-0.0485583	0.322754	1.36542e-05	0.0377642	0.369676
159808007	chr2:159808007:G:A	7.06133e-08	-1.78608	0.420326	2.56169e-07	0.108267	0.279272	1.53213e-05	0.197213	0.325431
159808186	chr2:159808186:A:G	1.65139e-08	-1.52186	-1.29691	7.32401e-09	-1.87044	-1.2967	1.56138e-06	-0.46755	-1.29349
159808369	chr2:159808369:A:G	7.46328e-07	-2.12258e-10	0.992193	3.91299e-07	-2.12258e-10	0.811174	2.22586e-05	-2.12258e-10	0.896124
159808767	chr2:159808767:C:T	1.59593e-08	-1.55621	-1.29672	7.28898e-09	-1.87548	-1.29645	1.68406e-06	-0.391298	-1.2941
159808892	chr2:159808892:C:T	4.01486e-08	-0.645086	-1.2853	1.0352e-06	3.04977	-1.26571	1.93052e-06	-0.315803	-1.23301
159809153	chr2:159809153:C:T	1.46554e-06	2.709	-1.04199	1.21243e-05	5.32345	-1.07878	9.08963e-07	-1.2438	-1.05825
159809264	chr2:159809264:C:T	6.76153e-08	-1.80981	0.400668	2.23653e-07	-0.00852226	0.260318	1.33424e-05	0.0780987	0.306242
159809402	chr2:159809402:T:C	8.99366e-08	-2.12258e-10	-1.12387	5.47433e-08	-2.12258e-10	-1.15564	2.90698e-06	-2.12258e-10	-1.13949
159809957	chr2:159809957:C:T	4.64723e-08	-0.531366	-1.25275	1.33827e-06	3.25674	-1.2159	2.30546e-06	-0.201388	-1.16993
159810061	chr2:159810061:T:C	1.15021e-07	-2.12258e-10	-0.877861	6.46038e-08	-2.12258e-10	-0.990025	3.64516e-06	-2.12258e-10	-0.913204
159810493	chr2:159810493:G:A	9.54671e-06	4.26717	-0.726187	4.55695e-05	6.35414	-0.785443	1.99136e-06	-0.761281	-0.756507
159811164	chr2:159811164:C:T	8.01021e-08	-2.12258e-10	-1.23967	4.94191e-08	-2.12258e-10	-1.25796	2.60213e-06	-2.12258e-10	-1.25027
159811168	chr2:159811168:G:A	5.91586e-08	-1.54275	-3.10475e-10	9.27773e-08	-0.628096	-3.10475e-10	5.41755e-06	-0.51696	-3.10475e-10
159811233	chr2:159811233:G:A	1.66839e-06	1.1364	0.660246	2.09838e-07	-0.284409	0.472449	2.49283e-06	-1.84433	0.551145
159811336	chr2:159811336:C:T	6.5918e-08	-1.43456	-3.10475e-10	2.94133e-08	-1.77685	-3.10475e-10	1.44039e-06	-1.84169	-3.10475e-10
159811561	chr2:159811561:T:C	5.87831e-08	-1.80311	0.253996	2.01109e-07	0.0254736	0.120074	1.20381e-05	0.117612	0.163857
159811597	chr2:159811597:A:C	6.32764e-07	1.39777	-0.570649	2.65546e-05	5.51215	-0.48349	2.42638e-05	1.41313	-0.430746
159811902	chr2:159811902:A:T	1.17938e-07	-0.0913177	-0.761499	2.94694e-08	-0.993096	-0.78185	1.67462e-06	-0.832775	-0.858241
159811971	chr2:159811971:T:C	7.84467e-08	-2.12258e-10	-1.26055	4.77277e-08	-2.12258e-10	-1.29279	2.48667e-06	-2.12258e-10	-1.29566
159812177	chr2:159812177:C:G	5.67076e-07	1.18753	-0.470009	2.16877e-05	5.20346	-0.37726	2.20211e-05	1.2066	-0.321203
159813124	chr2:159813124:G:A	7.97673e-06	4.16431	-0.803001	3.71449e-05	6.22682	-0.862541	1.75701e-06	-0.809448	-0.83354
159813243	chr2:159813243:A:T	1.26288e-07	-2.12258e-10	-0.784406	8.3467e-08	-2.12258e-10	-0.733846	4.26308e-06	-2.12258e-10	-0.756611
159813381	chr2:159813381:G:A	7.77008e-08	-2.12258e-10	-1.27011	4.7717e-08	-2.12258e-10	-1.29301	2.51251e-06	-2.12258e-10	-1.28532
159813559	chr2:159813559:C:T	4.33404e-08	-1.85389	-3.10475e-10	2.81248e-08	-1.82165	-3.10475e-10	1.51447e-06	-1.79154	-3.10475e-10
159813704	chr2:159813704:C:T	1.49184e-08	-1.62706	-1.29332	3.83662e-07	2.06898	-1.27752	5.59651e-05	3.09839	-1.28027
159813718	chr2:159813718:A:G	4.55089e-08	-1.83859	0.0335233	3.5279e-07	1.27393	-0.566358	5.63274e-05	2.22728	-0.402698
159813913	chr2:159813913:G:A	1.67802e-08	-1.51407	-1.2887	5.96737e-07	2.50181	-1.26864	8.87352e-05	3.55108	-1.27202
159814579	chr2:159814579:T:C	4.02396e-08	-0.634985	-1.29314	1.21282e-06	3.23926	-1.29685	2.02901e-06	-0.209728	-1.28933
159814659	chr2:159814659:A:G	4.58656e-08	-1.79726	-3.10475e-10	3.55052e-08	-1.58862	-3.10475e-10	4.90109e-05	1.68544	-3.10475e-10
159814991	chr2:159814991:A:G	6.50034e-07	-2.12258e-10	0.854053	3.53825e-07	-2.12258e-10	0.710506	2.02896e-05	-2.12258e-10	0.803507
159815061	chr2:159815061:C:T	1.25515e-08	-1.796	-1.29714	2.22681e-07	1.53794	-1.29049	3.23391e-05	2.56118	-1.29151
159815157	chr2:159815157:T:C	5.17695e-07	0.910828	-0.284414	1.63305e-05	4.73174	-0.189254	1.82788e-05	0.82188	-0.122744
159815293	chr2:159815293:G:A	1.27043e-08	-1.85141	-1.22962	8.01145e-09	-1.87565	-1.20178	4.13151e-07	-1.87144	-1.21911
159815567	chr2:159815567:C:G	9.06875e-08	-2.12258e-10	-1.11555	5.85007e-08	-2.12258e-10	-1.08926	3.00939e-06	-2.12258e-10	-1.10487
159815616	chr2:159815616:A:T	4.4865e-07	0.220128	0.263142	7.66943e-08	-0.945014	0.126544	4.06655e-06	-0.828289	0.0244805
159815642	chr2:159815642:A:G	2.77733e-07	-2.12258e-10	0.00368883	1.55346e-07	-2.12258e-10	-0.112644	8.48506e-06	-2.12258e-10	-0.0682963
159815724	chr2:159815724:T:A	1.1894e-08	-1.8686	-1.27834	1.35091e-07	0.998505	-1.25085	1.74596e-05	1.90737	-1.25409
159815943	chr2:159815943:G:A	7.22672e-07	1.431	-0.471021	0.00010772	6.86345	-0.434456	5.50996e-05	2.20913	-0.406591
159816321	chr2:159816321:G:A	5.76183e-07	1.2002	-0.466749	7.77729e-05	6.53329	-0.430035	4.45743e-05	1.9922	-0.401651
159816612	chr2:159816612:A:G	3.48451e-07	0.175581	0.0549437	6.14758e-08	-0.973397	-0.0662571	3.2786e-06	-0.8579	-0.161289
159817008	chr2:159817008:G:A	3.55999e-08	-0.757429	-1.2932	7.43007e-09	-1.86095	-1.29182	4.0389e-07	-1.82165	-1.29156
159817823	chr2:159817823:G:T	2.40495e-08	-1.7855	-0.657355	1.04839e-07	0.21923	-0.725098	6.26187e-06	0.31731	-0.689434
159817852	chr2:159817852:A:C	1.07212e-07	-2.12258e-10	-0.948166	6.44416e-08	-2.12258e-10	-0.992538	3.41143e-06	-2.12258e-10	-0.979471
159818477	chr2:159818477:A:G	1.47369e-07	-2.12258e-10	-0.63003	7.62591e-08	-2.12258e-10	-0.824161	4.2813e-06	-2.12258e-10	-0.752346
159818491	chr2:159818491:T:C	1.7554e-08	-1.80854	-0.949154	7.09468e-08	0.104868	-1.00124	4.17075e-06	0.197754	-0.976261
159818703	chr2:159818703:G:C	1.80527e-08	-1.82382	-0.905859	6.82143e-08	0.0255948	-0.961238	4.01087e-06	0.117118	-0.934713
159818816	chr2:159818816:AAG:A	3.22784e-08	-1.72427	-0.424301	6.16988e-08	-0.163999	-0.872035	6.87891e-06	0.49524	-0.773383
159818961	chr2:159818961:G:T	8.45718e-08	-2.12258e-10	-1.18537	5.47532e-08	-2.12258e-10	-1.15546	2.83147e-06	-2.12258e-10	-1.16581
159819127	chr2:159819127:C:T	7.70388e-08	-0.949747	-0.328915	6.25549e-08	-0.176082	-0.846172	5.69762e-06	0.272028	-0.738584
159819139	chr2:159819139:G:A	1.22674e-07	-0.870679	0.0572399	7.47639e-08	-0.299984	-0.543979	6.82835e-06	0.152518	-0.438039
159819274	chr2:159819274:A:G	2.88169e-08	-1.48052	-0.781491	1.53394e-08	-1.60357	-0.824304	7.95061e-07	-1.54665	-0.88929
159819375	chr2:159819375:A:G	2.22735e-07	-2.12258e-10	-0.216989	9.73104e-08	-2.12258e-10	-0.580392	4.91994e-06	-2.12258e-10	-0.613307
159819839	chr2:159819839:T:C	3.45562e-06	3.10241	-0.577622	1.49785e-05	5.02015	-0.564078	1.39906e-06	-1.36578	-0.505025
159819916	chr2:159819916:C:A	5.21382e-06	4.14923	-1.21313	1.37533e-08	-1.26766	-1.26936	1.33054e-05	1.67763	-1.29606
159820082	chr2:159820082:G:A	7.5629e-08	-2.12258e-10	-1.29713	4.76707e-08	-2.12258e-10	-1.29398	2.48543e-06	-2.12258e-10	-1.29616
159820510	chr2:159820510:A:G	2.10214e-08	-1.56389	-1.01354	7.59885e-08	0.288712	-1.11643	5.57079e-06	0.603352	-1.09242
159820525	chr2:159820525:T:A	7.60322e-08	-2.12258e-10	-1.29182	4.8093e-08	-2.12258e-10	-1.28516	2.50746e-06	-2.12258e-10	-1.28733
159820925	chr2:159820925:C:T	3.36605e-07	-0.0701158	0.266053	6.52115e-08	-1.1716	0.19094	3.48375e-06	-1.18798	0.229483
159820994	chr2:159820994:G:A	3.85326e-05	5.45461	-0.51832	2.86497e-08	-0.966804	-0.836351	3.4216e-05	2.23409	-0.907997
159821048	chr2:159821048:C:T	0.0464417	11.6941	0.33661	4.3939e-08	-1.05966	-0.315833	1.2073e-06	-1.66021	-0.358007
159821091	chr2:159821091:G:C	4.93124e-07	-2.12258e-10	0.577788	2.79439e-07	-2.12258e-10	0.474487	1.51949e-05	-2.12258e-10	0.514359
159821297	chr2:159821297:C:T	1.85478e-05	3.22621	0.978925	2.97916e-08	-1.87474	0.110669	1.56499e-06	-1.81172	0.0529978
159821401	chr2:159821401:AGGT:A	1.4367e-08	-1.66107	-1.29697	2.59173e-08	-0.617885	-1.2855	1.19391e-06	-0.743838	-1.28554
159821675	chr2:159821675:C:T	3.21593e-05	5.23277	-0.477288	2.73754e-08	-1.04415	-0.804504	2.98184e-05	2.06724	-0.87872
159821825	chr2:159821825:C:T	7.26177e-07	2.07781	-1.11299	1.56628e-06	3.36171	-1.16355	5.22433e-07	-1.7057	-1.15016
159822166	chr2:159822166:G:A	5.55492e-07	1.72978	-1.03289	3.86213e-08	-0.246709	-1.25779	2.27622e-06	-0.11579	-1.2683
159822174	chr2:159822174:G:A	1.88178e-06	-2.12258e-10	1.917	2.36139e-06	-2.12258e-10	2.60871	0.000138537	-2.12258e-10	2.72453
159822276	chr2:159822276:G:A	4.47167e-08	-1.6875	-0.135128	8.28149e-08	-1.00935	0.267661	3.86345e-06	-0.924019	0.0689768
159822610	chr2:159822610:C:T	2.26691e-08	-1.46169	-1.04027	5.856e-08	0.0496215	-1.13787	4.23064e-06	0.3515	-1.11575
159822656	chr2:159822656:C:T	4.73651e-08	-0.996518	-0.768568	3.22355e-08	-0.770956	-0.914273	2.14189e-06	-0.564769	-0.880145
159822659	chr2:159822659:C:T	9.89161e-08	-2.12258e-10	-1.0287	5.59061e-08	-2.12258e-10	-1.13462	3.02286e-06	-2.12258e-10	-1.1004
159822874	chr2:159822874:G:A	2.61811e-08	-1.47034	-0.887591	6.76728e-08	0.0718041	-1.01542	4.94643e-06	0.377664	-0.985602
159822900	chr2:159822900:A:T	1.5562e-07	-2.12258e-10	-0.575554	7.89668e-08	-2.12258e-10	-0.789271	4.43734e-06	-2.12258e-10	-0.716548
159823447	chr2:159823447:T:C	1.54981e-07	-2.12258e-10	-0.579669	7.86923e-08	-2.12258e-10	-0.792753	4.42092e-06	-2.12258e-10	-0.720256
159823650	chr2:159823650:A:G	3.50054e-05	3.86151	0.978777	2.96531e-08	-1.87627	0.107539	1.69836e-06	-1.72578	0.048836
159824015	chr2:159824015:T:G	9.52908e-08	-2.12258e-10	-1.06604	5.43269e-08	-2.12258e-10	-1.16328	2.92906e-06	-2.12258e-10	-1.13192
159824333	chr2:159824333:A:G	1.30972e-07	0.420563	-1.16855	6.54633e-08	0.233711	-1.21052	4.33399e-07	-1.83848	-1.20422
159824348	chr2:159824348:A:G	7.62429e-08	-1.28905	-3.10475e-10	1.05601e-07	-0.498626	-3.10475e-10	4.65119e-06	-0.669481	-3.10475e-10
159824400	chr2:159824400:T:C	3.27969e-07	0.0520626	0.117884	6.09158e-08	-1.09559	0.0467843	3.24805e-06	-1.11213	0.083585
159824453	chr2:159824453:C:A	0.0492074	13.02	-0.931404	1.09021e-08	-1.4727	-1.29665	3.97992e-07	-1.84026	-1.28767
159824856	chr2:159824856:C:CT	4.31295e-06	3.69657	-0.950165	1.81845e-08	-1.38376	-0.873966	2.45142e-05	1.37116	-0.378511
159825339	chr2:159825339:G:A	1.07637e-07	-2.12258e-10	-0.944205	7.06841e-08	-2.12258e-10	-0.900078	3.64945e-06	-2.12258e-10	-0.912027
159825506	chr2:159825506:C:G	0.0596095	13.2178	-0.937428	1.1241e-08	-1.44188	-1.29685	4.0284e-07	-1.82697	-1.28885
159825597	chr2:159825597:C:A	0.0562592	13.1722	-0.949663	1.11652e-08	-1.4484	-1.29709	4.012e-07	-1.82928	-1.29061
159825727	chr2:159825727:G:A	5.60206e-08	-1.59836	0.00110786	1.17439e-07	-0.828555	0.436179	5.42366e-06	-0.741619	0.225786
159825809	chr2:159825809:CA:C	9.48541e-08	-2.12258e-10	-1.07063	5.41351e-08	-2.12258e-10	-1.16681	2.9174e-06	-2.12258e-10	-1.13591
159825861	chr2:159825861:A:T	0.0401572	12.8164	-0.931026	1.05416e-08	-1.50633	-1.29664	3.94124e-07	-1.85006	-1.28763
159826153	chr2:159826153:G:A	0.0445953	12.9566	-0.966453	1.07799e-08	-1.48354	-1.29708	3.94782e-07	-1.84344	-1.29258
159826204	chr2:159826204:G:A	0.0494381	13.0203	-0.927004	1.08961e-08	-1.47341	-1.29648	3.98317e-07	-1.84014	-1.28697
159826429	chr2:159826429:AC:A	5.54039e-08	-1.62243	0.0141056	1.14038e-07	-0.872909	0.451138	5.28596e-06	-0.78151	0.239961
159826497	chr2:159826497:G:A	0.0492989	12.994	-0.903573	1.0862e-08	-1.47788	-1.29515	3.99394e-07	-1.84163	-1.28279
159826500	chr2:159826500:AG:A	0.0517745	13.043	-0.903573	1.09482e-08	-1.46997	-1.29515	4.00372e-07	-1.83918	-1.28279
159826611	chr2:159826611:A:T	3.22426e-07	0.0350213	0.117881	6.02754e-08	-1.10617	0.0467924	3.21462e-06	-1.12249	0.0836009
159826639	chr2:159826639:G:A	1.11815e-07	-2.12258e-10	-0.906124	7.29486e-08	-2.12258e-10	-0.868544	3.7332e-06	-2.12258e-10	-0.889337
159827013	chr2:159827013:G:A	3.23819e-05	5.31224	-0.549861	2.63845e-08	-1.02367	-0.861845	2.82582e-05	2.066	-0.931221
159827808	chr2:159827808:G:A	3.15219e-07	0.00573624	0.124558	6.04094e-08	-1.12172	0.0645704	3.20008e-06	-1.13774	0.0943075
159827893	chr2:159827893:TG:T	7.59694e-08	-2.12258e-10	-1.29264	4.80579e-08	-2.12258e-10	-1.28589	2.50359e-06	-2.12258e-10	-1.28888
159828002	chr2:159828002:C:T	5.73238e-08	-1.55233	-0.0219223	1.25224e-07	-0.738023	0.409833	5.86074e-06	-0.639272	0.200945
159828143	chr2:159828143:C:T	0.0645465	13.2997	-0.939777	1.1393e-08	-1.42838	-1.29691	4.04698e-07	-1.822	-1.28922
159828308	chr2:159828308:C:T	0.063503	13.2629	-0.919264	1.13319e-08	-1.43456	-1.29612	4.05114e-07	-1.82425	-1.28594
159828309	chr2:159828309:G:A	2.43108e-08	-1.41157	-1.02049	5.37318e-08	-0.0516372	-1.12266	3.85996e-06	0.243532	-1.09948
159828748	chr2:159828748:G:A	2.69618e-08	-1.46543	-0.863124	6.82818e-08	0.0603391	-0.994994	4.98589e-06	0.364182	-0.964174
159829018	chr2:159829018:A:G	3.20066e-05	5.42931	-0.678587	2.51503e-08	-0.975572	-0.957857	2.98845e-05	2.21035	-1.01961
159829258	chr2:159829258:T:G	1.43356e-07	-0.358489	-0.299155	8.44296e-08	-0.885183	0.162803	1.92164e-06	-1.51116	-0.0422585
159829738	chr2:159829738:C:T	0.060543	13.1619	-0.866051	1.11981e-08	-1.45085	-1.2917	4.06953e-07	-1.83031	-1.27535
159830071	chr2:159830071:A:G	1.19921e-07	-2.12258e-10	-0.836142	8.14312e-08	-2.12258e-10	-0.758539	4.11644e-06	-2.12258e-10	-0.791616
159830305	chr2:159830305:C:T	0.0630124	13.1682	-0.832365	1.12565e-08	-1.45	-1.28735	4.10432e-07	-1.82961	-1.26754
159830625	chr2:159830625:T:C	5.46961e-08	-1.52525	-0.0959249	1.21966e-07	-0.67658	0.322025	5.7678e-06	-0.572347	0.118034
159830653	chr2:159830653:C:G	0.0626807	13.179	-0.848378	1.1242e-08	-1.44907	-1.28957	4.09145e-07	-1.82908	-1.27121
159830705	chr2:159830705:T:C	4.25513e-08	-1.57468	-0.297582	8.79882e-08	-0.766778	0.085682	4.21758e-06	-0.665584	-0.101757
159830720	chr2:159830720:A:G	3.90033e-05	5.63653	-0.688103	2.65249e-08	-0.914063	-0.96615	3.38209e-05	2.34172	-1.02724
159830730	chr2:159830730:C:T	1.4412e-07	-0.746701	0.0943749	6.85263e-08	-0.766687	-0.164394	4.85743e-06	-0.530862	-0.0952324
159830756	chr2:159830756:A:G	3.02461e-07	-0.117174	0.206156	5.9685e-08	-1.2022	0.13298	3.19021e-06	-1.21755	0.17103
159830802	chr2:159830802:A:G	0.000283307	8.14209	-1.21078	1.40971e-07	0.591524	-0.801265	2.4954e-06	-0.43665	-0.855504
159830857	chr2:159830857:C:T	0.0765095	13.3491	-0.819135	1.164e-08	-1.41851	-1.28534	4.16424e-07	-1.81854	-1.26411
159831014	chr2:159831014:A:G	1.84225e-06	3.16086	-1.26509	1.17103e-08	-1.45601	-1.24182	2.05114e-05	1.78497	-0.970591
159831283	chr2:159831283:C:T	2.38994e-08	-1.40155	-1.04757	5.11386e-08	-0.0798065	-1.14395	3.67767e-06	0.217433	-1.12176
159831492	chr2:159831492:G:A	7.79528e-08	-2.12258e-10	-1.26687	4.81365e-08	-2.12258e-10	-1.28426	2.53053e-06	-2.12258e-10	-1.27817
159831840	chr2:159831840:C:T	0.11732	13.7655	-0.808083	1.27129e-08	-1.33222	-1.28346	4.28472e-07	-1.79473	-1.2594
159832046	chr2:159832046:G:T	2.18416e-08	-1.72174	-0.817417	1.39359e-07	0.734861	-0.956103	1.0617e-05	1.07926	-0.923404
159832077	chr2:159832077:AT:A	0.0348522	12.5525	-0.80885	1.05839e-08	-1.51544	-1.28352	4.03115e-07	-1.85544	-1.25969
159832184	chr2:159832184:G:A	2.95105e-07	1.04839	-0.984028	2.49841e-08	-0.70013	-1.23993	1.4496e-06	-0.582272	-1.25304
159832284	chr2:159832284:C:T	2.38083e-07	0.893386	-1.04374	4.82121e-08	-0.80391	-0.478779	3.06764e-06	-0.685505	-0.40019
159832532	chr2:159832532:G:A	9.25597e-08	-2.12258e-10	-1.09512	5.31465e-08	-2.12258e-10	-1.18525	2.85792e-06	-2.12258e-10	-1.15651
159833016	chr2:159833016:T:C	1.51317e-07	-2.12258e-10	-0.603596	7.71224e-08	-2.12258e-10	-0.812904	4.32579e-06	-2.12258e-10	-0.742008
159833169	chr2:159833169:C:T	2.17379e-07	-2.12258e-10	-0.241328	1.16203e-07	-2.12258e-10	-0.402962	6.43538e-06	-2.12258e-10	-0.344792
159833196	chr2:159833196:C:G	4.37745e-08	-1.84392	-3.10475e-10	3.6905e-08	-1.54995	-3.10475e-10	1.84529e-06	-1.59397	-3.10475e-10
159833486	chr2:159833486:A:C	1.47018e-07	0.604299	-1.23672	7.14059e-08	0.375262	-1.26518	4.0657e-07	-1.84904	-1.25756
159833748	chr2:159833748:G:A	4.72088e-08	-1.76839	-3.10475e-10	4.5245e-08	-1.34621	-3.10475e-10	1.64598e-06	-1.70827	-3.10475e-10
159834135	chr2:159834135:T:C	4.28718e-08	-1.54603	-0.318726	8.90285e-08	-0.727097	0.0577559	4.269e-06	-0.627283	-0.12794
159834145	chr2:159834145:G:A	9.60623e-08	-1.05798	-3.10475e-10	0.61367	15.0767	-3.10475e-10	1.48253e-06	-1.81285	-3.10475e-10
159834179	chr2:159834179:T:C	7.66667e-08	-2.12258e-10	-1.2835	4.86595e-08	-2.12258e-10	-1.27345	2.53478e-06	-2.12258e-10	-1.2765
159834983	chr2:159834983:T:C	2.27671e-08	-1.31064	-1.18701	7.97061e-09	-1.82412	-1.25842	6.10056e-05	2.5911	-0.686733
159835053	chr2:159835053:G:A	2.03031e-08	-1.37828	-1.23392	7.55057e-09	-1.84421	-1.29247	5.52517e-05	2.78454	-0.979242
159835318	chr2:159835318:C:T	8.6489e-05	4.98924	0.755556	2.42632e-08	-1.85773	-0.111606	1.45648e-05	-0.22482	0.696822
159835467	chr2:159835467:G:A	2.41388e-08	-1.26812	-1.17103	8.16242e-09	-1.81	-1.24876	5.61288e-05	2.47139	-0.65034
159835571	chr2:159835571:G:A	4.85591e-07	0.355369	0.207026	8.15988e-08	-0.892719	0.136236	4.33598e-06	-0.913666	0.174009
159835950	chr2:159835950:G:T	1.40587e-05	4.44031	-0.512289	1.92956e-07	0.716618	-0.612456	9.01146e-07	-1.8573	-0.453391
159835981	chr2:159835981:A:G	2.53288e-08	-1.76676	-0.624268	1.31255e-07	0.507233	-0.788387	9.31216e-06	0.772046	-0.747329
159836250	chr2:159836250:T:C	8.01634e-05	4.93175	0.737103	2.4041e-08	-1.85464	-0.123897	1.37784e-05	-0.261702	0.678202
159836789	chr2:159836789:C:T	2.40314e-08	-1.77352	-0.670092	1.29554e-07	0.538953	-0.833153	9.19508e-06	0.806528	-0.794464
159837273	chr2:159837273:A:G	1.64968e-08	-1.85301	-0.966797	1.78813e-07	1.02088	-0.992833	9.20328e-07	-1.30697	-0.982656
159837324	chr2:159837324:A:G	1.42159e-07	-2.12258e-10	-0.666023	7.32435e-08	-2.12258e-10	-0.864509	4.0927e-06	-2.12258e-10	-0.7974
159837395	chr2:159837395:G:A	5.21481e-05	4.63104	0.607835	2.14893e-08	-1.87001	-0.220736	1.45458e-05	-0.0860341	0.556734
159837614	chr2:159837614:CCTGCATGTGTACCCCCTGAATCTTAAATAAATACATAAATCTGGCTTTTCCAAGGGAATAATCTCCTTTCAGCACCCACAGGGGAAGA:C	1.65005e-07	-2.12258e-10	-0.516995	8.29447e-08	-2.12258e-10	-0.740124	4.67736e-06	-2.12258e-10	-0.663869
159837641	chr2:159837641:A:G	1.59062e-06	1.74891	-3.10475e-10	2.86366e-07	0.498972	-3.10475e-10	1.80081e-05	0.684221	-3.10475e-10
159837646	chr2:159837646:T:C	4.2521e-08	-1.87298	-3.10475e-10	3.88494e-08	-1.4986	-3.10475e-10	2.26113e-06	-1.39074	-3.10475e-10
159837675	chr2:159837675:A:T	4.81783e-08	-1.74806	-3.10475e-10	2.65412e-08	-1.8796	-3.10475e-10	1.38693e-06	-1.87951	-3.10475e-10
159837762	chr2:159837762:T:C	3.86474e-06	2.4862	0.150472	2.62333e-08	-1.85725	-0.0340146	1.38833e-06	-1.62381	-0.254689
159837829	chr2:159837829:T:A	5.54457e-08	-1.31719	-0.290381	3.48491e-08	-1.09041	-0.516857	1.32322e-06	-1.35276	-0.573771
159838129	chr2:159838129:G:A	1.02318e-05	3.10732	0.502958	2.02072e-08	-1.87949	-0.272767	1.1312e-06	-1.75881	-0.324513
159838218	chr2:159838218:T:C	2.34494e-08	-1.3223	-1.14583	8.14616e-09	-1.82809	-1.23266	6.92287e-05	2.62758	-0.596767
159838597	chr2:159838597:G:C	2.28655e-08	-1.3739	-1.11945	8.17078e-09	-1.84267	-1.21507	8.47748e-05	2.77462	-0.541221
159838713	chr2:159838713:A:G	4.73818e-07	0.387977	0.149875	7.89213e-08	-0.871827	0.0819799	4.1912e-06	-0.892831	0.119216
159838804	chr2:159838804:T:A	0.000751444	9.18751	-1.28073	2.52028e-06	3.85973	-1.1859	0.000253072	4.49734	-1.17027
159838864	chr2:159838864:C:T	2.37225e-07	-2.12258e-10	-0.153965	1.02476e-07	-2.12258e-10	-0.528668	5.17083e-06	-2.12258e-10	-0.56357
159838944	chr2:159838944:C:T	3.00792e-06	-2.12258e-10	2.38603	3.67294e-06	-2.12258e-10	3.05045	0.000215195	-2.12258e-10	3.16494
159838949	chr2:159838949:T:C	8.69301e-08	-2.12258e-10	-1.15787	5.26817e-08	-2.12258e-10	-1.19403	2.79493e-06	-2.12258e-10	-1.1788
159839046	chr2:159839046:T:A	5.68287e-08	-1.19123	-0.391703	3.79045e-08	-0.904175	-0.619053	1.0587e-06	-1.47933	-0.670227
159839289	chr2:159839289:T:C	1.89716e-06	1.9937	-0.0685617	4.00467e-08	-1.20176	-0.266488	1.73799e-06	-1.54587	-0.108007
159839674	chr2:159839674:G:A	4.48401e-07	1.17773	-0.695016	2.19524e-08	-1.40981	-0.659614	9.36316e-07	-1.68656	-0.585844
159839695	chr2:159839695:G:A	5.35997e-08	-1.4512	-0.19023	1.9235e-07	-0.0981612	0.199178	1.02062e-05	0.110107	0.00628348
159839698	chr2:159839698:A:G	5.85473e-08	-1.7868	0.233665	4.02948e-07	0.619599	0.22091	3.10076e-05	0.900166	0.327463
159839793	chr2:159839793:G:T	7.59287e-08	-2.12258e-10	-1.29318	4.79487e-08	-2.12258e-10	-1.28817	2.49675e-06	-2.12258e-10	-1.29161
159840113	chr2:159840113:T:G	5.88736e-06	2.52088	0.536714	2.15615e-08	-1.87202	-0.215365	1.12969e-06	-1.81946	-0.265202
159840334	chr2:159840334:G:A	2.25558e-07	0.798501	-1.0029	1.34212e-08	-1.57116	-0.990302	5.98722e-07	-1.78401	-0.935547
159840397	chr2:159840397:C:G	3.13322e-07	0.141605	-0.0173444	5.69571e-08	-1.0315	-0.0845017	3.0048e-06	-1.05618	-0.0502137
159840594	chr2:159840594:A:T	2.50168e-07	-0.0353326	-0.0655062	4.78971e-08	-1.14713	-0.142109	2.55621e-06	-1.16675	-0.101328
159840794	chr2:159840794:C:A	2.97184e-07	0.088724	-0.0173444	5.50495e-08	-1.06556	-0.0845017	2.90554e-06	-1.08977	-0.0502137
159841125	chr2:159841125:G:T	4.06678e-07	0.459008	-0.0739595	3.91224e-08	-1.22537	-0.26623	3.68524e-06	-0.754498	-0.147771
159841205	chr2:159841205:T:G	4.21483e-08	-1.1576	-0.724182	1.35345e-08	-1.69386	-0.859199	7.42995e-07	-1.7156	-0.788074
159841322	chr2:159841322:C:T	3.30231e-06	-2.12258e-10	2.4794	4.07742e-06	-2.12258e-10	3.15492	0.000239165	-2.12258e-10	3.27055
159841594	chr2:159841594:G:T	2.59007e-06	1.06114	1.17533	8.78821e-08	-1.40261	0.72031	9.05658e-06	-0.985366	0.982253
159842020	chr2:159842020:C:A	1.29112e-06	-2.12258e-10	1.5403	1.47708e-06	-2.12258e-10	2.13952	8.56788e-05	-2.12258e-10	2.244
159842046	chr2:159842046:G:A	2.58132e-08	-1.58999	-0.782102	1.02675e-08	-1.86788	-0.961438	5.67193e-07	-1.87263	-0.901026
159842179	chr2:159842179:C:A	3.72732e-08	-1.20216	-0.802534	1.2394e-08	-1.71349	-0.927596	6.77125e-07	-1.73413	-0.862374
159842181	chr2:159842181:C:A	4.21306e-08	-1.11199	-0.770214	1.33501e-08	-1.66728	-0.899499	7.29534e-07	-1.69001	-0.831947
159842183	chr2:159842183:C:A	4.03188e-08	-1.10571	-0.820446	1.28356e-08	-1.66327	-0.942809	6.98727e-07	-1.68624	-0.878859
159842189	chr2:159842189:A:C	1.21036e-07	-0.0850128	-0.741872	2.70988e-08	-1.23872	-0.620091	7.87834e-07	-1.87952	-0.565549
159842586	chr2:159842586:G:T	2.4501e-08	-1.79222	-0.632039	1.45709e-07	0.602305	-0.778993	1.03654e-05	0.868199	-0.736325
159842587	chr2:159842587:A:C	2.40543e-08	-1.79282	-0.649837	1.43883e-07	0.605428	-0.794727	1.023e-05	0.871432	-0.75271
159842608	chr2:159842608:T:C	4.64691e-08	-1.02897	-0.75521	1.40983e-08	-1.62603	-0.88621	7.69374e-07	-1.65155	-0.817236
159842794	chr2:159842794:A:G	2.65145e-07	-2.12258e-10	-0.042696	1.7634e-07	-2.12258e-10	0.0141177	8.91522e-06	-2.12258e-10	-0.0188436
159842820	chr2:159842820:T:G	4.28702e-08	-1.13728	-0.727521	1.36238e-08	-1.68402	-0.862464	7.47436e-07	-1.70613	-0.791578
159842833	chr2:159842833:C:A	2.74209e-06	-0.210748	2.50425	8.95197e-07	-1.23353	2.87227	5.23968e-05	-1.25559	3.00784
159842879	chr2:159842879:C:A	4.64518e-08	-1.09151	-0.693049	1.44042e-08	-1.65913	-0.831647	7.914e-07	-1.68253	-0.758026
159842947	chr2:159842947:G:A	6.69742e-08	-1.41867	-3.10475e-10	1.14017e-07	-0.421952	-3.10475e-10	4.9063e-06	-0.616083	-3.10475e-10
159843169	chr2:159843169:G:A	2.47354e-08	-1.80072	-0.614018	1.52586e-07	0.651047	-0.781618	1.08482e-05	0.917841	-0.740444
159843267	chr2:159843267:C:T	4.13643e-08	-1.13635	-0.764206	1.32152e-08	-1.68293	-0.894	7.23042e-07	-1.70524	-0.825648
159843333	chr2:159843333:T:A	3.90127e-08	-1.16075	-0.798335	1.2669e-08	-1.6955	-0.923632	6.91947e-07	-1.71712	-0.857732
159843420	chr2:159843420:G:T	4.0673e-08	-1.12878	-0.78863	1.29863e-08	-1.67921	-0.915189	7.09123e-07	-1.70178	-0.848545
159843440	chr2:159843440:T:C	4.33307e-08	-1.10338	-0.750735	1.36023e-08	-1.66578	-0.882278	7.44161e-07	-1.68917	-0.812931
159843448	chr2:159843448:T:C	1.43758e-07	-2.12258e-10	-0.654841	7.39251e-08	-2.12258e-10	-0.855246	4.13353e-06	-2.12258e-10	-0.787473
159843600	chr2:159843600:C:T	8.76538e-08	-1.14958	-3.10475e-10	2.71169e-08	-1.85814	-3.10475e-10	1.38964e-06	-1.87756	-3.10475e-10
159843611	chr2:159843611:T:C	3.1407e-06	-0.256405	2.68563	1.05042e-06	-1.26236	3.06101	6.17491e-05	-1.28371	3.20019
159843913	chr2:159843913:G:C	1.57396e-07	-1.51726	0.953058	1.16575e-07	-1.65174	1.25197	1.15798e-05	-0.710874	0.95353
159843929	chr2:159843929:T:G	4.00075e-08	-1.12245	-0.811459	1.27751e-08	-1.67586	-0.934942	6.96189e-07	-1.69864	-0.870094
159844036	chr2:159844036:G:A	0.000124	2.1626	3.94247	1.04261e-06	-1.64478	3.43597	0.00011709	-1.33321	3.88955
159844138	chr2:159844138:C:A	4.74387e-07	-2.12258e-10	0.539051	2.57233e-07	-2.12258e-10	0.391686	1.40787e-05	-2.12258e-10	0.438059
159844264	chr2:159844264:TGTAAAATG:T	1.40619e-06	-2.12258e-10	1.62567	1.60413e-06	-2.12258e-10	2.22204	9.30303e-05	-2.12258e-10	2.32632
159844283	chr2:159844283:A:G	4.07349e-08	-1.14663	-0.769261	1.30834e-08	-1.68855	-0.898404	7.16167e-07	-1.71008	-0.830366
159844635	chr2:159844635:A:G	2.74566e-06	-0.292729	2.58753	9.2377e-07	-1.28442	2.95458	5.44044e-05	-1.30518	3.09502
159844661	chr2:159844661:T:C	1.77058e-06	0.789077	1.06701	8.9702e-08	-1.28589	0.624088	9.54946e-06	-0.829079	0.87896
159844804	chr2:159844804:TTTA:T	2.58283e-08	-1.46331	-0.908191	9.68177e-09	-1.83392	-1.05413	5.27863e-07	-1.84408	-1.00145
159844895	chr2:159844895:G:A	3.75261e-08	-1.18975	-0.808188	1.23948e-08	-1.70991	-0.931113	6.76706e-07	-1.73072	-0.866401
159844910	chr2:159844910:A:G	3.83458e-08	-1.17312	-0.803209	1.25547e-08	-1.70157	-0.926628	6.8533e-07	-1.72296	-0.861496
159845083	chr2:159845083:T:C	7.61952e-08	-2.12258e-10	-1.28967	4.75425e-08	-2.12258e-10	-1.29667	2.48835e-06	-2.12258e-10	-1.29498
159845085	chr2:159845085:G:A	4.1433e-08	-1.11845	-0.780448	1.31653e-08	-1.67367	-0.90704	7.18669e-07	-1.69665	-0.840312
159845977	chr2:159845977:A:G	1.95489e-07	-2.12258e-10	-0.347467	1.62446e-07	-2.12258e-10	-0.0679543	8.73531e-06	-2.12258e-10	-0.0392304
159846026	chr2:159846026:A:G	1.17344e-07	-2.12258e-10	-0.857859	6.78486e-08	-2.12258e-10	-0.94102	3.6544e-06	-2.12258e-10	-0.910671
159846218	chr2:159846218:A:G	5.97246e-07	0.769357	-3.10475e-10	3.50808e-08	-1.60065	-3.10475e-10	1.50965e-06	-1.79473	-3.10475e-10
159846219	chr2:159846219:A:G	4.10002e-08	-1.24809	-0.661308	1.36952e-08	-1.74003	-0.801224	7.57555e-07	-1.75824	-0.726022
159846629	chr2:159846629:C:T	7.08562e-06	2.82261	0.420238	1.96102e-08	-1.87776	-0.304489	1.06093e-06	-1.7923	-0.355162
159846643	chr2:159846643:A:G	4.17014e-08	-1.16995	-0.722486	1.34909e-08	-1.69993	-0.856357	7.40556e-07	-1.7214	-0.78556
159846708	chr2:159846708:C:T	4.02463e-08	-1.18142	-0.746536	1.31319e-08	-1.70581	-0.877446	7.19954e-07	-1.72692	-0.808257
159846775	chr2:159846775:T:A	3.90755e-08	-1.22099	-0.736482	1.29943e-08	-1.72521	-0.868571	7.13834e-07	-1.74502	-0.798686
159846870	chr2:159846870:C:T	4.57192e-07	0.635237	-0.133106	3.35725e-08	-1.3239	-0.32069	3.05137e-06	-0.885761	-0.205254
159846875	chr2:159846875:G:A	4.00861e-08	-1.17044	-0.761499	1.3036e-08	-1.70018	-0.890402	7.13723e-07	-1.72162	-0.822242
159846936	chr2:159846936:G:A	8.26075e-08	-2.12258e-10	-1.20887	5.31804e-08	-2.12258e-10	-1.18461	2.75841e-06	-2.12258e-10	-1.19195
159846938	chr2:159846938:T:C	2.70598e-08	-1.74	-0.584923	1.17366e-07	0.363279	-0.756279	8.25947e-06	0.618802	-0.714045
159846997	chr2:159846997:A:T	3.76303e-08	-1.20586	-0.789307	1.25042e-08	-1.71748	-0.914753	6.84272e-07	-1.7374	-0.848608
159847038	chr2:159847038:A:G	3.95856e-08	-1.17168	-0.772828	1.28971e-08	-1.70089	-0.90041	7.0541e-07	-1.72226	-0.833322
159847199	chr2:159847199:A:G	3.95261e-08	-1.15517	-0.790844	1.2797e-08	-1.693	-0.916086	6.98834e-07	-1.71493	-0.850014
159847234	chr2:159847234:G:A	4.94332e-08	-1.72235	-3.10475e-10	2.65763e-08	-1.87828	-3.10475e-10	1.39685e-06	-1.87238	-3.10475e-10
159847334	chr2:159847334:A:T	3.8939e-08	-1.16865	-0.792327	1.27021e-08	-1.69931	-0.91722	6.93814e-07	-1.7208	-0.851352
159847338	chr2:159847338:C:A	3.96644e-08	-1.15117	-0.791347	1.28259e-08	-1.69047	-0.916366	7.00284e-07	-1.71247	-0.850405
159847572	chr2:159847572:T:A	4.38268e-08	-1.07199	-0.770742	1.36002e-08	-1.64965	-0.898562	7.4182e-07	-1.67406	-0.831191
159847998	chr2:159847998:C:T	3.35273e-08	-1.87678	-0.233835	4.77344e-08	-1.4496	0.156955	2.29787e-06	-1.3379	-0.0367221
159848023	chr2:159848023:C:T	9.09397e-08	-1.5015	0.388723	1.55834e-07	-0.137972	0.0284642	1.20308e-05	0.102207	0.178661
159848027	chr2:159848027:A:C	4.69652e-06	2.8316	-3.10475e-10	2.65388e-08	-1.87969	-3.10475e-10	1.56913e-06	-1.75608	-3.10475e-10
159848411	chr2:159848411:G:C	7.62877e-08	-2.12258e-10	-1.28846	4.99049e-08	-2.12258e-10	-1.24818	2.62045e-06	-2.12258e-10	-1.24326
159848479	chr2:159848479:G:A	4.45826e-05	4.55704	0.525088	2.42318e-08	-1.75236	-0.21827	1.70541e-06	-1.40191	-0.270891
159848572	chr2:159848572:A:G	5.01566e-08	-1.06103	-0.646791	1.52444e-08	-1.64435	-0.789732	8.37275e-07	-1.66934	-0.714868
159848759	chr2:159848759:G:A	1.08387e-06	-2.12258e-10	1.36532	1.1975e-06	-2.12258e-10	1.92969	6.90457e-05	-2.12258e-10	2.02816
159848974	chr2:159848974:A:G	2.96836e-07	0.920866	-0.85066	1.70959e-08	-1.44227	-0.87719	7.28181e-07	-1.70506	-0.818745
159849785	chr2:159849785:T:C	7.56999e-08	-2.12258e-10	-1.2962	4.80756e-08	-2.12258e-10	-1.28552	2.53773e-06	-2.12258e-10	-1.27533
159849921	chr2:159849921:A:G	4.52025e-06	-2.12258e-10	2.79335	4.88226e-06	-2.12258e-10	3.33507	0.00028933	-2.12258e-10	3.46096
159850035	chr2:159850035:G:A	7.56336e-08	-2.12258e-10	-1.29707	4.80605e-08	-2.12258e-10	-1.28584	2.51921e-06	-2.12258e-10	-1.28266
159850955	chr2:159850955:C:T	3.39921e-07	0.20574	-3.10475e-10	4.29892e-08	-1.39735	-3.10475e-10	1.96169e-06	-1.5328	-3.10475e-10
159851355	chr2:159851355:T:A	1.20251e-05	5.04057	-1.26879	9.86913e-09	-1.58843	-1.28046	8.48259e-07	-1.11502	-1.25615
159851539	chr2:159851539:G:A	5.08284e-08	-1.38731	-0.307206	9.71116e-08	-0.646679	0.064242	5.41983e-06	-0.382125	-0.134414
159851548	chr2:159851548:C:T	0.000111704	6.19354	-0.192904	4.22467e-08	-1.28156	-0.133208	2.20236e-06	-1.48322	0.0661456
159851935	chr2:159851935:C:A	1.40899e-05	5.22377	-1.29352	1.00826e-08	-1.55079	-1.2967	7.76093e-07	-1.17179	-1.28829
159852098	chr2:159852098:C:T	1.52065e-08	-1.63496	-1.26629	7.75964e-09	-1.82819	-1.28117	0.57014	11.4218	-0.374796
159852134	chr2:159852134:C:G	6.4971e-06	4.44826	-1.29213	7.87575e-09	-1.8068	-1.28771	1.5324e-06	-0.494553	-1.28521
159852454	chr2:159852454:G:A	5.65015e-07	-2.12258e-10	0.71388	6.57816e-07	-2.12258e-10	1.33063	3.7007e-05	-2.12258e-10	1.4045
159853228	chr2:159853228:C:T	3.25181e-06	-2.12258e-10	2.46399	3.43486e-06	-2.12258e-10	2.98343	0.000201912	-2.12258e-10	3.10123
159853705	chr2:159853705:A:G	7.48483e-07	0.700349	0.294727	5.69071e-08	-1.50282	0.38594	2.42867e-06	-1.66568	0.346422
159854034	chr2:159854034:CAA:C	7.82781e-08	-0.94901	-0.313695	2.31068e-08	-1.63673	-0.38144	1.23976e-06	-1.65778	-0.333911
159854063	chr2:159854063:T:C	1.37267e-07	-2.12258e-10	-0.701043	8.29193e-08	-2.12258e-10	-0.74043	4.40231e-06	-2.12258e-10	-0.724474
159854411	chr2:159854411:T:C	2.55088e-05	5.60439	-1.08058	1.4802e-08	-1.45619	-1.00735	8.49409e-07	-1.29495	-1.07487
159854534	chr2:159854534:G:C	0.000117663	6.1769	-0.124291	4.50245e-08	-1.28661	-0.0644828	2.38152e-06	-1.4787	0.139842
159854681	chr2:159854681:G:C	8.86774e-08	-2.12258e-10	-1.13797	5.16434e-08	-2.12258e-10	-1.21394	2.76309e-06	-2.12258e-10	-1.19025
159854850	chr2:159854850:C:T	6.46921e-08	-1.002	-0.451335	1.98089e-08	-1.66359	-0.50858	1.06118e-06	-1.68353	-0.463685
159854943	chr2:159854943:T:C	7.58558e-08	-2.12258e-10	-1.29414	4.78468e-08	-2.12258e-10	-1.29029	2.49838e-06	-2.12258e-10	-1.29096
159855045	chr2:159855045:T:G	4.08362e-07	0.103464	0.285718	7.28917e-07	0.71091	0.722352	4.48235e-05	1.10048	0.495653
159855554	chr2:159855554:C:T	1.16999e-05	5.03933	-1.29497	9.68886e-09	-1.59021	-1.29711	8.21988e-07	-1.11172	-1.29091
159855608	chr2:159855608:A:G	1.09708e-05	4.97685	-1.29682	9.57471e-09	-1.6026	-1.29657	8.37415e-07	-1.08942	-1.29462
159856261	chr2:159856261:G:A	2.11904e-05	5.40851	-1.07018	1.43266e-08	-1.50316	-0.993023	9.11195e-07	-1.23644	-1.06316
159856530	chr2:159856530:T:C	6.59871e-08	-0.999407	-0.434105	2.01623e-08	-1.66228	-0.492207	1.0805e-06	-1.68229	-0.446896
159856595	chr2:159856595:G:A	3.1566e-08	-1.15917	-1.01172	1.09404e-08	-1.73374	-1.0321	5.76776e-07	-1.74958	-1.00732
159856841	chr2:159856841:C:G	1.26606e-05	5.12006	-1.29678	9.85783e-09	-1.57353	-1.2965	7.98737e-07	-1.13648	-1.29485
159856935	chr2:159856935:C:A	3.11453e-05	5.85028	-1.12683	1.4988e-08	-1.38977	-1.06128	7.53083e-07	-1.36887	-1.12131
159857107	chr2:159857107:T:C	1.49323e-07	-2.12258e-10	-0.616857	8.127e-08	-2.12258e-10	-0.760522	4.52388e-06	-2.12258e-10	-0.697233
159857374	chr2:159857374:T:G	2.11091e-06	-2.12258e-10	2.0319	2.12081e-06	-2.12258e-10	2.50126	0.000123326	-2.12258e-10	2.60823
159857604	chr2:159857604:C:T	5.34743e-07	0.0982387	0.560575	9.79539e-07	0.698735	1.03005	5.92748e-05	1.08969	0.785892
159857613	chr2:159857613:G:C	2.07875e-07	-2.12258e-10	-0.286036	1.11615e-07	-2.12258e-10	-0.443243	6.31653e-06	-2.12258e-10	-0.363433
159857803	chr2:159857803:C:G	1.41385e-05	5.08542	-1.15173	1.20302e-08	-1.58032	-1.09055	9.35384e-07	-1.12686	-1.14654
159857843	chr2:159857843:C:T	1.01908e-07	-2.12258e-10	-0.998904	6.06323e-08	-2.12258e-10	-1.05347	3.24292e-06	-2.12258e-10	-1.03013
159858047	chr2:159858047:G:A	2.3415e-06	-2.12258e-10	2.13558	2.28534e-06	-2.12258e-10	2.57597	0.000136626	-2.12258e-10	2.71065
159858104	chr2:159858104:C:T	1.54878e-05	5.32014	-1.29531	1.03547e-08	-1.52372	-1.29714	7.43438e-07	-1.21109	-1.29198
159858395	chr2:159858395:T:C	5.92394e-08	-0.980444	-0.560942	1.7986e-08	-1.65327	-0.61544	9.60221e-07	-1.67378	-0.573418
159858727	chr2:159858727:C:T	2.09024e-06	-2.12258e-10	2.02206	2.01741e-06	-2.12258e-10	2.45127	0.000120437	-2.12258e-10	2.58452
159858823	chr2:159858823:T:C	1.28435e-05	5.13436	-1.29674	9.89886e-09	-1.56933	-1.29655	7.93815e-07	-1.14274	-1.29477
159859181	chr2:159859181:A:T	2.05194e-06	-2.12258e-10	2.00357	1.97838e-06	-2.12258e-10	2.43174	0.000118076	-2.12258e-10	2.56473
159859345	chr2:159859345:T:G	1.90636e-06	-2.12258e-10	1.92998	1.82959e-06	-2.12258e-10	2.35355	0.000109041	-2.12258e-10	2.48512
159859590	chr2:159859590:C:T	7.79372e-08	-2.12258e-10	-1.26707	5.01226e-08	-2.12258e-10	-1.24383	2.59336e-06	-2.12258e-10	-1.25365
159859934	chr2:159859934:A:G	5.03776e-07	0.0577293	0.541431	9.2871e-07	0.667674	1.00782	5.59788e-05	1.05333	0.765037
159859938	chr2:159859938:T:A	1.29501e-05	5.14209	-1.2962	9.92069e-09	-1.56672	-1.29695	7.91975e-07	-1.14621	-1.29362
159859997	chr2:159859997:T:C	1.21419e-05	5.07817	-1.29673	9.79516e-09	-1.57985	-1.29656	8.07533e-07	-1.12562	-1.29475
159861267	chr2:159861267:A:G	1.43512e-07	-2.12258e-10	-0.656556	7.84947e-08	-2.12258e-10	-0.795267	4.36166e-06	-2.12258e-10	-0.73375
159861341	chr2:159861341:C:T	4.51586e-06	4.08228	-1.2899	7.59453e-09	-1.84056	-1.29031	1.8339e-06	-0.318221	-1.28194
159861555	chr2:159861555:C:T	1.7437e-07	-2.12258e-10	-0.461795	9.50671e-08	-2.12258e-10	-0.603715	5.33937e-06	-2.12258e-10	-0.531495
159861840	chr2:159861840:C:G	9.80564e-08	-2.12258e-10	-1.03743	7.2061e-08	-2.12258e-10	-0.880785	3.83213e-06	-2.12258e-10	-0.863182
159861929	chr2:159861929:T:C	2.11028e-05	5.48254	-1.14835	1.32716e-08	-1.48593	-1.08674	8.20711e-07	-1.26113	-1.14306
159861943	chr2:159861943:T:C	8.16687e-07	-2.12258e-10	1.08228	9.90156e-07	-2.12258e-10	1.73956	5.58749e-05	-2.12258e-10	1.81651
159862043	chr2:159862043:G:A	1.82006e-07	-2.12258e-10	-0.418933	1.02859e-07	-2.12258e-10	-0.524943	5.6263e-06	-2.12258e-10	-0.479152
159862335	chr2:159862335:T:C	1.4901e-07	-2.12258e-10	-0.618957	9.88282e-08	-2.12258e-10	-0.564915	5.08368e-06	-2.12258e-10	-0.580568
159862661	chr2:159862661:T:C	1.75731e-06	-2.12258e-10	1.84857	1.74032e-06	-2.12258e-10	2.30353	0.000101245	-2.12258e-10	2.41094
159862668	chr2:159862668:ATTTAT:A	1.44376e-05	5.25143	-1.29681	1.02211e-08	-1.53739	-1.29646	7.56408e-07	-1.19082	-1.29495
159862783	chr2:159862783:C:T	5.29498e-07	-2.12258e-10	0.648957	4.50772e-07	-2.12258e-10	0.952665	2.47742e-05	-2.12258e-10	1.0032
159863029	chr2:159863029:T:A	2.52362e-06	-2.12258e-10	2.21048	1.36512e-06	-2.12258e-10	2.0607	7.6069e-05	-2.12258e-10	2.12504
159863146	chr2:159863146:C:T	1.45038e-07	-2.12258e-10	-0.645976	8.33577e-08	-2.12258e-10	-0.735157	4.52997e-06	-2.12258e-10	-0.695887
159863278	chr2:159863278:T:C	8.73505e-08	-2.12258e-10	-1.15304	5.10804e-08	-2.12258e-10	-1.2249	2.72802e-06	-2.12258e-10	-1.20303
159863561	chr2:159863561:C:T	2.01836e-06	-2.12258e-10	1.98707	2.00717e-06	-2.12258e-10	2.44618	0.000116107	-2.12258e-10	2.54791
159863873	chr2:159863873:G:A	1.22783e-05	5.0876	-1.29498	9.80698e-09	-1.57807	-1.29713	8.07334e-07	-1.12912	-1.2915
159863933	chr2:159863933:G:T	1.18913e-05	5.05717	-1.29658	9.74803e-09	-1.58451	-1.29672	8.13376e-07	-1.11877	-1.29439
159863993	chr2:159863993:G:A	2.03535e-06	-2.12258e-10	1.99545	1.96264e-06	-2.12258e-10	2.42375	0.000117127	-2.12258e-10	2.55666
159864027	chr2:159864027:A:G	1.20673e-05	5.07196	-1.29668	9.77987e-09	-1.58135	-1.29662	8.09242e-07	-1.12364	-1.29462
159864051	chr2:159864051:G:A	7.57308e-08	-2.12258e-10	-1.29579	4.77e-08	-2.12258e-10	-1.29337	2.49083e-06	-2.12258e-10	-1.29399
159864092	chr2:159864092:A:G	1.44569e-07	-2.12258e-10	-0.649216	8.31059e-08	-2.12258e-10	-0.738182	4.51579e-06	-2.12258e-10	-0.699023
159864308	chr2:159864308:C:A	4.8013e-07	0.0647093	0.486374	8.75676e-07	0.669581	0.947117	5.31758e-05	1.05852	0.708476
159865067	chr2:159865067:G:A	3.16202e-08	-1.15951	-1.00967	1.09543e-08	-1.73445	-1.03012	5.77668e-07	-1.75008	-1.00528
159865416	chr2:159865416:A:G	1.83379e-07	-2.12258e-10	-0.411416	1.03584e-07	-2.12258e-10	-0.517912	5.66711e-06	-2.12258e-10	-0.471925
159865521	chr2:159865521:G:A	2.06284e-06	-2.12258e-10	2.00887	1.99012e-06	-2.12258e-10	2.43765	0.000118797	-2.12258e-10	2.57081
159865880	chr2:159865880:A:G	1.20097e-06	1.77615	-0.308235	1.21741e-08	-1.85667	-0.802314	6.3554e-07	-1.81583	-0.844055
159865991	chr2:159865991:T:C	7.58652e-08	-2.12258e-10	-1.29401	4.78557e-08	-2.12258e-10	-1.29011	2.49882e-06	-2.12258e-10	-1.29078
159866004	chr2:159866004:C:T	1.93272e-06	-2.12258e-10	1.94371	1.85597e-06	-2.12258e-10	2.36786	0.00011068	-2.12258e-10	2.50004
159866022	chr2:159866022:A:G	7.56328e-08	-2.12258e-10	-1.29708	4.75806e-08	-2.12258e-10	-1.29587	2.48544e-06	-2.12258e-10	-1.29615
159866145	chr2:159866145:A:G	8.22377e-07	-2.12258e-10	1.08923	9.96869e-07	-2.12258e-10	1.74632	5.62895e-05	-2.12258e-10	1.8239
159866681	chr2:159866681:C:T	7.99633e-08	-2.12258e-10	-1.2414	5.13699e-08	-2.12258e-10	-1.21924	2.6605e-06	-2.12258e-10	-1.22809
159866872	chr2:159866872:A:T	7.35337e-08	-0.929907	-0.395322	2.17302e-08	-1.62624	-0.453357	1.1621e-06	-1.64726	-0.409117
159866912	chr2:159866912:T:C	6.18376e-07	-0.00693182	0.811056	1.15969e-06	0.593951	1.30365	6.81631e-05	0.971345	1.04396
159867068	chr2:159867068:C:G	0.000142634	6.27695	-0.0318852	5.14557e-08	-1.25265	0.0350763	2.56928e-06	-1.50674	0.243759
159867189	chr2:159867189:C:T	3.00147e-06	2.38388	-3.10475e-10	1.83937e-07	0.0562933	-3.10475e-10	1.25629e-05	0.324141	-3.10475e-10
159867282	chr2:159867282:C:T	9.72393e-07	-2.12258e-10	1.25679	1.20279e-06	-2.12258e-10	1.9341	6.80764e-05	-2.12258e-10	2.01403
159867316	chr2:159867316:A:T	9.8091e-08	-2.12258e-10	-1.03708	7.2094e-08	-2.12258e-10	-0.880328	3.83394e-06	-2.12258e-10	-0.862711
159867327	chr2:159867327:G:C	1.49136e-06	-2.12258e-10	1.68447	8.60119e-07	-2.12258e-10	1.59877	4.74559e-05	-2.12258e-10	1.6532
159867556	chr2:159867556:G:A	1.48253e-07	-2.12258e-10	-0.624051	8.50551e-08	-2.12258e-10	-0.714999	4.62565e-06	-2.12258e-10	-0.674987
159867708	chr2:159867708:G:A	8.55509e-08	-2.12258e-10	-1.17386	5.60999e-08	-2.12258e-10	-1.13116	2.88129e-06	-2.12258e-10	-1.14837
159868004	chr2:159868004:A:G	7.5997e-07	-2.12258e-10	1.01031	9.17354e-07	-2.12258e-10	1.66319	5.18434e-05	-2.12258e-10	1.74162
159868205	chr2:159868205:C:T	1.26177e-06	-2.12258e-10	1.5173	1.29852e-06	-2.12258e-10	2.01068	7.31648e-05	-2.12258e-10	2.08611
159868360	chr2:159868360:C:T	8.18745e-07	-2.12258e-10	1.0848	9.91379e-07	-2.12258e-10	1.7408	5.59776e-05	-2.12258e-10	1.81835
159868499	chr2:159868499:A:G	2.4315e-06	-2.12258e-10	2.17329	2.37302e-06	-2.12258e-10	2.61362	0.000142123	-2.12258e-10	2.75009
159868628	chr2:159868628:C:T	2.6443e-05	5.7293	-1.16953	1.38467e-08	-1.413	-1.11726	7.36267e-07	-1.34306	-1.16971
159868673	chr2:159868673:A:G	7.63989e-08	-2.12258e-10	-1.287	4.8282e-08	-2.12258e-10	-1.28124	2.51934e-06	-2.12258e-10	-1.28261
159868847	chr2:159868847:G:A	2.59722e-07	-2.12258e-10	-0.0633587	1.73098e-07	-2.12258e-10	-0.00443732	8.78515e-06	-2.12258e-10	-0.0335405
159868900	chr2:159868900:C:A	0.00037194	7.29809	-0.0945696	1.79086e-08	-1.56499	-0.708026	1.83246e-06	-0.84802	-0.752922
159868906	chr2:159868906:G:A	7.57438e-08	-2.12258e-10	-1.29562	4.77323e-08	-2.12258e-10	-1.29269	2.49264e-06	-2.12258e-10	-1.29326
159869170	chr2:159869170:G:T	1.55146e-07	-2.12258e-10	-0.578604	8.44139e-08	-2.12258e-10	-0.722566	4.70186e-06	-2.12258e-10	-0.658645
159869437	chr2:159869437:G:A	1.64983e-06	2.11617	-0.330711	1.17586e-08	-1.87579	-0.817919	6.59825e-07	-1.7635	-0.858888
159869873	chr2:159869873:GTTATAATCTA:G	1.45379e-07	-2.12258e-10	-0.643627	8.35422e-08	-2.12258e-10	-0.732946	4.54034e-06	-2.12258e-10	-0.693603
159869907	chr2:159869907:A:G	9.08547e-08	-2.12258e-10	-1.11371	5.25585e-08	-2.12258e-10	-1.19637	2.81749e-06	-2.12258e-10	-1.17076
159869979	chr2:159869979:A:C	1.34573e-06	-2.12258e-10	1.58172	7.77489e-07	-2.12258e-10	1.49777	4.28512e-05	-2.12258e-10	1.55113
159870033	chr2:159870033:T:G	0.000273487	7.02904	-0.132998	1.64871e-08	-1.62003	-0.735692	1.60933e-06	-0.951372	-0.779411
159870088	chr2:159870088:G:A	6.23797e-05	6.55695	-1.13893	1.37221e-08	-1.36598	-1.17331	7.42649e-07	-1.3927	-1.11143
159870303	chr2:159870303:T:C	9.33959e-08	-2.12258e-10	-1.08613	5.40302e-08	-2.12258e-10	-1.16875	2.90757e-06	-2.12258e-10	-1.13929
159870747	chr2:159870747:A:G	4.85655e-08	-1.74006	-3.10475e-10	5.26427e-08	-1.19477	-3.10475e-10	2.52116e-06	-1.28188	-3.10475e-10
159870871	chr2:159870871:AC:A	1.29298e-06	-2.12258e-10	1.54173	1.2436e-06	-2.12258e-10	1.96747	7.14319e-05	-2.12258e-10	2.06214
159871061	chr2:159871061:T:C	2.07865e-07	-2.12258e-10	-0.286082	1.15694e-07	-2.12258e-10	-0.407347	6.37591e-06	-2.12258e-10	-0.354077
159871575	chr2:159871575:G:C	7.64762e-08	-2.12258e-10	-1.28599	4.7842e-08	-2.12258e-10	-1.29039	2.50962e-06	-2.12258e-10	-1.28647
159871754	chr2:159871754:A:C	3.23792e-06	-2.12258e-10	2.45971	3.16041e-06	-2.12258e-10	2.90016	0.000191285	-2.12258e-10	3.04716
159871961	chr2:159871961:T:C	1.70817e-06	-2.12258e-10	1.82021	1.78377e-06	-2.12258e-10	2.32819	0.000100666	-2.12258e-10	2.4052
159871974	chr2:159871974:T:C	1.09997e-07	-0.922518	-3.10475e-10	3.45466e-08	-1.61599	-3.10475e-10	1.76581e-06	-1.63799	-3.10475e-10
159872331	chr2:159872331:T:C	1.38224e-08	-1.74301	-1.25368	7.48602e-09	-1.87339	-1.27187	0.196089	10.2935	-0.313787
159872494	chr2:159872494:C:T	1.35535e-08	-1.76325	-1.25307	7.46211e-09	-1.87705	-1.27141	0.160909	10.0929	-0.310896
159872571	chr2:159872571:A:G	5.98551e-07	-2.12258e-10	0.771539	5.01605e-07	-2.12258e-10	1.05951	2.7786e-05	-2.12258e-10	1.11793
159872623	chr2:159872623:A:C	5.4337e-07	0.0828789	0.591939	1.02056e-06	0.703596	1.06622	6.16318e-05	1.09426	0.820312
159872675	chr2:159872675:T:C	1.73422e-05	5.07697	-0.939049	1.49983e-08	-1.44803	-1.00234	8.314e-07	-1.33543	-1.05582
159872689	chr2:159872689:A:G	3.48753e-07	0.735004	-0.503613	3.67953e-08	-0.861505	-0.691422	1.94071e-06	-0.926807	-0.616741
159872728	chr2:159872728:A:G	1.43142e-06	2.07833	-0.434884	1.09432e-08	-1.87588	-0.889706	6.16557e-07	-1.76265	-0.927562
159874124	chr2:159874124:A:G	1.06842e-07	-2.12258e-10	-0.951617	5.98099e-08	-2.12258e-10	-1.06713	3.25023e-06	-2.12258e-10	-1.02788
159875079	chr2:159875079:C:T	2.07079e-06	1.66061	0.352108	1.88204e-07	-0.0678858	0.147114	1.49777e-06	-1.86669	0.0640626
159875205	chr2:159875205:C:G	6.1393e-07	1.85916	-1.06225	2.05876e-08	-0.951014	-1.1826	1.41854e-06	-0.671056	-1.18592
159875251	chr2:159875251:G:C	1.10283e-07	-2.12258e-10	-0.919919	8.23169e-08	-2.12258e-10	-0.747721	4.37794e-06	-2.12258e-10	-0.730024
159875633	chr2:159875633:G:A	9.45341e-08	-2.12258e-10	-1.07401	5.78709e-08	-2.12258e-10	-1.10008	3.05791e-06	-2.12258e-10	-1.08887
159876154	chr2:159876154:G:A	1.18834e-06	-2.12258e-10	1.45734	9.34377e-07	-2.12258e-10	1.68158	5.36904e-05	-2.12258e-10	1.77663
159876282	chr2:159876282:T:G	5.9555e-05	5.59655	-0.224866	1.63663e-08	-1.58015	-0.782922	2.54013e-06	-1.07737	-0.197023
159876300	chr2:159876300:T:C	3.41773e-07	-0.11535	0.326525	5.08781e-08	-1.52329	0.294425	3.52157e-06	-1.34119	0.39349
159876612	chr2:159876612:T:C	2.09901e-07	-0.249752	-0.0265828	3.30836e-07	0.287741	0.355584	2.03062e-05	0.65062	0.153705
159876613	chr2:159876613:C:G	5.70784e-08	-1.57855	-3.10475e-10	2.67667e-08	-1.87114	-3.10475e-10	1.38675e-06	-1.87964	-3.10475e-10
159876734	chr2:159876734:G:A	7.68621e-08	-2.12258e-10	-1.28096	4.85952e-08	-2.12258e-10	-1.27477	2.53522e-06	-2.12258e-10	-1.27632
159876952	chr2:159876952:T:C	2.31609e-06	-2.12258e-10	2.12466	2.32443e-06	-2.12258e-10	2.59293	0.000135023	-2.12258e-10	2.69884
159877088	chr2:159877088:T:C	9.22745e-07	-2.12258e-10	1.20438	7.16658e-07	-2.12258e-10	1.4163	4.09943e-05	-2.12258e-10	1.50683
159877731	chr2:159877731:T:G	5.81115e-08	-1.56061	-3.10475e-10	2.80404e-08	-1.82465	-3.10475e-10	3.03341e-06	-1.09692	-3.10475e-10
159877871	chr2:159877871:A:G	6.91971e-05	5.71954	-0.197801	1.71425e-08	-1.55278	-0.763962	2.50256e-06	-1.11961	-0.169682
159878071	chr2:159878071:G:T	1.32352e-07	-0.737505	-3.10475e-10	4.66764e-08	-1.31506	-3.10475e-10	2.67923e-06	-1.22107	-3.10475e-10
159878157	chr2:159878157:T:C	1.27808e-06	2.16878	-0.638638	9.57562e-09	-1.87912	-1.01996	5.78831e-07	-1.70366	-1.04969
159878679	chr2:159878679:C:A	1.97525e-07	-2.12258e-10	-0.337105	1.10693e-07	-2.12258e-10	-0.451542	6.09371e-06	-2.12258e-10	-0.399346
159878680	chr2:159878680:C:A	1.97525e-07	-2.12258e-10	-0.337105	1.10693e-07	-2.12258e-10	-0.451542	6.09371e-06	-2.12258e-10	-0.399346
159878892	chr2:159878892:C:T	2.11887e-06	-2.12258e-10	2.03567	2.08764e-06	-2.12258e-10	2.48549	0.000120669	-2.12258e-10	2.58645
159879011	chr2:159879011:G:C	1.24088e-07	-0.801978	-3.10475e-10	1.99097e-07	0.135492	-3.10475e-10	1.10948e-05	0.199874	-3.10475e-10
159879050	chr2:159879050:C:T	7.54464e-07	-2.12258e-10	1.00304	6.37433e-07	-2.12258e-10	1.29915	3.63365e-05	-2.12258e-10	1.38622
159879079	chr2:159879079:G:T	1.73731e-07	-0.465463	-3.10475e-10	0.231878	14.1034	-3.10475e-10	1.80446e-06	-1.61634	-3.10475e-10
159879264	chr2:159879264:C:T	7.53069e-07	-2.12258e-10	1.00118	6.36163e-07	-2.12258e-10	1.29716	3.62627e-05	-2.12258e-10	1.38419
159879757	chr2:159879757:G:A	1.63351e-07	-2.12258e-10	-0.527073	9.32863e-08	-2.12258e-10	-0.622625	5.08828e-06	-2.12258e-10	-0.579663
159879767	chr2:159879767:C:T	2.96148e-06	3.0537	-0.683234	2.19425e-07	1.10652	-0.873809	6.00832e-07	-1.79419	-0.921854
159879901	chr2:159879901:T:C	1.39811e-06	2.78401	-1.1641	1.12813e-07	0.715766	-1.14833	4.82096e-07	-1.84634	-1.08987
159880206	chr2:159880206:A:G	7.52109e-07	-2.12258e-10	0.999908	6.35306e-07	-2.12258e-10	1.29581	3.62128e-05	-2.12258e-10	1.38281
159880449	chr2:159880449:G:T	1.54331e-07	-0.58387	-3.10475e-10	5.27735e-08	-1.19229	-3.10475e-10	3.04982e-06	-1.09152	-3.10475e-10
159880457	chr2:159880457:T:G	1.07847e-07	-2.12258e-10	-0.942263	7.8837e-08	-2.12258e-10	-0.790916	4.19543e-06	-2.12258e-10	-0.772609
159880854	chr2:159880854:A:G	7.48077e-07	-2.12258e-10	0.994534	6.31709e-07	-2.12258e-10	1.29013	3.60046e-05	-2.12258e-10	1.37704
159880984	chr2:159880984:A:C	2.8081e-07	-0.37191	0.386617	4.69183e-07	0.157779	0.834916	2.75606e-05	0.512525	0.597258
159881110	chr2:159881110:C:T	1.45771e-07	-0.614465	-0.0264687	4.631e-08	-1.24558	-0.0773566	3.39073e-06	-0.999916	0.014357
159881206	chr2:159881206:G:A	6.08474e-07	-2.12258e-10	0.787982	5.06323e-07	-2.12258e-10	1.06888	2.87432e-05	-2.12258e-10	1.1518
159881465	chr2:159881465:T:A	4.73469e-08	-1.76547	-3.10475e-10	5.12018e-08	-1.22252	-3.10475e-10	2.26517e-06	-1.38895	-3.10475e-10
159881773	chr2:159881773:A:T	4.54996e-07	-2.12258e-10	0.497317	3.54856e-07	-2.12258e-10	0.713413	1.99967e-05	-2.12258e-10	0.788966
159881943	chr2:159881943:G:A	1.03333e-07	-0.694465	-0.290554	3.86178e-08	-1.19356	-0.311021	2.80789e-06	-0.942684	-0.231486
159881998	chr2:159881998:A:G	4.82722e-05	5.45457	-0.292932	1.52789e-08	-1.60269	-0.829131	2.46366e-06	-1.04003	-0.264924
159882166	chr2:159882166:G:A	1.02401e-07	-0.622861	-0.371212	3.34847e-08	-1.24212	-0.405092	2.41209e-06	-0.996924	-0.329184
159882292	chr2:159882292:G:A	5.03514e-07	-2.12258e-10	0.598639	4.39091e-07	-2.12258e-10	0.926408	2.39996e-05	-2.12258e-10	0.971435
159882359	chr2:159882359:A:G	1.03898e-06	-2.12258e-10	1.32303	6.02432e-07	-2.12258e-10	1.24268	3.31238e-05	-2.12258e-10	1.29365
159882362	chr2:159882362:G:A	4.55602e-07	-2.12258e-10	0.498648	3.55363e-07	-2.12258e-10	0.714841	2.0026e-05	-2.12258e-10	0.79043
159882504	chr2:159882504:C:G	6.54175e-08	-1.44218	-3.10475e-10	2.95306e-08	-1.77287	-3.10475e-10	2.59348e-06	-1.2536	-3.10475e-10
159882525	chr2:159882525:A:G	1.90171e-08	-1.84221	-0.835425	1.33528e-08	-1.6923	-0.874272	0.000237875	2.82618	0.438962
159882659	chr2:159882659:T:C	3.08536e-07	-0.315792	0.424659	5.23568e-07	0.22462	0.877749	3.08293e-05	0.58414	0.637721
159882689	chr2:159882689:C:T	1.04309e-07	-0.694066	-0.281547	3.89389e-08	-1.19414	-0.302165	2.83266e-06	-0.943033	-0.222353
159882838	chr2:159882838:C:T	1.30838e-07	-2.12258e-10	-0.74901	9.89668e-08	-2.12258e-10	-0.563513	5.28993e-06	-2.12258e-10	-0.540799
159883004	chr2:159883004:C:T	5.86644e-07	-2.12258e-10	0.751446	4.65335e-07	-2.12258e-10	0.984459	2.63652e-05	-2.12258e-10	1.06544
159883024	chr2:159883024:G:A	2.28404e-06	2.95558	-0.844849	1.7146e-07	0.992809	-1.00676	5.23379e-07	-1.80734	-1.04671
159883204	chr2:159883204:C:T	3.1934e-07	-2.12258e-10	0.143286	1.60219e-07	-2.12258e-10	-0.0817568	9.38925e-06	-2.12258e-10	0.032962
159883286	chr2:159883286:AAAAAAAAG:A	7.57223e-08	-2.12258e-10	-1.2959	4.80516e-08	-2.12258e-10	-1.28602	2.49699e-06	-2.12258e-10	-1.29152
159883398	chr2:159883398:TG:T	1.06997e-07	-0.570412	-0.379759	3.23941e-08	-1.28402	-0.396301	2.30735e-06	-1.0476	-0.322906
159883738	chr2:159883738:G:A	1.7783e-06	-2.12258e-10	1.86044	1.72839e-06	-2.12258e-10	2.29665	9.96191e-05	-2.12258e-10	2.39475
159884043	chr2:159884043:A:T	2.38918e-06	1.56843	0.587306	1.06994e-07	-0.796596	0.31107	5.37998e-06	-0.978603	0.454684
159884478	chr2:159884478:A:G	3.19044e-07	1.39844	-1.25608	7.54046e-09	-1.8587	-1.27932	1.34287e-06	-0.625134	-1.28666
159884479	chr2:159884479:C:A	7.93537e-08	-2.12258e-10	-1.24906	4.86003e-08	-2.12258e-10	-1.27467	2.5628e-06	-2.12258e-10	-1.2655
159884904	chr2:159884904:C:T	2.6384e-06	2.44262	-0.187664	1.31444e-08	-1.85163	-0.730672	3.97367e-06	-0.635326	-0.191588
159885580	chr2:159885580:C:G	4.80819e-08	-1.36287	-0.387201	8.09459e-08	-0.825959	0.0614415	4.43515e-06	-0.562514	-0.154527
159885584	chr2:159885584:G:A	2.82612e-06	2.40242	-0.0787342	1.4209e-08	-1.85421	-0.650211	4.5319e-06	-0.617792	-0.0776701
159886034	chr2:159886034:C:T	1.24497e-07	-0.474958	-0.323731	3.23505e-08	-1.3102	-0.371474	1.76551e-06	-1.308	-0.330159
159886260	chr2:159886260:A:G	3.25718e-07	0.580859	-0.417799	1.14257e-07	-0.103823	-0.316021	1.18593e-06	-1.87544	-0.160639
159886351	chr2:159886351:G:A	1.00051e-07	-0.524999	-0.492296	2.87287e-08	-1.28391	-0.516495	1.54952e-06	-1.28482	-0.483846
159886529	chr2:159886529:T:A	3.9436e-08	-1.02562	-0.922669	1.7939e-08	-1.1798	-1.09153	6.67809e-07	-1.49057	-1.11979
159886952	chr2:159886952:C:T	2.75901e-06	2.40222	-0.10257	1.39669e-08	-1.85446	-0.667145	4.43278e-06	-0.616264	-0.101313
159887282	chr2:159887282:G:A	1.32366e-06	2.47314	-0.907959	1.26488e-08	-1.73787	-0.882864	1.40908e-06	-1.06079	-0.80288
159887385	chr2:159887385:C:T	2.8038e-07	-0.587984	0.601157	5.13298e-08	-1.5511	0.331071	3.00443e-06	-1.58018	0.473667
159887861	chr2:159887861:C:T	7.70965e-08	-2.12258e-10	-1.27791	4.81548e-08	-2.12258e-10	-1.28388	2.51876e-06	-2.12258e-10	-1.28284
159888291	chr2:159888291:A:T	8.25934e-08	-2.12258e-10	-1.20904	5.33503e-08	-2.12258e-10	-1.18142	2.8302e-06	-2.12258e-10	-1.16626
159889274	chr2:159889274:G:T	1.3587e-06	2.62419	-1.03288	7.72404e-09	-1.86402	-1.24994	1.82635e-06	-0.512755	-1.09153
159889284	chr2:159889284:A:G	7.66849e-08	-2.12258e-10	-1.28327	4.78309e-08	-2.12258e-10	-1.29063	2.50546e-06	-2.12258e-10	-1.28813
159889523	chr2:159889523:T:C	4.19267e-07	0.0901681	0.325367	7.12954e-07	0.66341	0.747709	4.45346e-05	1.05802	0.531645
159889567	chr2:159889567:A:G	1.14643e-07	-0.457278	-0.423874	2.92419e-08	-1.31928	-0.463416	1.58534e-06	-1.31787	-0.427938
159889640	chr2:159889640:CT:C	1.23058e-07	0.043528	-0.853843	4.15284e-08	-0.398712	-1.03321	5.10355e-07	-1.81411	-1.06514
159890289	chr2:159890289:T:C	1.24518e-08	-1.86869	-1.23242	8.45564e-09	-1.77847	-1.24499	9.15113e-05	2.85669	-0.546827
159890845	chr2:159890845:C:T	1.12318e-06	1.40094	-3.10475e-10	1.70397e-07	-0.02017	-3.10475e-10	1.11564e-05	0.20541	-3.10475e-10
159891642	chr2:159891642:G:A	9.00978e-08	-2.12258e-10	-1.12208	5.24494e-08	-2.12258e-10	-1.19845	2.8089e-06	-2.12258e-10	-1.17381
159891973	chr2:159891973:T:C	7.64171e-08	-2.12258e-10	-1.28677	4.7814e-08	-2.12258e-10	-1.29098	2.5001e-06	-2.12258e-10	-1.29027
159892153	chr2:159892153:T:C	7.64152e-08	-2.12258e-10	-1.28679	4.78131e-08	-2.12258e-10	-1.291	2.50005e-06	-2.12258e-10	-1.29029
159892236	chr2:159892236:C:T	9.21469e-08	-0.56917	-0.530418	2.87557e-08	-1.25555	-0.543908	1.54413e-06	-1.2558	-0.516345
159892558	chr2:159892558:G:A	8.43701e-08	-2.12258e-10	-1.18776	5.38521e-08	-2.12258e-10	-1.17206	2.79846e-06	-2.12258e-10	-1.17753
159893003	chr2:159893003:AC:A	2.23986e-06	-2.12258e-10	2.0912	2.21425e-06	-2.12258e-10	2.54437	0.000127991	-2.12258e-10	2.64536
159893222	chr2:159893222:T:TC	1.27014e-07	-0.778678	-3.10475e-10	3.72443e-08	-1.5408	-3.10475e-10	1.90026e-06	-1.56461	-3.10475e-10
159893643	chr2:159893643:A:G	8.31836e-08	-2.12258e-10	-1.20192	5.08695e-08	-2.12258e-10	-1.22903	2.68248e-06	-2.12258e-10	-1.21986
159894350	chr2:159894350:T:C	2.99966e-07	1.30692	-1.22623	8.27254e-09	-1.86849	-1.17687	1.6043e-06	-0.584547	-1.14937
159894421	chr2:159894421:ACT:A	8.04725e-08	-2.12258e-10	-1.23506	5.12205e-08	-2.12258e-10	-1.22216	2.66163e-06	-2.12258e-10	-1.22767
159894661	chr2:159894661:C:T	8.04778e-08	-2.12258e-10	-1.23499	5.12241e-08	-2.12258e-10	-1.22209	2.66181e-06	-2.12258e-10	-1.2276
159895152	chr2:159895152:T:C	7.70495e-08	-2.12258e-10	-1.27852	4.81363e-08	-2.12258e-10	-1.28426	2.51766e-06	-2.12258e-10	-1.28327
159895298	chr2:159895298:C:G	2.89117e-07	-0.0379687	0.0818294	4.76552e-07	0.523096	0.485182	2.9782e-05	0.907081	0.280218
159895691	chr2:159895691:T:A	4.52955e-08	-1.80976	-3.10475e-10	3.75414e-08	-1.53285	-3.10475e-10	1.83606e-06	-1.59898	-3.10475e-10
159895848	chr2:159895848:C:T	8.94685e-08	-2.12258e-10	-1.12909	5.21659e-08	-2.12258e-10	-1.20387	2.79181e-06	-2.12258e-10	-1.17991
159896175	chr2:159896175:T:C	1.20546e-08	-1.87524	-1.25828	8.08877e-09	-1.79991	-1.26791	9.38771e-05	2.97826	-0.642875
159896612	chr2:159896612:G:A	7.74743e-08	-2.12258e-10	-1.27303	4.83612e-08	-2.12258e-10	-1.2796	2.52981e-06	-2.12258e-10	-1.27846
159897025	chr2:159897025:T:G	2.86396e-06	-2.12258e-10	2.33699	2.87234e-06	-2.12258e-10	2.80458	0.000166604	-2.12258e-10	2.90901
159897467	chr2:159897467:A:T	2.66638e-07	-2.12258e-10	-0.0370813	1.11177e-07	-2.12258e-10	-0.447173	5.61049e-06	-2.12258e-10	-0.481966
159897475	chr2:159897475:G:GA	1.33191e-06	2.63238	-1.06098	7.65667e-09	-1.86246	-1.26027	1.7369e-06	-0.538138	-1.11636
159897539	chr2:159897539:T:C	1.65549e-06	2.75139	-0.962508	8.02757e-09	-1.85461	-1.2208	1.77714e-06	-0.600196	-1.0314
159897621	chr2:159897621:A:C	1.39739e-06	2.69359	-1.07421	7.64816e-09	-1.85846	-1.26537	1.6592e-06	-0.572372	-1.1279
159897622	chr2:159897622:G:C	1.38981e-06	2.68864	-1.07469	7.64379e-09	-1.85885	-1.26556	1.66498e-06	-0.568487	-1.1283
159897904	chr2:159897904:C:T	7.66181e-08	-2.12258e-10	-1.28414	4.79242e-08	-2.12258e-10	-1.28868	2.50487e-06	-2.12258e-10	-1.28837
159897911	chr2:159897911:C:T	1.00094e-07	-1.01686	-3.10475e-10	1.46975e-07	-0.168035	-3.10475e-10	8.0399e-06	-0.122187	-3.10475e-10
159898111	chr2:159898111:CTTTTT:C	5.74912e-07	0.731245	-3.10475e-10	1.07587e-07	-0.480002	-3.10475e-10	6.57916e-06	-0.322697	-3.10475e-10
159898436	chr2:159898436:A:G	6.8206e-05	4.96122	0.546098	4.23241e-06	2.90123	0.291003	0.000682956	4.05743	0.262396
159899202	chr2:159899202:G:T	3.40692e-06	1.46723	1.04336	1.87345e-07	-0.519846	0.594503	1.08961e-05	-0.609825	0.791631
159899315	chr2:159899315:C:T	3.76596e-07	0.232922	0.0752771	5.4027e-08	-0.911906	-0.256908	3.03943e-06	-0.977823	-0.117109
159899834	chr2:159899834:G:A	3.3439e-05	5.08109	-0.286585	1.4328e-08	-1.67242	-0.823667	7.63624e-07	-1.87941	-0.596874
159900114	chr2:159900114:G:A	5.12499e-08	-1.68626	-3.10475e-10	2.66432e-08	-1.87576	-3.10475e-10	7.1202e-05	2.05892	-3.10475e-10
159900422	chr2:159900422:T:C	2.66767e-07	1.13166	-1.16826	1.37499e-08	-1.2855	-1.25176	9.00602e-07	-1.05742	-1.25387
159900877	chr2:159900877:T:C	8.96007e-06	2.39118	1.08638	3.74601e-07	0.110606	0.656957	2.16951e-05	0.00566636	0.864819
159900954	chr2:159900954:C:T	7.45003e-07	2.2453	-1.25489	8.54896e-09	-1.79321	-1.21928	1.02852e-06	-0.983131	-1.19536
159901248	chr2:159901248:C:T	3.87886e-07	0.0287447	0.308993	6.30061e-07	0.569974	0.717545	3.96679e-05	0.967437	0.506501
159901725	chr2:159901725:T:C	7.93846e-08	-2.12258e-10	-1.24867	5.05408e-08	-2.12258e-10	-1.23552	2.62279e-06	-2.12258e-10	-1.24237
159901969	chr2:159901969:C:T	4.70314e-07	1.26089	-0.730458	1.46096e-08	-1.62777	-0.848853	8.67444e-07	-1.55282	-0.795988
159902000	chr2:159902000:T:C	1.53362e-07	-0.93566	0.345486	1.6729e-07	-0.0952488	0.0566791	1.46427e-06	-1.8349	0.00965292
159902320	chr2:159902320:A:G	1.44832e-08	-1.6875	-1.26248	1.1733e-07	0.880992	-1.2743	1.09631e-05	1.46105	-1.27311
159902771	chr2:159902771:T:C	7.69951e-08	-2.12258e-10	-1.27923	4.7995e-08	-2.12258e-10	-1.2872	2.52036e-06	-2.12258e-10	-1.2822
159903194	chr2:159903194:T:C	1.70146e-08	-1.69738	-1.09152	2.50866e-08	-1.09936	-0.8366	1.40812e-06	-0.882102	-0.982245
159903214	chr2:159903214:G:A	7.1853e-07	-2.12258e-10	0.954235	4.16161e-07	-2.12258e-10	0.872775	2.2782e-05	-2.12258e-10	0.919366
159903814	chr2:159903814:A:C	7.85268e-08	-2.12258e-10	-1.25953	4.89485e-08	-2.12258e-10	-1.26753	2.56211e-06	-2.12258e-10	-1.26577
159903827	chr2:159903827:G:A	5.79846e-06	3.49799	-0.455614	1.19416e-08	-1.77091	-0.907356	1.83462e-06	-1.12715	-0.472622
159903916	chr2:159903916:C:A	1.69342e-07	0.308694	-0.799745	2.03099e-08	-1.30541	-0.841779	1.20692e-06	-1.20448	-0.814049
159904117	chr2:159904117:CG:C	6.29846e-08	-1.17318	-0.306907	5.87434e-08	-0.570059	-0.51506	9.01231e-07	-1.75655	-0.554048
159904393	chr2:159904393:C:A	7.59645e-08	-2.12258e-10	-1.29271	4.75954e-08	-2.12258e-10	-1.29556	2.48772e-06	-2.12258e-10	-1.29524
159904410	chr2:159904410:G:A	5.4305e-07	0.00538834	0.668841	8.05939e-08	-1.19369	0.424812	4.76075e-06	-1.22557	0.579371
159904625	chr2:159904625:A:G	9.28208e-07	-2.12258e-10	1.21028	8.25927e-07	-2.12258e-10	1.55821	4.84717e-05	-2.12258e-10	1.67438
159905277	chr2:159905277:G:T	4.73555e-07	-0.426344	0.96364	8.72638e-08	-1.4353	0.745936	5.27492e-06	-1.46181	0.918171
159905297	chr2:159905297:T:C	5.814e-06	3.48674	-0.441686	1.23289e-08	-1.74853	-0.897826	1.87833e-06	-1.11635	-0.45987
159906161	chr2:159906161:G:C	4.22396e-08	-1.87961	-3.10475e-10	3.76692e-08	-1.52945	-3.10475e-10	1.81236e-06	-1.61197	-3.10475e-10
159906176	chr2:159906176:G:A	5.90058e-06	3.53617	-0.476339	1.21333e-08	-1.74109	-0.921258	1.78511e-06	-1.13337	-0.493748
159906700	chr2:159906700:T:C	5.53425e-07	-2.12258e-10	0.693153	2.84564e-07	-2.12258e-10	0.49266	1.74318e-05	-2.12258e-10	0.651693
159906789	chr2:159906789:G:C	3.88632e-07	0.339661	-3.10475e-10	8.7399e-08	-0.687814	-3.10475e-10	5.26755e-06	-0.545038	-3.10475e-10
159908070	chr2:159908070:A:T	5.45763e-07	-2.12258e-10	0.679213	2.80418e-07	-2.12258e-10	0.477982	1.71724e-05	-2.12258e-10	0.636698
159908828	chr2:159908828:C:T	1.62956e-07	-0.268108	-0.261382	1.53076e-07	0.351398	-0.47876	8.25091e-07	-1.8793	-0.519561
159909009	chr2:159909009:G:A	1.44422e-07	-2.12258e-10	-0.650235	1.00916e-07	-2.12258e-10	-0.544012	5.4775e-06	-2.12258e-10	-0.505955
159909100	chr2:159909100:A:G	3.91808e-07	0.347799	-3.10475e-10	6.64773e-08	-0.961438	-3.10475e-10	2.98179e-06	-1.11408	-3.10475e-10
159909806	chr2:159909806:C:T	9.72883e-08	-2.12258e-10	-1.04529	5.62497e-08	-2.12258e-10	-1.1285	3.02702e-06	-2.12258e-10	-1.09902
159910472	chr2:159910472:CA:C	4.36805e-07	1.67355	-1.21704	1.0397e-08	-1.87176	-0.945025	2.6997e-06	-0.0601794	-1.15329
159910476	chr2:159910476:G:T	1.49583e-06	1.68746	-3.10475e-10	2.80642e-07	0.478783	-3.10475e-10	1.22009e-05	0.294909	-3.10475e-10
159910878	chr2:159910878:T:C	4.96603e-07	-1.74443	2.32925	4.99022e-07	-1.66376	2.71811	3.94161e-05	-0.905718	2.37329
159910991	chr2:159910991:A:C	5.47082e-07	1.69112	-1.00949	1.44118e-08	-1.87266	-0.61759	3.33403e-06	-0.0902368	-0.912185
159911574	chr2:159911574:A:G	5.40734e-08	-1.63263	-3.10475e-10	5.10473e-08	-1.22555	-3.10475e-10	2.53645e-06	-1.27584	-3.10475e-10
159911787	chr2:159911787:C:T	1.13112e-07	-2.12258e-10	-0.894591	7.37839e-08	-2.12258e-10	-0.857158	3.77369e-06	-2.12258e-10	-0.87855
159911806	chr2:159911806:T:C	1.2012e-06	0.2681	1.20001	2.29558e-06	0.859065	1.72138	0.000139068	1.27287	1.45549
159912265	chr2:159912265:C:T	4.7174e-07	-1.74773	2.28119	4.72133e-07	-1.66735	2.66631	3.79054e-05	-0.897086	2.32558
159912299	chr2:159912299:G:A	5.22621e-08	-1.6667	-3.10475e-10	2.66053e-08	-1.87719	-3.10475e-10	7.66728e-05	2.13294	-3.10475e-10
159912945	chr2:159912945:A:C	1.33626e-07	-2.12258e-10	-0.727924	8.77971e-08	-2.12258e-10	-0.683269	4.48317e-06	-2.12258e-10	-0.706273
159913000	chr2:159913000:A:G	2.16664e-07	-2.12258e-10	-0.244623	1.69508e-07	-2.12258e-10	-0.0253985	9.16898e-06	-2.12258e-10	0.00922286
159913077	chr2:159913077:T:C	5.31459e-07	1.88696	-1.23431	9.93464e-09	-1.87861	-0.983662	2.26333e-06	-0.212574	-1.17719
159913282	chr2:159913282:T:C	6.82592e-08	-0.44406	-0.9556	6.45336e-08	0.070669	-1.06178	4.75866e-07	-1.86684	-1.08238
159913550	chr2:159913550:A:G	1.42695e-06	0.114041	1.52628	2.77394e-06	0.690073	2.07965	0.000161796	1.08193	1.7978
159913682	chr2:159913682:C:A	1.41996e-06	0.691618	0.943793	8.06761e-08	-1.44572	0.677865	5.4133e-06	-1.36851	0.85077
159913715	chr2:159913715:T:C	1.02442e-07	-2.12258e-10	-0.993679	5.87183e-08	-2.12258e-10	-1.08555	3.17021e-06	-2.12258e-10	-1.05281
159913729	chr2:159913729:T:C	4.81747e-07	-1.76188	2.31633	4.81296e-07	-1.68543	2.70362	4.0906e-05	-0.857452	2.36212
159913954	chr2:159913954:C:G	8.04227e-08	-2.12258e-10	-1.23568	5.00025e-08	-2.12258e-10	-1.24622	2.61878e-06	-2.12258e-10	-1.2439
159914068	chr2:159914068:G:A	1.26916e-06	-2.12258e-10	1.52314	1.04026e-06	-2.12258e-10	1.78893	4.84374e-05	-2.12258e-10	1.67367
159914154	chr2:159914154:C:T	6.22744e-08	-0.550387	-0.941035	5.93188e-08	-0.0280008	-1.04737	4.87767e-07	-1.85632	-1.0682
159914299	chr2:159914299:C:T	1.04994e-07	-2.12258e-10	-0.969071	5.99387e-08	-2.12258e-10	-1.06498	3.24113e-06	-2.12258e-10	-1.03068
159914472	chr2:159914472:T:C	7.90371e-07	-2.12258e-10	1.04953	4.50359e-07	-2.12258e-10	0.951746	2.61382e-05	-2.12258e-10	1.05679
159914493	chr2:159914493:G:A	3.88252e-06	0.961842	1.67942	1.26023e-07	-1.54942	1.22759	9.20441e-06	-1.464	1.47708
159914505	chr2:159914505:C:A	1.02974e-07	-2.12258e-10	-0.988497	5.89682e-08	-2.12258e-10	-1.0813	3.18493e-06	-2.12258e-10	-1.04817
159914868	chr2:159914868:T:A	2.07706e-07	-2.12258e-10	-0.286847	1.61448e-07	-2.12258e-10	-0.0741173	8.72263e-06	-2.12258e-10	-0.0406827
159915064	chr2:159915064:C:T	3.1047e-07	-2.12258e-10	0.115114	1.63198e-07	-2.12258e-10	-0.0633315	9.80184e-06	-2.12258e-10	0.0759663
159915445	chr2:159915445:C:T	4.62182e-08	-1.7896	-3.10475e-10	5.13445e-08	-1.21974	-3.10475e-10	3.11204e-06	-1.07133	-3.10475e-10
159915549	chr2:159915549:T:G	1.40183e-06	0.216263	1.4063	2.72144e-06	0.802222	1.9484	0.000162488	1.21204	1.67196
159916180	chr2:159916180:C:T	4.66759e-07	-1.73768	2.26053	4.67992e-07	-1.65471	2.64486	3.61682e-05	-0.924127	2.3057
159917066	chr2:159917066:C:G	7.96169e-08	-2.12258e-10	-1.24575	4.95485e-08	-2.12258e-10	-1.25535	2.59444e-06	-2.12258e-10	-1.25323
159917156	chr2:159917156:T:G	3.41892e-07	-2.12258e-10	0.211524	1.78331e-07	-2.12258e-10	0.0253447	1.0776e-05	-2.12258e-10	0.170721
159917528	chr2:159917528:TATA:T	4.48216e-07	-1.75681	2.23911	4.46703e-07	-1.67923	2.62282	3.72881e-05	-0.872695	2.28477
159917904	chr2:159917904:T:C	7.99998e-08	-2.12258e-10	-1.24095	4.97598e-08	-2.12258e-10	-1.25109	2.60589e-06	-2.12258e-10	-1.24883
159917941	chr2:159917941:C:T	4.40254e-07	-1.74482	2.2092	4.39091e-07	-1.66351	2.58992	3.49773e-05	-0.90551	2.25361
159918314	chr2:159918314:T:A	5.50677e-08	-0.692453	-0.921957	5.02189e-08	-0.209865	-1.03204	5.06946e-07	-1.8324	-1.05356
159918460	chr2:159918460:C:T	5.20095e-08	-1.67155	-3.10475e-10	2.66005e-08	-1.87737	-3.10475e-10	7.23501e-05	2.07491	-3.10475e-10
159918733	chr2:159918733:T:G	5.19124e-08	-1.67341	-3.10475e-10	2.66056e-08	-1.87718	-3.10475e-10	7.17824e-05	2.06704	-3.10475e-10
159918894	chr2:159918894:T:C	7.36199e-08	-1.32406	-3.10475e-10	2.67961e-08	-1.87004	-3.10475e-10	1.38669e-06	-1.87969	-3.10475e-10
159918955	chr2:159918955:G:C	6.28164e-08	-0.53496	-0.947797	5.91124e-08	-0.0256299	-1.05323	4.84175e-07	-1.85816	-1.07375
159919861	chr2:159919861:T:C	6.98126e-08	-0.461403	-0.915755	1.19886e-07	0.244859	-0.616615	7.46498e-06	0.60312	-0.799501
159919866	chr2:159919866:A:T	7.54705e-08	-0.517087	-0.782144	7.0234e-08	0.00614726	-0.912613	5.52268e-07	-1.86123	-0.939093
159919971	chr2:159919971:G:C	6.24685e-08	-0.654171	-0.834139	5.73083e-08	-0.153605	-0.956248	5.4e-07	-1.84191	-0.980879
159920011	chr2:159920011:C:T	7.99172e-08	-2.12258e-10	-1.24198	4.94162e-08	-2.12258e-10	-1.25802	2.60683e-06	-2.12258e-10	-1.24847
159920164	chr2:159920164:T:C	1.58967e-06	0.279516	1.46879	3.1154e-06	0.870492	2.01532	0.000187971	1.2961	1.73359
159920355	chr2:159920355:C:T	2.9215e-07	0.916119	-0.861824	1.621e-08	-1.81724	-0.555423	5.89396e-06	0.37115	-0.803826
159920677	chr2:159920677:C:T	5.30166e-07	1.78599	-1.13577	1.18037e-08	-1.8762	-0.813684	2.6646e-06	-0.155438	-1.07111
159921004	chr2:159921004:T:C	5.30077e-08	-1.65254	-3.10475e-10	2.6811e-08	-1.86949	-3.10475e-10	1.43294e-06	-1.84687	-3.10475e-10
159921689	chr2:159921689:C:T	1.30822e-07	-0.0962129	-0.652918	1.35241e-07	0.555232	-0.80647	6.02901e-07	-1.87744	-0.835166
159921788	chr2:159921788:G:A	4.71824e-07	-2.12258e-10	0.533634	2.4257e-07	-2.12258e-10	0.332993	1.47902e-05	-2.12258e-10	0.487359
159921911	chr2:159921911:T:A	6.28936e-08	-0.544383	-0.937145	1.06297e-07	0.153044	-0.645109	6.62651e-06	0.50913	-0.824655
159921990	chr2:159921990:C:G	4.91935e-08	-1.72721	-3.10475e-10	4.52299e-08	-1.34654	-3.10475e-10	2.19914e-06	-1.41854	-3.10475e-10
159922337	chr2:159922337:C:T	1.367e-07	-0.0961446	-0.609039	1.39616e-07	0.549676	-0.769078	6.24995e-07	-1.87743	-0.799186
159922435	chr2:159922435:T:C	2.85498e-07	0.81142	-0.780156	8.95106e-09	-1.87533	-1.09119	8.03225e-07	-1.49914	-0.926581
159922455	chr2:159922455:T:C	1.37725e-07	-0.0914699	-0.606245	1.40992e-07	0.557242	-0.76684	6.26554e-07	-1.87722	-0.796902
159922634	chr2:159922634:C:T	9.44995e-05	5.3268	0.506581	5.58246e-06	3.21428	0.254809	0.000887121	4.34624	0.235136
159922648	chr2:159922648:C:G	4.86033e-08	-1.50512	-0.234158	4.68291e-08	-1.42486	0.113066	2.06219e-06	-1.2955	-0.187333
159922851	chr2:159922851:C:T	9.67646e-08	-2.12258e-10	-1.05069	5.76351e-08	-2.12258e-10	-1.10417	3.11286e-06	-2.12258e-10	-1.07106
159922921	chr2:159922921:T:C	1.18073e-07	-0.439112	-0.412556	7.76539e-08	-0.438254	-0.367782	5.33776e-06	-0.202333	-0.329464
159922929	chr2:159922929:G:C	9.41319e-06	-2.12258e-10	3.52689	9.2197e-06	-2.12258e-10	3.9708	0.000540601	-2.12258e-10	4.08608
159923012	chr2:159923012:A:C	1.35563e-07	-0.0945367	-0.618996	1.3874e-07	0.552299	-0.777997	6.19673e-07	-1.87742	-0.807741
159923021	chr2:159923021:C:A	3.47568e-07	0.94939	-0.721401	1.6404e-08	-1.53198	-0.828787	9.76117e-07	-1.45619	-0.774583
159923086	chr2:159923086:A:C	9.48804e-08	-2.12258e-10	-1.07036	5.62441e-08	-2.12258e-10	-1.1286	3.00588e-06	-2.12258e-10	-1.10603
159923419	chr2:159923419:C:T	4.88386e-08	-1.44861	-0.285838	4.69049e-08	-1.36107	0.0508991	1.82735e-06	-1.36322	-0.240514
159923465	chr2:159923465:C:G	4.99787e-08	-1.47272	-0.238657	4.82424e-08	-1.38733	0.105275	1.97013e-06	-1.3362	-0.192303
159923689	chr2:159923689:A:C	2.36264e-07	-2.12258e-10	-0.158022	1.56068e-07	-2.12258e-10	-0.108008	8.03118e-06	-2.12258e-10	-0.123272
159923833	chr2:159923833:A:G	9.40938e-08	-2.12258e-10	-1.07868	5.70338e-08	-2.12258e-10	-1.11465	3.00554e-06	-2.12258e-10	-1.10615
159923921	chr2:159923921:C:T	5.12994e-08	-1.40058	-0.284713	4.93954e-08	-1.31075	0.0523049	1.74003e-06	-1.41344	-0.239256
159923968	chr2:159923968:T:G	4.75744e-08	-1.44948	-0.311198	4.54512e-08	-1.36322	0.0215621	1.78228e-06	-1.36226	-0.266452
159924120	chr2:159924120:G:C	5.02353e-08	-1.43508	-0.271173	4.83715e-08	-1.34726	0.0678703	1.82883e-06	-1.37743	-0.225494
159924415	chr2:159924415:G:A	4.3826e-08	-1.4405	-0.402241	4.13591e-08	-1.35215	-0.0838608	1.6046e-06	-1.37415	-0.359581
159924426	chr2:159924426:T:A	4.25933e-08	-1.48466	-0.386618	4.0146e-08	-1.40025	-0.0655225	1.71409e-06	-1.32426	-0.343461
159924436	chr2:159924436:T:C	9.25796e-08	-2.12258e-10	-1.0949	5.54449e-08	-2.12258e-10	-1.14291	2.98316e-06	-2.12258e-10	-1.11362
159924527	chr2:159924527:G:A	7.78124e-08	-2.12258e-10	-1.26867	4.85534e-08	-2.12258e-10	-1.27563	2.54082e-06	-2.12258e-10	-1.27412
159924536	chr2:159924536:G:A	1.20269e-06	0.105224	1.36412	2.32709e-06	0.695985	1.89809	0.000138186	1.09931	1.62269
159924796	chr2:159924796:T:G	1.74208e-07	0.148346	-0.611068	1.88238e-07	0.851002	-0.771593	6.38742e-07	-1.85632	-0.798538
159924917	chr2:159924917:A:T	1.01728e-06	0.13525	1.16667	1.96448e-06	0.74221	1.68248	0.000117965	1.14678	1.417
159924931	chr2:159924931:C:A	1.58051e-07	0.404631	-0.964686	1.61593e-08	-1.37648	-0.999326	9.27467e-07	-1.29713	-0.98477
159925258	chr2:159925258:C:T	2.22405e-07	0.301197	-0.519667	1.92287e-07	0.78505	-0.684358	6.89765e-07	-1.86241	-0.715602
159925387	chr2:159925387:A:G	2.92745e-06	0.0288001	2.33012	4.83653e-07	-0.996115	2.01918	3.2005e-05	-1.0619	2.32119
159925474	chr2:159925474:C:A	5.2239e-08	-1.66714	-3.10475e-10	2.6588e-08	-1.87784	-3.10475e-10	7.3225e-05	2.08693	-3.10475e-10
159925581	chr2:159925581:TG:T	7.67226e-08	-2.12258e-10	-1.28278	4.79612e-08	-2.12258e-10	-1.28791	2.51681e-06	-2.12258e-10	-1.28361
159925641	chr2:159925641:T:C	6.00047e-06	-2.12258e-10	3.07662	6.0401e-06	-2.12258e-10	3.54788	0.000353156	-2.12258e-10	3.66031
159925824	chr2:159925824:T:C	2.84243e-06	2.10862	0.220825	8.23649e-07	1.39746	0.157985	9.69813e-06	-0.0768469	0.142176
159925985	chr2:159925985:G:A	5.45803e-08	-1.6233	-3.10475e-10	2.65535e-08	-1.87914	-3.10475e-10	1.393e-06	-1.87514	-3.10475e-10
159926173	chr2:159926173:A:T	8.24452e-08	-0.192512	-1.01833	2.05599e-08	-1.08449	-1.05047	1.16794e-06	-1.01431	-1.03706
159926221	chr2:159926221:A:G	2.71382e-07	-0.98705	0.967605	2.49254e-07	-0.877104	1.23728	4.17672e-06	-1.72319	0.946113
159926324	chr2:159926324:A:G	1.97556e-07	0.323238	-0.660191	1.74162e-07	0.782456	-0.780768	6.22162e-07	-1.86194	-0.819216
159926543	chr2:159926543:C:T	9.5128e-08	-2.12258e-10	-1.06775	5.25393e-08	-2.12258e-10	-1.19674	2.71184e-06	-2.12258e-10	-1.20897
159926826	chr2:159926826:A:G	1.80497e-06	-2.12258e-10	1.87533	9.39205e-07	-2.12258e-10	1.68674	6.18081e-05	-2.12258e-10	1.91743
159926902	chr2:159926902:G:A	5.55104e-08	-1.6064	-3.10475e-10	2.6549e-08	-1.87931	-3.10475e-10	9.33317e-05	2.32956	-3.10475e-10
159926906	chr2:159926906:G:A	6.13181e-08	-1.5069	-3.10475e-10	6.20345e-08	-1.03061	-3.10475e-10	3.04768e-06	-1.09222	-3.10475e-10
159927013	chr2:159927013:A:G	1.85119e-08	-1.84965	-0.854907	1.4018e-08	-1.5106	-1.00736	6.22055e-07	-1.66121	-1.02012
159927168	chr2:159927168:C:T	2.02058e-06	-2.12258e-10	1.98817	1.04785e-06	-2.12258e-10	1.7962	6.92377e-05	-2.12258e-10	2.03094
159927190	chr2:159927190:T:C	1.97319e-06	-2.12258e-10	1.96444	1.02395e-06	-2.12258e-10	1.77313	6.76006e-05	-2.12258e-10	2.00701
159927250	chr2:159927250:C:A	4.38922e-08	-1.84124	-3.10475e-10	3.66543e-08	-1.55677	-3.10475e-10	1.82849e-06	-1.60311	-3.10475e-10
159927379	chr2:159927379:A:T	3.3631e-07	-2.12258e-10	0.195061	2.38977e-07	-2.12258e-10	0.318069	1.27611e-05	-2.12258e-10	0.339795
159928398	chr2:159928398:C:T	5.0259e-06	-2.12258e-10	2.89939	5.0169e-06	-2.12258e-10	3.36227	0.000292641	-2.12258e-10	3.47234
159928602	chr2:159928602:A:T	1.86034e-06	-2.12258e-10	1.90554	9.67603e-07	-2.12258e-10	1.71652	6.37466e-05	-2.12258e-10	1.94831
159928640	chr2:159928640:A:G	7.69763e-08	-2.12258e-10	-1.27948	4.80044e-08	-2.12258e-10	-1.28701	2.51957e-06	-2.12258e-10	-1.28251
159928799	chr2:159928799:T:C	1.80023e-06	-2.12258e-10	1.8727	9.37287e-07	-2.12258e-10	1.68469	6.16727e-05	-2.12258e-10	1.91524
159929177	chr2:159929177:C:G	5.07023e-06	-2.12258e-10	2.90817	5.06351e-06	-2.12258e-10	3.37152	0.000295393	-2.12258e-10	3.4817
159929353	chr2:159929353:A:G	5.15417e-08	-1.68058	-3.10475e-10	2.66234e-08	-1.87651	-3.10475e-10	6.86736e-05	2.02276	-3.10475e-10
159929760	chr2:159929760:A:G	1.76467e-06	-2.12258e-10	1.85275	9.4004e-07	-2.12258e-10	1.68762	6.19647e-05	-2.12258e-10	1.91996
159929948	chr2:159929948:T:C	2.50233e-07	-2.12258e-10	-0.10058	1.65593e-07	-2.12258e-10	-0.0487678	8.35347e-06	-2.12258e-10	-0.083926
159930003	chr2:159930003:T:C	9.20178e-08	-2.12258e-10	-1.10099	5.51334e-08	-2.12258e-10	-1.14854	2.96631e-06	-2.12258e-10	-1.11928
159930344	chr2:159930344:C:T	8.39182e-08	-0.282456	-0.910674	2.39218e-08	-1.03559	-0.947922	1.35764e-06	-0.969097	-0.931757
159930698	chr2:159930698:C:G	1.24923e-07	-2.12258e-10	-0.795277	7.51769e-08	-2.12258e-10	-0.838454	4.0389e-06	-2.12258e-10	-0.81063
159930711	chr2:159930711:C:A	7.58768e-08	-0.0437946	-1.25007	3.93246e-08	-0.189737	-1.29671	4.00604e-07	-1.87394	-1.24745
159931153	chr2:159931153:T:C	2.13152e-07	-2.12258e-10	-0.260968	1.40981e-07	-2.12258e-10	-0.209675	7.68494e-06	-2.12258e-10	-0.167341
159931531	chr2:159931531:G:A	1.04812e-06	0.188439	1.14335	2.01563e-06	0.796666	1.65372	0.000122128	1.21009	1.38838
159931936	chr2:159931936:AACTG:A	7.70475e-08	-2.12258e-10	-1.27855	4.8143e-08	-2.12258e-10	-1.28412	2.51856e-06	-2.12258e-10	-1.28292
159932081	chr2:159932081:A:T	2.10863e-07	-2.12258e-10	-0.271764	1.02406e-07	-2.12258e-10	-0.529355	5.22783e-06	-2.12258e-10	-0.552608
159932300	chr2:159932300:T:C	3.78423e-07	-2.12258e-10	0.313041	2.06801e-07	-2.12258e-10	0.17346	1.16741e-05	-2.12258e-10	0.250769
159932473	chr2:159932473:C:T	9.91521e-08	-2.12258e-10	-1.02632	5.8894e-08	-2.12258e-10	-1.08256	3.18589e-06	-2.12258e-10	-1.04787
159932829	chr2:159932829:T:C	3.21323e-07	-2.12258e-10	0.149475	1.76836e-07	-2.12258e-10	0.0169236	9.94386e-06	-2.12258e-10	0.0903518
159933893	chr2:159933893:T:C	1.31032e-06	1.55505	-3.10475e-10	1.98458e-07	0.132281	-3.10475e-10	1.34649e-05	0.393484	-3.10475e-10
159934263	chr2:159934263:A:G	5.27911e-08	-0.469433	-1.1872	2.15199e-08	-0.879897	-1.20942	1.23263e-06	-0.798428	-1.19903
159934290	chr2:159934290:T:A	9.40628e-07	0.142832	1.08074	1.77973e-06	0.7415	1.58442	0.000107753	1.1507	1.32254
159934371	chr2:159934371:C:G	9.76919e-07	0.13235	1.12908	1.86493e-06	0.733895	1.63878	0.000112632	1.14294	1.37458
159934553	chr2:159934553:G:C	3.39756e-06	-2.12258e-10	2.50784	1.75357e-06	-2.12258e-10	2.31111	0.000117135	-2.12258e-10	2.55672
159934850	chr2:159934850:A:G	7.563e-08	-2.12258e-10	-1.29712	4.75639e-08	-2.12258e-10	-1.29622	2.48496e-06	-2.12258e-10	-1.29635
159935398	chr2:159935398:C:A	6.04202e-08	-0.408421	-1.11323	2.18875e-08	-0.934724	-1.13766	1.24449e-06	-0.862033	-1.12584
159936244	chr2:159936244:C:T	1.18374e-07	-2.12258e-10	-0.849126	6.90831e-08	-2.12258e-10	-0.922987	3.75469e-06	-2.12258e-10	-0.883598
159936331	chr2:159936331:C:T	1.05573e-07	-2.12258e-10	-0.963574	5.60177e-08	-2.12258e-10	-1.13263	2.87738e-06	-2.12258e-10	-1.14973
159936394	chr2:159936394:T:C	1.41852e-08	-1.80867	-1.16211	1.10477e-08	-1.52619	-1.22988	4.91795e-07	-1.67779	-1.23851
159936483	chr2:159936483:T:C	4.70332e-08	-0.60407	-1.16805	2.47803e-08	-0.75697	-1.19128	1.41757e-06	-0.677952	-1.17971
159937104	chr2:159937104:T:C	9.31855e-08	-2.12258e-10	-1.08838	5.57655e-08	-2.12258e-10	-1.13714	3.00319e-06	-2.12258e-10	-1.10693
159937316	chr2:159937316:A:G	6.88126e-07	-0.0604443	0.971444	1.29311e-06	0.531296	1.47521	7.69969e-05	0.919934	1.21723
159937724	chr2:159937724:G:T	3.87922e-07	-2.12258e-10	0.337832	2.76489e-07	-2.12258e-10	0.463874	1.47129e-05	-2.12258e-10	0.482119
159937847	chr2:159937847:A:G	3.92206e-07	-2.12258e-10	0.348815	2.12999e-07	-2.12258e-10	0.20299	1.20574e-05	-2.12258e-10	0.283078
159938046	chr2:159938046:A:C	5.10042e-07	-2.12258e-10	0.611521	2.94122e-07	-2.12258e-10	0.525698	1.69415e-05	-2.12258e-10	0.623166
159938416	chr2:159938416:T:C	5.57721e-07	-2.12258e-10	0.700887	3.30095e-07	-2.12258e-10	0.641083	2.00159e-05	-2.12258e-10	0.789925
159938576	chr2:159938576:G:C	4.99008e-07	-2.12258e-10	0.589649	2.96411e-07	-2.12258e-10	0.53345	1.78936e-05	-2.12258e-10	0.67784
159938745	chr2:159938745:G:A	5.41212e-08	-0.445183	-1.18656	2.11598e-08	-0.897618	-1.20858	1.20309e-06	-0.823541	-1.19817
159939308	chr2:159939308:C:G	1.93393e-07	-2.12258e-10	-0.358249	1.27398e-07	-2.12258e-10	-0.310978	6.9069e-06	-2.12258e-10	-0.274083
159939415	chr2:159939415:A:C	7.67441e-08	-1.2825	-3.10475e-10	2.93723e-08	-1.77824	-3.10475e-10	1.51774e-06	-1.78938	-3.10475e-10
159939714	chr2:159939714:A:G	9.57424e-08	-2.12258e-10	-1.06131	5.71078e-08	-2.12258e-10	-1.11336	3.08203e-06	-2.12258e-10	-1.08102
159940068	chr2:159940068:G:A	2.85072e-07	-2.12258e-10	0.0297698	2.02681e-07	-2.12258e-10	0.153334	1.08106e-05	-2.12258e-10	0.173921
159940101	chr2:159940101:T:C	4.22609e-07	-2.12258e-10	0.423476	2.39939e-07	-2.12258e-10	0.322087	1.42907e-05	-2.12258e-10	0.453004
159941086	chr2:159941086:A:C	4.88468e-08	-0.548718	-1.18557	6.37195e-08	0.243892	-1.2477	3.93911e-07	-1.87877	-1.25947
159941182	chr2:159941182:T:C	3.58086e-06	-2.12258e-10	2.56039	1.80279e-06	-2.12258e-10	2.33879	0.000121707	-2.12258e-10	2.59501
159941337	chr2:159941337:T:C	5.9165e-08	-1.54264	-3.10475e-10	1.27584e-07	-0.309521	-3.10475e-10	9.00008e-06	-0.00937011	-3.10475e-10
159942036	chr2:159942036:C:T	3.1111e-07	-2.12258e-10	0.117175	2.06976e-07	-2.12258e-10	0.174306	1.04839e-05	-2.12258e-10	0.143239
159942917	chr2:159942917:A:G	1.72588e-07	-2.12258e-10	-0.472062	1.18694e-07	-2.12258e-10	-0.381752	6.31403e-06	-2.12258e-10	-0.36383
159942976	chr2:159942976:T:C	9.04036e-08	-2.12258e-10	-1.11869	5.96384e-08	-2.12258e-10	-1.07	3.04997e-06	-2.12258e-10	-1.09147
159943014	chr2:159943014:C:T	1.05574e-07	-2.12258e-10	-0.963559	6.1349e-08	-2.12258e-10	-1.04172	3.36523e-06	-2.12258e-10	-0.993107
159943114	chr2:159943114:TG:T	1.58716e-05	4.59025	-0.540939	1.17222e-08	-1.72028	-0.976535	6.26433e-07	-1.87674	-0.797578
159943153	chr2:159943153:A:G	3.2905e-07	0.881849	-0.708612	9.35753e-09	-1.8791	-1.04302	7.98758e-07	-1.56453	-0.866769
159943850	chr2:159943850:G:T	1.49816e-07	-2.12258e-10	-0.613564	9.05307e-08	-2.12258e-10	-0.652609	4.84717e-06	-2.12258e-10	-0.628209
159944091	chr2:159944091:A:ACT	1.77787e-06	-2.12258e-10	1.8602	9.91393e-07	-2.12258e-10	1.74081	5.86949e-05	-2.12258e-10	1.86575
159944117	chr2:159944117:A:G	2.19124e-08	-1.34629	-1.18963	2.2997e-08	-0.874869	-1.14807	5.69832e-07	-1.65782	-1.1112
159944383	chr2:159944383:T:C	1.00242e-07	-2.12258e-10	-1.01538	5.929e-08	-2.12258e-10	-1.07586	3.20748e-06	-2.12258e-10	-1.04112
159944441	chr2:159944441:G:A	1.10621e-07	-1.15674	0.23988	9.82896e-08	-0.529019	-0.0413601	1.40972e-06	-1.77646	-0.0867484
159945520	chr2:159945520:C:G	5.62592e-08	-1.593	-3.10475e-10	2.65703e-08	-1.8785	-3.10475e-10	9.6471e-05	2.36264	-3.10475e-10
159945609	chr2:159945609:T:C	5.54467e-08	-1.60755	-3.10475e-10	2.65502e-08	-1.87926	-3.10475e-10	9.10083e-05	2.30435	-3.10475e-10
159946064	chr2:159946064:T:C	5.5866e-08	-1.60002	-3.10475e-10	2.65593e-08	-1.87892	-3.10475e-10	9.36426e-05	2.33288	-3.10475e-10
159947747	chr2:159947747:G:T	1.52895e-06	1.70936	-3.10475e-10	2.09099e-07	0.18451	-3.10475e-10	1.55796e-05	0.53936	-3.10475e-10
159947889	chr2:159947889:CAGAG:C	7.97099e-08	-1.35973	0.115152	6.40773e-08	-0.841732	-0.156475	1.40537e-06	-1.66817	-0.198134
159947899	chr2:159947899:G:C	8.52496e-08	-1.3296	0.15221	6.90592e-08	-0.797638	-0.125695	1.41897e-06	-1.68719	-0.169475
159948295	chr2:159948295:C:T	8.61369e-08	-2.12258e-10	-1.16703	5.8836e-08	-2.12258e-10	-1.08354	3.12692e-06	-2.12258e-10	-1.06655
159948480	chr2:159948480:C:T	1.17918e-07	-2.12258e-10	-0.852986	6.97294e-08	-2.12258e-10	-0.913676	3.85991e-06	-2.12258e-10	-0.855959
159948732	chr2:159948732:T:C	1.40174e-06	1.75869	-0.136194	1.29418e-07	0.214919	-0.510173	9.31451e-06	0.573245	-0.548275
159950025	chr2:159950025:G:A	7.56322e-08	-2.12258e-10	-1.29709	4.76204e-08	-2.12258e-10	-1.29504	2.48402e-06	-2.12258e-10	-1.29672
159950450	chr2:159950450:C:T	2.9238e-07	-2.12258e-10	0.0550836	1.73694e-07	-2.12258e-10	-0.00100342	1.02336e-05	-2.12258e-10	0.119077
159950564	chr2:159950564:C:T	1.66674e-07	0.672137	-1.17907	1.12756e-08	-1.47688	-1.25878	6.90883e-07	-1.31715	-1.25924
159950630	chr2:159950630:A:G	1.61093e-06	1.7616	-3.10475e-10	2.17061e-07	0.221883	-3.10475e-10	1.62165e-05	0.579427	-3.10475e-10
159950638	chr2:159950638:G:A	1.01373e-07	-2.12258e-10	-1.00417	6.01654e-08	-2.12258e-10	-1.0612	3.26276e-06	-2.12258e-10	-1.02403
159950922	chr2:159950922:T:G	7.39547e-08	-1.74587	0.426349	1.70701e-07	-0.929002	0.910619	8.35825e-06	-0.77045	0.687094
159951086	chr2:159951086:A:T	1.63331e-07	-2.12258e-10	-0.52719	1.11983e-07	-2.12258e-10	-0.439955	5.94929e-06	-2.12258e-10	-0.423331
159951231	chr2:159951231:A:T	1.20785e-08	-1.87936	-1.25219	1.15915e-08	-1.41091	-1.29711	6.8982e-07	-1.29831	-1.27962
159951316	chr2:159951316:T:C	8.57069e-07	-2.12258e-10	1.13055	4.92928e-07	-2.12258e-10	1.04207	2.87429e-05	-2.12258e-10	1.15179
159951564	chr2:159951564:C:T	1.00282e-05	4.00324	-0.413055	1.17834e-08	-1.80016	-0.891442	7.16635e-07	-1.84897	-0.690824
159951724	chr2:159951724:T:C	2.14719e-07	-2.12258e-10	-0.253643	1.25241e-07	-2.12258e-10	-0.328059	7.26613e-06	-2.12258e-10	-0.223379
159951744	chr2:159951744:A:G	3.26582e-07	-2.12258e-10	0.165709	2.29577e-07	-2.12258e-10	0.277942	1.1414e-05	-2.12258e-10	0.228234
159951803	chr2:159951803:T:C	9.71023e-06	4.10142	-0.54346	1.09237e-08	-1.78914	-0.978224	6.39625e-07	-1.85503	-0.798443
159951910	chr2:159951910:T:G	1.10684e-07	-2.12258e-10	-0.916294	7.4853e-08	-2.12258e-10	-0.842772	3.7835e-06	-2.12258e-10	-0.875953
159952070	chr2:159952070:T:C	8.96339e-08	-2.12258e-10	-1.12724	5.37969e-08	-2.12258e-10	-1.17308	2.88581e-06	-2.12258e-10	-1.1468
159953092	chr2:159953092:C:T	5.00783e-08	-1.70938	-3.10475e-10	5.10344e-08	-1.2258	-3.10475e-10	2.44981e-06	-1.3106	-3.10475e-10
159953104	chr2:159953104:T:C	7.60287e-08	-2.12258e-10	-1.29186	4.75694e-08	-2.12258e-10	-1.29611	2.49154e-06	-2.12258e-10	-1.2937
159953197	chr2:159953197:G:T	5.5669e-06	-2.12258e-10	3.00162	5.2703e-06	-2.12258e-10	3.41154	0.000306651	-2.12258e-10	3.51911
159953920	chr2:159953920:G:A	5.80027e-08	-1.56248	-3.10475e-10	2.65744e-08	-1.87835	-3.10475e-10	1.40932e-06	-1.8635	-3.10475e-10
159953927	chr2:159953927:G:A	4.59277e-08	-1.7959	-3.10475e-10	3.60385e-08	-1.57371	-3.10475e-10	2.50036e-06	-1.29017	-3.10475e-10
159953948	chr2:159953948:C:T	5.12798e-06	-2.12258e-10	2.91949	5.08638e-06	-2.12258e-10	3.37602	0.000296357	-2.12258e-10	3.48496
159954673	chr2:159954673:A:G	8.71611e-08	-1.16433	0.00911957	8.11028e-08	-0.556112	-0.206469	1.18975e-06	-1.77083	-0.262028
159955612	chr2:159955612:T:C	1.03281e-07	-2.12258e-10	-0.985514	5.55839e-08	-2.12258e-10	-1.14041	2.86018e-06	-2.12258e-10	-1.15572
159955902	chr2:159955902:G:C	8.64624e-07	-2.12258e-10	1.13932	4.94984e-07	-2.12258e-10	1.04623	2.89607e-05	-2.12258e-10	1.15934
159956900	chr2:159956900:G:A	4.29668e-08	-1.86254	-3.10475e-10	3.4108e-08	-1.62877	-3.10475e-10	1.70806e-06	-1.67125	-3.10475e-10
159957942	chr2:159957942:C:A	1.05651e-07	-1.18687	0.224035	9.3063e-08	-0.569058	-0.0559639	1.40465e-06	-1.76549	-0.101325
159958081	chr2:159958081:C:T	7.66747e-08	-2.12258e-10	-1.2834	4.76981e-08	-2.12258e-10	-1.29341	2.50667e-06	-2.12258e-10	-1.28765
159958556	chr2:159958556:G:T	4.30338e-08	-1.86099	-3.10475e-10	3.34576e-08	-1.64802	-3.10475e-10	1.66317e-06	-1.69788	-3.10475e-10
159958582	chr2:159958582:T:C	5.76745e-08	-1.36242	-0.205742	4.90888e-08	-0.858096	-0.406572	1.09006e-06	-1.66273	-0.457634
159958630	chr2:159958630:A:C	5.3437e-08	-1.39343	-0.251043	4.51539e-08	-0.902533	-0.445688	1.07327e-06	-1.64155	-0.494345
159958705	chr2:159958705:C:A	1.54128e-07	-0.58519	-3.10475e-10	2.76355e-07	0.463387	-3.10475e-10	1.72947e-05	0.643794	-3.10475e-10
159958823	chr2:159958823:T:C	7.56285e-08	-2.12258e-10	-1.29714	4.75483e-08	-2.12258e-10	-1.29655	2.48306e-06	-2.12258e-10	-1.29711
159959126	chr2:159959126:C:T	8.02335e-08	-2.12258e-10	-1.23803	5.03378e-08	-2.12258e-10	-1.23954	2.62435e-06	-2.12258e-10	-1.24177
159960296	chr2:159960296:C:T	1.04304e-06	1.32692	-3.10475e-10	2.17568e-07	0.224214	-3.10475e-10	9.73805e-06	0.0694373	-3.10475e-10
159960732	chr2:159960732:A:G	1.26651e-08	-1.85966	-1.22446	9.48207e-09	-1.61723	-1.29166	5.55528e-07	-1.53641	-1.25803
159961452	chr2:159961452:C:T	6.26498e-08	-1.41564	-0.069771	5.0009e-08	-0.928313	-0.317782	1.24331e-06	-1.63436	-0.354467
159961475	chr2:159961475:T:C	2.66428e-06	2.62278	-0.358064	8.30088e-07	1.98133	-0.418101	5.6239e-05	2.17055	-0.347543
159961977	chr2:159961977:A:T	9.45328e-08	-2.12258e-10	-1.07402	5.6451e-08	-2.12258e-10	-1.12492	3.04419e-06	-2.12258e-10	-1.09337
159962087	chr2:159962087:A:G	4.8585e-08	-1.39905	-0.340605	4.12868e-08	-0.913595	-0.524161	9.93787e-07	-1.64375	-0.56909
159962089	chr2:159962089:A:G	4.77919e-08	-1.42872	-0.3274	4.00436e-08	-0.956045	-0.512283	1.02737e-06	-1.62204	-0.557562
159962880	chr2:159962880:T:C	5.7745e-08	-1.56694	-3.10475e-10	2.6673e-08	-1.87465	-3.10475e-10	9.93611e-05	2.39216	-3.10475e-10
159962910	chr2:159962910:C:CA	5.43649e-08	-1.62725	-3.10475e-10	2.73688e-08	-1.8489	-3.10475e-10	3.19026e-06	-1.0465	-3.10475e-10
159962912	chr2:159962912:T:TACCTAATG	5.42592e-08	-1.6292	-3.10475e-10	2.735e-08	-1.84958	-3.10475e-10	3.20278e-06	-1.04259	-3.10475e-10
159963293	chr2:159963293:A:G	6.47161e-08	-1.74411	0.291148	1.47262e-07	-0.917965	0.751881	7.24115e-06	-0.760691	0.533868
159963518	chr2:159963518:C:T	6.79892e-08	-1.77891	0.375285	1.45824e-07	-1.02091	0.845016	7.09113e-06	-0.871078	0.623319
159963899	chr2:159963899:T:C	8.64132e-08	-0.11231	-1.05152	4.21309e-08	-0.216288	-1.20123	4.91765e-07	-1.87265	-1.04371
159964035	chr2:159964035:C:T	1.14361e-07	-2.12258e-10	-0.883613	6.75065e-08	-2.12258e-10	-0.946074	3.62243e-06	-2.12258e-10	-0.919459
159964061	chr2:159964061:C:T	8.32843e-07	1.10187	-3.10475e-10	1.82234e-07	0.0469927	-3.10475e-10	8.19838e-06	-0.102666	-3.10475e-10
159964556	chr2:159964556:G:A	1.42311e-05	4.32672	-0.386515	1.25836e-08	-1.75344	-0.872463	7.18134e-07	-1.86961	-0.668098
159964700	chr2:159964700:C:T	9.78765e-06	3.91425	-0.34835	1.21531e-08	-1.80956	-0.851147	7.55201e-07	-1.84242	-0.644958
159964913	chr2:159964913:G:A	5.21156e-08	-1.66951	-3.10475e-10	2.98743e-08	-1.7613	-3.10475e-10	2.25422e-06	-1.3938	-3.10475e-10
159965084	chr2:159965084:C:T	5.47546e-08	-1.62011	-3.10475e-10	2.65485e-08	-1.87932	-3.10475e-10	7.90287e-05	2.16321	-3.10475e-10
159965261	chr2:159965261:T:C	6.13337e-08	-1.50664	-3.10475e-10	2.69865e-08	-1.86296	-3.10475e-10	1.39208e-06	-1.8758	-3.10475e-10
159965944	chr2:159965944:C:T	8.87714e-08	-2.12258e-10	-1.13691	5.29314e-08	-2.12258e-10	-1.1893	2.8503e-06	-2.12258e-10	-1.15918
159966836	chr2:159966836:C:A	6.56364e-08	-1.79931	0.360467	1.31994e-07	-1.10692	0.831376	6.24521e-06	-0.982816	0.608027
159967161	chr2:159967161:A:G	1.57781e-07	-2.12258e-10	-0.561767	9.52502e-08	-2.12258e-10	-0.601791	5.09786e-06	-2.12258e-10	-0.577782
159967167	chr2:159967167:A:G	3.73005e-07	0.860748	-0.56213	1.03183e-08	-1.8781	-0.946278	9.22115e-07	-1.54515	-0.74254
159967195	chr2:159967195:G:A	1.59693e-07	-2.12258e-10	-0.549717	9.22062e-08	-2.12258e-10	-0.63427	4.99343e-06	-2.12258e-10	-0.59848
159968209	chr2:159968209:C:G	1.31547e-07	-2.12258e-10	-0.743607	7.64992e-08	-2.12258e-10	-0.821018	4.15371e-06	-2.12258e-10	-0.782602
159968670	chr2:159968670:G:A	6.04425e-08	-1.80078	0.279498	1.19366e-07	-1.11208	0.735977	5.67401e-06	-0.988159	0.517452
159969135	chr2:159969135:C:T	7.67264e-08	-2.12258e-10	-1.28273	4.78369e-08	-2.12258e-10	-1.2905	2.5107e-06	-2.12258e-10	-1.28604
159969442	chr2:159969442:G:A	5.99065e-08	-1.81179	0.2816	1.15656e-07	-1.14608	0.738396	5.48061e-06	-1.02493	0.519539
159969835	chr2:159969835:G:A	9.55439e-08	-2.12258e-10	-1.06339	5.70767e-08	-2.12258e-10	-1.1139	3.07962e-06	-2.12258e-10	-1.0818
159970126	chr2:159970126:G:A	6.18305e-08	-1.81223	0.313654	1.19767e-07	-1.14755	0.774799	5.66303e-06	-1.02644	0.553797
159970137	chr2:159970137:T:C	5.68662e-08	-1.58227	-3.10475e-10	2.66239e-08	-1.87649	-3.10475e-10	9.12909e-05	2.30745	-3.10475e-10
159970908	chr2:159970908:C:T	5.96523e-08	-1.53444	-3.10475e-10	5.84748e-08	-1.0897	-3.10475e-10	2.87828e-06	-1.14941	-3.10475e-10
159971476	chr2:159971476:A:G	5.42945e-07	1.36483	-0.690798	9.45751e-09	-1.87725	-1.03424	7.43077e-07	-1.64592	-0.857641
159971502	chr2:159971502:AC:A	1.37971e-05	4.32808	-0.418843	1.30186e-08	-1.7061	-0.885818	7.06097e-07	-1.87579	-0.678819
159971818	chr2:159971818:C:G	6.50219e-07	-2.12258e-10	0.854337	3.47216e-07	-2.12258e-10	0.691649	1.98598e-05	-2.12258e-10	0.782096
159972457	chr2:159972457:G:A	9.63364e-08	-2.12258e-10	-1.05513	5.74999e-08	-2.12258e-10	-1.10652	3.10421e-06	-2.12258e-10	-1.07384
159972992	chr2:159972992:T:C	1.78893e-07	-0.107924	-0.328262	3.49476e-08	-1.1933	-0.411148	1.97302e-06	-1.15354	-0.3735
159973159	chr2:159973159:T:C	1.53566e-07	-0.588844	-3.10475e-10	4.2399e-08	-1.41117	-3.10475e-10	1.98697e-06	-1.51999	-3.10475e-10
159974277	chr2:159974277:A:G	7.68792e-08	-2.12258e-10	-1.28074	4.89127e-08	-2.12258e-10	-1.26826	2.54119e-06	-2.12258e-10	-1.27397
159974408	chr2:159974408:T:C	5.00611e-08	-1.70973	-3.10475e-10	4.67629e-08	-1.31321	-3.10475e-10	2.72324e-06	-1.20478	-3.10475e-10
159974742	chr2:159974742:CTGAG:C	6.1359e-08	-0.531144	-0.975087	1.29756e-08	-1.44174	-1.15349	5.90937e-07	-1.67008	-1.06257
159974752	chr2:159974752:A:G	3.45262e-08	-1.86109	-0.220165	3.22167e-08	-1.20375	-0.482066	1.11266e-06	-1.57785	-0.522005
159974933	chr2:159974933:A:G	5.44184e-08	-1.62627	-3.10475e-10	2.74654e-08	-1.84537	-3.10475e-10	2.93353e-06	-1.1304	-3.10475e-10
159975106	chr2:159975106:T:C	3.11552e-08	-1.82582	-0.358169	4.5899e-08	-1.27118	-0.0606793	2.27737e-06	-1.17708	-0.206506
159975693	chr2:159975693:G:A	2.7172e-06	-0.0458932	2.33028	1.26565e-06	-0.20458	2.18962	4.45513e-05	-0.726449	2.31649
159975734	chr2:159975734:T:A	7.59423e-08	-2.12258e-10	-1.293	4.80596e-08	-2.12258e-10	-1.28586	2.50257e-06	-2.12258e-10	-1.28929
159975911	chr2:159975911:A:G	1.66104e-08	-1.79017	-1.02277	1.0198e-08	-1.83322	-1.00289	5.20317e-07	-1.86732	-0.992603
159976227	chr2:159976227:T:C	7.64826e-08	-2.12258e-10	-1.28591	4.85675e-08	-2.12258e-10	-1.27534	2.52537e-06	-2.12258e-10	-1.28022
159976677	chr2:159976677:A:G	1.24427e-08	-1.86164	-1.2402	1.37084e-08	-1.25405	-1.28624	5.28443e-07	-1.55216	-1.29226
159977082	chr2:159977082:C:G	5.80181e-08	-1.56222	-3.10475e-10	6.21446e-08	-1.02883	-3.10475e-10	3.38988e-06	-0.985809	-3.10475e-10
159977704	chr2:159977704:A:G	7.65551e-08	-2.12258e-10	-1.28496	4.86198e-08	-2.12258e-10	-1.27427	2.52758e-06	-2.12258e-10	-1.27934
159977715	chr2:159977715:A:G	2.1011e-08	-1.41802	-1.15991	8.30021e-09	-1.86747	-1.17455	4.61699e-07	-1.83948	-1.13996
159977909	chr2:159977909:G:T	2.52472e-08	-1.16243	-1.23183	8.83883e-09	-1.69144	-1.28771	4.12359e-07	-1.82838	-1.26408
159977915	chr2:159977915:G:C	2.45907e-08	-1.1893	-1.23131	8.72098e-09	-1.70506	-1.28751	4.09606e-07	-1.83538	-1.26378
159978066	chr2:159978066:T:C	6.30382e-07	0.823354	-3.10475e-10	8.92638e-08	-0.666702	-3.10475e-10	4.12924e-06	-0.788511	-3.10475e-10
159978399	chr2:159978399:G:A	7.76207e-08	-2.12258e-10	-1.27114	4.95167e-08	-2.12258e-10	-1.25599	2.56951e-06	-2.12258e-10	-1.26289
159978480	chr2:159978480:T:C	5.14857e-05	5.11971	0.106377	2.88984e-08	-1.30623	-0.48828	1.23503e-06	-1.78639	-0.209121
159978596	chr2:159978596:C:T	1.56627e-07	0.383412	-0.952517	1.19752e-08	-1.67857	-0.996885	6.48456e-07	-1.66023	-0.979534
159978792	chr2:159978792:T:C	7.16354e-07	0.951203	-3.10475e-10	1.2147e-07	-0.358631	-3.10475e-10	8.60685e-06	-0.0540446	-3.10475e-10
159978888	chr2:159978888:C:T	2.41146e-08	-1.87138	-0.56878	2.22314e-08	-1.31363	-0.743163	9.22466e-07	-1.50373	-0.78358
159978957	chr2:159978957:T:C	4.1163e-08	-1.57673	-0.328703	1.87901e-08	-1.84604	-0.378928	1.04431e-06	-1.78026	-0.382992
159979395	chr2:159979395:C:T	4.22669e-08	-1.87897	-3.10475e-10	3.16222e-08	-1.70444	-3.10475e-10	1.5583e-06	-1.76301	-3.10475e-10
159980113	chr2:159980113:G:A	3.96815e-06	2.66308	-3.10475e-10	5.83416e-07	1.2106	-3.10475e-10	3.63221e-05	1.38582	-3.10475e-10
159980250	chr2:159980250:G:A	1.92724e-08	-1.43411	-1.23019	7.75945e-09	-1.86998	-1.2394	4.26296e-07	-1.84356	-1.21566
159980858	chr2:159980858:G:A	3.92428e-08	-0.784725	-1.16848	2.49016e-08	-0.683374	-1.25999	4.43688e-07	-1.86215	-1.15708
159980890	chr2:159980890:A:C	6.11909e-07	0.793611	-3.10475e-10	8.74394e-08	-0.687352	-3.10475e-10	4.04973e-06	-0.807952	-3.10475e-10
159980943	chr2:159980943:A:T	7.59805e-08	-2.12258e-10	-1.2925	4.8087e-08	-2.12258e-10	-1.28529	2.50422e-06	-2.12258e-10	-1.28863
159981304	chr2:159981304:T:C	2.80359e-08	-1.86214	-0.427344	2.66739e-08	-1.21439	-0.660216	9.42767e-07	-1.5699	-0.695642
159981329	chr2:159981329:GTA:G	7.23734e-08	-0.319029	-1.0221	1.41676e-08	-1.3224	-1.18494	6.16551e-07	-1.58728	-1.10294
159981338	chr2:159981338:C:T	7.56349e-08	-2.12258e-10	-1.29705	4.75279e-08	-2.12258e-10	-1.29698	2.48334e-06	-2.12258e-10	-1.297
159981410	chr2:159981410:A:G	5.75492e-05	5.23321	0.104214	2.97683e-08	-1.27471	-0.490148	1.24919e-06	-1.77342	-0.210694
159981880	chr2:159981880:T:C	2.69e-08	-1.86362	-0.467226	2.56143e-08	-1.22255	-0.692599	9.18411e-07	-1.56384	-0.727869
159981929	chr2:159981929:T:C	7.56829e-08	-2.12258e-10	-1.29642	4.77362e-08	-2.12258e-10	-1.29261	2.4894e-06	-2.12258e-10	-1.29456
159982119	chr2:159982119:T:C	1.35145e-07	-2.12258e-10	-0.716621	9.2243e-08	-2.12258e-10	-0.633871	4.64079e-06	-2.12258e-10	-0.67172
159982359	chr2:159982359:A:G	7.40456e-08	-0.380886	-0.937405	1.44102e-08	-1.36108	-1.12928	6.44234e-07	-1.61483	-1.03147
159982830	chr2:159982830:C:T	2.50774e-08	-1.87168	-0.529319	2.21523e-08	-1.30974	-0.750615	9.19959e-07	-1.5068	-0.78323
159982900	chr2:159982900:T:C	7.56927e-08	-2.12258e-10	-1.29629	4.77513e-08	-2.12258e-10	-1.29229	2.49e-06	-2.12258e-10	-1.29432
159983170	chr2:159983170:A:G	7.63249e-08	-2.12258e-10	-1.28797	4.84105e-08	-2.12258e-10	-1.27858	2.51875e-06	-2.12258e-10	-1.28284
159983380	chr2:159983380:T:A	9.09059e-05	4.00213	1.79248	4.48027e-06	1.83218	1.41696	0.000612416	2.81804	1.39276
159983391	chr2:159983391:T:C	9.11789e-08	-2.12258e-10	-1.11015	5.45735e-08	-2.12258e-10	-1.15875	2.93332e-06	-2.12258e-10	-1.13047
159983398	chr2:159983398:C:T	4.39725e-08	-1.83941	-3.10475e-10	3.42543e-08	-1.62449	-3.10475e-10	1.93946e-06	-1.54419	-3.10475e-10
159983529	chr2:159983529:A:G	7.63456e-08	-2.12258e-10	-1.2877	4.84293e-08	-2.12258e-10	-1.27819	2.51963e-06	-2.12258e-10	-1.28249
159983859	chr2:159983859:AC:A	4.11826e-08	-0.751542	-1.15341	2.60722e-08	-0.645765	-1.25166	4.48892e-07	-1.86631	-1.14127
159984628	chr2:159984628:G:A	7.79595e-08	0.0213719	-1.28815	1.00665e-08	-1.55268	-1.29641	5.38121e-07	-1.5299	-1.29637
159984796	chr2:159984796:C:T	8.49065e-08	-0.200846	-0.980575	1.56468e-08	-1.24991	-1.15812	6.74311e-07	-1.53234	-1.06833
159984823	chr2:159984823:T:C	1.54747e-08	-1.81692	-1.06684	1.00047e-08	-1.81034	-1.0449	5.04194e-07	-1.85455	-1.03685
159985317	chr2:159985317:G:A	2.68905e-08	-1.85566	-0.475541	2.65612e-08	-1.17737	-0.701475	8.83806e-07	-1.59427	-0.735848
159985372	chr2:159985372:A:T	1.72589e-07	-2.12258e-10	-0.472057	1.14474e-07	-2.12258e-10	-0.417952	5.86811e-06	-2.12258e-10	-0.437071
159985589	chr2:159985589:A:T	3.54745e-08	-1.64291	-0.411249	1.70048e-08	-1.86558	-0.459221	9.27345e-07	-1.81683	-0.465206
159985850	chr2:159985850:T:C	8.98785e-08	-0.109126	-1.01539	1.61624e-08	-1.19399	-1.18162	6.82247e-07	-1.49007	-1.09889
159985885	chr2:159985885:T:C	6.29882e-07	0.82256	-3.10475e-10	8.91614e-08	-0.66785	-3.10475e-10	4.12733e-06	-0.788972	-3.10475e-10
159985916	chr2:159985916:T:G	9.93823e-08	-2.12258e-10	-1.024	5.89604e-08	-2.12258e-10	-1.08143	3.19255e-06	-2.12258e-10	-1.04578
159986176	chr2:159986176:G:A	2.58252e-08	-1.86698	-0.504642	2.34597e-08	-1.27325	-0.729761	9.13254e-07	-1.53439	-0.762952
159986304	chr2:159986304:T:C	1.16008e-07	-0.869312	-3.10475e-10	3.43434e-08	-1.62189	-3.10475e-10	0.000165592	2.90292	-3.10475e-10
159986617	chr2:159986617:C:T	1.29776e-08	-1.77288	-1.28686	7.59069e-09	-1.84205	-1.28932	3.84488e-07	-1.87336	-1.28909
159986829	chr2:159986829:C:T	1.01547e-07	-2.12258e-10	-1.00245	6.01244e-08	-2.12258e-10	-1.06188	3.26101e-06	-2.12258e-10	-1.02457
159986865	chr2:159986865:G:A	1.08419e-07	-2.12258e-10	-0.936969	6.33926e-08	-2.12258e-10	-1.00895	3.41943e-06	-2.12258e-10	-0.977129
159987112	chr2:159987112:T:C	1.45988e-07	0.227999	-0.867444	1.36412e-08	-1.62801	-0.917192	7.41291e-07	-1.60837	-0.897598
159987235	chr2:159987235:GC:G	9.5029e-08	-2.12258e-10	-1.06879	5.66812e-08	-2.12258e-10	-1.12085	3.05853e-06	-2.12258e-10	-1.08867
159987237	chr2:159987237:T:G	9.59096e-08	-2.12258e-10	-1.05957	5.71425e-08	-2.12258e-10	-1.11275	3.08557e-06	-2.12258e-10	-1.07987
159987806	chr2:159987806:A:G	1.68336e-08	-1.87552	-0.92408	1.80149e-08	-1.52118	-0.745917	9.25377e-07	-1.44851	-0.835646
159987877	chr2:159987877:C:T	1.31507e-07	-2.12258e-10	-0.743913	8.95809e-08	-2.12258e-10	-0.663156	4.51511e-06	-2.12258e-10	-0.699174
159988122	chr2:159988122:A:T	2.73814e-08	-1.86572	-0.447384	2.56715e-08	-1.23616	-0.676755	9.42924e-07	-1.55364	-0.711733
159988762	chr2:159988762:AGT:A	5.99484e-07	-2.12258e-10	0.773097	3.17202e-07	-2.12258e-10	0.601241	1.80719e-05	-2.12258e-10	0.687755
159989138	chr2:159989138:C:T	3.03317e-07	-2.12258e-10	0.0918077	2.12342e-07	-2.12258e-10	0.199902	1.05647e-05	-2.12258e-10	0.150916
159989383	chr2:159989383:T:C	1.82733e-08	-1.74226	-0.975274	2.47243e-08	-1.14122	-0.809292	1.29992e-06	-1.05224	-0.892063
159989464	chr2:159989464:A:G	1.06001e-07	-0.959525	-3.10475e-10	3.29073e-08	-1.6646	-3.10475e-10	0.00013651	2.7098	-3.10475e-10
159989714	chr2:159989714:C:T	1.64586e-08	-1.79581	-1.02632	1.0213e-08	-1.8291	-1.00553	5.1981e-07	-1.86523	-0.995669
159989961	chr2:159989961:T:C	4.79752e-05	5.05747	0.0979954	2.81843e-08	-1.32535	-0.494181	1.21898e-06	-1.79245	-0.216141
159990007	chr2:159990007:A:G	1.72611e-07	-2.12258e-10	-0.471933	1.14278e-07	-2.12258e-10	-0.419664	5.79308e-06	-2.12258e-10	-0.44994
159990142	chr2:159990142:G:T	1.07309e-07	-0.947261	-3.10475e-10	3.48777e-08	-1.60645	-3.10475e-10	1.67397e-06	-1.69141	-3.10475e-10
159990890	chr2:159990890:C:A	4.32286e-08	-1.85647	-3.10475e-10	3.37239e-08	-1.64009	-3.10475e-10	1.70292e-06	-1.67426	-3.10475e-10
159990927	chr2:159990927:T:C	1.2607e-08	-1.79446	-1.29426	7.6114e-09	-1.83208	-1.29657	3.83997e-07	-1.86685	-1.29688
159991127	chr2:159991127:A:C	1.73917e-08	-1.79688	-0.970103	2.15451e-08	-1.06509	-1.02306	5.79806e-07	-1.67308	-1.07859
159991156	chr2:159991156:C:T	5.39279e-05	5.13331	0.139118	2.97874e-08	-1.30126	-0.462958	1.27473e-06	-1.78403	-0.17984
159992509	chr2:159992509:A:C	3.41058e-08	-0.872653	-1.22085	2.28188e-08	-0.745859	-1.28485	4.23421e-07	-1.85409	-1.2119
159992876	chr2:159992876:G:A	5.19359e-08	-1.67296	-3.10475e-10	7.30518e-08	-0.867129	-3.10475e-10	4.82311e-06	-0.633184	-3.10475e-10
159993328	chr2:159993328:T:C	7.96959e-08	-2.12258e-10	-1.24475	4.97688e-08	-2.12258e-10	-1.25091	2.66073e-06	-2.12258e-10	-1.228
159993529	chr2:159993529:G:A	1.07496e-07	-2.12258e-10	-0.945515	6.25353e-08	-2.12258e-10	-1.02257	3.36789e-06	-2.12258e-10	-0.992316
159993531	chr2:159993531:C:T	3.55403e-07	0.850167	-0.599887	2.1515e-08	-1.28314	-0.806408	1.32327e-06	-1.11844	-0.808051
159993812	chr2:159993812:T:C	7.96575e-08	-2.12258e-10	-1.24524	5.13929e-08	-2.12258e-10	-1.2188	2.65652e-06	-2.12258e-10	-1.22959
159993814	chr2:159993814:C:A	3.42577e-07	-2.12258e-10	0.213525	2.41089e-07	-2.12258e-10	0.326868	1.19725e-05	-2.12258e-10	0.27601
159993843	chr2:159993843:A:T	2.72437e-08	-1.857	-0.461151	2.67112e-08	-1.18411	-0.689101	8.98702e-07	-1.59055	-0.722859
159993883	chr2:159993883:T:C	1.01768e-07	-2.12258e-10	-1.00028	6.02121e-08	-2.12258e-10	-1.06043	3.26588e-06	-2.12258e-10	-1.02307
159993951	chr2:159993951:C:T	7.58946e-08	-2.12258e-10	-1.29363	4.79966e-08	-2.12258e-10	-1.28717	2.50027e-06	-2.12258e-10	-1.2902
159994004	chr2:159994004:C:A	1.392e-07	-0.452398	-0.234662	6.36961e-08	-0.655001	-0.349174	2.34605e-06	-1.08608	-0.26779
159994205	chr2:159994205:C:T	4.33749e-05	4.93465	0.120014	2.7759e-08	-1.35794	-0.476802	1.22675e-06	-1.8062	-0.196028
159994430	chr2:159994430:AAACT:A	1.26275e-07	-2.12258e-10	-0.784509	8.21304e-08	-2.12258e-10	-0.74999	4.23164e-06	-2.12258e-10	-0.764013
159994894	chr2:159994894:A:AT	1.45008e-08	-1.77871	-1.17006	8.69751e-09	-1.8418	-1.15346	4.43513e-07	-1.87149	-1.14814
159994924	chr2:159994924:A:G	1.47561e-08	-1.75415	-1.17717	8.52243e-09	-1.85464	-1.16096	4.37831e-07	-1.87677	-1.15576
159995797	chr2:159995797:C:T	2.83049e-05	4.62782	-3.10475e-10	4.09914e-08	-1.44494	-3.10475e-10	1.44965e-06	-1.83528	-3.10475e-10
159995806	chr2:159995806:CAG:C	1.19861e-06	1.53315	-0.0672029	2.30601e-07	0.549003	-0.266612	7.88914e-06	-0.0548563	-0.0862602
159996142	chr2:159996142:T:C	8.67518e-08	-2.12258e-10	-1.15992	5.41413e-08	-2.12258e-10	-1.1667	2.84877e-06	-2.12258e-10	-1.15972
159997043	chr2:159997043:T:C	6.97365e-08	-1.37825	-3.10475e-10	2.86563e-08	-1.80292	-3.10475e-10	1.53818e-06	-1.776	-3.10475e-10
159997186	chr2:159997186:C:T	7.56451e-08	-2.12258e-10	-1.29692	4.76291e-08	-2.12258e-10	-1.29485	2.48301e-06	-2.12258e-10	-1.29713
159997232	chr2:159997232:G:T	1.42534e-07	-2.12258e-10	-0.66339	8.63504e-08	-2.12258e-10	-0.699884	4.62258e-06	-2.12258e-10	-0.675651
159997388	chr2:159997388:G:A	1.53546e-07	0.331885	-0.920855	1.25237e-08	-1.6635	-0.967174	6.79641e-07	-1.64392	-0.948874
159997669	chr2:159997669:A:T	5.5919e-05	5.15868	0.150007	3.02941e-08	-1.29266	-0.454681	1.29145e-06	-1.78055	-0.170282
159998430	chr2:159998430:T:C	1.00881e-07	-2.12258e-10	-1.00903	5.9749e-08	-2.12258e-10	-1.06815	3.23887e-06	-2.12258e-10	-1.03138
159999021	chr2:159999021:G:C	5.26122e-08	-1.66002	-3.10475e-10	7.52525e-08	-0.83745	-3.10475e-10	4.98925e-06	-0.599317	-3.10475e-10
159999106	chr2:159999106:T:G	1.56954e-08	-1.81076	-1.05884	1.21365e-08	-1.49517	-1.16692	5.19589e-07	-1.68778	-1.17354
159999266	chr2:159999266:A:C	1.17225e-07	-0.85888	-3.10475e-10	3.46575e-08	-1.61278	-3.10475e-10	0.000169962	2.92897	-3.10475e-10
159999273	chr2:159999273:A:G	1.42214e-07	0.234173	-0.899814	1.3222e-08	-1.6314	-0.94502	7.26926e-07	-1.59964	-0.925895
159999981	chr2:159999981:C:T	2.25237e-08	-1.87968	-0.628722	2.04075e-08	-1.34488	-0.797517	9.17125e-07	-1.45867	-0.834442
160000393	chr2:160000393:A:T	1.67775e-08	-1.5315	-1.27144	8.74576e-09	-1.788	-1.20173	6.41466e-07	-1.38884	-1.26176
160000960	chr2:160000960:G:T	1.47018e-07	-2.12258e-10	-0.632419	8.5428e-08	-2.12258e-10	-0.710624	4.61659e-06	-2.12258e-10	-0.676947
160000971	chr2:160000971:G:A	3.66674e-08	-0.816109	-1.20498	2.37309e-08	-0.713322	-1.2782	4.28568e-07	-1.85823	-1.19568
160001057	chr2:160001057:T:C	2.62433e-08	-1.87966	-0.475904	2.30485e-08	-1.31613	-0.704569	9.94464e-07	-1.47523	-0.736924
160001136	chr2:160001136:G:T	4.72695e-06	3.11594	-0.277879	2.12623e-08	-1.39544	-0.705918	1.29451e-06	-1.32223	-0.626235
160001277	chr2:160001277:T:C	4.01947e-06	-2.12258e-10	2.67593	3.87923e-06	-2.12258e-10	3.10509	0.000225867	-2.12258e-10	3.21334
160001279	chr2:160001279:G:C	9.45681e-08	-2.12258e-10	-1.07365	6.05682e-08	-2.12258e-10	-1.05453	3.13342e-06	-2.12258e-10	-1.06448
160001537	chr2:160001537:A:T	1.57512e-08	-1.80879	-1.05727	2.06196e-08	-1.21686	-0.915193	1.09919e-06	-1.12353	-0.988503
160001744	chr2:160001744:G:C	7.16548e-06	3.15979	0.0942727	2.27081e-08	-1.55988	-0.475693	1.9691e-06	-1.61229	0.0832617
160002192	chr2:160002192:C:A	7.66514e-08	-2.12258e-10	-1.2837	4.86981e-08	-2.12258e-10	-1.27266	2.53473e-06	-2.12258e-10	-1.27652
160002724	chr2:160002724:C:T	5.99337e-08	-0.32779	-1.20194	4.64187e-08	-0.0440777	-1.27652	4.27234e-07	-1.86512	-1.19191
160003014	chr2:160003014:C:A	4.23469e-08	-1.87708	-3.10475e-10	2.83431e-08	-1.81391	-3.10475e-10	1.44033e-06	-1.84173	-3.10475e-10
160003379	chr2:160003379:A:G	1.49592e-08	-1.85333	-1.06432	1.07376e-08	-1.74291	-1.04164	5.30339e-07	-1.80868	-1.03217
160003509	chr2:160003509:AAAAAC:A	1.55235e-08	-1.85515	-1.02547	1.12259e-08	-1.73909	-1.00099	5.54418e-07	-1.80563	-0.990815
160003877	chr2:160003877:T:C	9.50746e-08	-0.100924	-0.967386	1.49666e-08	-1.43572	-1.01676	8.23228e-07	-1.40471	-0.996416
160003936	chr2:160003936:T:C	1.61706e-08	-1.86985	-0.96993	1.24692e-08	-1.69201	-0.943021	6.09021e-07	-1.77057	-0.931935
160003980	chr2:160003980:C:A	6.17984e-08	-0.327494	-1.1716	4.72667e-08	-0.0412968	-1.2612	4.41156e-07	-1.86505	-1.15991
160004037	chr2:160004037:T:C	9.9662e-08	-0.179199	-0.841989	1.75538e-08	-1.3988	-0.894232	9.63303e-07	-1.36979	-0.874197
160004270	chr2:160004270:T:C	2.48721e-08	-1.87952	-0.529707	2.27218e-08	-1.28529	-0.749679	9.28778e-07	-1.49973	-0.780762
160004271	chr2:160004271:G:A	1.47295e-06	2.08931	-0.417259	1.42695e-08	-1.68713	-0.813039	8.42393e-07	-1.63703	-0.741082
160004707	chr2:160004707:A:G	2.64452e-08	-1.87948	-0.468419	2.32028e-08	-1.31541	-0.69862	9.95943e-07	-1.47929	-0.731378
160004894	chr2:160004894:C:T	1.03615e-07	-2.12258e-10	-0.982286	6.11383e-08	-2.12258e-10	-1.04516	3.31843e-06	-2.12258e-10	-1.00711
160004971	chr2:160004971:A:G	9.29334e-08	0.0405469	-1.13164	1.17563e-08	-1.53259	-1.16132	5.93311e-07	-1.56934	-1.1593
160005068	chr2:160005068:G:A	2.73547e-07	0.526063	-0.537561	1.43501e-08	-1.64849	-0.846058	1.03865e-06	-1.71792	-0.450762
160005118	chr2:160005118:T:C	4.28857e-07	1.40527	-0.967115	5.8652e-08	0.03555	-1.12223	4.12862e-06	0.35112	-1.13978
160005375	chr2:160005375:C:T	3.87512e-06	2.54687	0.0924868	2.01491e-08	-1.68014	-0.474999	2.22072e-06	-1.49154	0.0827638
160006015	chr2:160006015:C:G	1.30983e-06	-2.12258e-10	1.55468	7.31527e-07	-2.12258e-10	1.43684	4.05991e-05	-2.12258e-10	1.49714
160006160	chr2:160006160:T:C	8.06402e-08	-2.12258e-10	-1.23298	5.14873e-08	-2.12258e-10	-1.21696	2.6596e-06	-2.12258e-10	-1.22843
160006203	chr2:160006203:G:A	1.45238e-07	-0.6446	-3.10475e-10	1.31377e-07	-0.280229	-3.10475e-10	4.3065e-06	-0.746479	-3.10475e-10
160006293	chr2:160006293:T:A	3.02475e-06	1.93839	0.453225	2.49971e-08	-1.75968	-0.179858	2.48353e-06	-1.65467	0.357742
160006577	chr2:160006577:C:CGGAA	8.90272e-07	-0.210227	1.37878	4.06771e-07	-0.444676	1.29463	1.55841e-05	-0.912664	1.45231
160006692	chr2:160006692:A:C	6.9891e-07	-2.12258e-10	0.92655	3.66479e-07	-2.12258e-10	0.745642	2.10316e-05	-2.12258e-10	0.83942
160006698	chr2:160006698:A:G	3.67883e-08	-1.10545	-0.912344	2.29104e-08	-1.07265	-0.95406	1.03769e-06	-1.22005	-0.949554
160006927	chr2:160006927:T:G	2.73793e-08	-1.4309	-0.882284	2.66704e-08	-1.05549	-0.819249	6.48551e-07	-1.73015	-0.909464
160007109	chr2:160007109:T:C	8.78845e-08	-1.14695	-3.10475e-10	4.28646e-08	-1.40025	-3.10475e-10	2.07764e-06	-1.47537	-3.10475e-10
160007159	chr2:160007159:G:A	1.26784e-07	-2.12258e-10	-0.780487	7.44009e-08	-2.12258e-10	-0.84883	3.99968e-06	-2.12258e-10	-0.820389
160007465	chr2:160007465:T:C	2.76179e-08	-1.44045	-0.864061	2.68504e-08	-1.0684	-0.799619	6.64042e-07	-1.72458	-0.891429
160007645	chr2:160007645:AACT:A	8.86123e-08	-2.12258e-10	-1.1387	5.31939e-08	-2.12258e-10	-1.18435	2.83649e-06	-2.12258e-10	-1.16404
160007701	chr2:160007701:A:C	8.94601e-08	-1.12918	-3.10475e-10	3.08609e-08	-1.72881	-3.10475e-10	8.80438e-05	2.27123	-3.10475e-10
160007753	chr2:160007753:A:G	7.56355e-08	-2.12258e-10	-1.29705	4.76414e-08	-2.12258e-10	-1.2946	2.48585e-06	-2.12258e-10	-1.29599
160007904	chr2:160007904:T:C	5.23152e-08	-1.66568	-3.10475e-10	4.99277e-08	-1.24772	-3.10475e-10	2.92269e-06	-1.1341	-3.10475e-10
160007997	chr2:160007997:G:A	1.16793e-07	-2.12258e-10	-0.862566	7.88036e-08	-2.12258e-10	-0.791339	3.91344e-06	-2.12258e-10	-0.842188
160008077	chr2:160008077:A:C	8.87314e-08	-2.12258e-10	-1.13736	5.32512e-08	-2.12258e-10	-1.18328	2.83985e-06	-2.12258e-10	-1.16285
160008584	chr2:160008584:C:T	7.95054e-08	-0.0544038	-1.19274	8.48709e-09	-1.87966	-1.14009	1.09767e-06	-0.923728	-1.18969
160008677	chr2:160008677:C:T	1.19713e-07	-2.12258e-10	-0.837874	8.09726e-08	-2.12258e-10	-0.764187	4.01682e-06	-2.12258e-10	-0.816114
160008726	chr2:160008726:A:G	2.7021e-08	-1.4467	-0.879654	2.60778e-08	-1.08114	-0.81607	6.57326e-07	-1.71935	-0.906829
160008974	chr2:160008974:G:A	2.89642e-08	-1.42875	-0.828163	2.83374e-08	-1.05282	-0.761297	6.8241e-07	-1.73159	-0.857135
160009123	chr2:160009123:T:C	2.72385e-08	-1.4632	-0.855145	2.62744e-08	-1.09913	-0.790572	6.78143e-07	-1.71119	-0.883811
160009176	chr2:160009176:A:G	1.73496e-06	1.83577	-3.10475e-10	2.98831e-07	0.541579	-3.10475e-10	1.81145e-05	0.690108	-3.10475e-10
160009373	chr2:160009373:T:C	4.25042e-08	-0.997991	-0.875379	2.14223e-08	-1.17486	-0.919004	9.79283e-07	-1.3122	-0.91534
160009505	chr2:160009505:AT:A	4.40207e-08	-1.83831	-3.10475e-10	2.6958e-08	-1.86402	-3.10475e-10	1.39639e-06	-1.87272	-3.10475e-10
160009654	chr2:160009654:C:A	3.96701e-07	-0.669951	1.03016	1.79681e-07	-0.929435	0.962322	7.57685e-06	-1.28764	1.10613
160009690	chr2:160009690:C:T	2.26299e-08	-1.60242	-0.901283	2.09807e-08	-1.09863	-1.01607	5.86306e-07	-1.69813	-1.04239
160009704	chr2:160009704:TTACGTA:T	7.53782e-08	-0.0378819	-1.26257	7.73723e-09	-1.87949	-1.23276	1.00354e-06	-0.940765	-1.26231
160010440	chr2:160010440:A:C	7.70938e-08	-2.12258e-10	-1.27795	4.80397e-08	-2.12258e-10	-1.28627	2.51791e-06	-2.12258e-10	-1.28317
160010548	chr2:160010548:G:A	2.33243e-08	-1.62162	-0.851854	2.11627e-08	-1.13266	-0.973397	6.21291e-07	-1.68118	-1.00138
160010838	chr2:160010838:T:C	1.41241e-07	-0.442192	-0.230312	5.17707e-08	-0.891129	-0.320346	2.17958e-06	-1.24847	-0.179005
160011042	chr2:160011042:C:A	7.67304e-08	-0.0178046	-1.26487	7.71486e-09	-1.87921	-1.23594	9.86269e-07	-0.955766	-1.26466
160011070	chr2:160011070:G:T	2.82808e-08	-1.43355	-0.847239	2.75718e-08	-1.05972	-0.781781	6.71844e-07	-1.72829	-0.876042
160011707	chr2:160011707:G:A	2.78782e-08	-1.45231	-0.842821	2.70078e-08	-1.08513	-0.777039	6.82157e-07	-1.71734	-0.871761
160011744	chr2:160011744:T:C	2.78196e-08	-1.46776	-0.829467	2.68299e-08	-1.10602	-0.762758	6.97642e-07	-1.70782	-0.858836
160012075	chr2:160012075:T:C	7.49399e-08	-0.0483046	-1.25798	7.78448e-09	-1.87958	-1.22658	1.01494e-06	-0.934017	-1.25775
160012344	chr2:160012344:C:T	6.93385e-08	-0.144	-1.23997	7.97425e-09	-1.87911	-1.20297	1.10755e-06	-0.864767	-1.23969
160012351	chr2:160012351:A:G	2.79125e-08	-1.46808	-0.825816	2.708e-08	-1.10625	-0.753251	7.04198e-07	-1.70764	-0.849658
160012530	chr2:160012530:G:C	4.19375e-08	-0.990288	-0.896503	2.08183e-08	-1.18368	-0.938781	9.5213e-07	-1.32058	-0.935076
160012585	chr2:160012585:C:T	2.91811e-08	-1.43964	-0.809816	2.84732e-08	-1.0675	-0.74183	6.98568e-07	-1.72548	-0.839849
160012622	chr2:160012622:ATG:A	7.41751e-08	-0.070105	-1.24644	7.90309e-09	-1.87969	-1.21135	1.0429e-06	-0.918414	-1.24619
160012848	chr2:160012848:G:A	9.01141e-08	-2.12258e-10	-1.1219	5.84172e-08	-2.12258e-10	-1.09069	2.94312e-06	-2.12258e-10	-1.12713
160012872	chr2:160012872:A:C	4.79005e-08	-1.75385	-3.10475e-10	4.41662e-08	-1.37034	-3.10475e-10	2.15779e-06	-1.43752	-3.10475e-10
160012877	chr2:160012877:A:G	3.06662e-08	-1.4663	-0.733508	2.97517e-08	-1.10312	-0.662287	7.64523e-07	-1.709	-0.766106
160013039	chr2:160013039:G:A	1.64859e-08	-1.78045	-1.04002	1.03715e-08	-1.83571	-0.983529	5.15712e-07	-1.86804	-1.00078
160013431	chr2:160013431:G:A	8.37323e-08	-2.12258e-10	-1.19535	5.12742e-08	-2.12258e-10	-1.22111	2.72922e-06	-2.12258e-10	-1.20259
160013951	chr2:160013951:A:C	8.61059e-08	-2.12258e-10	-1.16739	5.25491e-08	-2.12258e-10	-1.19655	2.80454e-06	-2.12258e-10	-1.17537
160013959	chr2:160013959:A:G	2.94675e-08	-1.48149	-0.75819	2.83626e-08	-1.12859	-0.684633	7.54481e-07	-1.69896	-0.78937
160014429	chr2:160014429:G:A	1.39116e-08	-1.69356	-1.29668	9.33774e-09	-1.62968	-1.29456	6.83111e-07	-1.29151	-1.29619
160014433	chr2:160014433:T:C	0.000157731	5.00439	1.34128	8.49055e-08	-1.21254	0.495776	3.99337e-06	-1.69577	0.8738
160015047	chr2:160015047:A:G	7.9786e-08	-2.12258e-10	-1.24362	5.11621e-08	-2.12258e-10	-1.2233	2.6542e-06	-2.12258e-10	-1.23046
160015095	chr2:160015095:A:G	3.53934e-08	-1.78103	-0.275418	2.46178e-08	-1.81327	-0.141559	2.65347e-06	-0.937316	-0.29342
160015288	chr2:160015288:T:C	6.45484e-06	2.67378	0.475835	2.87641e-08	-1.63046	-0.16871	2.78006e-06	-1.62123	0.437097
160015417	chr2:160015417:C:T	3.3356e-08	-1.79713	-0.318599	2.31218e-08	-1.82784	-0.189686	2.68982e-06	-0.879132	-0.337998
160015450	chr2:160015450:A:G	3.22517e-08	-1.79245	-0.356955	2.22811e-08	-1.82409	-0.230465	2.5482e-06	-0.895278	-0.375937
160015609	chr2:160015609:C:T	1.27035e-07	-2.12258e-10	-0.77851	8.60753e-08	-2.12258e-10	-0.703076	4.67968e-06	-2.12258e-10	-0.663375
160015618	chr2:160015618:G:A	3.20751e-08	-1.79267	-0.362223	2.21472e-08	-1.82446	-0.236129	2.53675e-06	-0.894546	-0.381173
160015886	chr2:160015886:T:C	8.86018e-08	-0.12371	-1.01511	9.95499e-09	-1.81811	-1.04212	4.90459e-07	-1.87148	-1.04754
160016014	chr2:160016014:C:T	9.04218e-08	-0.0985564	-1.01993	9.86476e-09	-1.82254	-1.04679	4.87396e-07	-1.87306	-1.05222
160016016	chr2:160016016:G:A	3.36272e-08	-1.80243	-0.305205	2.33528e-08	-1.83193	-0.175646	2.77573e-06	-0.860733	-0.324955
160016410	chr2:160016410:C:T	7.67013e-08	-2.12258e-10	-1.28305	4.77999e-08	-2.12258e-10	-1.29128	2.51216e-06	-2.12258e-10	-1.28546
160016495	chr2:160016495:A:AGG	5.65432e-07	-0.159293	0.873911	2.05769e-07	-0.529864	0.698318	6.51694e-06	-1.16125	0.829048
160016759	chr2:160016759:A:G	3.18841e-08	-1.80039	-0.360469	2.20616e-08	-1.83032	-0.234145	2.61121e-06	-0.867419	-0.379372
160016761	chr2:160016761:C:T	9.88908e-08	-2.12258e-10	-1.02896	6.07338e-08	-2.12258e-10	-1.0518	3.21285e-06	-2.12258e-10	-1.03945
160016886	chr2:160016886:T:C	3.38101e-08	-1.80605	-0.296165	2.35176e-08	-1.83485	-0.165695	2.84331e-06	-0.846256	-0.315378
160017112	chr2:160017112:C:T	7.04418e-08	-1.36818	-3.10475e-10	4.27608e-08	-1.40268	-3.10475e-10	1.46377e-06	-1.82559	-3.10475e-10
160017340	chr2:160017340:C:A	3.2452e-08	-1.85955	-0.283657	2.30708e-08	-1.87381	-0.145917	2.52221e-06	-1.01368	-0.267783
160017822	chr2:160017822:T:C	1.33541e-08	-1.82957	-1.20157	8.58919e-09	-1.79619	-1.21161	4.3186e-07	-1.84716	-1.19909
160017843	chr2:160017843:G:A	6.4954e-07	0.965849	-0.112558	7.77207e-08	-0.495891	-0.309285	3.21915e-06	-0.855464	-0.182023
160018412	chr2:160018412:G:C	5.27642e-08	-1.65714	-3.10475e-10	2.69822e-08	-1.86312	-3.10475e-10	1.49738e-06	-1.80289	-3.10475e-10
160018721	chr2:160018721:T:C	7.64511e-08	-2.12258e-10	-1.28632	4.77074e-08	-2.12258e-10	-1.29321	2.50508e-06	-2.12258e-10	-1.28828
160018926	chr2:160018926:C:T	5.83525e-06	2.59356	0.455144	2.78151e-08	-1.64807	-0.184655	2.73222e-06	-1.6165	0.415008
160019017	chr2:160019017:C:T	4.5623e-07	-0.295994	0.79602	1.93902e-07	-0.532061	0.641114	6.05735e-06	-1.15412	0.748788
160019479	chr2:160019479:T:C	1.05856e-07	-2.12258e-10	-0.960892	6.66338e-08	-2.12258e-10	-0.959086	3.61743e-06	-2.12258e-10	-0.920839
160019640	chr2:160019640:G:A	3.11077e-08	-1.79547	-0.390044	2.14655e-08	-1.82743	-0.264418	2.49218e-06	-0.884559	-0.408886
160019696	chr2:160019696:C:T	2.75175e-08	-1.87289	-0.435265	1.94764e-08	-1.87827	-0.310828	4.2728e-06	-0.302759	-0.451576
160020316	chr2:160020316:A:G	2.90916e-08	-1.79714	-0.455388	1.99846e-08	-1.82802	-0.335317	2.34216e-06	-0.882236	-0.473293
160020572	chr2:160020572:C:T	2.80509e-08	-1.81095	-0.478005	1.92975e-08	-1.83884	-0.359489	2.40838e-06	-0.831995	-0.495653
160020720	chr2:160020720:T:C	2.99098e-08	-1.79723	-0.427553	2.05953e-08	-1.82812	-0.305117	2.40867e-06	-0.882216	-0.445312
160020736	chr2:160020736:T:C	2.86616e-08	-1.79026	-0.477155	1.96299e-08	-1.82273	-0.358512	2.23897e-06	-0.905804	-0.494781
160020991	chr2:160020991:C:T	1.93326e-08	-1.47865	-1.18253	1.1041e-08	-1.5703	-1.18638	6.73708e-07	-1.41179	-1.18977
160021412	chr2:160021412:T:A	2.90505e-08	-1.80941	-0.444529	2.00264e-08	-1.83764	-0.323606	2.47378e-06	-0.838359	-0.462496
160021564	chr2:160021564:G:A	3.01657e-08	-1.83298	-0.383285	2.07469e-08	-1.8594	-0.266507	2.89164e-06	-0.708668	-0.436111
160021676	chr2:160021676:T:C	5.04623e-07	-0.107936	0.708776	1.98339e-07	-0.415011	0.546691	6.22502e-06	-1.04821	0.670181
160021687	chr2:160021687:C:T	2.8886e-08	-1.7818	-0.477809	1.97507e-08	-1.81309	-0.36202	2.15415e-06	-0.943193	-0.496014
160021776	chr2:160021776:T:C	7.56425e-08	-2.12258e-10	-1.29695	4.76296e-08	-2.12258e-10	-1.29484	2.48597e-06	-2.12258e-10	-1.29594
160022379	chr2:160022379:GT:G	7.58702e-08	-2.12258e-10	-1.29395	4.78477e-08	-2.12258e-10	-1.29028	2.49065e-06	-2.12258e-10	-1.29406
160022392	chr2:160022392:A:G	3.00383e-08	-1.8297	-0.3908	2.06353e-08	-1.85665	-0.274642	2.82068e-06	-0.726188	-0.443439
160022528	chr2:160022528:T:A	7.57542e-08	-2.12258e-10	-1.29548	4.75298e-08	-2.12258e-10	-1.29694	2.48733e-06	-2.12258e-10	-1.2954
160022540	chr2:160022540:AC:A	4.51326e-08	-1.81337	-3.10475e-10	2.76971e-08	-1.83697	-3.10475e-10	1.4054e-06	-1.86628	-3.10475e-10
160022748	chr2:160022748:C:T	1.52736e-07	0.102607	-0.696868	1.46716e-08	-1.58453	-0.887854	8.69366e-07	-1.4609	-0.885697
160022961	chr2:160022961:T:G	1.6625e-07	-2.12258e-10	-0.509482	1.13119e-07	-2.12258e-10	-0.429857	5.70169e-06	-2.12258e-10	-0.465841
160023140	chr2:160023140:G:A	3.71003e-08	-1.79296	-0.216388	2.57036e-08	-1.81052	-0.101147	9.28267e-06	0.304799	-0.283254
160023291	chr2:160023291:AAAGCTTGCTAAT:A	1.80074e-08	-1.47122	-1.26097	8.46068e-09	-1.81098	-1.21189	4.18021e-07	-1.83689	-1.24194
160023459	chr2:160023459:T:C	3.66544e-08	-1.11024	-0.911195	1.14344e-08	-1.70111	-1.02057	7.81405e-06	0.8952	-1.04588
160023460	chr2:160023460:G:A	6.37634e-08	-1.16248	-0.305315	3.11192e-08	-1.66838	-0.0520956	6.48403e-06	-0.0750869	-0.262175
160023581	chr2:160023581:C:T	1.07726e-06	1.3592	-3.10475e-10	2.06546e-07	0.172224	-3.10475e-10	1.21721e-05	0.292542	-3.10475e-10
160023779	chr2:160023779:A:G	1.04977e-07	0.317934	-1.28717	1.47368e-08	-1.17987	-1.28808	8.25191e-07	-1.11356	-1.28518
160024234	chr2:160024234:C:T	7.56395e-08	-2.12258e-10	-1.29699	4.76919e-08	-2.12258e-10	-1.29354	2.48518e-06	-2.12258e-10	-1.29626
160024270	chr2:160024270:G:A	8.68242e-08	-2.12258e-10	-1.15909	5.56844e-08	-2.12258e-10	-1.1386	2.87919e-06	-2.12258e-10	-1.1491
160024486	chr2:160024486:T:C	7.77084e-08	-2.12258e-10	-1.27001	4.82653e-08	-2.12258e-10	-1.28159	2.54238e-06	-2.12258e-10	-1.2735
160024602	chr2:160024602:C:T	8.84381e-08	-1.54738	0.406716	9.56752e-08	-0.909338	0.311999	6.22631e-06	-0.619107	0.241287
160025226	chr2:160025226:G:A	1.23258e-07	-2.12258e-10	-0.808694	7.97294e-08	-2.12258e-10	-0.779659	4.3563e-06	-2.12258e-10	-0.73498
160025407	chr2:160025407:T:C	5.25555e-07	-1.25741	1.89889	3.47333e-07	-1.24857	1.94056	4.64969e-05	-0.238854	1.87164
160026024	chr2:160026024:T:C	1.60387e-07	-2.12258e-10	-0.545383	1.08658e-07	-2.12258e-10	-0.470091	5.93927e-06	-2.12258e-10	-0.425017
160026151	chr2:160026151:T:G	1.52586e-07	-1.83526	1.24001	1.99588e-07	-1.01707	1.15502	1.91417e-05	-0.599179	1.34445
160026398	chr2:160026398:A:G	1.19815e-08	-1.85103	-1.28858	1.00497e-08	-1.58683	-1.26393	4.95211e-07	-1.62772	-1.28165
160026663	chr2:160026663:C:T	2.0939e-06	-2.12258e-10	2.02381	1.799e-06	-2.12258e-10	2.33669	0.000104087	-2.12258e-10	2.43863
160026668	chr2:160026668:C:T	2.95101e-08	-1.87381	-0.364427	2.05673e-08	-1.70272	-0.431873	1.20601e-06	-1.5805	-0.438785
160026860	chr2:160026860:C:T	2.53837e-08	-1.849	-0.539871	3.11656e-08	-1.09136	-0.62762	2.61517e-06	-0.70096	-0.544312
160027313	chr2:160027313:A:T	3.01724e-07	1.37231	-1.28577	1.27891e-08	-1.31698	-1.29272	1.07123e-06	-0.840835	-1.29696
160027562	chr2:160027562:T:A	2.17613e-07	-2.12258e-10	-0.240255	1.4171e-07	-2.12258e-10	-0.204512	7.29031e-06	-2.12258e-10	-0.220058
160027676	chr2:160027676:A:G	2.33669e-06	-2.12258e-10	2.13352	2.01858e-06	-2.12258e-10	2.45185	0.000117001	-2.12258e-10	2.55558
160028448	chr2:160028448:C:T	2.00344e-06	-2.12258e-10	1.97965	1.72172e-06	-2.12258e-10	2.29278	9.95612e-05	-2.12258e-10	2.39417
160028569	chr2:160028569:T:C	3.83362e-07	-2.12258e-10	0.326008	2.54415e-07	-2.12258e-10	0.38067	1.41692e-05	-2.12258e-10	0.444468
160028907	chr2:160028907:G:C	9.59343e-08	-0.430484	-0.628825	1.0261e-08	-1.87454	-0.955402	1.60906e-06	-1.12803	-0.602922
160029368	chr2:160029368:C:T	4.26118e-08	-1.87084	-3.10475e-10	9.28964e-08	-0.626813	-3.10475e-10	1.45993e-06	-1.82822	-3.10475e-10
160029973	chr2:160029973:G:A	7.62744e-08	-2.12258e-10	-1.28864	4.78207e-08	-2.12258e-10	-1.29084	2.51777e-06	-2.12258e-10	-1.28323
160030031	chr2:160030031:A:G	4.36415e-08	-1.84696	-3.10475e-10	2.79436e-08	-1.82811	-3.10475e-10	1.70276e-06	-1.67435	-3.10475e-10
160030089	chr2:160030089:C:T	6.48002e-08	-0.156081	-1.29558	1.17797e-08	-1.41487	-1.27705	3.85377e-07	-1.8636	-1.29653
160030123	chr2:160030123:G:C	1.43895e-07	-2.12258e-10	-0.653888	9.68846e-08	-2.12258e-10	-0.584778	5.29909e-06	-2.12258e-10	-0.539069
160030192	chr2:160030192:A:C	7.81275e-08	-0.572472	-0.692158	9.76418e-09	-1.87955	-1.00002	1.67683e-06	-1.0216	-0.668093
160030364	chr2:160030364:G:A	7.4568e-08	-0.540241	-0.77102	9.2661e-09	-1.87901	-1.05293	1.50792e-06	-1.04734	-0.748533
160030722	chr2:160030722:T:C	7.63389e-08	-2.12258e-10	-1.28779	4.78382e-08	-2.12258e-10	-1.29047	2.51943e-06	-2.12258e-10	-1.28257
160030861	chr2:160030861:A:G	8.16185e-08	-2.12258e-10	-1.22092	5.09024e-08	-2.12258e-10	-1.22839	2.69199e-06	-2.12258e-10	-1.21632
160031022	chr2:160031022:T:C	2.43068e-08	-1.84867	-0.583543	2.99103e-08	-1.09061	-0.669485	2.49855e-06	-0.702224	-0.588667
160031171	chr2:160031171:T:A	1.26928e-08	-1.87746	-1.20447	8.7271e-09	-1.84156	-1.15031	6.7081e-07	-1.40603	-1.19984
160031438	chr2:160031438:C:T	1.97531e-07	-2.12258e-10	-0.337077	1.3561e-07	-2.12258e-10	-0.248511	6.86073e-06	-2.12258e-10	-0.28079
160031510	chr2:160031510:C:T	7.67662e-08	-2.12258e-10	-1.28221	4.80267e-08	-2.12258e-10	-1.28654	2.52097e-06	-2.12258e-10	-1.28196
160031604	chr2:160031604:C:T	1.69694e-07	-2.12258e-10	-0.488974	1.11457e-07	-2.12258e-10	-0.444663	5.72973e-06	-2.12258e-10	-0.460936
160031741	chr2:160031741:G:A	1.88128e-07	-2.12258e-10	-0.38585	1.22955e-07	-2.12258e-10	-0.346481	6.318e-06	-2.12258e-10	-0.363201
160031907	chr2:160031907:C:T	2.17836e-06	-2.12258e-10	2.06336	1.87823e-06	-2.12258e-10	2.37978	0.000109296	-2.12258e-10	2.48745
160032180	chr2:160032180:C:T	8.59339e-08	-0.327433	-0.841961	1.96509e-08	-1.50983	-0.67034	6.36547e-07	-1.84061	-0.817693
160032324	chr2:160032324:T:C	8.72198e-08	-0.452617	-0.701925	9.73264e-09	-1.87595	-1.00687	1.51116e-06	-1.11566	-0.678065
160032411	chr2:160032411:A:G	2.36189e-07	-0.23906	0.0807177	6.2043e-08	-1.45404	0.423571	1.72116e-06	-1.85681	0.193206
160032556	chr2:160032556:C:A	8.7829e-08	-2.12258e-10	-1.14758	5.36111e-08	-2.12258e-10	-1.17654	2.78268e-06	-2.12258e-10	-1.18319
160032965	chr2:160032965:T:C	1.35013e-07	-2.12258e-10	-0.717604	8.99132e-08	-2.12258e-10	-0.659454	4.55354e-06	-2.12258e-10	-0.690699
160033358	chr2:160033358:A:G	1.24916e-07	-1.86223	1.0669	1.46597e-07	-1.15957	0.988962	1.34544e-05	-0.782856	1.17556
160033916	chr2:160033916:C:T	8.24654e-08	-0.566104	-0.64449	1.00993e-08	-1.87955	-0.966281	1.74993e-06	-1.02752	-0.619502
160034136	chr2:160034136:T:G	8.35597e-08	-2.12258e-10	-1.19741	5.18262e-08	-2.12258e-10	-1.2104	2.73296e-06	-2.12258e-10	-1.20122
160034226	chr2:160034226:T:C	1.69881e-07	-2.12258e-10	-0.487874	1.11581e-07	-2.12258e-10	-0.443544	5.73604e-06	-2.12258e-10	-0.459834
160034284	chr2:160034284:A:T	8.57745e-08	-0.526704	-0.644547	1.01062e-08	-1.87884	-0.96631	1.69625e-06	-1.0585	-0.61969
160034690	chr2:160034690:T:C	4.76248e-08	-1.75962	-3.10475e-10	4.27333e-08	-1.40332	-3.10475e-10	2.12928e-06	-1.45082	-3.10475e-10
160034855	chr2:160034855:GC:G	8.89409e-08	-0.513139	-0.621861	1.0291e-08	-1.87804	-0.948995	1.6939e-06	-1.08361	-0.595959
160035194	chr2:160035194:T:C	1.70245e-07	-2.12258e-10	-0.485733	9.87476e-08	-2.12258e-10	-0.565731	5.3544e-06	-2.12258e-10	-0.528686
160035346	chr2:160035346:A:G	1.13336e-07	-0.892613	-3.10475e-10	7.49199e-08	-0.841879	-3.10475e-10	1.44741e-06	-1.83683	-3.10475e-10
160035485	chr2:160035485:A:G	4.83574e-07	-2.12258e-10	0.558233	3.23144e-07	-2.12258e-10	0.619799	1.80662e-05	-2.12258e-10	0.687442
160035836	chr2:160035836:C:T	1.06801e-07	-2.12258e-10	-0.952003	6.9191e-08	-2.12258e-10	-0.921427	3.5658e-06	-2.12258e-10	-0.935215
160036021	chr2:160036021:T:C	1.93161e-06	-2.12258e-10	1.94314	1.65828e-06	-2.12258e-10	2.25524	9.63223e-05	-2.12258e-10	2.3611
160036068	chr2:160036068:C:G	1.22765e-07	-0.812696	-3.10475e-10	3.67686e-08	-1.55365	-3.10475e-10	1.77539e-06	-1.63258	-3.10475e-10
160036247	chr2:160036247:T:C	1.13037e-07	-0.379323	-0.515937	1.12314e-08	-1.86879	-0.870793	1.69257e-06	-1.19487	-0.485485
160036655	chr2:160036655:G:T	1.69434e-07	-2.12258e-10	-0.49051	1.11279e-07	-2.12258e-10	-0.446258	5.72068e-06	-2.12258e-10	-0.462515
160036749	chr2:160036749:C:T	1.11615e-07	-0.367783	-0.54013	1.1052e-08	-1.86757	-0.888111	1.6369e-06	-1.20425	-0.509546
160037090	chr2:160037090:A:G	2.58146e-07	-2.12258e-10	-0.0694458	1.46122e-07	-2.12258e-10	-0.173855	7.98799e-06	-2.12258e-10	-0.128665
160037093	chr2:160037093:A:C	2.39081e-08	-1.84314	-0.605612	1.70189e-08	-1.86033	-0.463645	1.35695e-06	-1.32453	-0.576833
160037363	chr2:160037363:T:C	1.58323e-07	-2.12258e-10	-0.558334	1.06445e-07	-2.12258e-10	-0.490674	5.35552e-06	-2.12258e-10	-0.528475
160037498	chr2:160037498:G:A	9.83058e-08	-2.12258e-10	-1.03489	6.2926e-08	-2.12258e-10	-1.01634	3.25028e-06	-2.12258e-10	-1.02786
160037521	chr2:160037521:G:T	3.99872e-07	-2.12258e-10	0.368172	2.8498e-07	-2.12258e-10	0.494122	1.41643e-05	-2.12258e-10	0.444122
160037699	chr2:160037699:T:C	3.3503e-07	1.33597	-1.14472	2.85858e-08	-0.774584	-1.0308	4.83567e-07	-1.80449	-1.12868
160038023	chr2:160038023:G:T	3.42765e-07	1.50994	-1.29587	2.35579e-08	-0.707975	-1.29086	4.16949e-07	-1.78595	-1.29544
160038419	chr2:160038419:C:T	1.15992e-07	-0.398651	-0.470798	1.16096e-08	-1.86969	-0.836772	1.78198e-06	-1.18946	-0.439422
160038517	chr2:160038517:A:G	9.66458e-08	-2.12258e-10	-1.05192	5.88433e-08	-2.12258e-10	-1.08342	3.12202e-06	-2.12258e-10	-1.06812
160038586	chr2:160038586:G:A	5.01984e-07	-2.12258e-10	0.595595	3.35337e-07	-2.12258e-10	0.656839	1.8762e-05	-2.12258e-10	0.72523
160038876	chr2:160038876:C:T	1.26218e-07	-2.12258e-10	-0.784964	8.11558e-08	-2.12258e-10	-0.761928	4.18675e-06	-2.12258e-10	-0.774678
160039048	chr2:160039048:T:C	2.86935e-08	-1.35163	-0.914675	4.27988e-08	-0.438122	-0.963666	4.24095e-06	0.150308	-0.912124
160039322	chr2:160039322:T:A	4.61907e-08	-1.8797	0.0895045	2.41752e-08	-1.77656	-0.196408	7.3438e-06	-0.448478	0.235731
160039386	chr2:160039386:C:A	2.5706e-08	-1.78038	-0.595866	3.04075e-08	-1.1074	-0.636205	2.80658e-06	-0.658044	-0.516593
160039424	chr2:160039424:T:A	4.56964e-08	-1.8797	0.0787435	2.39723e-08	-1.77536	-0.206035	7.30552e-06	-0.443174	0.225202
160039428	chr2:160039428:A:G	4.767e-08	-1.87912	0.120451	2.52525e-08	-1.76055	-0.168821	8.04967e-06	-0.390093	0.26912
160039532	chr2:160039532:A:G	5.06235e-07	-2.12258e-10	0.604029	3.42665e-07	-2.12258e-10	0.678454	1.91656e-05	-2.12258e-10	0.746516
160039772	chr2:160039772:T:G	1.97985e-08	-1.6359	-1.00146	1.13765e-08	-1.84012	-0.886631	5.62235e-07	-1.8155	-0.966937
160039812	chr2:160039812:A:G	2.5456e-08	-1.34617	-1.03985	1.3077e-08	-1.66331	-0.924138	4.71344e-07	-1.85095	-1.10782
160039963	chr2:160039963:G:A	7.75595e-08	-2.12258e-10	-1.27193	4.90583e-08	-2.12258e-10	-1.26529	2.54569e-06	-2.12258e-10	-1.2722
160040204	chr2:160040204:A:G	7.49926e-08	-1.30558	-3.10475e-10	3.22245e-08	-1.68557	-3.10475e-10	1.57161e-06	-1.7545	-3.10475e-10
160040307	chr2:160040307:CA:C	2.17158e-07	-2.12258e-10	-0.242345	1.52463e-07	-2.12258e-10	-0.131379	7.64142e-06	-2.12258e-10	-0.17302
160040377	chr2:160040377:C:T	9.61779e-08	-2.12258e-10	-1.05677	6.17022e-08	-2.12258e-10	-1.03598	3.18988e-06	-2.12258e-10	-1.04662
160040547	chr2:160040547:A:G	1.03154e-06	-2.12258e-10	1.31584	8.53672e-07	-2.12258e-10	1.59125	4.89581e-05	-2.12258e-10	1.68436
160040850	chr2:160040850:C:T	4.8876e-08	-1.73369	-3.10475e-10	2.68216e-08	-1.86909	-3.10475e-10	6.99665e-06	-0.261172	-3.10475e-10
160041144	chr2:160041144:T:C	1.30651e-08	-1.7695	-1.28353	8.53598e-09	-1.74688	-1.26712	3.88312e-07	-1.87159	-1.28096
160041353	chr2:160041353:T:C	1.06864e-07	-2.12258e-10	-0.951415	7.0443e-08	-2.12258e-10	-0.903494	3.55873e-06	-2.12258e-10	-0.9372
160041613	chr2:160041613:AAGC:A	2.44277e-08	-1.59604	-0.831214	3.50955e-08	-0.750603	-0.849623	3.47838e-06	-0.113765	-0.846273
160042163	chr2:160042163:G:A	7.9576e-08	-2.12258e-10	-1.24626	5.04927e-08	-2.12258e-10	-1.23647	2.61662e-06	-2.12258e-10	-1.24472
160042268	chr2:160042268:C:T	3.00252e-06	-0.970099	3.35433	9.44616e-07	-1.57086	3.26334	7.51487e-05	-1.39542	3.50829
160042272	chr2:160042272:A:G	2.56476e-08	-1.57461	-0.803918	3.70574e-08	-0.722274	-0.823556	3.7085e-06	-0.0758803	-0.820096
160042406	chr2:160042406:T:A	1.42621e-08	-1.78669	-1.17868	9.75396e-09	-1.75551	-1.12511	4.33572e-07	-1.87351	-1.16879
160042534	chr2:160042534:C:T	1.90041e-08	-1.87961	-0.798703	1.35605e-08	-1.7501	-0.80104	8.84327e-07	-1.48586	-0.843671
160042822	chr2:160042822:T:C	6.25279e-06	-2.12258e-10	3.11781	3.75242e-06	-2.12258e-10	3.07186	0.000252226	-2.12258e-10	3.32372
160042835	chr2:160042835:GTGTGTGTA:G	4.72746e-08	-1.767	-3.10475e-10	3.00158e-08	-1.75657	-3.10475e-10	3.345e-06	-0.999137	-3.10475e-10
160043055	chr2:160043055:AG:A	2.4276e-08	-1.78165	-0.651831	1.30389e-08	-1.67985	-0.910513	2.36281e-06	-0.750649	-0.596103
160043093	chr2:160043093:A:AG	1.37886e-08	-1.70213	-1.297	8.34087e-09	-1.77638	-1.26075	9.12149e-07	-1.00242	-1.29613
160043142	chr2:160043142:C:T	2.47735e-08	-1.65604	-0.757157	3.25341e-08	-0.898131	-0.777879	3.11782e-06	-0.295149	-0.77432
160043542	chr2:160043542:G:A	4.41022e-08	-1.83646	-3.10475e-10	2.68135e-08	-1.86939	-3.10475e-10	1.39181e-06	-1.876	-3.10475e-10
160043585	chr2:160043585:G:A	2.91617e-08	-1.65173	-0.598382	3.91351e-08	-0.869176	-0.622103	3.74853e-06	-0.26695	-0.61829
160043751	chr2:160043751:A:G	7.62209e-08	-2.12258e-10	-1.28934	4.76681e-08	-2.12258e-10	-1.29404	2.49699e-06	-2.12258e-10	-1.29152
160043804	chr2:160043804:C:G	4.97818e-08	-1.71532	-3.10475e-10	2.68452e-08	-1.86821	-3.10475e-10	1.50523e-06	-1.79766	-3.10475e-10
160043936	chr2:160043936:C:G	7.64934e-08	-2.12258e-10	-1.28577	4.85819e-08	-2.12258e-10	-1.27505	2.52001e-06	-2.12258e-10	-1.28234
160044101	chr2:160044101:G:A	2.39813e-08	-1.63482	-0.81088	3.22927e-08	-0.852941	-0.830515	3.12342e-06	-0.240634	-0.827042
160044255	chr2:160044255:T:C	2.43276e-08	-1.58145	-0.849912	3.44987e-08	-0.745923	-0.871455	3.43769e-06	-0.104251	-0.867552
160044842	chr2:160044842:C:T	2.22186e-08	-1.30688	-1.21516	9.34194e-09	-1.69273	-1.23105	5.88059e-07	-1.51319	-1.22435
160045006	chr2:160045006:A:G	1.77478e-08	-1.57555	-1.17116	8.63531e-09	-1.75558	-1.24686	1.10981e-06	-0.957018	-1.14539
160045909	chr2:160045909:G:A	1.33126e-08	-1.78583	-1.24843	8.87873e-09	-1.68002	-1.29462	1.22409e-06	-0.751481	-1.25293
160045984	chr2:160045984:C:T	2.22781e-08	-1.25648	-1.26288	1.27226e-08	-1.37189	-1.24303	4.72817e-07	-1.70413	-1.25152
160046413	chr2:160046413:C:A	7.72192e-08	-2.12258e-10	-1.27632	4.8224e-08	-2.12258e-10	-1.28244	2.5493e-06	-2.12258e-10	-1.27078
160046425	chr2:160046425:A:G	8.07575e-08	-2.12258e-10	-1.23152	5.15284e-08	-2.12258e-10	-1.21616	2.66309e-06	-2.12258e-10	-1.22712
160046487	chr2:160046487:G:A	2.45865e-07	-2.12258e-10	-0.118191	1.72555e-07	-2.12258e-10	-0.0075834	8.62919e-06	-2.12258e-10	-0.0514526
160046604	chr2:160046604:T:G	8.6723e-08	-2.12258e-10	-1.16025	5.53671e-08	-2.12258e-10	-1.14431	2.84311e-06	-2.12258e-10	-1.16171
160046851	chr2:160046851:C:T	1.77243e-07	0.828652	-1.27411	1.40808e-08	-1.23247	-1.28101	1.11587e-06	-0.804653	-1.29231
160047116	chr2:160047116:G:A	2.71029e-08	-1.64084	-0.682492	3.60807e-08	-0.867049	-0.705491	3.47895e-06	-0.258364	-0.701509
160047212	chr2:160047212:G:C	1.29078e-08	-1.82183	-1.2433	9.4585e-09	-1.61817	-1.29321	1.41646e-06	-0.611278	-1.24717
160047248	chr2:160047248:T:G	1.56976e-07	0.705872	-1.27275	1.36026e-08	-1.26834	-1.2797	1.06381e-06	-0.853231	-1.29152
160047510	chr2:160047510:G:A	2.28308e-08	-1.78561	-0.709253	1.2527e-08	-1.67585	-0.954559	2.24451e-06	-0.742465	-0.655651
160047655	chr2:160047655:C:G	1.55777e-06	-2.12258e-10	1.72804	1.31422e-06	-2.12258e-10	2.0227	7.45947e-05	-2.12258e-10	2.10547
160047834	chr2:160047834:C:T	1.68094e-07	-2.12258e-10	-0.498447	9.65642e-08	-2.12258e-10	-0.58809	5.19256e-06	-2.12258e-10	-0.559377
160047835	chr2:160047835:G:A	2.53371e-07	-2.12258e-10	-0.0881161	1.78074e-07	-2.12258e-10	0.0238986	8.90013e-06	-2.12258e-10	-0.0205373
160048002	chr2:160048002:T:C	2.45542e-08	-1.59873	-0.82336	3.42402e-08	-0.779168	-0.84573	3.35489e-06	-0.154532	-0.841651
160048653	chr2:160048653:T:A	1.92187e-07	-2.12258e-10	-0.364502	1.29378e-07	-2.12258e-10	-0.295558	6.51796e-06	-2.12258e-10	-0.332042
160048955	chr2:160048955:C:T	2.60468e-07	0.962557	-1.02305	1.19478e-07	0.660684	-1.03585	0.000269414	4.00001	-0.610368
160049025	chr2:160049025:T:G	1.80769e-07	-2.12258e-10	-0.425752	1.0367e-07	-2.12258e-10	-0.517085	5.60516e-06	-2.12258e-10	-0.482915
160049046	chr2:160049046:C:T	3.33068e-07	-0.496613	0.681989	4.51684e-08	-1.87426	0.526363	2.75633e-06	-1.87749	0.684784
160049084	chr2:160049084:G:A	4.22399e-08	-1.87961	-3.10475e-10	2.81775e-08	-1.81977	-3.10475e-10	1.54357e-06	-1.7725	-3.10475e-10
160049313	chr2:160049313:T:C	7.68354e-08	-2.12258e-10	-1.28131	4.85436e-08	-2.12258e-10	-1.27583	2.52442e-06	-2.12258e-10	-1.28059
160049683	chr2:160049683:G:A	2.07778e-08	-1.34689	-1.2422	1.19716e-08	-1.45801	-1.21775	4.60378e-07	-1.75422	-1.22809
160049879	chr2:160049879:T:C	2.1731e-08	-1.80745	-0.736788	1.27359e-08	-1.6383	-0.975569	2.37134e-06	-0.658528	-0.684621
160050017	chr2:160050017:C:A	1.09608e-07	-2.12258e-10	-0.926065	6.64454e-08	-2.12258e-10	-0.961918	3.53594e-06	-2.12258e-10	-0.943624
160050269	chr2:160050269:GC:G	2.14134e-08	-1.38456	-1.17439	1.26135e-08	-1.48591	-1.13762	4.89104e-07	-1.76828	-1.15351
160050275	chr2:160050275:A:C	2.67701e-07	-2.12258e-10	-0.0331013	1.47202e-07	-2.12258e-10	-0.166491	8.25393e-06	-2.12258e-10	-0.0959142
160050377	chr2:160050377:C:A	7.31368e-08	-0.0799758	-1.25067	9.32843e-09	-1.66423	-1.261	6.1672e-07	-1.41069	-1.27925
160050420	chr2:160050420:A:G	2.18305e-08	-1.80495	-0.734709	1.26973e-08	-1.64283	-0.97408	2.35392e-06	-0.667126	-0.683396
160050935	chr2:160050935:C:T	1.05989e-07	-2.12258e-10	-0.959633	6.909e-08	-2.12258e-10	-0.922888	3.51132e-06	-2.12258e-10	-0.950612
160050970	chr2:160050970:C:T	2.56661e-07	-2.12258e-10	-0.0752146	1.8025e-07	-2.12258e-10	0.0360468	9.00516e-06	-2.12258e-10	-0.00880554
160051291	chr2:160051291:C:T	2.87929e-07	-2.12258e-10	0.0397409	1.60927e-07	-2.12258e-10	-0.0773477	8.8525e-06	-2.12258e-10	-0.0259038
160051323	chr2:160051323:T:A	7.68455e-07	-2.12258e-10	1.02141	4.38306e-07	-2.12258e-10	0.924618	2.41582e-05	-2.12258e-10	0.978022
160051358	chr2:160051358:T:C	7.15587e-08	-1.66207	0.309619	3.83837e-08	-1.87966	0.368995	4.75693e-06	-0.900381	0.253381
160051513	chr2:160051513:A:G	1.07668e-07	-0.943921	-3.10475e-10	3.64496e-08	-1.56237	-3.10475e-10	8.82269e-06	-0.0292772	-3.10475e-10
160051552	chr2:160051552:C:T	6.2272e-08	-1.49146	-3.10475e-10	4.35819e-08	-1.38366	-3.10475e-10	2.03673e-06	-1.49526	-3.10475e-10
160051781	chr2:160051781:T:G	1.98831e-08	-1.79768	-0.835419	1.1631e-08	-1.65541	-1.04922	2.05398e-06	-0.697976	-0.788847
160051830	chr2:160051830:C:T	2.18189e-08	-1.80936	-0.730838	1.2831e-08	-1.6353	-0.97114	2.39979e-06	-0.65187	-0.67935
160052459	chr2:160052459:T:C	1.22454e-06	-2.12258e-10	1.48735	1.01718e-06	-2.12258e-10	1.76649	5.76104e-05	-2.12258e-10	1.8471
160052839	chr2:160052839:T:C	1.18934e-07	-2.12258e-10	-0.844401	7.20798e-08	-2.12258e-10	-0.880524	3.85208e-06	-2.12258e-10	-0.857989
160052849	chr2:160052849:A:G	2.03685e-08	-1.8065	-0.802485	1.20965e-08	-1.64047	-1.02491	2.20543e-06	-0.661397	-0.754286
160053177	chr2:160053177:CCT:C	1.0705e-06	-2.12258e-10	1.35291	8.83521e-07	-2.12258e-10	1.62562	4.99351e-05	-2.12258e-10	1.70412
160053555	chr2:160053555:G:A	1.08879e-07	-2.12258e-10	-0.932733	7.10679e-08	-2.12258e-10	-0.894663	3.60788e-06	-2.12258e-10	-0.923483
160053704	chr2:160053704:C:G	2.22359e-08	-1.79295	-0.728318	1.25045e-08	-1.66298	-0.969232	2.26256e-06	-0.713385	-0.676721
160054821	chr2:160054821:T:C	2.18096e-08	-1.83061	-0.710018	1.3616e-08	-1.59166	-0.955399	2.71079e-06	-0.551088	-0.658276
160054890	chr2:160054890:A:G	7.60282e-08	-2.12258e-10	-1.29187	4.76403e-08	-2.12258e-10	-1.29462	2.49482e-06	-2.12258e-10	-1.29239
160054948	chr2:160054948:T:C	2.28115e-08	-1.61154	-0.884163	3.16027e-08	-0.79989	-0.905166	3.08629e-06	-0.178297	-0.901336
160055064	chr2:160055064:C:T	2.23942e-08	-1.83543	-0.678745	1.41201e-08	-1.57937	-0.931332	2.87199e-06	-0.526209	-0.625389
160055121	chr2:160055121:A:C	3.16557e-08	-1.65622	-0.511832	1.74973e-08	-1.87295	-0.423295	8.99793e-07	-1.87117	-0.441023
160055269	chr2:160055269:G:A	1.18716e-07	-2.12258e-10	-0.846238	7.79226e-08	-2.12258e-10	-0.802582	3.93325e-06	-2.12258e-10	-0.837137
160055357	chr2:160055357:G:A	2.84603e-07	-2.12258e-10	0.0281229	1.59216e-07	-2.12258e-10	-0.0880375	8.75418e-06	-2.12258e-10	-0.0370718
160055428	chr2:160055428:C:G	6.23361e-08	-0.239983	-1.25045	8.87054e-09	-1.71611	-1.25945	5.68991e-07	-1.49151	-1.27898
160055544	chr2:160055544:T:C	2.33863e-08	-1.5804	-0.89042	3.34111e-08	-0.738168	-0.911241	3.31344e-06	-0.10118	-0.907438
160055638	chr2:160055638:T:C	2.04703e-07	-2.12258e-10	-0.301414	1.43561e-07	-2.12258e-10	-0.191541	7.86163e-06	-2.12258e-10	-0.144609
160055803	chr2:160055803:C:T	7.74277e-08	-2.12258e-10	-1.27363	4.92295e-08	-2.12258e-10	-1.2618	2.54675e-06	-2.12258e-10	-1.27179
160055974	chr2:160055974:C:T	8.13831e-08	-1.2238	-3.10475e-10	3.40693e-08	-1.6299	-3.10475e-10	1.64242e-06	-1.71043	-3.10475e-10
160056033	chr2:160056033:C:T	6.60321e-08	-1.43283	-3.10475e-10	7.1689e-08	-0.885961	-3.10475e-10	4.4057e-06	-0.723705	-3.10475e-10
160056114	chr2:160056114:T:A	1.08417e-07	-2.12258e-10	-0.936989	6.49537e-08	-2.12258e-10	-0.984623	3.36642e-06	-2.12258e-10	-0.992753
160056141	chr2:160056141:T:C	2.0426e-08	-1.84948	-0.756679	1.38559e-08	-1.53897	-0.990624	2.86892e-06	-0.445654	-0.707015
160056291	chr2:160056291:C:T	2.16182e-08	-1.85795	-0.691488	1.50313e-08	-1.50716	-0.941001	3.27121e-06	-0.381822	-0.639621
160056707	chr2:160056707:G:A	2.15788e-08	-1.31641	-1.23486	1.17416e-08	-1.43458	-1.26058	4.54027e-07	-1.74123	-1.25497
160056760	chr2:160056760:C:T	2.35637e-08	-1.36479	-1.09847	1.45494e-08	-1.43867	-1.04208	5.49757e-07	-1.7389	-1.06599
160057088	chr2:160057088:A:G	3.31426e-08	-1.4007	-0.721455	2.54821e-08	-1.25411	-0.666214	5.19765e-06	0.144935	-0.703331
160057182	chr2:160057182:A:G	3.04634e-08	-1.80522	-0.401223	1.99961e-08	-1.70041	-0.462352	5.25306e-06	-0.0816513	-0.466141
160057486	chr2:160057486:G:A	7.64241e-08	-2.12258e-10	-1.28667	4.8242e-08	-2.12258e-10	-1.28207	2.51078e-06	-2.12258e-10	-1.28601
160057645	chr2:160057645:C:T	1.88268e-08	-1.84035	-0.847344	1.26153e-08	-1.56558	-1.0578	2.46015e-06	-0.504736	-0.801643
160058029	chr2:160058029:G:T	1.87542e-08	-1.83157	-0.859981	1.21906e-08	-1.59067	-1.06696	2.30915e-06	-0.554797	-0.814925
160058214	chr2:160058214:T:A	1.8295e-08	-1.54224	-1.17411	1.13957e-08	-1.60668	-1.11838	4.66621e-07	-1.82513	-1.14371
160058478	chr2:160058478:A:G	2.07773e-07	-1.84277	1.55625	1.13779e-07	-1.8794	1.45536	8.11475e-06	-1.87891	1.76599
160058595	chr2:160058595:C:T	2.63359e-08	-1.73395	-0.61809	1.27844e-08	-1.72499	-0.885081	2.31507e-06	-0.804304	-0.562861
160058624	chr2:160058624:T:C	1.36339e-08	-1.75644	-1.25398	8.2029e-09	-1.82767	-1.22614	4.01906e-07	-1.87581	-1.24233
160058630	chr2:160058630:T:C	3.08873e-07	-2.12258e-10	0.109958	1.85591e-07	-2.12258e-10	0.0652457	1.00945e-05	-2.12258e-10	0.105391
160058638	chr2:160058638:C:T	3.48391e-08	-1.57294	-0.499295	1.31985e-08	-1.78791	-0.790283	1.87904e-06	-1.10195	-0.473889
160058694	chr2:160058694:C:T	1.98451e-08	-1.8315	-0.80351	1.26894e-08	-1.59187	-1.02566	2.46239e-06	-0.548955	-0.756517
160058973	chr2:160058973:G:A	6.44671e-08	-0.17719	-1.27963	8.78879e-09	-1.6998	-1.28502	5.75792e-07	-1.46405	-1.29456
160059049	chr2:160059049:G:T	3.97315e-07	0.361758	-3.10475e-10	8.76306e-08	-0.685168	-3.10475e-10	5.73247e-06	-0.460457	-3.10475e-10
160059084	chr2:160059084:C:T	8.60602e-08	-2.12258e-10	-1.16792	5.35571e-08	-2.12258e-10	-1.17755	2.81322e-06	-2.12258e-10	-1.17227
160059113	chr2:160059113:C:G	1.20799e-07	-0.340317	-0.488527	1.58931e-08	-1.65149	-0.740921	1.10489e-06	-1.36467	-0.742189
160059148	chr2:160059148:G:A	5.0513e-08	-1.24154	-0.459197	2.91765e-08	-1.39766	-0.387274	1.07573e-06	-1.7124	-0.421207
160059263	chr2:160059263:C:A	2.44854e-07	-2.12258e-10	-0.122309	1.67123e-07	-2.12258e-10	-0.0395678	9.15061e-06	-2.12258e-10	0.00721698
160059421	chr2:160059421:C:T	2.15543e-07	-0.249812	-3.10475e-10	5.82904e-08	-1.09286	-3.10475e-10	2.34248e-05	0.947194	-3.10475e-10
160059545	chr2:160059545:T:C	4.05084e-07	0.381122	-3.10475e-10	9.21816e-08	-0.634537	-3.10475e-10	4.87054e-06	-0.623399	-3.10475e-10
160059590	chr2:160059590:G:A	7.61334e-08	-2.12258e-10	-1.29049	4.76801e-08	-2.12258e-10	-1.29378	2.49779e-06	-2.12258e-10	-1.2912
160059824	chr2:160059824:T:C	1.41822e-08	-1.83705	-1.13394	9.5594e-09	-1.75423	-1.14654	2.21023e-06	-0.261214	-1.15229
160060551	chr2:160060551:A:G	2.10527e-08	-1.85524	-0.720708	1.45249e-08	-1.51999	-0.962446	3.10411e-06	-0.404923	-0.668953
160060759	chr2:160060759:T:G	5.88888e-08	-1.54732	-3.10475e-10	2.89405e-08	-1.79306	-3.10475e-10	1.1951e-05	0.274215	-3.10475e-10
160060805	chr2:160060805:C:G	6.82791e-08	-1.39937	-3.10475e-10	2.66515e-08	-1.87545	-3.10475e-10	1.71476e-06	-1.66733	-3.10475e-10
160060986	chr2:160060986:A:G	2.14534e-08	-1.85322	-0.703874	1.45952e-08	-1.52775	-0.949851	3.10968e-06	-0.420543	-0.651539
160061072	chr2:160061072:T:C	1.93559e-07	-2.12258e-10	-0.357388	1.34529e-07	-2.12258e-10	-0.256518	6.78243e-06	-2.12258e-10	-0.292268
160061371	chr2:160061371:T:C	1.41712e-07	-0.669177	-3.10475e-10	3.30383e-08	-1.66063	-3.10475e-10	2.84031e-06	-1.16269	-3.10475e-10
160061390	chr2:160061390:A:G	2.19544e-08	-1.8567	-0.677305	1.5096e-08	-1.51442	-0.929453	3.2836e-06	-0.393829	-0.623835
160061595	chr2:160061595:G:A	2.5655e-08	-1.26785	-1.11039	8.59803e-09	-1.82028	-1.18648	4.8636e-07	-1.73996	-1.18745
160061636	chr2:160061636:G:A	2.00558e-08	-1.87962	-0.744828	1.97896e-08	-1.48693	-0.686213	7.26091e-07	-1.85163	-0.675049
160061840	chr2:160061840:G:A	2.57949e-08	-1.87901	-0.493784	1.61896e-08	-1.86587	-0.508063	8.55597e-07	-1.83644	-0.526123
160061875	chr2:160061875:T:C	3.57707e-08	-1.38853	-0.657314	1.87577e-08	-1.5439	-0.68279	1.37511e-06	-1.32792	-0.560147
160062090	chr2:160062090:A:G	2.18369e-08	-1.83168	-0.707692	1.3667e-08	-1.59031	-0.953004	2.63233e-06	-0.586065	-0.652668
160062269	chr2:160062269:C:A	7.57777e-08	-2.12258e-10	-1.29517	4.77911e-08	-2.12258e-10	-1.29146	2.49119e-06	-2.12258e-10	-1.29384
160062529	chr2:160062529:AC:A	1.14049e-07	0.387795	-1.27414	2.61397e-08	-0.650594	-1.24425	1.2382e-06	-0.72649	-1.26645
160062532	chr2:160062532:C:T	4.3035e-07	0.441627	-3.10475e-10	9.33027e-08	-0.622449	-3.10475e-10	6.11112e-06	-0.396493	-3.10475e-10
160062584	chr2:160062584:T:G	5.79764e-07	-2.12258e-10	0.739648	3.17222e-07	-2.12258e-10	0.601304	1.76881e-05	-2.12258e-10	0.666288
160063611	chr2:160063611:C:G	9.01443e-08	-1.56512	0.443559	3.98289e-08	-1.70554	0.231834	2.56383e-06	-1.82525	0.560144
160063963	chr2:160063963:T:C	7.67996e-08	-2.12258e-10	-1.28177	4.85846e-08	-2.12258e-10	-1.27499	2.52625e-06	-2.12258e-10	-1.27987
160064085	chr2:160064085:T:A	1.37873e-07	-2.12258e-10	-0.696639	8.20337e-08	-2.12258e-10	-0.751168	4.21834e-06	-2.12258e-10	-0.767162
160064146	chr2:160064146:G:A	7.70111e-08	-2.12258e-10	-1.27902	4.77218e-08	-2.12258e-10	-1.29291	2.50762e-06	-2.12258e-10	-1.28727
160064161	chr2:160064161:G:C	7.44316e-07	-2.12258e-10	0.989493	4.08099e-07	-2.12258e-10	0.853211	2.28389e-05	-2.12258e-10	0.921863
160064578	chr2:160064578:T:G	7.80739e-08	-2.12258e-10	-1.26532	4.96514e-08	-2.12258e-10	-1.25327	2.57815e-06	-2.12258e-10	-1.25953
160064598	chr2:160064598:T:A	1.762e-08	-1.7072	-1.04674	1.20246e-08	-1.60351	-1.06783	3.83412e-06	0.212622	-1.07528
160064763	chr2:160064763:G:C	3.71926e-08	-1.70699	-0.299871	1.54008e-08	-1.83922	-0.584658	1.04292e-06	-1.87898	-0.28559
160065044	chr2:160065044:G:A	1.11368e-07	-1.51247	0.602332	4.81012e-08	-1.66462	0.37963	3.08551e-06	-1.80166	0.721777
160065060	chr2:160065060:A:G	3.53702e-08	-1.8787	-0.178402	2.17947e-08	-1.8763	-0.200336	1.13469e-06	-1.85732	-0.222928
160065097	chr2:160065097:T:C	2.29042e-07	-2.12258e-10	-0.189065	1.60668e-07	-2.12258e-10	-0.0789607	8.07687e-06	-2.12258e-10	-0.117599
160065302	chr2:160065302:A:G	3.92153e-08	-1.50828	-0.445629	2.11334e-08	-1.63533	-0.472112	1.51175e-06	-1.4628	-0.330537
160065538	chr2:160065538:G:A	9.05105e-08	-2.12258e-10	-1.11751	5.8316e-08	-2.12258e-10	-1.09242	2.99493e-06	-2.12258e-10	-1.10968
160065980	chr2:160065980:G:A	4.51125e-08	-1.81381	-3.10475e-10	2.87011e-08	-1.80136	-3.10475e-10	1.78462e-06	-1.6274	-3.10475e-10
160066501	chr2:160066501:C:T	6.28852e-08	-1.48166	-3.10475e-10	2.96084e-08	-1.77024	-3.10475e-10	1.48682e-06	-1.80996	-3.10475e-10
160066626	chr2:160066626:A:G	1.75196e-08	-1.71919	-1.04047	1.18947e-08	-1.62037	-1.06184	3.67883e-06	0.165378	-1.06939
160067259	chr2:160067259:G:A	2.02736e-08	-1.67707	-0.936582	1.3849e-08	-1.5652	-0.96488	4.6967e-06	0.3155	-0.975243
160067799	chr2:160067799:T:C	1.75926e-08	-1.71544	-1.04006	1.19433e-08	-1.6166	-1.06153	3.71497e-06	0.174873	-1.06911
160068281	chr2:160068281:T:C	8.03745e-08	-2.12258e-10	-1.23628	5.12753e-08	-2.12258e-10	-1.22109	2.65071e-06	-2.12258e-10	-1.23178
160068629	chr2:160068629:G:GCA	3.99348e-08	-0.886614	-1.04911	1.86022e-08	-1.16693	-1.06809	8.29129e-07	-1.30855	-1.08543
160069015	chr2:160069015:C:G	4.20753e-08	-1.65307	-0.230441	1.59911e-08	-1.86099	-0.525273	1.12724e-06	-1.87192	-0.214911
160069198	chr2:160069198:C:T	5.08488e-08	-1.43765	-0.256468	2.45793e-08	-1.67508	-0.281309	1.63404e-06	-1.55478	-0.160767
160069314	chr2:160069314:T:C	7.60281e-08	-2.12258e-10	-1.29187	4.76543e-08	-2.12258e-10	-1.29433	2.50334e-06	-2.12258e-10	-1.28898
160069324	chr2:160069324:C:G	3.98142e-08	-1.52496	-0.413788	2.1439e-08	-1.65259	-0.440499	1.53856e-06	-1.47922	-0.296537
160069551	chr2:160069551:T:G	8.91361e-08	-2.12258e-10	-1.13281	5.72777e-08	-2.12258e-10	-1.11039	2.95346e-06	-2.12258e-10	-1.12363
160069602	chr2:160069602:C:T	2.8226e-08	-1.8697	-0.41303	3.18923e-08	-1.35596	-0.339973	1.07394e-06	-1.81196	-0.323309
160069639	chr2:160069639:G:T	1.2631e-07	-1.52456	0.740331	5.42675e-08	-1.67427	0.509899	3.54114e-06	-1.80741	0.86526
160070020	chr2:160070020:C:T	2.27952e-07	-2.12258e-10	-0.193839	1.59905e-07	-2.12258e-10	-0.083721	8.03842e-06	-2.12258e-10	-0.122371
160070070	chr2:160070070:G:T	4.06461e-08	-1.69144	-0.226632	1.62611e-08	-1.84699	-0.522538	1.12442e-06	-1.87751	-0.211828
160070183	chr2:160070183:A:G	3.6112e-08	-0.918878	-1.11747	1.694e-08	-1.19648	-1.13214	7.60145e-07	-1.33402	-1.14683
160070270	chr2:160070270:C:A	7.61066e-08	-2.12258e-10	-1.29084	4.76987e-08	-2.12258e-10	-1.29339	2.50676e-06	-2.12258e-10	-1.28761
160070426	chr2:160070426:C:A	1.4255e-07	0.61382	-1.2771	3.07167e-08	-0.48387	-1.24962	1.45976e-06	-0.55786	-1.27047
160070737	chr2:160070737:C:T	3.10748e-07	0.116009	-3.10475e-10	7.41464e-08	-0.852257	-3.10475e-10	4.76127e-06	-0.646089	-3.10475e-10
160071209	chr2:160071209:G:C	2.07387e-07	-2.12258e-10	-0.288388	1.21671e-07	-2.12258e-10	-0.356975	6.43877e-06	-2.12258e-10	-0.344266
160071244	chr2:160071244:T:C	2.55034e-07	-2.12258e-10	-0.081574	1.73641e-07	-2.12258e-10	-0.00130832	8.71816e-06	-2.12258e-10	-0.0411949
160071325	chr2:160071325:G:A	4.52191e-08	-1.62979	-0.181667	1.65752e-08	-1.86696	-0.483435	1.19114e-06	-1.8663	-0.165391
160071448	chr2:160071448:C:T	7.8904e-08	-2.12258e-10	-1.25474	5.03772e-08	-2.12258e-10	-1.23876	2.58322e-06	-2.12258e-10	-1.25757
160072144	chr2:160072144:C:T	2.43966e-08	-1.87822	-0.550307	2.51095e-08	-1.4522	-0.482856	9.00259e-07	-1.84367	-0.468008
160072368	chr2:160072368:A:G	1.11992e-07	-2.12258e-10	-0.904545	6.6251e-08	-2.12258e-10	-0.964848	3.37058e-06	-2.12258e-10	-0.991518
160072749	chr2:160072749:A:G	2.26951e-07	-2.12258e-10	-0.198238	1.54264e-07	-2.12258e-10	-0.11963	8.45073e-06	-2.12258e-10	-0.0723501
160072964	chr2:160072964:T:C	2.88125e-08	-1.51102	-0.751145	1.55253e-08	-1.60726	-0.808568	1.07773e-06	-1.43518	-0.696565
160073127	chr2:160073127:G:T	3.57746e-08	-1.697	-0.348739	1.46966e-08	-1.84438	-0.626302	9.94646e-07	-1.87822	-0.333755
160073346	chr2:160073346:A:G	7.79241e-08	-2.12258e-10	-1.26724	4.95094e-08	-2.12258e-10	-1.25614	2.57064e-06	-2.12258e-10	-1.26245
160073468	chr2:160073468:A:G	3.18611e-07	-2.12258e-10	0.140998	1.78204e-07	-2.12258e-10	0.0246283	9.84934e-06	-2.12258e-10	0.080801
160073473	chr2:160073473:T:G	2.39079e-08	-1.87958	-0.569189	1.49337e-08	-1.87332	-0.581354	7.84323e-07	-1.85077	-0.598764
160073573	chr2:160073573:G:A	4.63849e-08	-0.745415	-1.04058	2.11073e-08	-1.04894	-1.05974	9.30345e-07	-1.20117	-1.07764
160073688	chr2:160073688:C:T	4.27276e-08	-1.65435	-0.213775	1.62261e-08	-1.86004	-0.511631	1.14622e-06	-1.87204	-0.198086
160073992	chr2:160073992:A:G	4.72632e-08	-1.62941	-0.137832	1.72041e-08	-1.86683	-0.446322	1.24455e-06	-1.86671	-0.121121
160074192	chr2:160074192:G:T	4.07596e-08	-1.55022	-0.365058	2.0349e-08	-1.716	-0.429268	1.36785e-06	-1.60184	-0.291526
160074311	chr2:160074311:A:G	1.91491e-08	-1.68643	-0.984281	1.31017e-08	-1.57753	-1.00803	4.34102e-06	0.275822	-1.01432
160074501	chr2:160074501:GT:G	4.51435e-08	-0.794755	-1.01837	2.07017e-08	-1.09007	-1.03801	9.15825e-07	-1.23788	-1.05665
160075522	chr2:160075522:TAGCAGGCAGAGA:T	2.39045e-08	-1.87937	-0.569534	1.50091e-08	-1.86795	-0.581687	7.92653e-07	-1.83983	-0.599142
160075523	chr2:160075523:A:G	2.13893e-08	-1.87969	-0.680393	1.34022e-08	-1.87145	-0.691431	7.05942e-07	-1.84751	-0.707317
160075682	chr2:160075682:C:T	3.30136e-08	-1.33264	-0.79341	1.56986e-08	-1.57502	-0.829705	1.04722e-06	-1.42432	-0.736144
160075743	chr2:160075743:A:G	4.57357e-08	-1.6072	-0.192891	1.63298e-08	-1.87147	-0.493838	1.18385e-06	-1.86089	-0.176941
160075988	chr2:160075988:T:C	1.82355e-08	-1.75606	-0.963544	1.25191e-08	-1.64074	-0.990298	3.75563e-06	0.114698	-0.998046
160076433	chr2:160076433:C:T	3.68491e-08	-1.84372	-0.172417	2.23651e-08	-1.80977	-0.241024	1.20512e-06	-1.7522	-0.267828
160077123	chr2:160077123:G:A	1.14251e-07	-2.12258e-10	-0.884571	6.9727e-08	-2.12258e-10	-0.913711	3.75594e-06	-2.12258e-10	-0.883265
160077300	chr2:160077300:C:T	1.98172e-08	-1.87192	-0.764503	1.48034e-08	-1.47137	-0.992072	3.23166e-06	-0.325493	-0.708114
160077455	chr2:160077455:A:G	7.74935e-08	-2.12258e-10	-1.27278	4.87121e-08	-2.12258e-10	-1.27237	2.52248e-06	-2.12258e-10	-1.28136
160078061	chr2:160078061:A:G	4.45021e-07	-2.12258e-10	0.475149	3.29699e-07	-2.12258e-10	0.639883	1.80995e-05	-2.12258e-10	0.689279
160078161	chr2:160078161:C:T	5.25189e-08	-1.6618	-3.10475e-10	2.70664e-08	-1.86001	-3.10475e-10	1.39936e-06	-1.87059	-3.10475e-10
160078215	chr2:160078215:G:T	6.01785e-08	-1.52566	-3.10475e-10	3.73457e-08	-1.53808	-3.10475e-10	2.07486e-06	-1.47671	-3.10475e-10
160079071	chr2:160079071:C:T	5.75469e-08	-1.63532	0.0649482	2.00513e-08	-1.86496	-0.29504	1.52386e-06	-1.86822	0.082862
160079181	chr2:160079181:T:A	4.17629e-07	0.411622	-3.10475e-10	8.18815e-07	1.54956	-3.10475e-10	2.08985e-05	0.833073	-3.10475e-10
160079228	chr2:160079228:T:G	2.08038e-07	-2.12258e-10	-0.285251	1.24184e-07	-2.12258e-10	-0.336535	6.62734e-06	-2.12258e-10	-0.3154
160079383	chr2:160079383:C:T	6.4335e-08	-1.60476	0.145896	2.13043e-08	-1.87166	-0.22773	1.65133e-06	-1.86077	0.155749
160079461	chr2:160079461:T:C	3.09415e-07	1.28723	-1.17552	1.61846e-07	1.1155	-1.18715	0.00035891	4.56656	-0.890095
160079600	chr2:160079600:C:T	2.87829e-07	1.21863	-1.17924	1.51217e-07	1.05181	-1.19139	0.000321712	4.46704	-0.899985
160080141	chr2:160080141:G:A	7.90668e-08	-1.25268	-3.10475e-10	3.4027e-08	-1.63115	-3.10475e-10	1.66825e-06	-1.69483	-3.10475e-10
160080709	chr2:160080709:T:G	2.0281e-08	-1.87878	-0.734508	1.63072e-08	-1.39726	-0.969436	3.86856e-06	-0.178349	-0.675372
160080965	chr2:160080965:T:G	6.53572e-08	-1.55744	0.114334	2.06231e-08	-1.87767	-0.254213	1.62468e-06	-1.84642	0.125124
160081014	chr2:160081014:G:A	1.56614e-08	-1.87506	-0.996718	9.75909e-09	-1.85337	-1.02673	5.19826e-07	-1.81443	-1.04643
160081138	chr2:160081138:A:G	5.89145e-08	-1.58564	0.038751	1.93877e-08	-1.87463	-0.319032	1.49266e-06	-1.85532	0.049282
160081239	chr2:160081239:G:A	2.04081e-08	-1.87599	-0.731056	1.5713e-08	-1.43708	-0.966722	3.57641e-06	-0.260547	-0.671697
160081357	chr2:160081357:G:A	2.95504e-07	-2.12258e-10	0.0657096	1.65965e-07	-2.12258e-10	-0.0465216	9.15988e-06	-2.12258e-10	0.0082301
160081365	chr2:160081365:C:T	3.62573e-08	-0.927272	-1.10506	1.75764e-08	-1.1696	-1.12214	7.88198e-07	-1.30789	-1.13672
160081691	chr2:160081691:T:A	2.9188e-08	-1.59447	-0.654745	1.97193e-08	-1.46678	-0.709918	7.76877e-06	0.554891	-0.711383
160082418	chr2:160082418:A:G	3.4657e-08	-0.994088	-1.08339	1.69438e-08	-1.22696	-1.10143	7.63132e-07	-1.36009	-1.11684
160082419	chr2:160082419:C:T	6.00622e-08	-1.5902	0.0626098	1.97885e-08	-1.87431	-0.298884	1.52752e-06	-1.85606	0.0730959
160082465	chr2:160082465:T:C	7.99018e-08	-2.12258e-10	-1.24217	5.05168e-08	-2.12258e-10	-1.23599	2.5957e-06	-2.12258e-10	-1.25275
160082515	chr2:160082515:T:C	6.03572e-07	-2.12258e-10	0.779894	4.7456e-07	-2.12258e-10	1.00409	2.59909e-05	-2.12258e-10	1.05114
160082769	chr2:160082769:G:A	3.20373e-08	-1.5984	-0.557676	2.14443e-08	-1.47113	-0.621707	8.38402e-06	0.54528	-0.625555
160082820	chr2:160082820:A:G	2.00752e-07	-1.09124	0.770337	7.85895e-08	-1.31004	0.515982	4.63991e-06	-1.55981	0.887907
160083113	chr2:160083113:A:G	6.31381e-08	-1.57542	0.0977734	2.03579e-08	-1.87596	-0.268867	1.58754e-06	-1.85227	0.10785
160083352	chr2:160083352:T:C	7.60107e-08	-2.12258e-10	-1.2921	4.76632e-08	-2.12258e-10	-1.29414	2.49977e-06	-2.12258e-10	-1.2904
160083403	chr2:160083403:T:C	3.31633e-08	-1.54877	-0.572759	2.28471e-08	-1.39911	-0.630361	9.91498e-06	0.719175	-0.631731
160083777	chr2:160083777:G:A	3.01667e-07	-2.12258e-10	0.0863504	1.69323e-07	-2.12258e-10	-0.0264873	9.34887e-06	-2.12258e-10	0.0286522
160083951	chr2:160083951:T:C	1.95859e-08	-1.8493	-0.79886	2.38984e-08	-1.23786	-0.746631	7.44819e-07	-1.76724	-0.733972
160084071	chr2:160084071:C:T	7.60962e-08	-2.12258e-10	-1.29097	4.77071e-08	-2.12258e-10	-1.29322	2.50315e-06	-2.12258e-10	-1.28905
160084323	chr2:160084323:C:T	1.58118e-07	-2.12258e-10	-0.559631	9.51839e-08	-2.12258e-10	-0.602487	5.18247e-06	-2.12258e-10	-0.561321
160084388	chr2:160084388:G:T	1.99452e-08	-1.8785	-0.751485	1.61548e-08	-1.39321	-0.982865	3.81064e-06	-0.174553	-0.694254
160084792	chr2:160084792:C:T	3.10279e-08	-1.61024	-0.577845	1.54959e-08	-1.77472	-0.643003	9.90513e-07	-1.67861	-0.53753
160084950	chr2:160084950:C:T	1.11934e-07	-0.218295	-0.686772	1.51725e-08	-1.54364	-0.895173	1.09251e-06	-1.22322	-0.894915
160085165	chr2:160085165:T:G	2.0145e-07	-1.1491	0.831666	7.92183e-08	-1.35932	0.573233	4.76545e-06	-1.59596	0.950753
160085796	chr2:160085796:C:T	3.02504e-08	-1.58548	-0.627979	2.04397e-08	-1.4565	-0.684315	8.17236e-06	0.579967	-0.685812
160085915	chr2:160085915:A:G	3.05577e-07	-2.12258e-10	0.0992291	1.71414e-07	-2.12258e-10	-0.0142143	9.46659e-06	-2.12258e-10	0.0411654
160086307	chr2:160086307:G:A	2.0354e-08	-1.87519	-0.734508	1.54989e-08	-1.44809	-0.969436	3.51075e-06	-0.275403	-0.675372
160086715	chr2:160086715:C:G	2.25015e-08	-1.85925	-0.650138	2.66321e-08	-1.2873	-0.588883	8.57472e-07	-1.78786	-0.572513
160086738	chr2:160086738:A:G	3.04749e-07	-2.12258e-10	0.0965159	1.70974e-07	-2.12258e-10	-0.0167894	9.44185e-06	-2.12258e-10	0.0385479
160086802	chr2:160086802:C:G	6.55887e-08	-1.55533	0.11576	2.06379e-08	-1.87775	-0.253416	1.62674e-06	-1.84593	0.125901
160087114	chr2:160087114:A:G	6.59551e-08	-1.56607	0.13207	2.09452e-08	-1.877	-0.239392	1.64794e-06	-1.84935	0.14227
160087610	chr2:160087610:G:A	3.37116e-08	-0.958145	-1.14699	1.64281e-08	-1.19662	-1.16269	7.39925e-07	-1.33287	-1.17494
160088530	chr2:160088530:G:T	2.23992e-08	-1.84365	-0.670295	2.80845e-08	-1.21343	-0.609652	8.65748e-07	-1.75686	-0.593907
160088617	chr2:160088617:G:A	7.48685e-08	-1.30724	-3.10475e-10	2.72086e-08	-1.85477	-3.10475e-10	1.86957e-06	-1.5809	-3.10475e-10
160089216	chr2:160089216:A:G	1.97341e-08	-1.83799	-0.802636	2.49855e-08	-1.18944	-0.750562	7.56585e-07	-1.74709	-0.738456
160089980	chr2:160089980:G:C	6.66194e-08	-1.42398	-3.10475e-10	2.7472e-08	-1.84513	-3.10475e-10	1.39622e-06	-1.87283	-3.10475e-10
160090020	chr2:160090020:C:T	1.97053e-08	-1.83846	-0.803625	2.4907e-08	-1.19089	-0.752255	7.55122e-07	-1.7473	-0.740182
160090166	chr2:160090166:C:T	1.14623e-07	-2.12258e-10	-0.881327	6.87744e-08	-2.12258e-10	-0.927466	3.68307e-06	-2.12258e-10	-0.902856
160090824	chr2:160090824:T:C	2.01575e-08	-1.83351	-0.785887	2.59086e-08	-1.1711	-0.73262	7.77161e-07	-1.73838	-0.720335
160090878	chr2:160090878:A:C	1.94056e-07	-2.12258e-10	-0.354828	1.34952e-07	-2.12258e-10	-0.253377	6.80429e-06	-2.12258e-10	-0.28905
160090963	chr2:160090963:T:C	2.19331e-08	-1.84407	-0.690911	2.74491e-08	-1.2145	-0.631467	8.46766e-07	-1.75736	-0.615573
160091470	chr2:160091470:A:C	1.01818e-06	1.3028	-3.10475e-10	2.41585e-07	0.328923	-3.10475e-10	1.38021e-05	0.418219	-3.10475e-10
160091491	chr2:160091491:G:A	4.72208e-08	-1.76814	-3.10475e-10	2.65475e-08	-1.87936	-3.10475e-10	1.38759e-06	-1.87903	-3.10475e-10
160091595	chr2:160091595:G:A	2.87813e-08	-1.61425	-0.648994	1.44446e-08	-1.77708	-0.710899	9.16366e-07	-1.68316	-0.610788
160092155	chr2:160092155:T:C	5.31547e-08	-1.64549	-0.00427816	1.89143e-08	-1.86272	-0.355661	1.40715e-06	-1.87007	0.00503555
160092301	chr2:160092301:C:T	1.0387e-07	-0.248119	-0.731711	1.44422e-08	-1.55686	-0.931286	1.03348e-06	-1.24253	-0.931139
160092588	chr2:160092588:A:T	2.9882e-08	-1.58404	-0.641677	2.02013e-08	-1.45513	-0.69742	8.10071e-06	0.58425	-0.698901
160092876	chr2:160092876:T:C	3.43148e-08	-0.944556	-1.14284	1.66699e-08	-1.18573	-1.15897	7.50559e-07	-1.32224	-1.1713
160093022	chr2:160093022:T:C	6.23201e-08	-1.60631	0.115616	2.07668e-08	-1.8714	-0.25354	1.60214e-06	-1.86102	0.125757
160093498	chr2:160093498:C:T	1.98645e-07	-1.14487	0.813411	7.80644e-08	-1.35699	0.556226	4.69283e-06	-1.59347	0.932901
160093547	chr2:160093547:G:A	3.51266e-08	-0.956437	-1.10758	1.70956e-08	-1.19499	-1.12448	7.68337e-07	-1.33094	-1.13919
160093601	chr2:160093601:G:A	3.36893e-08	-1.66896	-0.436828	1.83003e-08	-1.75214	-0.499235	1.26868e-06	-1.61542	-0.353208
160093779	chr2:160093779:C:T	7.23494e-07	-1.36405	2.32517	3.67705e-07	-1.42168	2.17066	2.55026e-05	-1.10171	2.13388
160093804	chr2:160093804:G:A	4.23779e-08	-1.87635	-3.10475e-10	3.40533e-08	-1.63037	-3.10475e-10	1.62968e-06	-1.71822	-3.10475e-10
160093960	chr2:160093960:C:T	7.5727e-08	-2.12258e-10	-1.29584	4.75395e-08	-2.12258e-10	-1.29674	2.48855e-06	-2.12258e-10	-1.2949
160094050	chr2:160094050:C:T	6.26945e-08	-1.59899	0.114289	2.0716e-08	-1.8726	-0.254797	1.6012e-06	-1.85909	0.123233
160094114	chr2:160094114:T:A	3.09995e-08	-1.81293	-0.37607	1.71868e-08	-1.87872	-0.435431	1.02432e-06	-1.85556	-0.327011
160094120	chr2:160094120:A:G	3.07863e-08	-1.81724	-0.37866	1.71341e-08	-1.87919	-0.438037	1.01876e-06	-1.85821	-0.329801
160094318	chr2:160094318:A:G	8.26218e-08	-2.12258e-10	-1.2087	5.19159e-08	-2.12258e-10	-1.20867	2.65455e-06	-2.12258e-10	-1.23033
160094569	chr2:160094569:C:T	2.17947e-08	-1.84589	-0.69541	2.7101e-08	-1.22274	-0.635983	8.39304e-07	-1.76098	-0.620802
160094674	chr2:160094674:A:G	3.09889e-08	-1.56833	-0.621009	2.09948e-08	-1.43638	-0.677645	8.63568e-06	0.628448	-0.679149
160094746	chr2:160094746:G:T	3.82056e-07	-2.12258e-10	0.322596	2.11531e-07	-2.12258e-10	0.196075	1.16998e-05	-2.12258e-10	0.252969
160094775	chr2:160094775:G:A	3.30247e-07	1.41247	-1.2356	1.72169e-07	1.23362	-1.24344	0.000380088	4.74429	-1.01049
160095252	chr2:160095252:C:T	8.06618e-08	-2.12258e-10	-1.23271	5.11387e-08	-2.12258e-10	-1.22376	2.65411e-06	-2.12258e-10	-1.23049
160095315	chr2:160095315:A:G	3.67476e-08	-0.931777	-1.08712	1.78054e-08	-1.17371	-1.10509	7.98419e-07	-1.31137	-1.12036
160095615	chr2:160095615:A:G	1.06781e-07	-0.952197	-3.10475e-10	5.27018e-08	-1.19365	-3.10475e-10	2.69716e-05	1.08818	-3.10475e-10
160095934	chr2:160095934:AAG:A	1.20651e-07	-2.12258e-10	-0.830074	8.16667e-08	-2.12258e-10	-0.755651	4.14615e-06	-2.12258e-10	-0.784424
160096164	chr2:160096164:A:G	7.58447e-08	-2.12258e-10	-1.29428	4.75862e-08	-2.12258e-10	-1.29575	2.49336e-06	-2.12258e-10	-1.29297
160096538	chr2:160096538:C:A	6.00132e-08	-1.59026	0.0618573	1.97884e-08	-1.87392	-0.299287	1.52488e-06	-1.8566	0.071906
160096547	chr2:160096547:T:G	7.5727e-08	-2.12258e-10	-1.29584	4.75395e-08	-2.12258e-10	-1.29674	2.48855e-06	-2.12258e-10	-1.2949
160096653	chr2:160096653:T:TCTGA	5.94597e-08	-1.57861	0.0409371	1.94055e-08	-1.87542	-0.317315	1.49867e-06	-1.85309	0.0510655
160097449	chr2:160097449:T:C	3.41928e-08	-1.53784	-0.553121	2.31133e-08	-1.40057	-0.617322	9.94995e-06	0.710979	-0.620015
160098132	chr2:160098132:A:G	8.11481e-08	-2.12258e-10	-1.2267	5.16609e-08	-2.12258e-10	-1.2136	2.67179e-06	-2.12258e-10	-1.22386
160098193	chr2:160098193:A:G	3.35711e-08	-1.53679	-0.57252	2.27808e-08	-1.40042	-0.631965	9.83202e-06	0.711284	-0.632242
160098242	chr2:160098242:G:A	2.82252e-07	-2.12258e-10	0.0198269	1.58835e-07	-2.12258e-10	-0.0904319	8.7595e-06	-2.12258e-10	-0.0364644
160098359	chr2:160098359:C:T	2.04208e-08	-1.85084	-0.755583	1.28805e-08	-1.80662	-0.795963	6.95052e-07	-1.74681	-0.82356
160098822	chr2:160098822:G:T	1.04222e-07	-2.12258e-10	-0.976451	6.41613e-08	-2.12258e-10	-0.996898	3.38108e-06	-2.12258e-10	-0.988408
160099089	chr2:160099089:G:A	1.3603e-07	-2.12258e-10	-0.7101	8.43272e-08	-2.12258e-10	-0.723593	4.52608e-06	-2.12258e-10	-0.696748
160099211	chr2:160099211:A:G	2.42465e-08	-1.61576	-0.818946	2.72442e-08	-0.938326	-0.915132	8.90105e-07	-1.4865	-0.836519
160099216	chr2:160099216:C:T	6.24722e-08	-1.61914	0.13089	2.11008e-08	-1.86863	-0.240356	1.62086e-06	-1.86449	0.140843
160099322	chr2:160099322:G:A	2.71225e-08	-1.8797	-0.442912	2.15516e-08	-1.35197	-0.735877	5.68146e-06	-0.0992169	-0.370178
160099468	chr2:160099468:C:T	2.54725e-07	1.05471	-1.13749	6.19759e-08	0.147977	-1.17953	2.60607e-06	-0.108984	-1.13978
160099506	chr2:160099506:C:T	2.81792e-07	-2.12258e-10	0.0181979	1.58589e-07	-2.12258e-10	-0.0919796	8.74562e-06	-2.12258e-10	-0.0380505
160100629	chr2:160100629:TC:T	2.06195e-08	-1.87965	-0.717081	1.74542e-08	-1.3431	-0.955618	4.32605e-06	-0.0846492	-0.657299
160100796	chr2:160100796:T:C	4.22648e-08	-1.87902	-3.10475e-10	3.68605e-08	-1.55116	-3.10475e-10	1.73361e-06	-1.6564	-3.10475e-10
160100950	chr2:160100950:A:G	7.71869e-08	-2.12258e-10	-1.27674	4.80236e-08	-2.12258e-10	-1.28661	2.52169e-06	-2.12258e-10	-1.28168
160100987	chr2:160100987:ACT:A	7.71632e-08	-2.12258e-10	-1.27705	4.80131e-08	-2.12258e-10	-1.28682	2.52104e-06	-2.12258e-10	-1.28193
160101150	chr2:160101150:G:A	2.5903e-07	-2.12258e-10	-0.0660273	1.46434e-07	-2.12258e-10	-0.171725	8.05997e-06	-2.12258e-10	-0.119694
160101313	chr2:160101313:C:G	1.78041e-08	-1.87936	-0.864184	1.34448e-08	-1.53328	-1.02642	6.57628e-07	-1.79082	-0.834894
160101335	chr2:160101335:G:A	1.83536e-08	-1.87839	-0.83476	1.40584e-08	-1.51198	-1.0031	6.8532e-07	-1.77993	-0.804541
160101378	chr2:160101378:G:A	8.05906e-08	-1.23359	-3.10475e-10	4.41551e-08	-1.37059	-3.10475e-10	2.50384e-06	-1.28878	-3.10475e-10
160101438	chr2:160101438:T:C	1.0603e-07	-2.12258e-10	-0.95925	6.39397e-08	-2.12258e-10	-1.00036	3.28286e-06	-2.12258e-10	-1.01789
160101502	chr2:160101502:G:A	4.74317e-08	-1.76368	-3.10475e-10	4.11909e-08	-1.44008	-3.10475e-10	2.06405e-06	-1.48193	-3.10475e-10
160101948	chr2:160101948:A:T	1.67981e-08	-1.8597	-0.942002	1.95078e-08	-1.29178	-0.895705	6.26712e-07	-1.78994	-0.883932
160101949	chr2:160101949:A:T	1.67796e-08	-1.86088	-0.941925	1.9384e-08	-1.29821	-0.895638	6.25184e-07	-1.79245	-0.883858
160101974	chr2:160101974:A:G	8.6764e-08	-2.12258e-10	-1.15978	5.45225e-08	-2.12258e-10	-1.15968	2.77162e-06	-2.12258e-10	-1.18717
160102775	chr2:160102775:C:T	3.03302e-08	-1.55267	-0.658162	2.06144e-08	-1.4183	-0.714003	8.66347e-06	0.667011	-0.714499
160103547	chr2:160103547:T:C	1.66745e-08	-1.55788	-1.25121	3.05576e-08	-0.447896	-1.29079	8.3492e-06	1.14375	-1.22819
160103858	chr2:160103858:T:C	1.21677e-08	-1.87027	-1.25392	7.89427e-09	-1.83403	-1.25813	4.38867e-07	-1.78531	-1.24485
160103893	chr2:160103893:G:A	7.66457e-08	-2.12258e-10	-1.28378	4.7794e-08	-2.12258e-10	-1.2914	2.50662e-06	-2.12258e-10	-1.28767
160104041	chr2:160104041:G:C	1.14712e-07	-0.880546	-3.10475e-10	3.96396e-08	-1.47847	-3.10475e-10	2.13532e-06	-1.44799	-3.10475e-10
160104079	chr2:160104079:A:C	4.15237e-07	0.405878	-3.10475e-10	1.00214e-07	-0.550994	-3.10475e-10	5.37218e-06	-0.52537	-3.10475e-10
160104277	chr2:160104277:G:T	1.61465e-08	-1.60131	-1.23996	2.80118e-08	-0.539435	-1.28624	7.38181e-06	1.00697	-1.21456
160104421	chr2:160104421:G:A	1.92536e-08	-1.87257	-0.792705	1.4366e-08	-1.47793	-1.0155	3.07517e-06	-0.340506	-0.742738
160104741	chr2:160104741:C:A	8.08286e-08	-2.12258e-10	-1.23064	5.07711e-08	-2.12258e-10	-1.23097	2.60529e-06	-2.12258e-10	-1.24906
160104950	chr2:160104950:T:TC	1.43573e-07	-0.0707817	-0.585348	1.77963e-08	-1.46749	-0.811815	1.31885e-06	-1.1182	-0.811643
160105415	chr2:160105415:A:G	8.16926e-08	-2.12258e-10	-1.22001	5.18863e-08	-2.12258e-10	-1.20924	2.6437e-06	-2.12258e-10	-1.23442
160105778	chr2:160105778:G:T	8.69471e-08	-2.12258e-10	-1.15767	5.36693e-08	-2.12258e-10	-1.17546	2.84653e-06	-2.12258e-10	-1.1605
160106140	chr2:160106140:C:G	3.78287e-08	-0.952721	-1.03718	1.79981e-08	-1.21557	-1.05246	8.12076e-07	-1.34666	-1.06811
160106835	chr2:160106835:G:A	2.42518e-07	-2.12258e-10	-0.131895	1.37332e-07	-2.12258e-10	-0.235895	7.52488e-06	-2.12258e-10	-0.188389
160107092	chr2:160107092:G:A	1.57377e-08	-1.60788	-1.25903	2.73905e-08	-0.554653	-1.29345	7.05637e-06	0.985174	-1.23785
160107546	chr2:160107546:G:T	1.65758e-08	-1.56679	-1.24824	3.00215e-08	-0.466754	-1.28963	8.15861e-06	1.11699	-1.22452
160107547	chr2:160107547:G:A	2.09152e-07	-2.12258e-10	-0.27991	1.22796e-07	-2.12258e-10	-0.347776	6.5049e-06	-2.12258e-10	-0.334049
160107548	chr2:160107548:A:G	1.66202e-08	-1.56191	-1.25044	3.0315e-08	-0.456175	-1.29048	8.26598e-06	1.13275	-1.22721
160107946	chr2:160107946:G:A	4.26208e-08	-0.813004	-1.05763	2.02738e-08	-1.07666	-1.07231	9.01707e-07	-1.22277	-1.0873
160108635	chr2:160108635:G:A	3.25457e-08	-1.54202	-0.598311	2.21001e-08	-1.4054	-0.657315	9.45825e-06	0.697829	-0.657545
160108755	chr2:160108755:G:A	3.06314e-08	-1.8098	-0.391142	1.62302e-08	-1.83478	-0.536646	1.03828e-06	-1.87697	-0.292073
160108824	chr2:160108824:A:G	2.97694e-08	-1.81442	-0.415071	1.58197e-08	-1.83849	-0.558554	1.01218e-06	-1.87782	-0.316668
160108900	chr2:160108900:T:A	2.15565e-08	-1.82962	-0.722676	1.36991e-08	-1.77656	-0.764412	7.45902e-07	-1.70692	-0.792844
160109154	chr2:160109154:C:T	7.60668e-08	-2.12258e-10	-1.29136	4.79282e-08	-2.12258e-10	-1.28859	2.49377e-06	-2.12258e-10	-1.29281
160109270	chr2:160109270:T:C	3.82631e-08	-1.69938	-0.279101	1.97378e-08	-1.83405	-0.341709	1.24069e-06	-1.76737	-0.223569
160109648	chr2:160109648:T:C	3.37119e-08	-1.5262	-0.578926	2.29791e-08	-1.38505	-0.638665	1.00984e-05	0.744714	-0.638938
160109728	chr2:160109728:T:C	1.19605e-07	-2.12258e-10	-0.838777	7.46348e-08	-2.12258e-10	-0.845691	3.98235e-06	-2.12258e-10	-0.824731
160109803	chr2:160109803:C:A	4.87457e-07	0.56623	-3.10475e-10	1.1856e-07	-0.382881	-3.10475e-10	7.54981e-06	-0.185082	-3.10475e-10
160109905	chr2:160109905:A:G	7.89634e-08	-2.12258e-10	-1.25399	5.01217e-08	-2.12258e-10	-1.24384	2.60585e-06	-2.12258e-10	-1.24884
160109972	chr2:160109972:A:G	2.09672e-08	-1.82346	-0.756559	1.33761e-08	-1.7678	-0.797022	7.30792e-07	-1.69567	-0.824558
160110303	chr2:160110303:T:A	8.51097e-08	-2.12258e-10	-1.17903	5.25944e-08	-2.12258e-10	-1.19569	2.78729e-06	-2.12258e-10	-1.18153
160110822	chr2:160110822:C:T	2.20356e-08	-1.87967	-0.650646	1.73705e-08	-1.41682	-0.886707	3.48785e-06	-0.309018	-0.648299
160111093	chr2:160111093:C:T	7.70002e-08	-2.12258e-10	-1.27916	4.85164e-08	-2.12258e-10	-1.2764	2.53661e-06	-2.12258e-10	-1.27577
160111497	chr2:160111497:A:T	3.03474e-08	-1.70427	-0.505994	1.99473e-08	-1.59226	-0.572944	7.10692e-06	0.210588	-0.456122
160111934	chr2:160111934:C:T	3.02263e-07	0.0883268	-3.10475e-10	7.37036e-08	-0.858246	-3.10475e-10	3.52119e-05	1.35478	-3.10475e-10
160112117	chr2:160112117:A:G	3.04917e-08	-1.40962	-0.795895	4.86662e-08	-0.516668	-0.756645	1.1418e-06	-1.3224	-0.751602
160112293	chr2:160112293:G:A	1.23075e-07	-0.81018	-3.10475e-10	3.12379e-08	-1.71667	-3.10475e-10	2.57707e-06	-1.25995	-3.10475e-10
160112327	chr2:160112327:G:T	3.48746e-08	-1.6824	-0.388814	2.29674e-08	-1.56509	-0.459132	8.67256e-06	0.285693	-0.332132
160112634	chr2:160112634:A:G	3.41181e-08	-1.68885	-0.40429	2.24499e-08	-1.57335	-0.473664	8.35488e-06	0.263943	-0.347701
160113045	chr2:160113045:T:C	4.28924e-08	-1.86428	-3.10475e-10	3.05301e-08	-1.73959	-3.10475e-10	1.71304e-06	-1.66834	-3.10475e-10
160113234	chr2:160113234:C:T	1.9394e-08	-1.81865	-0.839362	1.24241e-08	-1.76106	-0.877597	6.81851e-07	-1.68706	-0.902483
160113381	chr2:160113381:T:C	9.38724e-08	-2.12258e-10	-1.08104	5.80311e-08	-2.12258e-10	-1.09732	3.00437e-06	-2.12258e-10	-1.10653
160113384	chr2:160113384:T:C	8.65877e-08	-1.58121	0.419396	5.02463e-08	-1.55022	0.308862	2.77472e-06	-1.64159	0.455539
160113515	chr2:160113515:T:C	4.37445e-08	-1.7111	-0.133504	2.83417e-08	-1.60012	-0.213847	1.02709e-05	0.191407	-0.0686957
160113689	chr2:160113689:G:C	3.20226e-08	-1.51385	-0.642677	2.19595e-08	-1.36925	-0.699844	9.89216e-06	0.784117	-0.698978
160113782	chr2:160113782:A:G	3.46963e-08	-1.69213	-0.384208	2.27898e-08	-1.57751	-0.454474	8.44274e-06	0.253808	-0.327105
160113879	chr2:160113879:G:A	1.98593e-08	-1.82499	-0.809312	1.26732e-08	-1.77	-0.848813	6.93205e-07	-1.69848	-0.87455
160113914	chr2:160113914:C:A	3.02962e-08	-1.71077	-0.501183	1.98699e-08	-1.60097	-0.568121	6.9976e-06	0.189854	-0.450891
160114224	chr2:160114224:C:T	1.84125e-08	-1.52102	-1.18892	2.69427e-08	-0.704781	-1.1598	6.73406e-07	-1.44106	-1.16095
160114423	chr2:160114423:G:A	8.04826e-08	-2.12258e-10	-1.23493	5.05602e-08	-2.12258e-10	-1.23513	2.59553e-06	-2.12258e-10	-1.25281
160114676	chr2:160114676:C:T	1.37925e-08	-1.8724	-1.12645	9.14363e-09	-1.77586	-1.16938	2.23968e-06	-0.335726	-1.06455
160114683	chr2:160114683:C:T	4.08208e-08	-1.7143	-0.199478	2.64548e-08	-1.60511	-0.277752	9.45865e-06	0.177119	-0.136792
160114772	chr2:160114772:C:T	3.36553e-08	-1.69455	-0.412248	2.21266e-08	-1.58013	-0.481392	8.11925e-06	0.243415	-0.355781
160114926	chr2:160114926:T:A	3.41002e-08	-1.67992	-0.413752	2.25037e-08	-1.56171	-0.482909	8.52614e-06	0.294145	-0.357612
160115000	chr2:160115000:G:A	3.497e-08	-1.66527	-0.40321	2.31561e-08	-1.54326	-0.472786	9.03506e-06	0.341249	-0.34674
160115022	chr2:160115022:C:T	2.81194e-07	-2.12258e-10	0.0160733	1.58337e-07	-2.12258e-10	-0.0935726	8.73349e-06	-2.12258e-10	-0.0394387
160115087	chr2:160115087:A:G	3.54407e-08	-1.44024	-0.614868	5.53133e-08	-0.575535	-0.569749	1.33555e-06	-1.36174	-0.555519
160115164	chr2:160115164:A:G	3.09424e-08	-1.4161	-0.77474	4.90501e-08	-0.528819	-0.736636	1.15606e-06	-1.33058	-0.731009
160115228	chr2:160115228:T:C	2.09018e-08	-1.80766	-0.775473	1.34927e-08	-1.74464	-0.811513	7.41791e-07	-1.66677	-0.838517
160115282	chr2:160115282:C:T	2.08226e-08	-1.83454	-0.752394	1.32139e-08	-1.78399	-0.793043	7.18395e-07	-1.71658	-0.820763
160115292	chr2:160115292:G:A	3.46499e-08	-1.66199	-0.41569	2.29748e-08	-1.53937	-0.484535	8.91975e-06	0.341013	-0.359348
160115513	chr2:160115513:C:T	8.38945e-08	-2.12258e-10	-1.19341	5.27157e-08	-2.12258e-10	-1.19339	2.68945e-06	-2.12258e-10	-1.21727
160116137	chr2:160116137:G:A	4.05807e-08	-1.69253	-0.227155	2.65072e-08	-1.57673	-0.30415	9.91192e-06	0.251957	-0.164823
160116162	chr2:160116162:C:T	7.82251e-07	-2.12258e-10	1.0392	6.12496e-07	-2.12258e-10	1.25924	3.36027e-05	-2.12258e-10	1.308
160116491	chr2:160116491:C:T	1.97963e-08	-1.82551	-0.811965	1.2628e-08	-1.77103	-0.851349	6.90601e-07	-1.69978	-0.877015
160116553	chr2:160116553:A:G	1.10193e-07	-2.12258e-10	-0.920735	6.65269e-08	-2.12258e-10	-0.960692	3.43778e-06	-2.12258e-10	-0.971778
160116776	chr2:160116776:G:A	3.74857e-07	-2.12258e-10	0.303572	2.07915e-07	-2.12258e-10	0.178831	1.15674e-05	-2.12258e-10	0.241584
160117025	chr2:160117025:T:A	8.44856e-08	-2.12258e-10	-1.18639	5.40168e-08	-2.12258e-10	-1.169	2.73623e-06	-2.12258e-10	-1.20002
160117030	chr2:160117030:C:T	3.36268e-08	-1.56023	-0.547421	2.29622e-08	-1.41462	-0.60983	1.05174e-05	0.642096	-0.495664
160118395	chr2:160118395:C:T	8.98635e-08	-1.12468	-3.10475e-10	1.1037e-07	-0.454457	-3.10475e-10	7.04317e-06	-0.254545	-3.10475e-10
160118446	chr2:160118446:C:T	8.22666e-08	-2.12258e-10	-1.21301	5.16381e-08	-2.12258e-10	-1.21404	2.64246e-06	-2.12258e-10	-1.23489
160118508	chr2:160118508:C:T	3.99557e-08	-1.65732	-0.277884	2.63716e-08	-1.53373	-0.35228	1.05354e-05	0.365622	-0.217482
160118638	chr2:160118638:A:C	3.45556e-08	-1.69734	-0.383063	2.26669e-08	-1.58397	-0.453421	8.28397e-06	0.233736	-0.326017
160118714	chr2:160118714:G:A	3.45177e-08	-1.68653	-0.394967	2.27192e-08	-1.57017	-0.46492	8.49507e-06	0.270933	-0.33805
160118744	chr2:160118744:G:A	4.76964e-08	-0.472431	-1.28569	4.76237e-08	0.00199497	-1.29696	0.000144236	3.94195	-1.1771
160119046	chr2:160119046:C:T	3.76851e-08	-1.69546	-0.298243	2.46618e-08	-1.57942	-0.37362	9.14578e-06	0.244348	-0.237659
160119088	chr2:160119088:G:A	1.86311e-08	-1.45842	-1.23972	4.12527e-08	-0.258737	-1.17984	1.05874e-05	1.41734	-1.26428
160119260	chr2:160119260:A:G	3.45185e-08	-1.7077	-0.373778	2.25747e-08	-1.59725	-0.444222	8.07775e-06	0.198584	-0.316074
160119273	chr2:160119273:A:C	8.12427e-08	-2.12258e-10	-1.22553	5.17338e-08	-2.12258e-10	-1.21219	2.67532e-06	-2.12258e-10	-1.22253
160119285	chr2:160119285:C:T	2.15677e-08	-1.86664	-0.685132	2.12013e-08	-1.17372	-0.930521	6.05061e-06	0.21776	-0.624204
160119427	chr2:160119427:G:A	3.53856e-08	-1.68432	-0.372352	2.32729e-08	-1.56832	-0.442684	8.74495e-06	0.276257	-0.314384
160119562	chr2:160119562:C:T	3.72911e-08	-1.67706	-0.327154	2.45656e-08	-1.55817	-0.398778	9.39923e-06	0.301865	-0.267841
160119670	chr2:160119670:T:C	7.93686e-08	0.00422665	-1.2531	8.37198e-08	0.552995	-1.28382	0.000400193	4.88155	-1.0962
160119686	chr2:160119686:G:A	3.46244e-08	-1.66362	-0.414789	2.29578e-08	-1.54084	-0.483799	8.97144e-06	0.346196	-0.358754
160121040	chr2:160121040:C:A	2.09453e-08	-1.82872	-0.752342	1.33239e-08	-1.77592	-0.792819	7.25136e-07	-1.70641	-0.821589
160121068	chr2:160121068:A:C	1.15935e-08	-1.87594	-1.29658	8.04294e-09	-1.78269	-1.29082	9.46603e-07	-0.975286	-1.28619
160121258	chr2:160121258:A:G	2.10458e-08	-1.8792	-0.697072	1.79548e-08	-1.33077	-0.939674	4.57962e-06	-0.0489299	-0.636057
160121300	chr2:160121300:A:G	1.29581e-07	-2.12258e-10	-0.758666	7.93069e-08	-2.12258e-10	-0.784973	4.02896e-06	-2.12258e-10	-0.813095
160121396	chr2:160121396:C:T	3.44773e-08	-1.71437	-0.368297	2.25298e-08	-1.60498	-0.438484	7.97441e-06	0.179334	-0.309699
160121432	chr2:160121432:A:G	3.69385e-08	-1.68486	-0.328859	2.42628e-08	-1.56858	-0.40077	9.15078e-06	0.276565	-0.269329
160121648	chr2:160121648:G:T	3.51723e-08	-1.46774	-0.594975	2.4226e-08	-1.31648	-0.654389	1.15753e-05	0.896898	-0.654625
160121742	chr2:160121742:G:A	3.39573e-08	-1.76312	-0.334753	2.17582e-08	-1.67332	-0.404989	6.77353e-06	-0.02054	-0.273041
160121988	chr2:160121988:C:T	9.50476e-08	-2.12258e-10	-1.06859	5.79131e-08	-2.12258e-10	-1.09935	3.1584e-06	-2.12258e-10	-1.05654
160122469	chr2:160122469:G:A	3.2188e-08	-1.62156	-0.529814	2.1635e-08	-1.49582	-0.588161	8.77983e-06	0.436622	-0.470769
160122581	chr2:160122581:T:C	4.45324e-08	-1.2286	-0.598159	3.13589e-08	-1.05477	-0.658029	1.99639e-05	1.44529	-0.657967
160122607	chr2:160122607:C:T	3.97997e-08	-1.56982	-0.369288	2.65793e-08	-1.44401	-0.434159	1.19551e-05	0.580378	-0.305826
160122815	chr2:160122815:T:C	2.70348e-08	-1.59533	-0.730511	3.72965e-08	-0.8513	-0.688099	9.94148e-07	-1.52817	-0.684306
160124521	chr2:160124521:A:G	3.903e-08	-1.59596	-0.36268	2.59455e-08	-1.47444	-0.427859	1.11914e-05	0.507643	-0.299099
160124929	chr2:160124929:A:T	1.29015e-07	-1.62555	0.862507	7.91972e-08	-1.50185	0.715498	3.57778e-05	0.439216	0.931507
160125002	chr2:160125002:C:T	7.65146e-08	-2.12258e-10	-1.28549	4.77423e-08	-2.12258e-10	-1.29248	2.50311e-06	-2.12258e-10	-1.28907
160125144	chr2:160125144:T:TC	3.92608e-08	-1.60412	-0.348622	2.6052e-08	-1.48362	-0.414585	1.10931e-05	0.484641	-0.284923
160125223	chr2:160125223:A:G	8.91536e-08	-1.69224	0.559627	4.73979e-08	-1.71118	0.41146	2.79678e-06	-1.77377	0.595639
160125262	chr2:160125262:G:A	7.94109e-08	-2.12258e-10	-1.24834	4.9893e-08	-2.12258e-10	-1.24842	2.56694e-06	-2.12258e-10	-1.26389
160125285	chr2:160125285:C:G	4.38218e-08	-0.825492	-1.01735	2.06645e-08	-1.08777	-1.04212	9.20989e-07	-1.23058	-1.05834
160125629	chr2:160125629:C:G	1.98925e-08	-1.84683	-0.785797	1.25463e-08	-1.80263	-0.826244	6.78319e-07	-1.74213	-0.852614
160125920	chr2:160125920:T:C	3.94897e-08	-1.59343	-0.353504	2.62484e-08	-1.47159	-0.419105	1.13812e-05	0.515112	-0.289752
160126027	chr2:160126027:T:C	4.42426e-07	-1.10086	1.57016	1.8677e-07	-1.56658	1.63816	1.3123e-05	-1.36075	1.72851
160126248	chr2:160126248:G:A	1.33516e-07	-2.12258e-10	-0.728749	8.17284e-08	-2.12258e-10	-0.754896	4.40296e-06	-2.12258e-10	-0.724325
160126647	chr2:160126647:G:A	4.22486e-08	-1.8794	-3.10475e-10	2.79472e-08	-1.82798	-3.10475e-10	1.5275e-06	-1.78297	-3.10475e-10
160127291	chr2:160127291:T:C	4.0255e-08	-1.58226	-0.34548	2.68116e-08	-1.45803	-0.411433	1.18432e-05	0.546665	-0.281516
160127378	chr2:160127378:A:G	4.30705e-08	-1.30608	-0.554055	2.97477e-08	-1.14844	-0.617102	1.71474e-05	1.25381	-0.61857
160127494	chr2:160127494:A:G	4.92943e-08	-1.73602	0.0108608	2.77848e-08	-1.73621	-0.0975945	1.57992e-06	-1.79286	0.0436334
160127578	chr2:160127578:T:C	3.86169e-08	-1.58356	-0.385723	2.57477e-08	-1.45984	-0.450114	1.13255e-05	0.54345	-0.323001
160127603	chr2:160127603:G:A	3.33872e-08	-1.66503	-0.449773	4.32067e-08	-0.993209	-0.399094	1.22583e-06	-1.60902	-0.393966
160128248	chr2:160128248:A:C	8.04199e-08	-2.12258e-10	-1.23571	5.10189e-08	-2.12258e-10	-1.2261	2.60595e-06	-2.12258e-10	-1.24881
160128326	chr2:160128326:A:G	2.09126e-08	-1.82172	-0.760897	1.33352e-08	-1.76555	-0.802342	7.28701e-07	-1.69371	-0.829381
160128614	chr2:160128614:A:C	4.15401e-08	-1.58425	-0.312064	2.76044e-08	-1.46085	-0.379479	1.2179e-05	0.540981	-0.24787
160128951	chr2:160128951:A:G	4.12104e-08	-1.58797	-0.316312	2.73912e-08	-1.46475	-0.383326	1.20159e-05	0.53168	-0.252053
160129038	chr2:160129038:G:A	1.58976e-07	-0.0381521	-0.516069	1.91897e-08	-1.45036	-0.753568	1.44118e-06	-1.09072	-0.750423
160129087	chr2:160129087:G:A	1.96203e-07	-2.12258e-10	-0.343824	1.38266e-07	-2.12258e-10	-0.229115	7.50229e-06	-2.12258e-10	-0.191395
160129668	chr2:160129668:A:T	2.60778e-08	-1.61639	-0.745493	3.52169e-08	-0.892972	-0.7038	9.53783e-07	-1.5533	-0.700625
160129746	chr2:160129746:T:C	5.40657e-07	-2.12258e-10	0.669813	2.97855e-07	-2.12258e-10	0.538309	1.66744e-05	-2.12258e-10	0.607273
160129885	chr2:160129885:T:C	4.05538e-08	-1.59359	-0.326749	2.69287e-08	-1.47146	-0.39365	1.16944e-05	0.515538	-0.263027
160129998	chr2:160129998:A:G	4.05924e-08	-1.5792	-0.340189	2.7043e-08	-1.45439	-0.40648	1.20254e-05	0.557215	-0.276794
160130031	chr2:160130031:G:A	2.49593e-08	-1.85624	-0.549484	1.57854e-08	-1.73364	-0.665569	4.87931e-06	-0.18781	-0.433789
160130272	chr2:160130272:A:C	5.77755e-08	-1.56641	-3.10475e-10	3.6721e-08	-1.55495	-3.10475e-10	2.58646e-06	-1.25631	-3.10475e-10
160130326	chr2:160130326:C:A	1.59725e-07	-0.919114	0.369594	7.6928e-07	1.11361	0.373544	6.3111e-05	1.5691	0.369188
160130645	chr2:160130645:C:A	1.17322e-07	-1.64493	0.786879	7.19014e-08	-1.5254	0.642394	3.12565e-05	0.381803	0.853821
160131097	chr2:160131097:G:T	4.00742e-08	-1.87673	-0.0555087	2.26055e-08	-1.81395	-0.226154	5.608e-06	-0.525968	0.0435582
160131203	chr2:160131203:GT:G	4.14789e-08	-1.55355	-0.344233	2.7762e-08	-1.4242	-0.410425	1.28579e-05	0.628308	-0.280951
160131220	chr2:160131220:A:G	8.29676e-08	-2.12258e-10	-1.20452	5.21289e-08	-2.12258e-10	-1.20458	2.66313e-06	-2.12258e-10	-1.2271
160131250	chr2:160131250:A:T	3.77287e-08	-1.09234	-0.900212	1.5344e-08	-1.55255	-0.875022	6.69446e-07	-1.65506	-0.952852
160131670	chr2:160131670:A:C	4.39583e-08	-0.8383	-1.00143	2.07394e-08	-1.09935	-1.02691	9.27056e-07	-1.23873	-1.04362
160132112	chr2:160132112:A:C	4.24874e-07	1.62778	-1.19896	7.21189e-08	0.297816	-1.1778	3.25782e-06	0.188393	-1.21394
160132444	chr2:160132444:C:T	7.57434e-08	-2.12258e-10	-1.29562	4.76659e-08	-2.12258e-10	-1.29408	2.48503e-06	-2.12258e-10	-1.29632
160132553	chr2:160132553:T:C	1.01573e-07	-2.12258e-10	-1.00219	6.14257e-08	-2.12258e-10	-1.04047	3.27556e-06	-2.12258e-10	-1.02011
160132764	chr2:160132764:T:G	7.56287e-08	-2.12258e-10	-1.29714	4.75841e-08	-2.12258e-10	-1.2958	2.48349e-06	-2.12258e-10	-1.29694
160132776	chr2:160132776:C:T	5.4255e-07	-2.12258e-10	0.673307	2.98643e-07	-2.12258e-10	0.54095	1.67095e-05	-2.12258e-10	0.609373
160132785	chr2:160132785:A:G	1.23901e-07	-1.60326	0.799766	7.66199e-08	-1.47517	0.655731	3.58578e-05	0.505523	0.867434
160132789	chr2:160132789:C:T	9.197e-08	-2.12258e-10	-1.10151	5.70304e-08	-2.12258e-10	-1.11471	3.02185e-06	-2.12258e-10	-1.10074
160132975	chr2:160132975:T:C	2.26878e-08	-1.87967	-0.621473	1.81929e-08	-1.37795	-0.879318	4.49516e-06	-0.152007	-0.551596
160133291	chr2:160133291:A:C	1.27869e-07	-1.60369	0.831724	7.89853e-08	-1.47525	0.686212	3.70195e-05	0.505224	0.899617
160133702	chr2:160133702:T:A	1.36203e-07	-2.12258e-10	-0.708829	8.33435e-08	-2.12258e-10	-0.735327	4.49223e-06	-2.12258e-10	-0.704254
160133937	chr2:160133937:A:C	4.11576e-08	-1.58313	-0.322435	2.73853e-08	-1.45889	-0.389403	1.21131e-05	0.546275	-0.258589
160134496	chr2:160134496:T:C	4.23971e-07	-2.12258e-10	0.426693	2.35445e-07	-2.12258e-10	0.303179	1.31238e-05	-2.12258e-10	0.367822
160134530	chr2:160134530:G:A	3.03737e-08	-1.66712	-0.542279	3.84788e-08	-1.0097	-0.49849	1.1069e-06	-1.61997	-0.485073
160134598	chr2:160134598:A:C	1.16843e-07	-1.62654	0.764399	7.19968e-08	-1.50263	0.620955	3.22994e-05	0.437434	0.831011
160134656	chr2:160134656:A:G	9.56816e-08	-2.12258e-10	-1.06195	6.04118e-08	-2.12258e-10	-1.05711	3.10139e-06	-2.12258e-10	-1.07475
160134853	chr2:160134853:A:T	2.10109e-08	-1.83467	-0.743265	1.33176e-08	-1.7839	-0.785304	7.23502e-07	-1.71742	-0.812841
160135163	chr2:160135163:C:G	7.57731e-08	-2.12258e-10	-1.29523	4.75212e-08	-2.12258e-10	-1.29712	2.48453e-06	-2.12258e-10	-1.29652
160135624	chr2:160135624:G:A	3.52733e-08	-1.63199	-0.42786	4.66775e-08	-0.937547	-0.377489	1.29783e-06	-1.58067	-0.365237
160135927	chr2:160135927:A:G	3.86406e-08	-1.56956	-0.399106	2.58365e-08	-1.44267	-0.463845	1.16402e-05	0.586093	-0.338229
160135968	chr2:160135968:C:T	7.56338e-08	-2.12258e-10	-1.29707	4.75497e-08	-2.12258e-10	-1.29652	2.483e-06	-2.12258e-10	-1.29714
160136039	chr2:160136039:C:A	7.74987e-08	-2.12258e-10	-1.27271	4.89953e-08	-2.12258e-10	-1.26657	2.52446e-06	-2.12258e-10	-1.28057
160136132	chr2:160136132:A:G	3.38103e-07	-2.12258e-10	0.200379	2.27006e-07	-2.12258e-10	0.266678	1.13324e-05	-2.12258e-10	0.221065
160136258	chr2:160136258:C:G	7.57096e-08	-2.12258e-10	-1.29607	4.76354e-08	-2.12258e-10	-1.29472	2.48425e-06	-2.12258e-10	-1.29663
160136284	chr2:160136284:A:G	8.10146e-08	-2.12258e-10	-1.22834	5.15692e-08	-2.12258e-10	-1.21537	2.66744e-06	-2.12258e-10	-1.22549
160136285	chr2:160136285:A:C	8.24365e-08	-2.12258e-10	-1.21094	5.25545e-08	-2.12258e-10	-1.19645	2.71523e-06	-2.12258e-10	-1.20773
160136378	chr2:160136378:G:A	3.04044e-08	-1.57822	-0.630165	4.22018e-08	-0.829408	-0.586428	1.11473e-06	-1.51554	-0.582454
160136410	chr2:160136410:G:A	4.24278e-08	-1.55935	-0.31582	2.83565e-08	-1.4296	-0.383839	1.30653e-05	0.615641	-0.252281
160136579	chr2:160136579:C:T	1.4207e-07	-0.148501	-0.518153	1.81786e-08	-1.5026	-0.75545	1.33831e-06	-1.16292	-0.75227
160136957	chr2:160136957:T:C	4.12533e-08	-1.54198	-0.361265	2.76128e-08	-1.41089	-0.429133	1.2982e-05	0.658239	-0.30128
160137017	chr2:160137017:A:G	1.29795e-07	-1.59635	0.839332	8.00254e-08	-1.46647	0.690512	3.80311e-05	0.52849	0.903312
160137289	chr2:160137289:A:T	1.17255e-07	-1.59572	0.737101	7.26086e-08	-1.46509	0.591874	3.43538e-05	0.529996	0.800112
160137686	chr2:160137686:C:T	4.45936e-08	-1.82538	-3.10475e-10	7.30022e-07	1.43478	-3.10475e-10	2.09612e-06	-1.46651	-3.10475e-10
160137898	chr2:160137898:C:T	6.2233e-07	-2.12258e-10	0.810498	3.41145e-07	-2.12258e-10	0.67401	1.91479e-05	-2.12258e-10	0.74559
160138253	chr2:160138253:A:G	8.64019e-08	-1.64243	0.478468	4.60455e-08	-1.66273	0.334064	2.68035e-06	-1.73438	0.513721
160138334	chr2:160138334:A:G	8.55362e-08	-1.68971	0.515673	4.55174e-08	-1.70892	0.368719	2.67981e-06	-1.77185	0.550991
160138960	chr2:160138960:A:T	5.48548e-07	-2.12258e-10	0.684303	3.01996e-07	-2.12258e-10	0.552116	1.69119e-05	-2.12258e-10	0.621412
160139182	chr2:160139182:A:G	1.94089e-07	-2.12258e-10	-0.354655	1.36731e-07	-2.12258e-10	-0.240286	7.41712e-06	-2.12258e-10	-0.202812
160139450	chr2:160139450:A:G	8.9726e-08	-1.67187	0.545653	4.76635e-08	-1.69176	0.39763	2.80124e-06	-1.75793	0.581391
160139707	chr2:160139707:A:G	5.10337e-07	-2.12258e-10	0.612099	2.81426e-07	-2.12258e-10	0.481573	1.57477e-05	-2.12258e-10	0.550093
160139880	chr2:160139880:A:G	1.01964e-07	-2.12258e-10	-0.998352	6.02384e-08	-2.12258e-10	-1.05999	3.25249e-06	-2.12258e-10	-1.02718
160140063	chr2:160140063:C:A	7.61554e-08	-2.12258e-10	-1.2902	4.76602e-08	-2.12258e-10	-1.2942	2.48656e-06	-2.12258e-10	-1.2957
160140215	chr2:160140215:A:G	1.26166e-08	-1.81713	-1.27083	8.08901e-09	-1.77755	-1.29025	4.05555e-07	-1.8545	-1.25461
160140458	chr2:160140458:T:C	3.82351e-08	-1.22443	-0.754787	2.69512e-08	-1.0561	-0.808172	1.71332e-05	1.44359	-0.809179
160140570	chr2:160140570:G:A	8.39448e-08	-1.69598	0.503169	4.4792e-08	-1.71398	0.357713	2.64002e-06	-1.77571	0.53989
160140598	chr2:160140598:TTTAA:T	4.2637e-08	-0.835701	-1.03455	2.01878e-08	-1.09492	-1.0583	9.02479e-07	-1.2352	-1.07401
160140636	chr2:160140636:G:A	2.66223e-07	1.16046	-1.1991	5.06108e-08	-0.0560991	-1.17803	2.29302e-06	-0.162595	-1.21414
160140794	chr2:160140794:G:C	4.02319e-07	-2.12258e-10	0.374272	3.06034e-07	-2.12258e-10	0.565397	1.6635e-05	-2.12258e-10	0.604903
160141008	chr2:160141008:G:A	8.82785e-08	0.117932	-1.26041	9.24098e-08	0.655242	-1.28731	0.000469394	5.05406	-1.10922
160141011	chr2:160141011:G:A	4.20862e-08	-1.24949	-0.633764	2.90892e-08	-1.08597	-0.701963	1.79808e-05	1.38121	-0.698513
160141055	chr2:160141055:G:A	4.70287e-07	1.71629	-1.18592	7.85814e-08	0.369499	-1.16366	3.52716e-06	0.255966	-1.20208
160141195	chr2:160141195:A:T	9.83361e-08	-2.12258e-10	-1.03458	6.08918e-08	-2.12258e-10	-1.0492	3.20992e-06	-2.12258e-10	-1.04036
160141235	chr2:160141235:G:A	3.59479e-08	-1.5941	-0.446803	2.38924e-08	-1.47392	-0.510817	1.02407e-05	0.509727	-0.389956
160141250	chr2:160141250:T:A	1.00414e-07	-2.12258e-10	-1.01367	6.00319e-08	-2.12258e-10	-1.06342	3.07001e-06	-2.12258e-10	-1.08492
160141422	chr2:160141422:G:A	8.57488e-08	-2.12258e-10	-1.17155	5.4877e-08	-2.12258e-10	-1.1532	2.77376e-06	-2.12258e-10	-1.1864
160142281	chr2:160142281:A:C	4.59595e-08	-1.74989	-0.0453266	2.57435e-08	-1.75439	-0.155725	1.46605e-06	-1.80664	-0.0173897
160142315	chr2:160142315:C:G	7.57651e-08	-2.12258e-10	-1.29533	4.76856e-08	-2.12258e-10	-1.29367	2.48558e-06	-2.12258e-10	-1.2961
160142472	chr2:160142472:G:T	8.93511e-08	-2.12258e-10	-1.1304	5.7483e-08	-2.12258e-10	-1.10681	2.96053e-06	-2.12258e-10	-1.12123
160142747	chr2:160142747:G:C	6.02738e-07	-2.12258e-10	0.77851	3.29445e-07	-2.12258e-10	0.639111	1.8466e-05	-2.12258e-10	0.709328
160142839	chr2:160142839:C:A	7.53006e-07	-2.12258e-10	1.0011	4.09246e-07	-2.12258e-10	0.856018	2.30319e-05	-2.12258e-10	0.930276
160143026	chr2:160143026:A:G	2.35681e-08	-1.87892	-0.58416	1.95164e-08	-1.33727	-0.849773	5.0225e-06	-0.0801311	-0.512545
160143033	chr2:160143033:A:C	7.99737e-08	-2.12258e-10	-1.24127	5.07382e-08	-2.12258e-10	-1.23162	2.59395e-06	-2.12258e-10	-1.25342
160143284	chr2:160143284:A:C	4.1752e-08	-1.2456	-0.645621	2.92085e-08	-1.07956	-0.704277	1.80881e-05	1.39382	-0.705168
160143602	chr2:160143602:C:T	4.32036e-08	-0.805601	-1.05145	2.03642e-08	-1.07017	-1.07436	9.07739e-07	-1.21392	-1.08948
160143832	chr2:160143832:T:C	3.43161e-08	-1.2781	-0.809256	2.40374e-08	-1.11867	-0.860018	1.43581e-05	1.31862	-0.86091
160143872	chr2:160143872:G:A	7.57221e-07	-2.12258e-10	1.00668	4.11686e-07	-2.12258e-10	0.861962	2.31722e-05	-2.12258e-10	0.936348
160144317	chr2:160144317:T:C	2.31482e-08	-1.21352	-1.26753	1.13245e-08	-1.46262	-1.26871	5.13518e-07	-1.60374	-1.26933
160144399	chr2:160144399:G:A	3.27777e-08	-0.93084	-1.20238	1.62241e-08	-1.14603	-1.22576	7.68198e-07	-1.27909	-1.19122
160144658	chr2:160144658:C:T	2.89558e-08	-1.64809	-0.609111	3.78436e-08	-0.957464	-0.567371	1.05828e-06	-1.58903	-0.560934
160144732	chr2:160144732:C:T	7.53006e-07	-2.12258e-10	1.0011	4.09246e-07	-2.12258e-10	0.856018	2.30319e-05	-2.12258e-10	0.930276
160144865	chr2:160144865:C:T	2.52875e-08	-1.55211	-0.840554	3.58787e-08	-0.772229	-0.805925	9.25074e-07	-1.48153	-0.802956
160144929	chr2:160144929:T:A	4.65843e-08	-1.78171	-3.10475e-10	3.00334e-08	-1.75599	-3.10475e-10	1.67108e-06	-1.69314	-3.10475e-10
160144983	chr2:160144983:T:C	4.22574e-08	-1.87919	-3.10475e-10	3.90757e-08	-1.4928	-3.10475e-10	1.84889e-06	-1.59202	-3.10475e-10
160145547	chr2:160145547:G:C	1.17442e-07	-2.12258e-10	-0.857024	7.67283e-08	-2.12258e-10	-0.818027	3.9372e-06	-2.12258e-10	-0.836133
160145828	chr2:160145828:G:A	1.50766e-07	-0.607247	-3.10475e-10	1.54074e-07	-0.120862	-3.10475e-10	6.42969e-06	-0.345678	-3.10475e-10
160146081	chr2:160146081:C:A	1.70243e-07	-0.485743	-3.10475e-10	4.95213e-08	-1.2559	-3.10475e-10	1.59151e-05	0.560665	-3.10475e-10
160146212	chr2:160146212:T:G	9.2023e-07	-2.12258e-10	1.20165	4.96079e-07	-2.12258e-10	1.04844	2.81968e-05	-2.12258e-10	1.1326
160146249	chr2:160146249:G:C	5.77132e-07	-2.12258e-10	0.735098	3.16963e-07	-2.12258e-10	0.600487	1.78845e-05	-2.12258e-10	0.677333
160146423	chr2:160146423:T:G	1.90572e-07	-2.12258e-10	-0.372942	1.28899e-07	-2.12258e-10	-0.299265	6.50004e-06	-2.12258e-10	-0.334796
160146932	chr2:160146932:C:T	9.09931e-07	-2.12258e-10	1.1904	4.92312e-07	-2.12258e-10	1.04081	2.79482e-05	-2.12258e-10	1.12375
160147583	chr2:160147583:T:C	9.41454e-07	-2.12258e-10	1.22445	5.07168e-07	-2.12258e-10	1.07054	2.88157e-05	-2.12258e-10	1.15432
160147687	chr2:160147687:C:T	1.04136e-07	-1.60081	0.623537	6.49021e-08	-1.47492	0.4895	2.9924e-05	0.503991	0.688065
160147951	chr2:160147951:A:G	1.53299e-08	-1.87608	-1.01708	9.63877e-09	-1.84909	-1.04342	4.92078e-07	-1.87634	-1.03938
160147997	chr2:160147997:C:T	8.32226e-08	-2.12258e-10	-1.20145	5.23339e-08	-2.12258e-10	-1.20065	2.67277e-06	-2.12258e-10	-1.22349
160148375	chr2:160148375:G:A	4.77351e-08	-1.7573	-3.10475e-10	2.72561e-08	-1.85302	-3.10475e-10	1.41136e-06	-1.86205	-3.10475e-10
160148470	chr2:160148470:A:G	1.04747e-07	-2.12258e-10	-0.971428	6.8173e-08	-2.12258e-10	-0.93625	3.52846e-06	-2.12258e-10	-0.945743
160148472	chr2:160148472:T:G	2.20117e-08	-1.87966	-0.65174	1.75304e-08	-1.39179	-0.902565	4.22446e-06	-0.184098	-0.581613
160148576	chr2:160148576:G:A	2.86391e-07	1.22321	-1.18882	5.30585e-08	-0.020924	-1.16598	2.3868e-06	-0.132107	-1.20454
160148650	chr2:160148650:C:T	3.24756e-08	-1.40895	-0.733538	2.22843e-08	-1.26679	-0.787632	1.12953e-05	1.00632	-0.788539
160149228	chr2:160149228:C:T	7.57873e-08	-2.12258e-10	-1.29504	4.75645e-08	-2.12258e-10	-1.29621	2.49103e-06	-2.12258e-10	-1.29391
160149256	chr2:160149256:G:A	1.05612e-07	-2.12258e-10	-0.963199	6.28416e-08	-2.12258e-10	-1.01768	3.20904e-06	-2.12258e-10	-1.04063
160149827	chr2:160149827:A:C	8.5191e-07	-2.12258e-10	1.12451	4.60375e-07	-2.12258e-10	0.973743	2.61124e-05	-2.12258e-10	1.05581
160150289	chr2:160150289:TG:T	9.46586e-07	-2.12258e-10	1.22989	5.09856e-07	-2.12258e-10	1.07583	2.89709e-05	-2.12258e-10	1.15969
160150828	chr2:160150828:T:TA	7.57808e-08	-2.12258e-10	-1.29513	4.75217e-08	-2.12258e-10	-1.29711	2.48483e-06	-2.12258e-10	-1.2964
160151183	chr2:160151183:A:G	1.83187e-08	-1.82417	-0.890878	1.2866e-08	-1.74807	-0.855643	5.98857e-07	-1.87735	-0.841983
160151184	chr2:160151184:C:T	2.22941e-07	-2.12258e-10	-0.216067	1.3557e-07	-2.12258e-10	-0.248808	7.20825e-06	-2.12258e-10	-0.231377
160151354	chr2:160151354:A:G	9.51008e-07	-2.12258e-10	1.23455	5.12146e-07	-2.12258e-10	1.08031	2.91037e-05	-2.12258e-10	1.16426
160151439	chr2:160151439:C:T	8.37056e-08	-2.12258e-10	-1.19567	5.26306e-08	-2.12258e-10	-1.195	2.68599e-06	-2.12258e-10	-1.21855
160151732	chr2:160151732:A:C	6.3759e-07	-2.12258e-10	0.834723	3.49512e-07	-2.12258e-10	0.698239	1.95338e-05	-2.12258e-10	0.765544
160152015	chr2:160152015:G:C	4.8773e-08	-1.73447	-0.00132898	2.8334e-08	-1.72486	-0.0893747	1.58563e-06	-1.78223	0.036608
160152022	chr2:160152022:G:A	9.27935e-07	-2.12258e-10	1.20999	5.00119e-07	-2.12258e-10	1.05655	2.8408e-05	-2.12258e-10	1.14007
160152038	chr2:160152038:C:T	9.47486e-07	-2.12258e-10	1.23084	5.10309e-07	-2.12258e-10	1.07672	2.89974e-05	-2.12258e-10	1.1606
160152216	chr2:160152216:A:G	9.54345e-07	-2.12258e-10	1.23805	5.13889e-07	-2.12258e-10	1.08371	2.92044e-05	-2.12258e-10	1.16772
160152379	chr2:160152379:C:T	3.46511e-08	-1.86839	-0.209255	2.02128e-08	-1.78599	-0.36599	5.37947e-06	-0.408156	-0.115858
160152656	chr2:160152656:T:G	3.07515e-08	-1.60298	-0.594056	2.06076e-08	-1.48551	-0.647127	8.51806e-06	0.475643	-0.540058
160152658	chr2:160152658:T:G	8.92126e-07	-2.12258e-10	1.17064	4.81775e-07	-2.12258e-10	1.01918	2.73592e-05	-2.12258e-10	1.10245
160152668	chr2:160152668:G:T	9.46586e-07	-2.12258e-10	1.22989	5.09856e-07	-2.12258e-10	1.07583	2.89709e-05	-2.12258e-10	1.15969
160152689	chr2:160152689:C:T	8.31114e-08	-2.12258e-10	-1.20279	5.30079e-08	-2.12258e-10	-1.18786	2.73731e-06	-2.12258e-10	-1.19963
160153006	chr2:160153006:T:A	9.54197e-07	-2.12258e-10	1.2379	5.1383e-07	-2.12258e-10	1.08359	2.92011e-05	-2.12258e-10	1.1676
160153011	chr2:160153011:C:T	2.1591e-08	-1.80088	-0.749817	1.39033e-08	-1.7374	-0.788774	7.64086e-07	-1.65969	-0.815992
160153119	chr2:160153119:C:T	3.11388e-08	-1.84492	-0.339602	1.79645e-08	-1.84311	-0.426787	1.02863e-06	-1.86795	-0.31042
160153610	chr2:160153610:C:T	1.03167e-06	-2.12258e-10	1.31597	5.54242e-07	-2.12258e-10	1.1593	3.15391e-05	-2.12258e-10	1.24462
160154054	chr2:160154054:G:A	9.45718e-07	-2.12258e-10	1.22897	5.09396e-07	-2.12258e-10	1.07493	2.8945e-05	-2.12258e-10	1.15879
160154231	chr2:160154231:C:T	1.34325e-08	-1.77246	-1.25283	1.12731e-08	-1.53806	-1.19782	1.70481e-06	-0.393575	-1.27957
160154304	chr2:160154304:C:A	9.39243e-07	-2.12258e-10	1.2221	5.05997e-07	-2.12258e-10	1.06823	2.87487e-05	-2.12258e-10	1.15199
160154393	chr2:160154393:T:C	1.67965e-08	-1.86907	-0.932733	1.0623e-08	-1.83228	-0.963001	5.37454e-07	-1.86942	-0.958091
160154617	chr2:160154617:C:T	1.46783e-07	-0.0559441	-0.578074	1.80984e-08	-1.45765	-0.80482	1.35666e-06	-1.09975	-0.80183
160154921	chr2:160154921:G:T	4.26347e-08	-1.8703	-3.10475e-10	2.89312e-08	-1.79338	-3.10475e-10	1.50705e-06	-1.79645	-3.10475e-10
160155054	chr2:160155054:C:T	7.31963e-08	-1.32983	-3.10475e-10	3.84698e-08	-1.50842	-3.10475e-10	3.4504e-06	-0.968112	-3.10475e-10
160155265	chr2:160155265:A:C	3.32048e-07	-2.12258e-10	0.182308	1.8478e-07	-2.12258e-10	0.0608666	1.01759e-05	-2.12258e-10	0.113418
160155384	chr2:160155384:A:G	9.28118e-07	-2.12258e-10	1.21019	5.00092e-07	-2.12258e-10	1.05649	2.8326e-05	-2.12258e-10	1.13718
160156217	chr2:160156217:A:C	5.4524e-07	-2.12258e-10	0.678253	2.99084e-07	-2.12258e-10	0.542426	1.66706e-05	-2.12258e-10	0.607041
160156556	chr2:160156556:C:T	7.59564e-08	-2.12258e-10	-1.29281	4.76843e-08	-2.12258e-10	-1.29369	2.48401e-06	-2.12258e-10	-1.29673
160157549	chr2:160157549:A:G	4.31238e-08	-1.8589	-3.10475e-10	9.32842e-07	1.67994	-3.10475e-10	1.89904e-06	-1.56526	-3.10475e-10
160157972	chr2:160157972:A:G	1.31508e-07	-0.163567	-0.580335	1.71213e-08	-1.51121	-0.806764	1.25948e-06	-1.17202	-0.803885
160158119	chr2:160158119:T:TA	3.72369e-08	-1.85622	-0.149451	2.15972e-08	-1.822	-0.263737	1.30718e-06	-1.80909	-0.129646
160158143	chr2:160158143:G:A	2.44429e-08	-1.81612	-0.610516	1.5664e-08	-1.75677	-0.650162	8.51257e-07	-1.68715	-0.680497
160158241	chr2:160158241:C:T	1.95347e-07	-2.12258e-10	-0.348193	1.30115e-07	-2.12258e-10	-0.289876	6.55753e-06	-2.12258e-10	-0.32599
160158343	chr2:160158343:C:T	2.43021e-07	-2.12258e-10	-0.129826	1.37392e-07	-2.12258e-10	-0.235457	7.53382e-06	-2.12258e-10	-0.187201
160158344	chr2:160158344:G:A	3.55592e-08	-1.74287	-0.308905	2.14275e-08	-1.67696	-0.416665	1.29894e-06	-1.65206	-0.292998
160158541	chr2:160158541:C:T	2.53299e-08	-1.87918	-0.511809	1.77195e-08	-1.49538	-0.788259	3.79241e-06	-0.438558	-0.435045
160158555	chr2:160158555:T:G	1.26649e-07	-0.217418	-0.564137	1.69534e-08	-1.53458	-0.793251	1.23554e-06	-1.2048	-0.790292
160159295	chr2:160159295:C:T	1.68255e-07	-2.12258e-10	-0.497492	1.15935e-07	-2.12258e-10	-0.405269	5.85719e-06	-2.12258e-10	-0.438934
160159386	chr2:160159386:T:C	2.29182e-06	-2.12258e-10	2.11413	1.95399e-06	-2.12258e-10	2.41933	0.000110774	-2.12258e-10	2.50089
160159449	chr2:160159449:G:A	7.82141e-08	-2.12258e-10	-1.26352	4.88797e-08	-2.12258e-10	-1.26894	2.57939e-06	-2.12258e-10	-1.25905
160159836	chr2:160159836:T:TTTCCATTTC	7.82409e-08	-2.12258e-10	-1.26318	4.84258e-08	-2.12258e-10	-1.27827	2.55134e-06	-2.12258e-10	-1.26998
160159922	chr2:160159922:A:G	7.84451e-08	-2.12258e-10	-1.26057	4.90135e-08	-2.12258e-10	-1.2662	2.58759e-06	-2.12258e-10	-1.25588
160159995	chr2:160159995:C:T	3.77776e-08	-1.84913	-0.142128	2.19995e-08	-1.81076	-0.256515	1.33329e-06	-1.79659	-0.122368
160160220	chr2:160160220:G:A	1.413e-06	-1.32861	2.95911	7.01619e-07	-1.39383	2.78892	4.91833e-05	-1.05878	2.74773
160160265	chr2:160160265:A:C	1.76122e-08	-1.57651	-1.17787	1.07821e-08	-1.57907	-1.20134	3.89528e-06	0.358368	-1.20521
160160354	chr2:160160354:G:A	1.53371e-08	-1.87498	-1.01772	9.66394e-09	-1.84561	-1.04429	4.92265e-07	-1.87517	-1.04017
160160470	chr2:160160470:A:C	2.58459e-08	-1.87852	-0.492304	1.76868e-08	-1.51307	-0.772408	3.73434e-06	-0.474488	-0.414546
160161288	chr2:160161288:T:G	1.51168e-08	-1.8735	-1.03367	9.55331e-09	-1.84217	-1.05924	4.85577e-07	-1.87386	-1.05516
160161436	chr2:160161436:A:G	1.53263e-08	-1.87244	-1.02096	9.69977e-09	-1.83929	-1.0469	4.92163e-07	-1.87268	-1.04287
160161509	chr2:160161509:T:G	2.59093e-07	-2.12258e-10	-0.0657862	1.46025e-07	-2.12258e-10	-0.17452	8.01861e-06	-2.12258e-10	-0.124839
160161692	chr2:160161692:ACTTTT:A	5.98967e-08	-0.293563	-1.23679	4.59536e-08	-0.0580883	-1.27258	0.000109392	3.55521	-1.06688
160161711	chr2:160161711:G:A	7.88333e-08	-2.12258e-10	-1.25564	4.92342e-08	-2.12258e-10	-1.26171	2.58893e-06	-2.12258e-10	-1.25536
160162254	chr2:160162254:C:T	8.01011e-08	-2.12258e-10	-1.23968	4.99517e-08	-2.12258e-10	-1.24724	2.6301e-06	-2.12258e-10	-1.23958
160162681	chr2:160162681:C:T	1.60293e-07	-2.12258e-10	-0.545969	9.27632e-08	-2.12258e-10	-0.628248	5.03036e-06	-2.12258e-10	-0.591112
160162775	chr2:160162775:C:T	6.61555e-08	-0.231402	-1.19956	5.03359e-08	0.00764519	-1.24723	0.000131152	3.66818	-0.998431
160163153	chr2:160163153:G:A	1.35034e-07	-0.152625	-0.564818	1.74622e-08	-1.50443	-0.793833	1.28766e-06	-1.16288	-0.790896
160163358	chr2:160163358:G:A	8.09977e-07	-2.12258e-10	1.07403	3.84944e-07	-2.12258e-10	0.794801	2.86794e-05	-2.12258e-10	1.14958
160163461	chr2:160163461:G:A	2.67417e-08	-1.82566	-0.51109	1.90245e-08	-1.75008	-0.462489	9.0073e-07	-1.87686	-0.434296
160163475	chr2:160163475:C:A	8.57263e-08	-2.12258e-10	-1.17181	5.47197e-08	-2.12258e-10	-1.15607	2.823e-06	-2.12258e-10	-1.1688
160163571	chr2:160163571:G:A	9.11625e-08	-2.12258e-10	-1.11033	5.55721e-08	-2.12258e-10	-1.14062	2.95025e-06	-2.12258e-10	-1.12471
160164192	chr2:160164192:G:C	1.39534e-08	-1.87945	-1.10779	1.28742e-08	-1.39955	-1.20352	2.07246e-06	-0.411602	-1.06627
160164434	chr2:160164434:G:C	3.76895e-08	-1.82644	-0.167154	2.21631e-08	-1.77923	-0.280636	1.34419e-06	-1.76282	-0.147992
160164507	chr2:160164507:C:T	3.05255e-08	-1.82541	-0.378999	2.17503e-08	-1.75016	-0.328508	1.03215e-06	-1.87685	-0.298111
160164886	chr2:160164886:A:C	4.63313e-07	-2.12258e-10	0.51543	2.5555e-07	-2.12258e-10	0.385122	1.42107e-05	-2.12258e-10	0.447391
160165027	chr2:160165027:A:G	1.3502e-07	-2.12258e-10	-0.717553	8.33224e-08	-2.12258e-10	-0.735581	4.41694e-06	-2.12258e-10	-0.721156
160166039	chr2:160166039:T:C	7.56297e-08	-2.12258e-10	-1.29712	4.75273e-08	-2.12258e-10	-1.29699	2.48901e-06	-2.12258e-10	-1.29472
160166077	chr2:160166077:A:G	1.44599e-07	-0.0823336	-0.566675	1.80192e-08	-1.47151	-0.795349	1.34467e-06	-1.11806	-0.792399
160166283	chr2:160166283:C:T	3.87672e-08	-1.83911	-0.126286	2.26254e-08	-1.79695	-0.24227	1.3743e-06	-1.7814	-0.107261
160167193	chr2:160167193:A:G	7.7201e-08	-2.12258e-10	-1.27656	4.88743e-08	-2.12258e-10	-1.26905	2.53882e-06	-2.12258e-10	-1.2749
160167433	chr2:160167433:G:A	4.2109e-08	-1.85057	-0.032145	2.43531e-08	-1.81333	-0.152309	1.48496e-06	-1.79928	-0.011932
160167497	chr2:160167497:G:T	2.43021e-07	-2.12258e-10	-0.129826	1.37392e-07	-2.12258e-10	-0.235457	7.53382e-06	-2.12258e-10	-0.187201
160167821	chr2:160167821:C:T	1.97121e-07	-0.339152	-3.10475e-10	8.07978e-08	-0.766348	-3.10475e-10	3.7771e-06	-0.877646	-3.10475e-10
160167941	chr2:160167941:A:T	4.29451e-08	-1.86305	-3.10475e-10	2.7244e-08	-1.85347	-3.10475e-10	1.47115e-06	-1.82056	-3.10475e-10
160167995	chr2:160167995:C:T	2.10071e-08	-1.56746	-1.01066	1.27431e-08	-1.56735	-1.04596	4.67249e-06	0.389205	-1.05412
160168070	chr2:160168070:A:G	8.05048e-08	-2.12258e-10	-1.23465	4.95109e-08	-2.12258e-10	-1.25611	2.61923e-06	-2.12258e-10	-1.24372
160168896	chr2:160168896:A:C	7.56474e-08	-2.12258e-10	-1.29689	4.75274e-08	-2.12258e-10	-1.29699	2.48501e-06	-2.12258e-10	-1.29633
160169174	chr2:160169174:A:G	2.72974e-08	-1.80975	-0.506429	1.64145e-08	-1.76713	-0.593006	9.64218e-07	-1.75105	-0.491988
160169708	chr2:160169708:T:C	2.04727e-07	-2.12258e-10	-0.301295	1.42241e-07	-2.12258e-10	-0.200773	7.16648e-06	-2.12258e-10	-0.237189
160170440	chr2:160170440:C:T	4.26887e-08	-1.86904	-3.10475e-10	2.70413e-08	-1.86093	-3.10475e-10	1.45428e-06	-1.83209	-3.10475e-10
160170457	chr2:160170457:C:T	9.43503e-08	-2.12258e-10	-1.07596	6.12092e-08	-2.12258e-10	-1.044	3.12271e-06	-2.12258e-10	-1.0679
160170648	chr2:160170648:A:C	1.39287e-07	-2.12258e-10	-0.686435	8.59281e-08	-2.12258e-10	-0.704788	4.54797e-06	-2.12258e-10	-0.691922
160170683	chr2:160170683:T:C	2.82122e-08	-1.73779	-0.545431	1.70626e-08	-1.83064	-0.490763	9.03304e-07	-1.84078	-0.467517
160171082	chr2:160171082:G:A	2.10449e-07	-2.12258e-10	-0.27373	1.46405e-07	-2.12258e-10	-0.171925	7.37231e-06	-2.12258e-10	-0.208872
160171220	chr2:160171220:T:A	2.15947e-08	-1.67297	-0.877558	1.28857e-08	-1.67522	-0.926962	3.85365e-06	0.0759666	-0.933549
160171327	chr2:160171327:T:C	2.82605e-08	-1.7107	-0.570809	1.63893e-08	-1.84513	-0.516543	8.87731e-07	-1.82515	-0.50054
160171373	chr2:160171373:C:T	2.52861e-08	-1.8615	-0.531222	2.21221e-08	-1.25324	-0.808481	4.8952e-06	-0.157138	-0.46121
160171676	chr2:160171676:T:C	1.74618e-08	-1.66319	-1.09976	1.14233e-08	-1.61993	-1.10271	3.7647e-06	0.242799	-1.12374
160171713	chr2:160171713:G:A	8.13225e-08	-2.12258e-10	-1.22455	5.04573e-08	-2.12258e-10	-1.23717	2.6641e-06	-2.12258e-10	-1.22674
160171791	chr2:160171791:C:T	2.6946e-08	-1.63646	-0.692678	1.5719e-08	-1.64222	-0.761206	5.04542e-06	0.178919	-0.767042
160172173	chr2:160172173:A:C	2.83889e-07	-2.12258e-10	0.0256112	2.03771e-07	-2.12258e-10	0.158701	1.11213e-05	-2.12258e-10	0.202256
160172707	chr2:160172707:G:A	2.60564e-08	-1.87014	-0.492571	1.64116e-08	-1.58821	-0.772102	3.16653e-06	-0.638812	-0.415154
160173081	chr2:160173081:A:G	5.55922e-08	-0.384245	-1.22069	4.1763e-08	-0.164372	-1.26192	8.85805e-05	3.31325	-1.03595
160173198	chr2:160173198:C:T	7.66191e-08	-2.12258e-10	-1.28413	4.77361e-08	-2.12258e-10	-1.29261	2.50548e-06	-2.12258e-10	-1.28813
160173251	chr2:160173251:G:A	7.56557e-08	-2.12258e-10	-1.29678	4.75217e-08	-2.12258e-10	-1.29711	2.48529e-06	-2.12258e-10	-1.29622
160173442	chr2:160173442:T:C	5.08226e-07	-2.12258e-10	0.607954	2.79396e-07	-2.12258e-10	0.474333	1.55634e-05	-2.12258e-10	0.538316
160174565	chr2:160174565:C:CT	5.7072e-08	-0.356803	-1.22186	4.28938e-08	-0.136849	-1.26272	9.26984e-05	3.36103	-1.03828
160175079	chr2:160175079:G:A	1.47661e-07	-0.0867425	-0.541309	1.83838e-08	-1.47241	-0.774419	1.36911e-06	-1.12104	-0.771404
160175585	chr2:160175585:G:A	9.07682e-08	-2.12258e-10	-1.11466	5.81013e-08	-2.12258e-10	-1.09611	2.98951e-06	-2.12258e-10	-1.11149
160175637	chr2:160175637:C:T	9.07233e-08	-2.12258e-10	-1.11516	5.80708e-08	-2.12258e-10	-1.09664	2.98801e-06	-2.12258e-10	-1.112
160175774	chr2:160175774:A:G	2.48404e-08	-1.86814	-0.542359	1.561e-08	-1.59759	-0.812804	2.93097e-06	-0.664306	-0.466963
160175967	chr2:160175967:T:C	2.58689e-08	-1.83683	-0.533094	1.63669e-08	-1.78774	-0.575294	8.81773e-07	-1.72489	-0.607529
160176001	chr2:160176001:C:T	7.56339e-08	-2.12258e-10	-1.29707	4.75235e-08	-2.12258e-10	-1.29707	2.48455e-06	-2.12258e-10	-1.29651
160176123	chr2:160176123:C:T	2.91789e-07	-2.12258e-10	0.0530594	1.62993e-07	-2.12258e-10	-0.0645931	8.96146e-06	-2.12258e-10	-0.0136707
160176289	chr2:160176289:G:A	8.63071e-08	-2.12258e-10	-1.16506	5.31149e-08	-2.12258e-10	-1.18584	2.81687e-06	-2.12258e-10	-1.17098
160176324	chr2:160176324:T:G	9.91962e-08	-2.12258e-10	-1.02587	6.05767e-08	-2.12258e-10	-1.05439	3.2089e-06	-2.12258e-10	-1.04067
160176692	chr2:160176692:T:C	6.78849e-08	-1.40516	-3.10475e-10	2.80292e-08	-1.82505	-3.10475e-10	4.6344e-06	-0.673097	-3.10475e-10
160176701	chr2:160176701:C:T	7.57519e-08	-2.12258e-10	-1.29551	4.75235e-08	-2.12258e-10	-1.29707	2.48509e-06	-2.12258e-10	-1.2963
160176766	chr2:160176766:A:C	9.0519e-08	-2.12258e-10	-1.11741	5.79519e-08	-2.12258e-10	-1.09869	2.9818e-06	-2.12258e-10	-1.11408
160177102	chr2:160177102:A:T	3.71382e-08	-1.7951	-0.213229	2.25772e-08	-1.83112	-0.210239	1.12085e-06	-1.8562	-0.236319
160177206	chr2:160177206:T:C	1.6843e-08	-1.87916	-0.919876	1.03994e-08	-1.86631	-0.950234	5.38569e-07	-1.87939	-0.946057
160177644	chr2:160177644:G:A	1.99132e-08	-1.77202	-0.859568	1.255e-08	-1.80901	-0.819567	6.38193e-07	-1.85557	-0.800151
160178406	chr2:160178406:G:A	2.43988e-08	-1.86271	-0.565734	1.44582e-08	-1.83983	-0.647203	8.40919e-07	-1.82978	-0.550084
160178480	chr2:160178480:C:T	3.23889e-08	-1.85149	-0.293663	3.1898e-08	-1.41982	-0.275938	3.90485e-06	-0.584232	-0.260151
160178526	chr2:160178526:A:G	6.99723e-07	-2.12258e-10	0.927712	3.39153e-07	-2.12258e-10	0.668154	2.50376e-05	-2.12258e-10	1.01377
160178538	chr2:160178538:T:A	1.95342e-07	-2.12258e-10	-0.348223	1.35377e-07	-2.12258e-10	-0.250237	6.82698e-06	-2.12258e-10	-0.285721
160179171	chr2:160179171:A:T	1.42665e-07	-2.12258e-10	-0.662475	8.79676e-08	-2.12258e-10	-0.681329	4.66655e-06	-2.12258e-10	-0.666184
160179747	chr2:160179747:G:A	9.92405e-07	-2.12258e-10	1.27716	4.71101e-07	-2.12258e-10	0.996774	3.57462e-05	-2.12258e-10	1.36984
160180434	chr2:160180434:G:C	5.43266e-08	-0.4282	-1.19976	4.20446e-08	-0.172079	-1.24749	8.73068e-05	3.26196	-0.999134
160180751	chr2:160180751:A:T	7.57116e-08	-2.12258e-10	-1.29604	4.75384e-08	-2.12258e-10	-1.29676	2.48365e-06	-2.12258e-10	-1.29687
160180810	chr2:160180810:G:A	1.72206e-08	-1.87644	-0.900424	1.04675e-08	-1.87838	-0.931645	5.50583e-07	-1.87595	-0.927427
160180925	chr2:160180925:G:A	7.58621e-08	-2.12258e-10	-1.29405	4.75515e-08	-2.12258e-10	-1.29648	2.48614e-06	-2.12258e-10	-1.29587
160181055	chr2:160181055:G:C	2.56934e-08	-1.82348	-0.553262	1.63644e-08	-1.76861	-0.594581	8.86571e-07	-1.70067	-0.626332
160181210	chr2:160181210:A:G	1.26333e-08	-1.85644	-1.2302	7.89348e-09	-1.86199	-1.23027	4.31332e-07	-1.80866	-1.23882
160181496	chr2:160181496:T:G	7.90237e-08	-2.12258e-10	-1.25322	5.01823e-08	-2.12258e-10	-1.24264	2.60018e-06	-2.12258e-10	-1.25102
160181532	chr2:160181532:C:T	9.55751e-08	-2.12258e-10	-1.06306	5.80493e-08	-2.12258e-10	-1.097	3.08789e-06	-2.12258e-10	-1.07912
160181678	chr2:160181678:C:T	1.16311e-07	-2.12258e-10	-0.866702	6.82612e-08	-2.12258e-10	-0.934956	3.70546e-06	-2.12258e-10	-0.896797
160181898	chr2:160181898:C:T	1.55544e-08	-1.87729	-1.00134	9.76116e-09	-1.85183	-1.02806	4.99441e-07	-1.8772	-1.02367
160182406	chr2:160182406:C:T	5.37728e-08	-0.414406	-1.2238	4.05145e-08	-0.19263	-1.26401	8.40246e-05	3.26657	-1.04207
160182483	chr2:160182483:T:C	6.23199e-07	-2.12258e-10	0.811894	3.11811e-07	-2.12258e-10	0.5841	2.05938e-05	-2.12258e-10	0.818388
160183274	chr2:160183274:A:C	1.67686e-08	-1.60276	-1.20071	1.02556e-08	-1.60805	-1.22242	3.50559e-06	0.273344	-1.22559
160183840	chr2:160183840:T:C	2.41463e-08	-1.83904	-0.599806	1.44625e-08	-1.80539	-0.681346	8.41578e-07	-1.79195	-0.587126
160183987	chr2:160183987:G:C	7.56705e-08	-2.12258e-10	-1.29658	4.75244e-08	-2.12258e-10	-1.29706	2.49192e-06	-2.12258e-10	-1.29355
160184996	chr2:160184996:G:A	3.20378e-08	-1.86097	-0.295084	3.05275e-08	-1.46287	-0.276801	3.60397e-06	-0.663503	-0.261064
160185682	chr2:160185682:G:A	9.66707e-08	-2.12258e-10	-1.05166	6.33264e-08	-2.12258e-10	-1.01	3.26672e-06	-2.12258e-10	-1.02282
160186092	chr2:160186092:C:A	7.72542e-08	-2.12258e-10	-1.27587	4.79912e-08	-2.12258e-10	-1.28728	2.52337e-06	-2.12258e-10	-1.28101
160186551	chr2:160186551:G:C	4.79626e-08	-1.75255	-3.10475e-10	2.6647e-08	-1.87562	-3.10475e-10	1.47682e-06	-1.81672	-3.10475e-10
160186606	chr2:160186606:C:T	6.35072e-08	-0.283729	-1.18809	4.93133e-08	-0.0209292	-1.23917	0.000115531	3.52258	-0.979643
160187092	chr2:160187092:G:A	1.41228e-07	-0.141152	-0.531443	1.80678e-08	-1.49793	-0.766235	1.32439e-06	-1.16245	-0.763204
160187646	chr2:160187646:C:T	8.17892e-08	-2.12258e-10	-1.21883	5.10249e-08	-2.12258e-10	-1.22598	2.70707e-06	-2.12258e-10	-1.21074
160187671	chr2:160187671:A:G	7.56676e-08	-2.12258e-10	-1.29662	4.75788e-08	-2.12258e-10	-1.29591	2.4836e-06	-2.12258e-10	-1.29689
160188156	chr2:160188156:T:C	1.62647e-08	-1.87959	-0.95439	1.00937e-08	-1.86333	-0.983048	5.21297e-07	-1.87958	-0.978463
160188330	chr2:160188330:G:A	7.43498e-07	-2.12258e-10	0.988394	3.59162e-07	-2.12258e-10	0.725476	2.65971e-05	-2.12258e-10	1.0742
160188444	chr2:160188444:A:G	7.58911e-08	-2.12258e-10	-1.29367	4.76112e-08	-2.12258e-10	-1.29523	2.49198e-06	-2.12258e-10	-1.29353
160188588	chr2:160188588:T:C	7.56511e-08	-2.12258e-10	-1.29684	4.75288e-08	-2.12258e-10	-1.29696	2.48301e-06	-2.12258e-10	-1.29713
160188690	chr2:160188690:G:A	2.65843e-08	-1.8771	-0.465556	1.79197e-08	-1.52082	-0.751573	3.63043e-06	-0.528975	-0.388279
160189142	chr2:160189142:C:T	7.56742e-08	-2.12258e-10	-1.29653	4.75253e-08	-2.12258e-10	-1.29704	2.49224e-06	-2.12258e-10	-1.29342
160189403	chr2:160189403:G:A	1.22448e-07	-0.155957	-0.65933	1.60993e-08	-1.50688	-0.872646	1.17978e-06	-1.1711	-0.870174
160189468	chr2:160189468:A:G	5.21822e-07	-2.12258e-10	0.634355	2.86628e-07	-2.12258e-10	0.499888	1.59734e-05	-2.12258e-10	0.564322
160189681	chr2:160189681:G:A	2.92651e-08	-1.8791	-0.367477	2.02197e-08	-1.48923	-0.662407	4.26472e-06	-0.473133	-0.283094
160190051	chr2:160190051:G:T	2.82669e-07	-2.12258e-10	0.0213043	1.58208e-07	-2.12258e-10	-0.0943863	8.69086e-06	-2.12258e-10	-0.0443315
160190062	chr2:160190062:A:G	3.46371e-07	-2.12258e-10	0.224537	1.92156e-07	-2.12258e-10	0.10001	1.05976e-05	-2.12258e-10	0.15402
160190137	chr2:160190137:G:A	3.22592e-08	-1.85509	-0.294081	3.13226e-08	-1.43752	-0.276436	3.7518e-06	-0.624621	-0.259746
160190261	chr2:160190261:G:A	2.91134e-07	-2.12258e-10	0.0508116	1.62704e-07	-2.12258e-10	-0.0663679	8.94448e-06	-2.12258e-10	-0.0155665
160190299	chr2:160190299:A:T	9.59495e-08	-1.86316	0.804006	4.72851e-08	-1.87957	0.577463	3.12162e-06	-1.8781	0.809852
160190886	chr2:160190886:A:G	3.0228e-07	-2.12258e-10	0.0883818	2.17138e-07	-2.12258e-10	0.222233	1.18676e-05	-2.12258e-10	0.267209
160191202	chr2:160191202:A:T	4.24089e-08	-1.87561	-3.10475e-10	2.73403e-08	-1.84994	-3.10475e-10	1.48255e-06	-1.81284	-3.10475e-10
160191375	chr2:160191375:C:T	7.68805e-08	-2.12258e-10	-1.28072	4.81449e-08	-2.12258e-10	-1.28408	2.55068e-06	-2.12258e-10	-1.27025
160191524	chr2:160191524:G:C	1.04682e-07	-2.12258e-10	-0.972041	6.80673e-08	-2.12258e-10	-0.937801	3.52258e-06	-2.12258e-10	-0.94741
160191626	chr2:160191626:A:G	9.23106e-08	-1.09781	-3.10475e-10	2.8776e-08	-1.79876	-3.10475e-10	2.1729e-06	-1.43054	-3.10475e-10
160192198	chr2:160192198:A:C	7.25404e-07	-2.12258e-10	0.963756	3.51841e-07	-2.12258e-10	0.704881	2.60058e-05	-2.12258e-10	1.05171
160192324	chr2:160192324:T:C	3.11287e-08	-1.87008	-0.314767	1.82231e-08	-1.85578	-0.399825	1.06801e-06	-1.84769	-0.293117
160192884	chr2:160192884:G:A	1.37781e-07	-0.190247	-0.507059	1.79832e-08	-1.52322	-0.745639	1.31263e-06	-1.19196	-0.742615
160193049	chr2:160193049:T:C	2.46981e-08	-1.83568	-0.580562	1.56712e-08	-1.78562	-0.620855	8.45298e-07	-1.72247	-0.652196
160193723	chr2:160193723:A:G	7.86103e-08	-2.12258e-10	-1.25847	4.9125e-08	-2.12258e-10	-1.26393	2.5942e-06	-2.12258e-10	-1.25333
160194365	chr2:160194365:T:C	1.07879e-07	-2.12258e-10	-0.941959	6.4172e-08	-2.12258e-10	-0.99673	3.27374e-06	-2.12258e-10	-1.02067
160194552	chr2:160194552:C:G	1.63628e-08	-1.87752	-0.950441	1.02331e-08	-1.85292	-0.97975	5.24229e-07	-1.8775	-0.974928
160194612	chr2:160194612:A:G	7.56346e-08	-2.12258e-10	-1.29706	4.75433e-08	-2.12258e-10	-1.29666	2.48504e-06	-2.12258e-10	-1.29631
160194737	chr2:160194737:C:T	7.61428e-08	-2.12258e-10	-1.29036	4.77478e-08	-2.12258e-10	-1.29236	2.48568e-06	-2.12258e-10	-1.29606
160194852	chr2:160194852:C:T	2.32894e-08	-1.74036	-0.734609	1.39864e-08	-1.8288	-0.69141	7.34868e-07	-1.84244	-0.672233
160195008	chr2:160195008:G:A	1.60768e-08	-1.72864	-1.11695	8.27258e-09	-1.85577	-1.18958	4.27257e-07	-1.87245	-1.18452
160195342	chr2:160195342:A:G	2.67523e-08	-1.8762	-0.460149	1.53971e-08	-1.85819	-0.565932	9.08132e-07	-1.84959	-0.453382
160196037	chr2:160196037:G:A	2.882e-08	-1.84612	-0.415782	1.80746e-08	-1.80337	-0.460421	9.64322e-07	-1.74632	-0.496611
160196063	chr2:160196063:G:A	1.20461e-07	-0.831647	-3.10475e-10	1.20399e-07	-0.36749	-3.10475e-10	5.12654e-06	-0.572173	-3.10475e-10
160196937	chr2:160196937:T:G	7.61711e-08	-2.12258e-10	-1.28999	4.76288e-08	-2.12258e-10	-1.29486	2.49285e-06	-2.12258e-10	-1.29318
160197184	chr2:160197184:T:C	7.92178e-08	-2.12258e-10	-1.25077	4.9305e-08	-2.12258e-10	-1.26027	2.59743e-06	-2.12258e-10	-1.25208
160197281	chr2:160197281:G:T	7.63352e-08	-2.12258e-10	-1.28784	4.80913e-08	-2.12258e-10	-1.2852	2.53585e-06	-2.12258e-10	-1.27608
160197369	chr2:160197369:T:C	7.60394e-08	-2.12258e-10	-1.29172	4.75542e-08	-2.12258e-10	-1.29643	2.49019e-06	-2.12258e-10	-1.29424
160198149	chr2:160198149:A:AT	2.88321e-08	-1.83936	-0.422124	1.83091e-08	-1.78916	-0.461745	9.79911e-07	-1.72736	-0.499537
160198218	chr2:160198218:G:C	2.79854e-08	-1.86634	-0.424953	1.74624e-08	-1.83355	-0.464703	9.20633e-07	-1.7869	-0.502399
160198804	chr2:160198804:A:G	6.04328e-08	-0.297079	-1.22436	4.5569e-08	-0.0746827	-1.26439	0.000101656	3.45783	-1.04284
160200495	chr2:160200495:A:G	4.26445e-07	-2.12258e-10	0.432512	2.36259e-07	-2.12258e-10	0.30663	1.31227e-05	-2.12258e-10	0.367739
160201098	chr2:160201098:A:G	1.85657e-08	-1.73389	-0.967766	1.12523e-08	-1.72451	-1.01321	3.0092e-06	-0.0851344	-1.0198
160201470	chr2:160201470:C:A	7.62417e-08	-2.12258e-10	-1.28906	4.79865e-08	-2.12258e-10	-1.28738	2.52905e-06	-2.12258e-10	-1.27876
160201694	chr2:160201694:G:T	3.21565e-08	-1.85352	-0.29884	2.01808e-08	-1.81208	-0.341489	1.07152e-06	-1.75726	-0.38026
160202458	chr2:160202458:A:G	5.0514e-06	-2.12258e-10	2.90445	4.27954e-06	-2.12258e-10	3.2033	0.000244804	-2.12258e-10	3.29385
160203309	chr2:160203309:T:A	1.90013e-07	-2.12258e-10	-0.375882	1.08096e-07	-2.12258e-10	-0.47528	5.823e-06	-2.12258e-10	-0.444788
160203449	chr2:160203449:A:G	8.3797e-08	-2.12258e-10	-1.19457	5.35823e-08	-2.12258e-10	-1.17708	2.76848e-06	-2.12258e-10	-1.18831
160203673	chr2:160203673:A:G	2.85994e-08	-1.80723	-0.462354	1.46075e-08	-1.73173	-0.745032	2.38917e-06	-0.957306	-0.378351
160203804	chr2:160203804:C:T	2.13805e-08	-1.60236	-0.958133	1.05584e-08	-1.87503	-0.926348	6.32706e-07	-1.75763	-0.906723
160204642	chr2:160204642:G:A	1.03562e-07	-2.12258e-10	-0.9828	6.32511e-08	-2.12258e-10	-1.01118	3.3684e-06	-2.12258e-10	-0.992164
160204703	chr2:160204703:C:T	1.07072e-07	-2.12258e-10	-0.949475	6.37958e-08	-2.12258e-10	-1.00261	3.25618e-06	-2.12258e-10	-1.02605
160205846	chr2:160205846:G:A	8.04115e-08	-2.12258e-10	-1.23581	5.08014e-08	-2.12258e-10	-1.23037	2.62133e-06	-2.12258e-10	-1.24292
160206658	chr2:160206658:A:G	1.64114e-08	-1.87676	-0.948234	1.02899e-08	-1.85062	-0.976515	5.25967e-07	-1.87686	-0.972258
160206896	chr2:160206896:T:C	1.10125e-07	0.0550593	-0.976414	5.90812e-08	-0.0226276	-1.05676	0.000230532	3.85073	-0.616946
160207197	chr2:160207197:T:C	2.10673e-07	0.154359	-0.427024	3.07531e-08	-1.29924	-0.433069	2.87709e-06	-0.881498	-0.268324
160207496	chr2:160207496:C:T	1.93129e-08	-1.87931	-0.782887	1.19461e-08	-1.86088	-0.817019	6.15769e-07	-1.8793	-0.812187
160207847	chr2:160207847:C:T	8.15957e-08	-2.12258e-10	-1.2212	5.20414e-08	-2.12258e-10	-1.20626	2.6931e-06	-2.12258e-10	-1.21591
160208074	chr2:160208074:T:C	2.10843e-07	0.631798	-0.903655	2.44362e-08	-1.08195	-0.880284	2.25661e-06	-0.60045	-0.792292
160208220	chr2:160208220:G:A	4.64337e-07	-2.12258e-10	0.517639	2.56677e-07	-2.12258e-10	0.389521	1.43066e-05	-2.12258e-10	0.45412
160209057	chr2:160209057:C:T	1.84983e-08	-1.87435	-0.830946	1.16159e-08	-1.84243	-0.863486	5.90894e-07	-1.87392	-0.8588
160209416	chr2:160209416:T:C	1.79169e-08	-1.74195	-0.995284	1.05763e-08	-1.83247	-0.967217	5.57532e-07	-1.84266	-0.948174
160209696	chr2:160209696:T:G	1.14224e-07	-2.12258e-10	-0.884808	6.90645e-08	-2.12258e-10	-0.923258	3.66183e-06	-2.12258e-10	-0.908641
160210485	chr2:160210485:A:G	7.59136e-08	-1.29338	-3.10475e-10	3.96385e-08	-1.4785	-3.10475e-10	1.40435e-05	0.435556	-3.10475e-10
160210554	chr2:160210554:G:T	1.4912e-08	-1.86044	-1.06036	1.4287e-08	-1.4233	-1.07565	9.27491e-07	-1.20383	-1.07805
160211267	chr2:160211267:G:A	2.04106e-08	-1.76686	-0.840052	1.22642e-08	-1.7611	-0.890509	2.99592e-06	-0.209184	-0.900168
160212701	chr2:160212701:G:A	1.25842e-08	-1.87752	-1.213	7.8927e-09	-1.87966	-1.2127	4.18274e-07	-1.85542	-1.2228
160213005	chr2:160213005:G:C	7.96616e-08	-2.12258e-10	-1.24519	5.12066e-08	-2.12258e-10	-1.22243	2.63147e-06	-2.12258e-10	-1.23906
160213120	chr2:160213120:G:A	8.40406e-08	-2.12258e-10	-1.19167	5.19986e-08	-2.12258e-10	-1.20708	2.75273e-06	-2.12258e-10	-1.19401
160213567	chr2:160213567:T:G	1.8501e-08	-1.87964	-0.82551	1.60769e-08	-1.56569	-0.815224	1.77075e-06	-0.8385	-0.7967
160213991	chr2:160213991:C:T	5.61915e-08	-1.59421	-3.10475e-10	2.65791e-08	-1.87817	-3.10475e-10	1.39141e-06	-1.87629	-3.10475e-10
160214520	chr2:160214520:G:A	2.18609e-08	-1.76965	-0.768625	1.30494e-08	-1.76327	-0.826292	3.15755e-06	-0.223009	-0.833798
160215486	chr2:160215486:T:C	7.78177e-08	-2.12258e-10	-1.2686	4.92746e-08	-2.12258e-10	-1.26089	2.55779e-06	-2.12258e-10	-1.26746
160215547	chr2:160215547:A:G	1.00592e-07	-2.12258e-10	-1.0119	6.14751e-08	-2.12258e-10	-1.03967	3.27322e-06	-2.12258e-10	-1.02083
160216033	chr2:160216033:T:C	8.05774e-08	-0.25147	-0.982285	1.32974e-08	-1.6194	-0.95133	1.018e-06	-1.31218	-0.876582
160216074	chr2:160216074:A:G	5.17551e-08	-0.782099	-0.894351	1.46366e-08	-1.57208	-0.902692	8.30333e-06	0.628446	-0.718394
160216215	chr2:160216215:C:A	2.51512e-07	-2.12258e-10	-0.0954827	1.41688e-07	-2.12258e-10	-0.204669	7.76722e-06	-2.12258e-10	-0.156691
160216247	chr2:160216247:T:C	8.11022e-08	-2.12258e-10	-1.22726	5.17123e-08	-2.12258e-10	-1.2126	2.67676e-06	-2.12258e-10	-1.222
160216597	chr2:160216597:T:C	4.39053e-08	-1.84094	-3.10475e-10	3.0144e-08	-1.75231	-3.10475e-10	1.6873e-06	-1.68347	-3.10475e-10
160216646	chr2:160216646:G:A	4.79171e-08	-0.680302	-1.0732	3.30582e-08	-0.512897	-1.14713	6.12287e-05	2.69327	-0.785257
160217257	chr2:160217257:G:A	1.84343e-07	0.587248	-0.993422	7.05895e-08	0.108691	-1.01011	4.74949e-05	2.29668	-0.64266
160217886	chr2:160217886:A:G	1.62778e-08	-1.73829	-1.09488	9.48328e-09	-1.8347	-1.07407	5.01985e-07	-1.83837	-1.05742
160217964	chr2:160217964:A:T	7.58947e-08	-2.12258e-10	-1.29363	4.80485e-08	-2.12258e-10	-1.28609	2.49819e-06	-2.12258e-10	-1.29104
160218194	chr2:160218194:T:G	8.53787e-08	-2.12258e-10	-1.17588	5.27586e-08	-2.12258e-10	-1.19257	2.77963e-06	-2.12258e-10	-1.18429
160219273	chr2:160219273:T:C	1.63473e-08	-1.75261	-1.07629	9.76502e-09	-1.82351	-1.05598	5.05571e-07	-1.8495	-1.03917
160219432	chr2:160219432:T:C	5.43188e-08	-1.6281	-3.10475e-10	2.77798e-08	-1.83399	-3.10475e-10	1.60946e-06	-1.73071	-3.10475e-10
160219790	chr2:160219790:A:G	3.56079e-08	-1.878	-0.172407	1.92355e-08	-1.86479	-0.33675	3.63553e-06	-0.846389	-0.0694603
160220133	chr2:160220133:G:T	5.59314e-08	-1.59885	-3.10475e-10	3.84826e-08	-1.50809	-3.10475e-10	1.8268e-06	-1.60404	-3.10475e-10
160220553	chr2:160220553:G:T	4.41072e-08	-1.83635	-3.10475e-10	2.65418e-08	-1.87958	-3.10475e-10	1.38678e-06	-1.87962	-3.10475e-10
160220569	chr2:160220569:A:T	4.54646e-08	-1.78303	-0.0230103	2.04183e-08	-1.76395	-0.37792	3.50535e-06	-1.03108	0.0787656
160221269	chr2:160221269:C:T	1.59191e-08	-1.7414	-1.11406	1.87805e-08	-1.09806	-1.12742	1.28516e-06	-0.826132	-1.12959
160221826	chr2:160221826:CT:C	2.97045e-06	0.858889	1.51461	6.13659e-07	-0.0156442	1.27678	5.82177e-05	0.614038	1.24355
160221870	chr2:160221870:T:G	2.03589e-07	-2.12258e-10	-0.30687	1.16012e-07	-2.12258e-10	-0.404605	6.35834e-06	-2.12258e-10	-0.356836
160222039	chr2:160222039:A:T	8.22288e-08	-2.12258e-10	-1.21347	5.15066e-08	-2.12258e-10	-1.21659	2.74792e-06	-2.12258e-10	-1.19576
160222320	chr2:160222320:G:A	7.70915e-08	-2.12258e-10	-1.27798	4.92097e-08	-2.12258e-10	-1.26221	2.5469e-06	-2.12258e-10	-1.27173
160222380	chr2:160222380:T:A	8.65705e-08	-2.12258e-10	-1.16201	5.47683e-08	-2.12258e-10	-1.15519	3.15391e-06	-2.12258e-10	-1.05796
160222524	chr2:160222524:C:G	7.64076e-08	-2.12258e-10	-1.28689	4.80049e-08	-2.12258e-10	-1.287	2.49486e-06	-2.12258e-10	-1.29237
160222648	chr2:160222648:C:T	9.58965e-08	-2.12258e-10	-1.0597	6.22228e-08	-2.12258e-10	-1.02758	3.17346e-06	-2.12258e-10	-1.05178
160222778	chr2:160222778:C:T	7.68519e-08	-2.12258e-10	-1.28109	4.92004e-08	-2.12258e-10	-1.2624	2.54164e-06	-2.12258e-10	-1.27379
160223003	chr2:160223003:G:A	8.83335e-07	-0.598057	1.75879	7.14967e-07	-0.0896161	1.50355	5.40762e-05	-0.0612958	1.84509
160223177	chr2:160223177:T:C	8.04453e-08	-2.12258e-10	-1.23539	4.9766e-08	-2.12258e-10	-1.25097	2.66054e-06	-2.12258e-10	-1.22808
160223221	chr2:160223221:AG:A	6.84617e-08	-1.3967	-3.10475e-10	5.57647e-08	-1.13716	-3.10475e-10	2.75324e-06	-1.19383	-3.10475e-10
160223362	chr2:160223362:C:T	1.50581e-08	-1.83634	-1.07471	1.06135e-08	-1.68417	-1.11201	5.17504e-07	-1.77759	-1.08775
160223386	chr2:160223386:T:C	1.56304e-08	-1.68956	-1.18419	8.27122e-09	-1.84692	-1.1986	4.98231e-07	-1.70781	-1.19549
160223722	chr2:160223722:C:T	1.17999e-06	1.70661	-0.256327	1.45409e-06	2.50193	-0.378088	0.000223375	3.22018	-0.017933
160223970	chr2:160223970:A:G	7.56927e-08	-2.12258e-10	-1.29629	4.76512e-08	-2.12258e-10	-1.29439	2.48695e-06	-2.12258e-10	-1.29555
160224330	chr2:160224330:A:G	2.4974e-08	-1.7874	-0.617737	1.53999e-08	-1.784	-0.639936	7.62436e-07	-1.79556	-0.682278
160224734	chr2:160224734:C:T	8.04512e-08	-2.12258e-10	-1.23532	4.9651e-08	-2.12258e-10	-1.25328	2.56806e-06	-2.12258e-10	-1.26345
160225493	chr2:160225493:G:A	5.87773e-08	-0.333431	-1.21579	9.28698e-08	0.626555	-1.25365	8.30434e-06	1.0696	-1.15943
160225615	chr2:160225615:A:G	1.42046e-08	-1.68162	-1.28778	7.41572e-09	-1.87649	-1.2782	3.96819e-07	-1.84582	-1.28505
160226333	chr2:160226333:G:A	2.64482e-07	-2.12258e-10	-0.0451979	1.71369e-07	-2.12258e-10	-0.0144791	8.7633e-06	-2.12258e-10	-0.0360312
160226342	chr2:160226342:G:T	1.75771e-07	-2.12258e-10	-0.453792	1.05815e-07	-2.12258e-10	-0.496603	5.70996e-06	-2.12258e-10	-0.464392
160226715	chr2:160226715:G:A	8.35388e-08	-2.12258e-10	-1.19766	5.40366e-08	-2.12258e-10	-1.16864	2.7838e-06	-2.12258e-10	-1.18278
160227155	chr2:160227155:G:A	8.95623e-08	-2.12258e-10	-1.12804	5.45575e-08	-2.12258e-10	-1.15904	2.87376e-06	-2.12258e-10	-1.15098
160228096	chr2:160228096:T:C	7.67904e-08	-2.12258e-10	-1.28189	4.78329e-08	-2.12258e-10	-1.29058	2.49072e-06	-2.12258e-10	-1.29403
160228224	chr2:160228224:A:G	6.23848e-08	-1.48965	-3.10475e-10	5.45306e-08	-1.15954	-3.10475e-10	2.94966e-06	-1.12491	-3.10475e-10
160228837	chr2:160228837:C:T	1.22971e-07	0.471093	-1.28212	1.17383e-07	0.873776	-1.26663	9.93746e-06	1.37656	-1.28685
160229102	chr2:160229102:T:C	4.26846e-07	-2.12258e-10	0.433452	2.56874e-07	-2.12258e-10	0.390288	1.43436e-05	-2.12258e-10	0.456697
160229220	chr2:160229220:T:C	8.13656e-08	-2.12258e-10	-1.22402	5.15632e-08	-2.12258e-10	-1.21549	2.66043e-06	-2.12258e-10	-1.22812
160229337	chr2:160229337:G:A	5.37155e-08	-1.63927	-3.10475e-10	2.85515e-08	-1.80659	-3.10475e-10	1.70126e-06	-1.67523	-3.10475e-10
160229355	chr2:160229355:AC:A	1.12383e-07	-2.12258e-10	-0.901058	6.82565e-08	-2.12258e-10	-0.935026	3.50243e-06	-2.12258e-10	-0.953148
160229946	chr2:160229946:G:A	9.42443e-08	0.00591499	-1.083	1.10068e-07	0.678346	-1.13555	1.21657e-05	1.25944	-0.967431
160229951	chr2:160229951:A:G	8.03255e-08	-2.12258e-10	-1.23689	5.15571e-08	-2.12258e-10	-1.21561	2.65594e-06	-2.12258e-10	-1.2298
160230543	chr2:160230543:T:G	5.71705e-08	-1.75625	0.179313	5.86531e-08	-0.907604	-0.179054	4.47793e-06	-0.866399	0.158956
160230900	chr2:160230900:T:C	6.49793e-08	-1.42997	-0.0189312	2.8293e-08	-1.72197	-0.0937161	3.12584e-06	-1.05373	-0.0131719
160231743	chr2:160231743:A:G	6.62838e-08	-0.224952	-1.20407	2.57666e-08	-0.677503	-1.23172	1.55094e-06	-0.55242	-1.21532
160232144	chr2:160232144:G:A	2.42124e-08	-1.75524	-0.680864	2.19215e-08	-1.41436	-0.656473	1.61676e-06	-1.05136	-0.674818
160232238	chr2:160232238:G:C	3.06335e-08	-1.71073	-0.490144	1.73302e-08	-1.74341	-0.562433	1.01223e-06	-1.68316	-0.511283
160233397	chr2:160233397:G:C	7.96395e-08	-2.12258e-10	-1.24546	5.09672e-08	-2.12258e-10	-1.22712	2.61555e-06	-2.12258e-10	-1.24513
160233406	chr2:160233406:G:A	5.23791e-08	-1.74404	0.0795708	5.59386e-08	-0.86936	-0.264684	4.25737e-06	-0.820012	0.0620616
160234362	chr2:160234362:G:A	6.88801e-08	-1.09255	-0.298057	2.691e-08	-1.50291	-0.362895	3.77847e-06	-0.591341	-0.285944
160234459	chr2:160234459:C:T	3.10928e-08	-0.918862	-1.26713	1.87783e-08	-0.950155	-1.27544	1.13078e-06	-0.810316	-1.27338
160234475	chr2:160234475:C:A	7.64263e-08	-2.12258e-10	-1.28664	4.78016e-08	-2.12258e-10	-1.29124	2.50508e-06	-2.12258e-10	-1.28828
160235122	chr2:160235122:C:T	4.22883e-08	-1.87846	-3.10475e-10	2.65775e-08	-1.87823	-3.10475e-10	1.38742e-06	-1.87916	-3.10475e-10
160235585	chr2:160235585:T:C	1.18629e-07	-2.12258e-10	-0.846968	7.19349e-08	-2.12258e-10	-0.882537	3.68418e-06	-2.12258e-10	-0.902555
160235955	chr2:160235955:T:C	8.7124e-08	-2.12258e-10	-1.15564	5.30519e-08	-2.12258e-10	-1.18703	2.81043e-06	-2.12258e-10	-1.17327
160236708	chr2:160236708:C:A	3.21356e-08	-0.868573	-1.28444	1.99415e-08	-0.881587	-1.28391	1.20515e-06	-0.734015	-1.28598
160236748	chr2:160236748:A:T	2.41389e-08	-1.32762	-1.11153	8.56809e-09	-1.87872	-1.13153	4.78708e-07	-1.83509	-1.10817
160236886	chr2:160236886:C:T	2.97685e-08	-1.68272	-0.546797	1.68566e-08	-1.71713	-0.616432	9.85955e-07	-1.65349	-0.567256
160236944	chr2:160236944:T:C	3.29266e-08	-0.847663	-1.28103	2.04422e-08	-0.860259	-1.28044	1.23759e-06	-0.710656	-1.28278
160237277	chr2:160237277:G:A	1.43361e-08	-1.81611	-1.14408	8.41577e-09	-1.8712	-1.15699	4.42003e-07	-1.87572	-1.14732
160237408	chr2:160237408:A:G	4.61718e-08	-1.7906	-3.10475e-10	2.66412e-08	-1.87584	-3.10475e-10	1.38721e-06	-1.87931	-3.10475e-10
160237500	chr2:160237500:C:T	7.61873e-08	-2.12258e-10	-1.28978	4.7609e-08	-2.12258e-10	-1.29528	2.48382e-06	-2.12258e-10	-1.29681
160237660	chr2:160237660:G:A	2.42785e-06	-1.36679	3.53857	7.52395e-07	-1.87954	3.34451	5.384e-05	-1.84138	3.62079
160238486	chr2:160238486:C:T	8.08632e-08	-2.12258e-10	-1.23021	5.12371e-08	-2.12258e-10	-1.22183	2.64512e-06	-2.12258e-10	-1.23389
160238510	chr2:160238510:C:G	2.30147e-08	-1.75929	-0.72755	1.10418e-08	-1.85892	-0.897689	6.08194e-07	-1.87113	-0.832738
160238535	chr2:160238535:T:C	9.40157e-08	0.00895674	-1.08847	1.09116e-07	0.674275	-1.14016	1.19934e-05	1.24983	-0.972076
160238780	chr2:160238780:C:T	3.86511e-07	-2.12258e-10	0.334188	2.53784e-07	-2.12258e-10	0.378185	1.29453e-05	-2.12258e-10	0.354129
160239170	chr2:160239170:G:T	7.61873e-08	-2.12258e-10	-1.28978	4.7609e-08	-2.12258e-10	-1.29528	2.48382e-06	-2.12258e-10	-1.29681
160239378	chr2:160239378:A:G	7.69801e-08	-2.12258e-10	-1.27942	4.79101e-08	-2.12258e-10	-1.28897	2.49356e-06	-2.12258e-10	-1.29289
160239678	chr2:160239678:G:A	8.03092e-08	-2.12258e-10	-1.23709	5.24643e-08	-2.12258e-10	-1.19817	2.66108e-06	-2.12258e-10	-1.22787
160239744	chr2:160239744:G:A	8.00729e-08	-2.12258e-10	-1.24004	5.09806e-08	-2.12258e-10	-1.22685	2.64785e-06	-2.12258e-10	-1.23286
160240088	chr2:160240088:T:C	2.95567e-08	-1.03358	-1.20308	1.9897e-08	-0.942655	-1.22507	1.74685e-06	-0.525312	-1.12348
160240459	chr2:160240459:T:G	3.45203e-08	-0.791247	-1.29018	2.14537e-08	-0.802628	-1.28977	1.30562e-06	-0.64861	-1.29132
160240953	chr2:160240953:A:T	1.15694e-07	-2.12258e-10	-0.872023	7.45649e-08	-2.12258e-10	-0.846629	3.79344e-06	-2.12258e-10	-0.873332
160241133	chr2:160241133:C:T	4.12359e-07	-2.12258e-10	0.398921	2.71009e-07	-2.12258e-10	0.443852	1.38165e-05	-2.12258e-10	0.41926
160241305	chr2:160241305:A:T	7.61763e-08	-2.12258e-10	-1.28992	4.77116e-08	-2.12258e-10	-1.29312	2.49904e-06	-2.12258e-10	-1.2907
160241339	chr2:160241339:A:G	7.73241e-08	-2.12258e-10	-1.27497	4.8057e-08	-2.12258e-10	-1.28591	2.49923e-06	-2.12258e-10	-1.29062
160241344	chr2:160241344:A:G	7.699e-08	-2.12258e-10	-1.2793	4.79145e-08	-2.12258e-10	-1.28888	2.49373e-06	-2.12258e-10	-1.29282
160241680	chr2:160241680:TC:T	1.66344e-08	-1.69525	-1.11625	9.16898e-09	-1.81206	-1.13041	4.85792e-07	-1.80947	-1.11911
160242314	chr2:160242314:A:G	4.28954e-08	-1.86421	-3.10475e-10	2.92637e-08	-1.78195	-3.10475e-10	1.60597e-06	-1.73288	-3.10475e-10
160242924	chr2:160242924:T:C	8.19861e-08	-2.12258e-10	-1.21642	5.19925e-08	-2.12258e-10	-1.2072	2.68095e-06	-2.12258e-10	-1.22043
160243865	chr2:160243865:A:G	8.16771e-08	-2.12258e-10	-1.2202	5.17834e-08	-2.12258e-10	-1.21123	2.67103e-06	-2.12258e-10	-1.22414
160243960	chr2:160243960:A:G	1.19469e-06	-2.12258e-10	1.46267	8.25108e-07	-2.12258e-10	1.55722	3.9523e-05	-2.12258e-10	1.47028
160244016	chr2:160244016:A:G	7.56418e-08	-2.12258e-10	-1.29696	4.75247e-08	-2.12258e-10	-1.29705	2.48313e-06	-2.12258e-10	-1.29708
160244658	chr2:160244658:G:A	1.37879e-08	-1.85151	-1.14767	9.91114e-09	-1.70356	-1.16108	4.39773e-07	-1.8797	-1.14841
160245051	chr2:160245051:C:T	7.16241e-08	-1.05204	-0.299502	2.76956e-08	-1.47311	-0.363912	3.98419e-06	-0.53698	-0.28729
160245424	chr2:160245424:C:T	7.33333e-07	0.974628	-3.10475e-10	1.68377e-07	-0.0320927	-3.10475e-10	1.0545e-05	0.149047	-3.10475e-10
160245541	chr2:160245541:T:C	1.90747e-08	-1.40209	-1.27252	8.66564e-09	-1.73724	-1.26169	3.9655e-07	-1.86529	-1.26627
160245837	chr2:160245837:T:C	8.76216e-08	-1.14994	-3.10475e-10	4.58954e-08	-1.33193	-3.10475e-10	2.45729e-06	-1.30755	-3.10475e-10
160245868	chr2:160245868:G:A	1.16404e-07	-2.12258e-10	-0.865905	7.06113e-08	-2.12258e-10	-0.901108	3.62009e-06	-2.12258e-10	-0.920104
160246383	chr2:160246383:C:T	1.51014e-07	-2.12258e-10	-0.605601	1.02004e-07	-2.12258e-10	-0.533285	5.45733e-06	-2.12258e-10	-0.509644
160246645	chr2:160246645:C:T	7.58552e-08	-2.12258e-10	-1.29415	4.78107e-08	-2.12258e-10	-1.29105	2.49375e-06	-2.12258e-10	-1.29282
160246814	chr2:160246814:C:G	2.94824e-08	-0.974861	-1.26432	1.78222e-08	-1.00487	-1.27298	1.06925e-06	-0.868817	-1.27083
160247580	chr2:160247580:T:C	4.56024e-08	-1.80301	-3.10475e-10	2.66836e-08	-1.87425	-3.10475e-10	1.41483e-06	-1.85959	-3.10475e-10
160247816	chr2:160247816:G:A	7.64661e-08	-2.12258e-10	-1.28613	4.8235e-08	-2.12258e-10	-1.28221	2.50736e-06	-2.12258e-10	-1.28737
160248372	chr2:160248372:C:T	7.6816e-08	-2.12258e-10	-1.28156	4.80313e-08	-2.12258e-10	-1.28645	2.51897e-06	-2.12258e-10	-1.28275
160249270	chr2:160249270:T:C	1.4883e-06	-2.12258e-10	1.68242	8.87912e-07	-2.12258e-10	1.63058	4.87902e-05	-2.12258e-10	1.68093
160249314	chr2:160249314:T:G	2.13205e-07	-2.12258e-10	-0.260718	1.39116e-07	-2.12258e-10	-0.222993	6.99609e-06	-2.12258e-10	-0.261252
160249365	chr2:160249365:G:A	6.05002e-08	-0.968402	-0.551924	2.33593e-08	-1.41387	-0.593432	3.52188e-06	-0.4279	-0.519709
160249596	chr2:160249596:T:C	8.61745e-08	-2.12258e-10	-1.1666	5.45478e-08	-2.12258e-10	-1.15922	2.81562e-06	-2.12258e-10	-1.17142
160250370	chr2:160250370:A:C	9.13538e-08	-0.127697	-0.980535	1.02446e-07	0.516368	-1.04533	1.14886e-05	1.07637	-0.841618
160250528	chr2:160250528:A:G	1.014e-06	-2.12258e-10	1.29869	7.01571e-07	-2.12258e-10	1.39502	3.36855e-05	-2.12258e-10	1.31046
160251046	chr2:160251046:A:G	1.64107e-06	-1.49241	3.27254	5.86092e-07	-1.87329	3.08847	4.033e-05	-1.86972	3.36021
160251981	chr2:160251981:C:A	5.52322e-07	-2.12258e-10	0.69116	3.64858e-07	-2.12258e-10	0.741211	1.85375e-05	-2.12258e-10	0.713192
160252250	chr2:160252250:C:T	4.2336e-07	-2.12258e-10	0.42525	2.52962e-07	-2.12258e-10	0.374941	1.41612e-05	-2.12258e-10	0.443904
160252514	chr2:160252514:G:A	4.22361e-08	-1.8797	-3.10475e-10	2.94857e-08	-1.77439	-3.10475e-10	1.56747e-06	-1.75714	-3.10475e-10
160252888	chr2:160252888:G:T	9.26537e-08	-2.12258e-10	-1.0941	5.59143e-08	-2.12258e-10	-1.13448	2.98094e-06	-2.12258e-10	-1.11436
160253191	chr2:160253191:A:T	5.31777e-08	-0.487268	-1.16206	5.66369e-08	4.79932e-05	-1.12168	4.36588e-06	0.492472	-1.22525
160255257	chr2:160255257:AG:A	7.56329e-08	-2.12258e-10	-1.29708	4.75294e-08	-2.12258e-10	-1.29695	2.48303e-06	-2.12258e-10	-1.29713
160255376	chr2:160255376:C:T	2.24236e-08	-1.2723	-1.24056	7.72845e-09	-1.8679	-1.24549	4.4158e-07	-1.78516	-1.23884
160255926	chr2:160255926:C:A	1.26639e-08	-1.87553	-1.20869	7.92736e-09	-1.86901	-1.21897	4.21153e-07	-1.86249	-1.20887
160256136	chr2:160256136:T:C	2.64293e-08	-1.75675	-0.591749	1.52538e-08	-1.78056	-0.652906	8.70393e-07	-1.738	-0.607411
160258041	chr2:160258041:A:G	3.02712e-08	-1.57373	-0.63904	1.42735e-08	-1.8147	-0.685196	1.37028e-06	-1.27803	-0.613556
160258432	chr2:160258432:TG:T	1.38588e-08	-1.8355	-1.15855	8.22104e-09	-1.87827	-1.17333	4.34833e-07	-1.87955	-1.15985
160258475	chr2:160258475:CCT:C	7.59569e-08	-2.12258e-10	-1.29281	4.76143e-08	-2.12258e-10	-1.29517	2.49245e-06	-2.12258e-10	-1.29334
160258865	chr2:160258865:A:G	3.64829e-07	-2.12258e-10	0.276457	2.17756e-07	-2.12258e-10	0.225079	1.21367e-05	-2.12258e-10	0.289633
160259147	chr2:160259147:G:A	1.71249e-08	-1.84536	-0.937075	1.01779e-08	-1.8781	-0.959971	5.43357e-07	-1.87942	-0.937169
160259385	chr2:160259385:T:G	4.25531e-07	-2.12258e-10	0.430366	2.5408e-07	-2.12258e-10	0.37935	1.42239e-05	-2.12258e-10	0.448322
160259402	chr2:160259402:T:C	8.44201e-08	-2.12258e-10	-1.18717	5.46359e-08	-2.12258e-10	-1.15761	2.81237e-06	-2.12258e-10	-1.17257
160259917	chr2:160259917:A:G	7.72969e-08	-2.12258e-10	-1.27532	4.80448e-08	-2.12258e-10	-1.28616	2.49895e-06	-2.12258e-10	-1.29073
160259936	chr2:160259936:G:A	6.06251e-08	-0.382262	-1.136	6.0631e-08	0.127496	-1.18099	6.11871e-06	0.639673	-1.03493
160259984	chr2:160259984:G:A	5.71431e-08	-0.419988	-1.15743	5.70125e-08	0.0834412	-1.19847	5.66765e-06	0.58983	-1.06166
160260540	chr2:160260540:A:C	1.73408e-08	-1.80224	-0.967668	1.05277e-08	-1.79775	-1.00654	5.41719e-07	-1.85848	-0.961135
160260834	chr2:160260834:A:G	1.80464e-07	-2.12258e-10	-0.427439	1.034e-07	-2.12258e-10	-0.519689	5.62686e-06	-2.12258e-10	-0.479052
160261284	chr2:160261284:C:T	3.33819e-07	-2.12258e-10	0.187627	2.1074e-07	-2.12258e-10	0.192325	1.06646e-05	-2.12258e-10	0.160322
160261568	chr2:160261568:A:G	6.30656e-08	-0.303436	-1.17536	6.36473e-08	0.208776	-1.21372	6.47965e-06	0.74674	-1.08468
160261955	chr2:160261955:A:G	9.11154e-07	1.19174	-3.10475e-10	1.99472e-07	0.137377	-3.10475e-10	1.26157e-05	0.328339	-3.10475e-10
160262021	chr2:160262021:A:AGTCCTT	7.67466e-08	-2.12258e-10	-1.28246	4.78126e-08	-2.12258e-10	-1.29101	2.49012e-06	-2.12258e-10	-1.29427
160262289	chr2:160262289:C:T	1.37071e-08	-1.85946	-1.1456	8.31795e-09	-1.87887	-1.16101	4.41903e-07	-1.8764	-1.14687
160262881	chr2:160262881:G:A	2.43036e-08	-1.34117	-1.09117	8.82989e-09	-1.87936	-1.1008	4.8525e-07	-1.84219	-1.08751
160262902	chr2:160262902:A:G	2.49039e-08	-1.34745	-1.0605	9.09794e-09	-1.87947	-1.07078	4.99918e-07	-1.84337	-1.05655
160262964	chr2:160262964:G:A	8.07557e-08	-1.23154	-3.10475e-10	8.10085e-08	-0.763744	-3.10475e-10	5.52574e-06	-0.497186	-3.10475e-10
160263164	chr2:160263164:T:C	1.36717e-08	-1.85897	-1.14867	8.29269e-09	-1.87897	-1.16395	4.40451e-07	-1.87661	-1.14995
160263265	chr2:160263265:C:G	1.69336e-07	-2.12258e-10	-0.491087	1.11579e-07	-2.12258e-10	-0.443567	5.71524e-06	-2.12258e-10	-0.463468
160263304	chr2:160263304:C:T	3.20781e-07	-2.12258e-10	0.147786	2.09627e-07	-2.12258e-10	0.187031	1.06734e-05	-2.12258e-10	0.161149
160263396	chr2:160263396:A:G	2.71445e-08	-1.60416	-0.717635	1.28928e-08	-1.82956	-0.772076	1.18384e-06	-1.32856	-0.709273
160263489	chr2:160263489:C:A	8.52434e-08	-2.12258e-10	-1.17746	5.46073e-08	-2.12258e-10	-1.15813	2.88449e-06	-2.12258e-10	-1.14725
160263618	chr2:160263618:A:G	7.79854e-08	-2.12258e-10	-1.26645	4.85316e-08	-2.12258e-10	-1.27608	2.52825e-06	-2.12258e-10	-1.27908
160263666	chr2:160263666:A:G	7.6129e-08	-2.12258e-10	-1.29054	4.7645e-08	-2.12258e-10	-1.29452	2.49454e-06	-2.12258e-10	-1.2925
160263743	chr2:160263743:T:C	8.23008e-08	-2.12258e-10	-1.21259	5.20888e-08	-2.12258e-10	-1.20535	2.68753e-06	-2.12258e-10	-1.21798
160264243	chr2:160264243:T:A	6.08046e-08	-0.339206	-1.1761	6.10114e-08	0.166824	-1.21406	6.17987e-06	0.699644	-1.08495
160264922	chr2:160264922:G:GC	1.50943e-07	-2.12258e-10	-0.606068	9.25158e-08	-2.12258e-10	-0.630919	4.97634e-06	-2.12258e-10	-0.601909
160264923	chr2:160264923:A:C	1.3677e-07	-2.12258e-10	-0.704673	8.37626e-08	-2.12258e-10	-0.730312	4.50032e-06	-2.12258e-10	-0.702456
160265231	chr2:160265231:T:C	4.4447e-08	-1.82867	-3.10475e-10	3.34327e-08	-1.64876	-3.10475e-10	1.85387e-06	-1.58933	-3.10475e-10
160265326	chr2:160265326:A:G	6.18821e-08	-1.49774	-3.10475e-10	2.86376e-08	-1.80358	-3.10475e-10	3.34128e-06	-1.00025	-3.10475e-10
160265623	chr2:160265623:A:G	2.78905e-08	-1.60046	-0.694222	1.32816e-08	-1.82982	-0.742106	1.21136e-06	-1.33069	-0.684168
160266041	chr2:160266041:T:C	7.99743e-08	-2.12258e-10	-1.24127	4.9786e-08	-2.12258e-10	-1.25056	2.62214e-06	-2.12258e-10	-1.24261
160266237	chr2:160266237:C:T	4.52506e-08	-1.81076	-3.10475e-10	2.70888e-08	-1.85918	-3.10475e-10	1.38915e-06	-1.87791	-3.10475e-10
160266575	chr2:160266575:C:T	6.14711e-08	-0.352749	-1.15166	6.09928e-08	0.146007	-1.19355	6.25974e-06	0.680265	-1.05273
160266606	chr2:160266606:T:C	1.67515e-07	-2.12258e-10	-0.501902	1.07663e-07	-2.12258e-10	-0.479292	5.5341e-06	-2.12258e-10	-0.495675
160266740	chr2:160266740:C:T	1.84871e-08	-1.7693	-0.936601	1.06323e-08	-1.82637	-0.968034	5.77188e-07	-1.83923	-0.916964
160266983	chr2:160266983:T:G	2.96156e-08	-0.969586	-1.26509	1.7985e-08	-0.99484	-1.27392	1.08029e-06	-0.857548	-1.27183
160267100	chr2:160267100:C:G	7.70841e-08	-2.12258e-10	-1.27808	4.8166e-08	-2.12258e-10	-1.28364	2.52727e-06	-2.12258e-10	-1.27946
160267298	chr2:160267298:T:C	4.44874e-07	-2.12258e-10	0.474818	2.64812e-07	-2.12258e-10	0.420723	1.48192e-05	-2.12258e-10	0.489322
160267510	chr2:160267510:G:A	1.38547e-08	-1.87061	-1.12374	8.53507e-09	-1.87383	-1.14028	4.55112e-07	-1.86869	-1.12513
160267671	chr2:160267671:C:T	2.27027e-08	-1.80999	-0.690495	1.8051e-08	-1.52183	-0.743268	7.02404e-07	-1.82619	-0.73366
160267998	chr2:160267998:T:C	2.60908e-08	-1.75032	-0.611074	1.50175e-08	-1.7761	-0.672983	8.58507e-07	-1.73209	-0.627076
160268688	chr2:160268688:G:T	1.43827e-08	-1.70983	-1.24712	7.47971e-09	-1.87241	-1.27369	4.1556e-07	-1.83224	-1.25249
160268947	chr2:160268947:A:T	5.17503e-07	-0.933558	1.5596	3.56528e-07	-0.880196	1.59831	2.00896e-05	-0.732387	1.52598
160269223	chr2:160269223:T:C	8.49754e-08	-2.12258e-10	-1.18061	5.50375e-08	-2.12258e-10	-1.15028	2.83192e-06	-2.12258e-10	-1.16565
160269403	chr2:160269403:T:C	1.02601e-07	-2.12258e-10	-0.992127	6.25743e-08	-2.12258e-10	-1.02194	3.21811e-06	-2.12258e-10	-1.03781
160269917	chr2:160269917:G:C	8.26464e-08	-1.2084	-3.10475e-10	4.36186e-08	-1.38282	-3.10475e-10	2.33282e-06	-1.35952	-3.10475e-10
160270170	chr2:160270170:C:T	1.40781e-07	-2.12258e-10	-0.675764	9.49915e-08	-2.12258e-10	-0.60451	5.07081e-06	-2.12258e-10	-0.583103
160270279	chr2:160270279:C:T	1.06693e-06	-2.12258e-10	1.34957	7.28659e-07	-2.12258e-10	1.43291	3.48919e-05	-2.12258e-10	1.34565
160270507	chr2:160270507:G:A	4.30256e-08	-1.86118	-3.10475e-10	2.68832e-08	-1.86679	-3.10475e-10	1.39055e-06	-1.87691	-3.10475e-10
160270851	chr2:160270851:G:A	2.59375e-08	-1.28312	-1.08416	8.92084e-09	-1.87598	-1.09393	4.98443e-07	-1.82265	-1.08022
160271619	chr2:160271619:C:T	7.57737e-08	-2.12258e-10	-1.29522	4.75206e-08	-2.12258e-10	-1.29713	2.48435e-06	-2.12258e-10	-1.29659
160271695	chr2:160271695:G:C	5.83138e-08	-0.338597	-1.21854	5.92212e-08	0.171704	-1.24872	5.85413e-06	0.704387	-1.14384
160272811	chr2:160272811:C:T	3.64612e-07	-2.12258e-10	0.275861	2.81031e-07	-2.12258e-10	0.480165	1.52062e-05	-2.12258e-10	0.515102
160273519	chr2:160273519:A:C	7.59693e-08	-2.12258e-10	-1.29264	4.76004e-08	-2.12258e-10	-1.29546	2.48936e-06	-2.12258e-10	-1.29458
160273527	chr2:160273527:T:C	4.19565e-07	-2.12258e-10	0.416247	2.38181e-07	-2.12258e-10	0.314734	1.30134e-05	-2.12258e-10	0.359377
160274467	chr2:160274467:TTTTC:T	5.23605e-08	-0.390729	-1.27409	5.27566e-08	0.0959103	-1.28852	4.98966e-06	0.632367	-1.2316
160275183	chr2:160275183:G:A	2.38345e-08	-1.84163	-0.610209	1.37524e-08	-1.87611	-0.660973	9.4204e-07	-1.67941	-0.586905
160275251	chr2:160275251:G:A	1.93286e-08	-1.61559	-1.04579	1.00479e-08	-1.83057	-1.02036	4.85305e-07	-1.87915	-1.05043
160275314	chr2:160275314:A:T	3.7964e-08	-1.78256	-0.203775	2.29156e-08	-1.72702	-0.299454	1.32612e-06	-1.68403	-0.240312
160275782	chr2:160275782:T:C	6.45059e-08	-0.19462	-1.2616	6.73125e-08	0.331497	-1.28045	6.57169e-06	0.887717	-1.21155
160276552	chr2:160276552:G:A	1.09991e-07	-2.12258e-10	-0.922571	7.2403e-08	-2.12258e-10	-0.87605	3.66913e-06	-2.12258e-10	-0.906648
160276826	chr2:160276826:T:C	1.27419e-07	-2.12258e-10	-0.775489	8.53943e-08	-2.12258e-10	-0.711019	4.55235e-06	-2.12258e-10	-0.690959
160276960	chr2:160276960:T:C	1.90113e-08	-1.86032	-0.817626	1.13652e-08	-1.86826	-0.859476	7.33309e-07	-1.71847	-0.798324
160277826	chr2:160277826:G:C	8.69986e-08	-2.12258e-10	-1.15708	5.65038e-08	-2.12258e-10	-1.12399	2.90154e-06	-2.12258e-10	-1.14136
160278048	chr2:160278048:CA:C	5.84378e-08	-1.55501	-3.10475e-10	2.98897e-08	-1.76078	-3.10475e-10	1.82611e-06	-1.60442	-3.10475e-10
160278489	chr2:160278489:G:C	1.42698e-08	-1.74398	-1.22084	8.24688e-09	-1.87899	-1.16948	4.3672e-07	-1.81859	-1.21647
160279033	chr2:160279033:C:T	2.57338e-08	-1.61956	-0.755608	1.21268e-08	-1.84433	-0.818551	1.07369e-06	-1.38208	-0.753417
160279068	chr2:160279068:G:C	7.62713e-08	-2.12258e-10	-1.28868	4.80321e-08	-2.12258e-10	-1.28643	2.49946e-06	-2.12258e-10	-1.29053
160279447	chr2:160279447:T:G	7.64607e-08	-2.12258e-10	-1.2862	4.81038e-08	-2.12258e-10	-1.28494	2.52011e-06	-2.12258e-10	-1.2823
160279480	chr2:160279480:T:C	6.48244e-07	-1.7479	2.59919	3.28293e-07	-1.78332	2.41892	2.07972e-05	-1.85123	2.67944
160279872	chr2:160279872:C:T	7.92532e-07	-0.153585	1.20585	5.51352e-07	-0.0824206	1.2365	3.15155e-05	0.0680772	1.1758
160280145	chr2:160280145:A:G	1.88922e-08	-1.87644	-0.807784	1.17423e-08	-1.84246	-0.852645	6.84316e-07	-1.78298	-0.802963
160280332	chr2:160280332:T:C	2.90496e-08	-1.64325	-0.610715	2.92116e-08	-1.14804	-0.635697	9.71753e-07	-1.58819	-0.647064
160280362	chr2:160280362:C:T	1.29836e-08	-1.78596	-1.27333	7.30834e-09	-1.87844	-1.29084	4.24439e-07	-1.78766	-1.27594
160280479	chr2:160280479:T:C	1.29161e-08	-1.81803	-1.24646	7.7382e-09	-1.87903	-1.2331	4.32e-07	-1.81103	-1.23491
160280629	chr2:160280629:T:TA	7.59466e-08	-2.12258e-10	-1.29294	4.75716e-08	-2.12258e-10	-1.29606	2.48817e-06	-2.12258e-10	-1.29506
160280720	chr2:160280720:T:C	4.82069e-08	-1.74747	-3.10475e-10	5.52906e-08	-1.1457	-3.10475e-10	3.47242e-06	-0.961753	-3.10475e-10
160280933	chr2:160280933:T:C	1.55877e-07	-2.12258e-10	-0.573908	9.3997e-08	-2.12258e-10	-0.615035	5.11738e-06	-2.12258e-10	-0.573961
160281012	chr2:160281012:A:G	8.10072e-08	-2.12258e-10	-1.22843	5.07365e-08	-2.12258e-10	-1.23165	2.67419e-06	-2.12258e-10	-1.22296
160281744	chr2:160281744:T:G	7.56627e-08	-2.12258e-10	-1.29669	4.7607e-08	-2.12258e-10	-1.29532	2.48612e-06	-2.12258e-10	-1.29588
160281883	chr2:160281883:C:T	8.71596e-08	0.0853101	-1.24054	9.35973e-08	0.64596	-1.26526	9.70364e-06	1.24675	-1.18085
160282141	chr2:160282141:G:A	1.45407e-08	-1.82285	-1.12318	1.25466e-08	-1.52941	-1.09944	9.27396e-07	-1.18672	-1.09526
160282774	chr2:160282774:T:C	7.70541e-08	-2.12258e-10	-1.27846	4.84252e-08	-2.12258e-10	-1.27828	2.54117e-06	-2.12258e-10	-1.27398
160282978	chr2:160282978:C:T	1.31434e-07	-0.744469	-3.10475e-10	6.24417e-08	-1.02406	-3.10475e-10	2.98576e-06	-1.11275	-3.10475e-10
160283637	chr2:160283637:G:C	1.12808e-07	-2.12258e-10	-0.897282	6.62296e-08	-2.12258e-10	-0.965171	3.56684e-06	-2.12258e-10	-0.934923
160284058	chr2:160284058:TTA:T	2.54591e-07	-2.12258e-10	-0.0833158	1.72053e-07	-2.12258e-10	-0.0104967	8.65798e-06	-2.12258e-10	-0.0481219
160284092	chr2:160284092:C:G	3.18235e-06	2.4424	-3.10475e-10	5.30384e-07	1.1153	-3.10475e-10	8.26239e-06	-0.0948899	-3.10475e-10
160284190	chr2:160284190:G:C	2.52117e-07	-0.0930776	-3.10475e-10	1.51691e-07	-0.136453	-3.10475e-10	9.16021e-06	0.00826571	-3.10475e-10
160284220	chr2:160284220:G:A	5.93876e-08	-1.53889	-3.10475e-10	2.94269e-08	-1.77639	-3.10475e-10	1.48582e-06	-1.81064	-3.10475e-10
160284359	chr2:160284359:T:C	2.43921e-08	-1.37458	-1.05414	1.12136e-08	-1.67002	-1.07116	5.02505e-07	-1.81588	-1.07887
160284482	chr2:160284482:A:G	2.00871e-07	-2.12258e-10	-0.320309	1.1626e-07	-2.12258e-10	-0.402468	6.32505e-06	-2.12258e-10	-0.362085
160284501	chr2:160284501:C:A	2.90305e-07	-2.12258e-10	0.0479602	1.7242e-07	-2.12258e-10	-0.00836658	9.6002e-06	-2.12258e-10	0.0551806
160285714	chr2:160285714:T:C	4.60378e-08	-1.79351	-3.10475e-10	6.78584e-08	-0.940875	-3.10475e-10	1.58007e-06	-1.74914	-3.10475e-10
160286545	chr2:160286545:C:A	1.45829e-08	-1.78796	-1.15517	8.52732e-09	-1.87877	-1.13626	4.63023e-07	-1.83748	-1.13911
160287475	chr2:160287475:T:A	7.81235e-08	-2.12258e-10	-1.26468	4.81802e-08	-2.12258e-10	-1.28335	2.53686e-06	-2.12258e-10	-1.27568
160287544	chr2:160287544:G:A	2.56009e-08	-1.73938	-0.640967	1.33945e-08	-1.87726	-0.686196	1.04048e-06	-1.54896	-0.617956
160287566	chr2:160287566:T:G	1.19467e-07	-0.839932	-3.10475e-10	4.88261e-08	-1.27003	-3.10475e-10	2.35247e-06	-1.35114	-3.10475e-10
160287568	chr2:160287568:T:C	7.94295e-08	-1.04515	-0.202953	1.88576e-08	-1.77807	-0.443306	1.04685e-06	-1.86379	-0.297035
160287728	chr2:160287728:G:A	2.53855e-08	-1.63912	-0.749669	2.81195e-08	-1.05767	-0.764169	8.63896e-07	-1.58319	-0.769716
160287920	chr2:160287920:A:G	7.5657e-08	-2.12258e-10	-1.29676	4.7538e-08	-2.12258e-10	-1.29677	2.48303e-06	-2.12258e-10	-1.29712
160288451	chr2:160288451:C:T	8.01737e-08	-2.12258e-10	-1.23878	4.9088e-08	-2.12258e-10	-1.26468	2.59373e-06	-2.12258e-10	-1.25351
160289783	chr2:160289783:T:C	2.86133e-08	-1.19996	-1.06915	3.25681e-08	-0.569631	-1.10533	8.69888e-07	-1.24303	-1.10297
160290072	chr2:160290072:G:A	1.22696e-08	-1.87511	-1.24074	1.22125e-08	-1.40416	-1.25168	5.30308e-07	-1.59959	-1.24131
160290074	chr2:160290074:G:A	2.69631e-07	-1.86576	1.83985	2.307e-07	-1.35102	1.63384	1.23607e-05	-1.56177	1.86969
160290727	chr2:160290727:A:G	8.93891e-08	-2.12258e-10	-1.12997	5.70758e-08	-2.12258e-10	-1.11392	2.91755e-06	-2.12258e-10	-1.13586
160290981	chr2:160290981:CTT:C	8.55463e-08	0.0464945	-1.22041	9.06298e-08	0.598139	-1.24965	9.51218e-06	1.19843	-1.15247
160291017	chr2:160291017:T:C	2.00356e-08	-1.87004	-0.755428	1.31511e-08	-1.76686	-0.814941	6.71394e-07	-1.8484	-0.756599
160291195	chr2:160291195:G:A	7.82742e-08	-2.12258e-10	-1.26275	4.87465e-08	-2.12258e-10	-1.27166	2.55493e-06	-2.12258e-10	-1.26858
160291232	chr2:160291232:G:C	2.39321e-08	-1.73924	-0.708517	1.23985e-08	-1.87714	-0.763578	9.55471e-07	-1.54938	-0.702777
160291309	chr2:160291309:T:A	2.70828e-07	-1.85886	1.83737	2.38919e-07	-1.31226	1.63009	1.2676e-05	-1.53183	1.86494
160291811	chr2:160291811:G:C	3.70784e-07	-1.77854	2.07119	2.05544e-07	-1.72276	1.89012	1.22591e-05	-1.83649	2.13615
160291951	chr2:160291951:A:G	1.37267e-07	-0.701046	-3.10475e-10	1.61674e-07	-0.0727191	-3.10475e-10	7.69718e-06	-0.16575	-3.10475e-10
160292203	chr2:160292203:T:G	7.72785e-08	-2.12258e-10	-1.27556	4.85668e-08	-2.12258e-10	-1.27536	2.54938e-06	-2.12258e-10	-1.27075
160292311	chr2:160292311:A:C	1.02941e-07	0.247012	-1.23583	1.12251e-07	0.8239	-1.26146	1.19205e-05	1.44545	-1.17379
160292663	chr2:160292663:T:A	9.12803e-08	-2.12258e-10	-1.10904	5.62795e-08	-2.12258e-10	-1.12797	2.98212e-06	-2.12258e-10	-1.11397
160294036	chr2:160294036:T:C	7.73452e-08	-2.12258e-10	-1.27469	4.82456e-08	-2.12258e-10	-1.28199	2.53263e-06	-2.12258e-10	-1.27735
160294333	chr2:160294333:A:G	8.09957e-08	-2.12258e-10	-1.22858	5.07298e-08	-2.12258e-10	-1.23179	2.67385e-06	-2.12258e-10	-1.22308
160294762	chr2:160294762:G:A	7.65268e-08	-2.12258e-10	-1.28533	4.80904e-08	-2.12258e-10	-1.28522	2.52151e-06	-2.12258e-10	-1.28175
160294947	chr2:160294947:G:C	4.83668e-08	-1.74416	-3.10475e-10	2.72376e-08	-1.8537	-3.10475e-10	1.53408e-06	-1.77867	-3.10475e-10
160295506	chr2:160295506:C:T	1.36074e-07	-0.70977	-3.10475e-10	2.11408e-07	0.195493	-3.10475e-10	6.66058e-06	-0.310396	-3.10475e-10
160295735	chr2:160295735:AAG:A	9.42563e-08	-2.12258e-10	-1.07695	6.0765e-08	-2.12258e-10	-1.05128	3.10555e-06	-2.12258e-10	-1.07341
160297265	chr2:160297265:C:T	6.09352e-08	-1.51316	-3.10475e-10	4.97332e-08	-1.25163	-3.10475e-10	2.55334e-06	-1.2692	-3.10475e-10
160297340	chr2:160297340:GC:G	8.09957e-08	-2.12258e-10	-1.22858	5.07298e-08	-2.12258e-10	-1.23179	2.67385e-06	-2.12258e-10	-1.22308
160297733	chr2:160297733:G:C	7.71245e-08	-2.12258e-10	-1.27755	4.81353e-08	-2.12258e-10	-1.28428	2.52593e-06	-2.12258e-10	-1.27999
160298013	chr2:160298013:A:G	5.59883e-08	-1.59783	-3.10475e-10	2.91524e-08	-1.78576	-3.10475e-10	1.75776e-06	-1.64257	-3.10475e-10
160298032	chr2:160298032:G:A	7.63047e-08	-2.12258e-10	-1.28824	4.79479e-08	-2.12258e-10	-1.28818	2.51353e-06	-2.12258e-10	-1.28491
160298313	chr2:160298313:A:AG	8.34657e-08	-2.12258e-10	-1.19854	5.35557e-08	-2.12258e-10	-1.17758	2.82455e-06	-2.12258e-10	-1.16826
160298324	chr2:160298324:T:C	8.86291e-08	-2.12258e-10	-1.13851	5.45609e-08	-2.12258e-10	-1.15898	2.82046e-06	-2.12258e-10	-1.1697
160298551	chr2:160298551:A:G	7.78149e-08	-2.12258e-10	-1.26864	4.84174e-08	-2.12258e-10	-1.27844	2.52317e-06	-2.12258e-10	-1.28109
160298839	chr2:160298839:G:A	1.95894e-07	-0.345396	-3.10475e-10	1.16845e-07	-0.397453	-3.10475e-10	6.97378e-06	-0.264446	-3.10475e-10
160298968	chr2:160298968:G:T	1.32107e-08	-1.80814	-1.2338	9.4387e-09	-1.67094	-1.24254	4.35592e-07	-1.80625	-1.2314
160299123	chr2:160299123:A:G	7.64431e-08	-2.12258e-10	-1.28643	4.80156e-08	-2.12258e-10	-1.28677	2.51775e-06	-2.12258e-10	-1.28324
160299177	chr2:160299177:G:T	7.79978e-06	3.33888	-3.10475e-10	1.15769e-06	1.89588	-3.10475e-10	1.43956e-05	0.460321	-3.10475e-10
160299385	chr2:160299385:A:G	7.63285e-08	-2.12258e-10	-1.28793	4.85408e-08	-2.12258e-10	-1.27589	2.55629e-06	-2.12258e-10	-1.26805
160299806	chr2:160299806:G:T	2.58618e-06	2.23496	-3.10475e-10	5.5285e-07	1.15679	-3.10475e-10	3.14777e-05	1.24268	-3.10475e-10
160301139	chr2:160301139:G:C	4.58351e-07	-2.12258e-10	0.504664	3.0505e-07	-2.12258e-10	0.562178	1.55084e-05	-2.12258e-10	0.534777
160301188	chr2:160301188:A:G	7.94163e-08	-2.12258e-10	-1.24827	4.94291e-08	-2.12258e-10	-1.25776	2.59844e-06	-2.12258e-10	-1.25169
160301601	chr2:160301601:ATTC:A	7.89759e-08	-2.12258e-10	-1.25383	4.91364e-08	-2.12258e-10	-1.2637	2.58742e-06	-2.12258e-10	-1.25594
160301739	chr2:160301739:C:T	1.67654e-06	1.80152	-3.10475e-10	3.36217e-07	0.65946	-3.10475e-10	2.16967e-05	0.870556	-3.10475e-10
160302280	chr2:160302280:C:T	1.47147e-08	-1.8394	-1.09472	1.30652e-08	-1.47459	-1.11376	4.90768e-07	-1.80796	-1.11043
160302626	chr2:160302626:A:T	7.69284e-08	-2.12258e-10	-1.2801	4.80189e-08	-2.12258e-10	-1.2867	2.50222e-06	-2.12258e-10	-1.28942
160302714	chr2:160302714:G:A	1.49074e-08	-1.83847	-1.08265	1.32647e-08	-1.47216	-1.10103	4.9798e-07	-1.80679	-1.09701
160303152	chr2:160303152:T:C	7.63778e-08	-2.12258e-10	-1.28728	4.85477e-08	-2.12258e-10	-1.27575	2.55606e-06	-2.12258e-10	-1.26813
160303181	chr2:160303181:G:A	1.36556e-08	-1.80896	-1.19987	9.70041e-09	-1.67359	-1.21254	4.51786e-07	-1.8079	-1.19325
160303538	chr2:160303538:T:C	7.97515e-08	-2.12258e-10	-1.24406	4.99753e-08	-2.12258e-10	-1.24677	2.63129e-06	-2.12258e-10	-1.23913
160303895	chr2:160303895:T:C	1.59397e-07	-0.551576	-3.10475e-10	2.60353e-07	0.403739	-3.10475e-10	7.98954e-06	-0.128471	-3.10475e-10
160304333	chr2:160304333:C:A	7.79263e-08	-2.12258e-10	-1.26721	4.85358e-08	-2.12258e-10	-1.276	2.54953e-06	-2.12258e-10	-1.2707
160304390	chr2:160304390:CCTAT:C	2.24073e-08	-1.69117	-0.822413	1.09364e-08	-1.86706	-0.899149	6.20349e-07	-1.85525	-0.828824
160304459	chr2:160304459:C:T	7.71864e-08	-2.12258e-10	-1.27675	4.85067e-08	-2.12258e-10	-1.2766	2.5468e-06	-2.12258e-10	-1.27177
160304493	chr2:160304493:C:T	4.17178e-07	-1.82378	2.23432	2.57527e-07	-1.65488	2.04771	1.4973e-05	-1.79791	2.29756
160304918	chr2:160304918:G:A	2.17512e-08	-1.54129	-1.00202	1.97739e-08	-1.20796	-0.965982	1.51708e-06	-0.797465	-0.992354
160304957	chr2:160304957:C:T	1.30188e-08	-1.80454	-1.25204	9.21751e-09	-1.67782	-1.25937	4.25975e-07	-1.80994	-1.25003
160305269	chr2:160305269:T:C	2.14941e-08	-1.73718	-0.818011	1.17089e-08	-1.83924	-0.858712	6.60036e-07	-1.82698	-0.795084
160305498	chr2:160305498:T:C	9.30197e-08	-2.12258e-10	-1.09016	5.70611e-08	-2.12258e-10	-1.11418	2.94488e-06	-2.12258e-10	-1.12654
160305660	chr2:160305660:G:A	7.64238e-08	-2.12258e-10	-1.28668	4.8592e-08	-2.12258e-10	-1.27484	2.55875e-06	-2.12258e-10	-1.26708
160305748	chr2:160305748:T:C	7.94079e-08	-2.12258e-10	-1.24837	4.87255e-08	-2.12258e-10	-1.2721	2.57172e-06	-2.12258e-10	-1.26203
160306864	chr2:160306864:T:C	4.2423e-08	-1.87528	-3.10475e-10	2.71165e-08	-1.85816	-3.10475e-10	1.45659e-06	-1.83051	-3.10475e-10
160306870	chr2:160306870:G:T	2.19122e-08	-1.75402	-0.781905	1.22374e-08	-1.82942	-0.824383	6.77625e-07	-1.83719	-0.758574
160307331	chr2:160307331:T:C	9.20531e-08	-2.12258e-10	-1.10061	6.01372e-08	-2.12258e-10	-1.06167	3.08327e-06	-2.12258e-10	-1.08061
160308127	chr2:160308127:C:T	8.6848e-08	-0.892536	-0.266278	1.89329e-08	-1.71908	-0.498314	1.01387e-06	-1.83699	-0.355843
160308344	chr2:160308344:C:T	6.03754e-08	-1.52239	-3.10475e-10	4.45113e-08	-1.36256	-3.10475e-10	2.53101e-06	-1.27799	-3.10475e-10
160308719	chr2:160308719:G:A	4.63164e-08	-1.78748	-3.10475e-10	2.72019e-08	-1.85501	-3.10475e-10	1.39442e-06	-1.87413	-3.10475e-10
160309071	chr2:160309071:C:T	1.16889e-07	0.347196	-1.20894	1.31579e-07	0.961795	-1.24048	1.43932e-05	1.59667	-1.13652
160309130	chr2:160309130:G:A	7.97498e-08	-2.12258e-10	-1.24408	4.99741e-08	-2.12258e-10	-1.24679	2.63123e-06	-2.12258e-10	-1.23915
160309291	chr2:160309291:C:T	6.12714e-08	-1.50766	-3.10475e-10	4.52806e-08	-1.34542	-3.10475e-10	2.58192e-06	-1.25807	-3.10475e-10
160309723	chr2:160309723:A:G	1.90699e-08	-1.75219	-0.922678	1.06868e-08	-1.83077	-0.958515	5.8782e-07	-1.83573	-0.902204
160309930	chr2:160309930:G:A	6.12356e-08	-1.50824	-3.10475e-10	4.52518e-08	-1.34606	-3.10475e-10	2.58027e-06	-1.25871	-3.10475e-10
160310280	chr2:160310280:G:T	1.36968e-07	-2.12258e-10	-0.703227	9.07077e-08	-2.12258e-10	-0.650655	4.60157e-06	-2.12258e-10	-0.680205
160310355	chr2:160310355:T:C	2.2919e-08	-1.52187	-0.96914	2.10716e-08	-1.17267	-0.937701	1.64748e-06	-0.75231	-0.955047
160310431	chr2:160310431:T:C	7.68277e-08	-2.12258e-10	-1.28141	4.82793e-08	-2.12258e-10	-1.2813	2.53347e-06	-2.12258e-10	-1.27701
160310606	chr2:160310606:C:T	7.68664e-08	-2.12258e-10	-1.2809	4.83037e-08	-2.12258e-10	-1.28079	2.53491e-06	-2.12258e-10	-1.27645
160310713	chr2:160310713:TA:T	1.6868e-08	-1.66788	-1.12967	9.06626e-09	-1.81693	-1.13681	4.41623e-07	-1.87866	-1.14524
160310775	chr2:160310775:G:A	1.92471e-08	-1.66437	-1.00124	1.02973e-08	-1.8153	-1.01112	4.99705e-07	-1.87845	-1.02189
160310829	chr2:160310829:C:G	7.86476e-08	-2.12258e-10	-1.258	4.88903e-08	-2.12258e-10	-1.26872	2.54552e-06	-2.12258e-10	-1.27227
160310839	chr2:160310839:C:A	9.17326e-08	-2.12258e-10	-1.10409	5.63342e-08	-2.12258e-10	-1.127	2.90868e-06	-2.12258e-10	-1.1389
160311311	chr2:160311311:C:CT	7.71128e-08	-2.12258e-10	-1.2777	4.84678e-08	-2.12258e-10	-1.2774	2.54445e-06	-2.12258e-10	-1.27269
160311312	chr2:160311312:C:G	7.65622e-08	-2.12258e-10	-1.28487	4.813e-08	-2.12258e-10	-1.28439	2.52446e-06	-2.12258e-10	-1.28057
160311314	chr2:160311314:A:G	7.73076e-08	-2.12258e-10	-1.27518	4.85849e-08	-2.12258e-10	-1.27499	2.55136e-06	-2.12258e-10	-1.26998
160311350	chr2:160311350:G:A	8.43395e-08	-2.12258e-10	-1.18812	5.33369e-08	-2.12258e-10	-1.18167	2.77677e-06	-2.12258e-10	-1.18531
160311520	chr2:160311520:T:C	4.42219e-08	-1.83375	-3.10475e-10	5.87797e-08	-1.0845	-3.10475e-10	1.49386e-06	-1.80524	-3.10475e-10
160312236	chr2:160312236:G:A	1.16156e-08	-1.87893	-1.29169	1.14233e-08	-1.42641	-1.29623	4.06034e-07	-1.81353	-1.29439
160312369	chr2:160312369:A:C	2.98956e-07	-2.12258e-10	0.0773239	1.77678e-07	-2.12258e-10	0.0216742	9.90551e-06	-2.12258e-10	0.0864873
160312473	chr2:160312473:C:T	7.68787e-08	-2.12258e-10	-1.28074	4.83115e-08	-2.12258e-10	-1.28063	2.53537e-06	-2.12258e-10	-1.27626
160312818	chr2:160312818:A:AT	1.01703e-07	-2.12258e-10	-1.00091	6.70124e-08	-2.12258e-10	-0.95342	3.42191e-06	-2.12258e-10	-0.976404
160312822	chr2:160312822:A:T	1.10956e-07	-2.12258e-10	-0.913839	7.04067e-08	-2.12258e-10	-0.90401	3.70454e-06	-2.12258e-10	-0.897045
160312951	chr2:160312951:T:C	7.69026e-08	-2.12258e-10	-1.28043	4.83265e-08	-2.12258e-10	-1.28032	2.53626e-06	-2.12258e-10	-1.27591
160313015	chr2:160313015:G:A	1.04668e-07	-1.64037	0.668198	8.586e-08	-1.43161	0.72603	4.5126e-06	-1.35138	0.651652
160313295	chr2:160313295:AGGTAAAAG:A	2.30497e-07	-2.12258e-10	-0.182734	1.29815e-07	-2.12258e-10	-0.292186	7.33332e-06	-2.12258e-10	-0.214176
160313317	chr2:160313317:C:G	2.0924e-08	-1.73296	-0.849115	1.0569e-08	-1.87604	-0.924339	6.15544e-07	-1.83652	-0.855332
160313445	chr2:160313445:G:C	2.05932e-08	-1.75708	-0.840926	1.15946e-08	-1.8272	-0.880559	6.37614e-07	-1.83869	-0.817935
160313518	chr2:160313518:G:C	8.63195e-08	-2.12258e-10	-1.16492	5.4267e-08	-2.12258e-10	-1.16438	2.87687e-06	-2.12258e-10	-1.1499
160313681	chr2:160313681:T:C	1.59822e-07	-2.12258e-10	-0.548914	9.17672e-08	-2.12258e-10	-0.639043	4.9864e-06	-2.12258e-10	-0.599889
160314364	chr2:160314364:A:G	1.78586e-08	-1.75492	-0.985571	9.95277e-09	-1.86343	-0.997013	5.09583e-07	-1.8728	-1.00796
160315008	chr2:160315008:A:G	1.66933e-08	-1.86402	-0.943942	1.35596e-08	-1.58251	-0.968687	5.46268e-07	-1.84835	-0.962898
160315284	chr2:160315284:T:C	1.66909e-08	-1.86108	-0.94703	1.36924e-08	-1.56977	-0.971687	5.46857e-07	-1.84422	-0.96595
160315331	chr2:160315331:C:A	2.23339e-08	-1.67811	-0.838762	1.12049e-08	-1.86369	-0.878254	6.76439e-07	-1.78722	-0.810292
160316494	chr2:160316494:C:T	2.14498e-08	-1.77206	-0.785195	1.11463e-08	-1.87963	-0.867557	6.73327e-07	-1.80765	-0.794479
160316533	chr2:160316533:T:TA	3.0155e-07	-1.81028	1.89625	1.80214e-07	-1.6823	1.71814	1.05005e-05	-1.81731	1.96213
160316849	chr2:160316849:ATC:A	1.37788e-08	-1.78318	-1.21667	9.16377e-09	-1.71485	-1.22819	4.32712e-07	-1.83422	-1.21007
160316852	chr2:160316852:AGCCT:A	1.38727e-08	-1.77919	-1.21386	9.14217e-09	-1.71978	-1.22562	4.32788e-07	-1.83693	-1.20718
160316857	chr2:160316857:C:A	1.38108e-08	-1.78071	-1.21681	9.13679e-09	-1.71766	-1.22832	4.31993e-07	-1.83573	-1.21022
160317126	chr2:160317126:T:C	3.48322e-08	-1.85793	-0.214496	2.03085e-08	-1.82432	-0.32294	1.17115e-06	-1.79734	-0.251271
160317170	chr2:160317170:A:G	9.48304e-08	-2.12258e-10	-1.07088	5.81112e-08	-2.12258e-10	-1.09594	2.99716e-06	-2.12258e-10	-1.10894
160317974	chr2:160317974:G:A	4.24142e-08	-1.87549	-3.10475e-10	2.75029e-08	-1.84401	-3.10475e-10	1.42269e-06	-1.85405	-3.10475e-10
160318257	chr2:160318257:AAAAAG:A	1.83197e-07	-2.12258e-10	-0.412411	1.09908e-07	-2.12258e-10	-0.458657	6.01728e-06	-2.12258e-10	-0.411969
160318363	chr2:160318363:T:C	2.25237e-08	-1.51781	-0.990593	2.06986e-08	-1.17444	-0.953797	1.60241e-06	-0.754467	-0.980625
160318653	chr2:160318653:C:T	4.54905e-07	-2.12258e-10	0.497117	3.02567e-07	-2.12258e-10	0.554004	1.53829e-05	-2.12258e-10	0.526651
160319099	chr2:160319099:G:A	8.34385e-08	-2.12258e-10	-1.19886	5.17193e-08	-2.12258e-10	-1.21247	2.72971e-06	-2.12258e-10	-1.20241
160319625	chr2:160319625:T:A	2.11104e-08	-1.72819	-0.845012	1.14926e-08	-1.84187	-0.874721	6.47044e-07	-1.82377	-0.818177
160320265	chr2:160320265:C:T	4.7673e-07	-2.12258e-10	0.543978	3.17386e-07	-2.12258e-10	0.601821	1.61331e-05	-2.12258e-10	0.57427
160320430	chr2:160320430:G:A	7.94381e-08	-2.12258e-10	-1.24799	4.9493e-08	-2.12258e-10	-1.25647	2.61209e-06	-2.12258e-10	-1.24645
160320445	chr2:160320445:T:C	7.59591e-08	-2.12258e-10	-1.29278	4.81312e-08	-2.12258e-10	-1.28437	2.53009e-06	-2.12258e-10	-1.27835
160320960	chr2:160320960:G:T	2.65941e-08	-1.55698	-0.785301	2.41566e-08	-1.22295	-0.750788	1.84915e-06	-0.817188	-0.774688
160321124	chr2:160321124:G:A	1.87203e-08	-1.72881	-0.964548	1.02604e-08	-1.85306	-0.976944	5.17465e-07	-1.87748	-0.987937
160321496	chr2:160321496:T:C	1.43025e-07	-1.56334	0.903388	6.08635e-08	-1.7636	0.713936	3.90874e-06	-1.70112	0.85773
160322555	chr2:160322555:C:T	2.24522e-08	-1.5702	-0.94138	2.01979e-08	-1.2436	-0.909118	1.55163e-06	-0.840096	-0.927199
160322974	chr2:160322974:T:C	1.89999e-08	-1.55095	-1.12759	8.2874e-09	-1.87932	-1.16425	5.56293e-07	-1.67575	-1.11731
160323424	chr2:160323424:C:G	2.15049e-08	-1.52988	-1.02481	1.95951e-08	-1.19337	-0.989646	1.51665e-06	-0.775124	-1.01497
160323508	chr2:160323508:A:G	8.03892e-08	-2.12258e-10	-1.23609	4.99829e-08	-2.12258e-10	-1.24662	2.63224e-06	-2.12258e-10	-1.23877
160323610	chr2:160323610:AAG:A	5.46226e-08	-1.62253	-3.10475e-10	2.81407e-08	-1.82108	-3.10475e-10	1.38775e-06	-1.87892	-3.10475e-10
160324002	chr2:160324002:T:C	1.19602e-07	0.3913	-1.23011	1.28287e-07	0.952259	-1.25629	1.44513e-05	1.62526	-1.16109
160324766	chr2:160324766:A:C	2.17214e-08	-1.57021	-0.974462	1.95313e-08	-1.24304	-0.943233	1.50218e-06	-0.839272	-0.960416
160325113	chr2:160325113:A:G	9.73137e-08	-1.62657	0.581538	8.00609e-08	-1.41268	0.637172	4.22942e-06	-1.32903	0.56449
160326284	chr2:160326284:A:G	2.37282e-08	-1.8239	-0.632412	2.19922e-08	-1.42695	-0.640664	7.96258e-07	-1.7864	-0.64803
160326752	chr2:160326752:G:A	9.40687e-08	0.177856	-1.2568	9.79335e-08	0.70207	-1.27608	1.02454e-05	1.32252	-1.2023
160326938	chr2:160326938:A:T	1.96004e-08	-1.74939	-0.898026	1.08692e-08	-1.86088	-0.911477	5.5345e-07	-1.8741	-0.924087
160327527	chr2:160327527:AG:A	7.61167e-08	-1.85578	0.565073	4.37338e-08	-1.8622	0.482021	2.56008e-06	-1.87341	0.606844
160327603	chr2:160327603:C:T	1.01877e-07	-2.12258e-10	-0.999209	6.70655e-08	-2.12258e-10	-0.952628	3.41616e-06	-2.12258e-10	-0.978086
160327653	chr2:160327653:G:C	4.63807e-08	-1.28364	-0.502453	1.84555e-08	-1.70226	-0.540674	2.12948e-06	-0.989432	-0.461295
160328146	chr2:160328146:C:T	1.016e-07	-2.12258e-10	-1.00193	6.68719e-08	-2.12258e-10	-0.955519	3.40669e-06	-2.12258e-10	-0.980863
160329777	chr2:160329777:G:A	9.12003e-08	-2.12258e-10	-1.10991	5.69671e-08	-2.12258e-10	-1.11582	3.00673e-06	-2.12258e-10	-1.10575
160330094	chr2:160330094:T:C	2.72267e-08	-1.81392	-0.504855	1.45258e-08	-1.8728	-0.609572	9.34473e-07	-1.76262	-0.511752
160331214	chr2:160331214:A:G	8.81375e-08	-2.12258e-10	-1.14407	5.4494e-08	-2.12258e-10	-1.16021	2.87245e-06	-2.12258e-10	-1.15144
160331494	chr2:160331494:T:A	2.69278e-08	-1.54441	-0.785408	2.45282e-08	-1.2071	-0.751372	1.89152e-06	-0.793967	-0.775258
160332056	chr2:160332056:T:C	1.56438e-07	-2.12258e-10	-0.570311	9.4334e-08	-2.12258e-10	-0.611457	5.10216e-06	-2.12258e-10	-0.57694
160332058	chr2:160332058:G:A	4.69424e-07	-2.12258e-10	0.528534	3.12268e-07	-2.12258e-10	0.585564	1.58713e-05	-2.12258e-10	0.557908
160332759	chr2:160332759:G:A	9.11678e-08	0.135165	-1.24544	9.43541e-08	0.656633	-1.26788	1.02531e-05	1.30457	-1.18359
160332787	chr2:160332787:G:A	4.25361e-07	-2.12258e-10	0.429967	2.85851e-07	-2.12258e-10	0.497173	1.38687e-05	-2.12258e-10	0.423033
160332907	chr2:160332907:T:C	9.00102e-08	-2.12258e-10	-1.12305	5.44379e-08	-2.12258e-10	-1.16124	2.92339e-06	-2.12258e-10	-1.13386
160332981	chr2:160332981:C:T	1.61537e-07	-2.12258e-10	-0.538236	1.00641e-07	-2.12258e-10	-0.546735	5.39692e-06	-2.12258e-10	-0.520776
160333076	chr2:160333076:C:G	8.24308e-08	-0.0258803	-1.18513	7.56992e-08	0.364035	-1.19556	6.89363e-06	0.947415	-1.22342
160334148	chr2:160334148:T:C	4.34818e-08	-1.85063	-3.10475e-10	3.40547e-08	-1.63033	-3.10475e-10	1.87868e-06	-1.57603	-3.10475e-10
160334666	chr2:160334666:C:T	7.77012e-08	-2.12258e-10	-1.2701	4.85164e-08	-2.12258e-10	-1.2764	2.55372e-06	-2.12258e-10	-1.26905
160335764	chr2:160335764:T:C	4.50252e-07	-2.12258e-10	0.486835	3.02905e-07	-2.12258e-10	0.55512	1.46783e-05	-2.12258e-10	0.479765
160335782	chr2:160335782:A:G	5.42053e-08	-1.84502	0.214826	3.94564e-08	-1.59994	0.116839	1.97641e-06	-1.76327	0.237952
160335892	chr2:160335892:T:A	1.13466e-07	-2.12258e-10	-0.891473	7.51076e-08	-2.12258e-10	-0.839376	3.81274e-06	-2.12258e-10	-0.868256
160336034	chr2:160336034:T:C	2.09459e-08	-1.76739	-0.813637	1.21275e-08	-1.81793	-0.844896	6.5321e-07	-1.847	-0.785462
160336210	chr2:160336210:T:C	7.73576e-08	-2.12258e-10	-1.27453	4.90638e-08	-2.12258e-10	-1.26518	2.59431e-06	-2.12258e-10	-1.25328
160336217	chr2:160336217:T:C	1.09311e-07	-2.12258e-10	-0.928776	6.7076e-08	-2.12258e-10	-0.952472	3.56555e-06	-2.12258e-10	-0.935286
160336294	chr2:160336294:T:C	3.57111e-08	-1.60103	-0.446477	5.4911e-08	-0.633955	-0.518629	1.83688e-06	-1.11834	-0.480191
160336392	chr2:160336392:G:A	7.70708e-08	-2.12258e-10	-1.27825	4.81773e-08	-2.12258e-10	-1.28341	2.53268e-06	-2.12258e-10	-1.27733
160337744	chr2:160337744:C:T	1.37957e-08	-1.77029	-1.22833	8.12439e-09	-1.82026	-1.24317	4.23598e-07	-1.84556	-1.22002
160338078	chr2:160338078:T:C	7.7124e-08	-2.12258e-10	-1.27756	4.82135e-08	-2.12258e-10	-1.28266	2.53452e-06	-2.12258e-10	-1.2766
160338834	chr2:160338834:T:C	1.27828e-07	-1.62691	0.854622	1.05755e-07	-1.41244	0.915272	5.54104e-06	-1.3302	0.835776
160338984	chr2:160338984:G:A	4.32956e-08	-1.85001	-0.00491058	3.23892e-08	-1.58672	-0.0937549	1.60042e-06	-1.75464	0.0183043
160339334	chr2:160339334:T:A	2.33861e-08	-1.53821	-0.932618	2.13387e-08	-1.1984	-0.899381	1.66248e-06	-0.781506	-0.916787
160340071	chr2:160340071:C:T	4.36113e-07	-2.12258e-10	0.454929	2.93259e-07	-2.12258e-10	0.522757	1.42198e-05	-2.12258e-10	0.448031
160340393	chr2:160340393:T:C	1.39074e-07	-2.12258e-10	-0.687965	9.09138e-08	-2.12258e-10	-0.648386	4.51642e-06	-2.12258e-10	-0.698883
160341538	chr2:160341538:G:A	7.76899e-08	-2.12258e-10	-1.27025	4.85102e-08	-2.12258e-10	-1.27652	2.55334e-06	-2.12258e-10	-1.2692
160341702	chr2:160341702:T:C	7.56306e-08	-2.12258e-10	-1.29711	4.75287e-08	-2.12258e-10	-1.29696	2.48329e-06	-2.12258e-10	-1.29702
160341843	chr2:160341843:G:A	4.3527e-07	-2.12258e-10	0.452994	2.89273e-07	-2.12258e-10	0.509073	1.47094e-05	-2.12258e-10	0.481881
160342775	chr2:160342775:A:T	5.5987e-08	-1.59785	-3.10475e-10	3.49807e-08	-1.6035	-3.10475e-10	1.72317e-06	-1.66244	-3.10475e-10
160342777	chr2:160342777:A:C	5.63913e-08	-1.59066	-3.10475e-10	3.52373e-08	-1.59619	-3.10475e-10	1.73447e-06	-1.6559	-3.10475e-10
160342987	chr2:160342987:T:C	2.02667e-08	-1.77474	-0.839251	1.18987e-08	-1.8124	-0.869471	6.33417e-07	-1.85076	-0.812468
160343256	chr2:160343256:T:C	7.56286e-08	-2.12258e-10	-1.29714	4.75455e-08	-2.12258e-10	-1.29661	2.483e-06	-2.12258e-10	-1.29714
160343415	chr2:160343415:T:C	8.8358e-08	-2.12258e-10	-1.14157	5.74726e-08	-2.12258e-10	-1.10699	2.95339e-06	-2.12258e-10	-1.12365
160343508	chr2:160343508:C:T	9.2384e-08	-2.12258e-10	-1.09702	5.57415e-08	-2.12258e-10	-1.13757	3.00147e-06	-2.12258e-10	-1.1075
160343607	chr2:160343607:C:T	3.11673e-07	-2.12258e-10	0.118981	2.01974e-07	-2.12258e-10	0.149842	1.02718e-05	-2.12258e-10	0.122799
160343710	chr2:160343710:C:T	1.36699e-08	-1.76883	-1.23895	8.03725e-09	-1.82207	-1.25214	4.19622e-07	-1.84401	-1.23099
160343754	chr2:160343754:T:C	2.2682e-08	-1.43476	-1.06664	9.84658e-09	-1.78438	-1.08679	9.63801e-07	-1.19532	-1.04816
160344159	chr2:160344159:T:C	9.8178e-08	0.218262	-1.25445	1.03159e-07	0.752665	-1.2747	1.12655e-05	1.41208	-1.19693
160344542	chr2:160344542:T:C	7.61946e-08	-2.12258e-10	-1.28968	4.78755e-08	-2.12258e-10	-1.28969	2.50881e-06	-2.12258e-10	-1.2868
160344867	chr2:160344867:A:G	1.67052e-07	-2.12258e-10	-0.504668	9.56275e-08	-2.12258e-10	-0.597838	5.20225e-06	-2.12258e-10	-0.557512
160345448	chr2:160345448:AGAG:A	4.87719e-08	-1.82123	0.0854092	3.28599e-08	-1.657	-0.00904005	1.67272e-06	-1.7988	0.106641
160345558	chr2:160345558:C:T	7.74183e-08	-2.12258e-10	-1.27375	4.85485e-08	-2.12258e-10	-1.27574	2.5493e-06	-2.12258e-10	-1.27079
160345560	chr2:160345560:G:A	4.23236e-08	-1.87763	-3.10475e-10	3.31066e-08	-1.65857	-3.10475e-10	1.7136e-06	-1.66801	-3.10475e-10
160345621	chr2:160345621:T:C	1.08536e-07	-2.12258e-10	-0.93589	6.46588e-08	-2.12258e-10	-0.989175	3.47359e-06	-2.12258e-10	-0.961414
160345696	chr2:160345696:G:A	6.9548e-08	-0.159879	-1.22108	2.22357e-08	-0.810912	-1.24569	1.4071e-06	-0.63348	-1.23159
160346061	chr2:160346061:C:T	2.71901e-08	-1.55685	-0.763269	2.46458e-08	-1.2253	-0.728391	1.89564e-06	-0.815304	-0.751744
160346168	chr2:160346168:T:TTG	4.46767e-07	-2.12258e-10	0.479064	3.00489e-07	-2.12258e-10	0.547112	1.45638e-05	-2.12258e-10	0.471933
160346266	chr2:160346266:A:G	9.80085e-08	-2.12258e-10	-1.03792	6.32075e-08	-2.12258e-10	-1.01187	3.24034e-06	-2.12258e-10	-1.03092
160346884	chr2:160346884:T:C	1.85852e-08	-1.4443	-1.25631	1.07722e-08	-1.51838	-1.26295	5.17842e-07	-1.5997	-1.26499
160347371	chr2:160347371:G:T	7.86837e-08	-2.12258e-10	-1.25754	4.90479e-08	-2.12258e-10	-1.2655	2.58578e-06	-2.12258e-10	-1.25658
160347440	chr2:160347440:C:T	4.71893e-07	-2.12258e-10	0.53378	3.1724e-07	-2.12258e-10	0.601362	1.53465e-05	-2.12258e-10	0.524282
160347544	chr2:160347544:A:AG	7.75751e-08	-2.12258e-10	-1.27173	4.84364e-08	-2.12258e-10	-1.27805	2.54879e-06	-2.12258e-10	-1.27098
160347865	chr2:160347865:G:C	7.68188e-08	-2.12258e-10	-1.28152	4.79604e-08	-2.12258e-10	-1.28792	2.51511e-06	-2.12258e-10	-1.28429
160348131	chr2:160348131:G:C	9.12279e-08	-2.12258e-10	-1.10961	5.50759e-08	-2.12258e-10	-1.14959	2.96238e-06	-2.12258e-10	-1.12061
160348322	chr2:160348322:A:G	7.58507e-08	-2.12258e-10	-1.29421	4.78219e-08	-2.12258e-10	-1.29081	2.51271e-06	-2.12258e-10	-1.28524
160348452	chr2:160348452:CA:C	7.89346e-08	-2.12258e-10	-1.25435	4.91859e-08	-2.12258e-10	-1.26269	2.59402e-06	-2.12258e-10	-1.2534
160348973	chr2:160348973:A:C	7.83727e-08	-2.12258e-10	-1.2615	4.88622e-08	-2.12258e-10	-1.26929	2.56763e-06	-2.12258e-10	-1.26362
160349287	chr2:160349287:T:C	9.07497e-08	-2.12258e-10	-1.11487	5.48136e-08	-2.12258e-10	-1.15436	2.94693e-06	-2.12258e-10	-1.12584
160349886	chr2:160349886:C:T	2.21312e-08	-1.55909	-0.9669	2.04077e-08	-1.2033	-0.939082	1.55117e-06	-0.809666	-0.957931
160350135	chr2:160350135:A:C	1.242e-07	-2.12258e-10	-0.801079	7.9995e-08	-2.12258e-10	-0.776335	4.16009e-06	-2.12258e-10	-0.781068
160350897	chr2:160350897:T:C	2.24757e-08	-1.58515	-0.925385	2.04912e-08	-1.24248	-0.895826	1.54393e-06	-0.856695	-0.915576
160351254	chr2:160351254:A:C	1.30768e-08	-1.76244	-1.28969	7.73889e-09	-1.81891	-1.29313	3.97954e-07	-1.84216	-1.28586
160351272	chr2:160351272:C:T	6.86091e-08	-1.17745	-0.217094	2.00685e-08	-1.87866	-0.280488	1.22087e-06	-1.82973	-0.177314
160351294	chr2:160351294:T:A	5.62408e-08	-1.59333	-3.10475e-10	2.92154e-08	-1.7836	-3.10475e-10	1.76557e-06	-1.63813	-3.10475e-10
160351361	chr2:160351361:G:A	1.9046e-07	-2.12258e-10	-0.37353	1.12058e-07	-2.12258e-10	-0.439284	5.96797e-06	-2.12258e-10	-0.420197
160351683	chr2:160351683:C:T	8.11526e-08	-1.52768	0.30104	3.59179e-08	-1.72307	0.146009	2.26264e-06	-1.65783	0.26776
160351922	chr2:160351922:T:C	7.75611e-08	-2.12258e-10	-1.27191	4.84295e-08	-2.12258e-10	-1.27819	2.5483e-06	-2.12258e-10	-1.27118
160352026	chr2:160352026:C:T	1.73594e-08	-1.72991	-1.03893	9.65639e-09	-1.83519	-1.05549	5.30092e-07	-1.82715	-1.01416
160352104	chr2:160352104:C:T	8.3496e-08	-2.12258e-10	-1.19817	5.06638e-08	-2.12258e-10	-1.23309	2.69017e-06	-2.12258e-10	-1.217
160352173	chr2:160352173:G:A	5.0211e-07	-2.12258e-10	0.595848	3.39031e-07	-2.12258e-10	0.667793	1.63883e-05	-2.12258e-10	0.589964
160352606	chr2:160352606:T:C	7.74732e-08	-2.12258e-10	-1.27304	4.83821e-08	-2.12258e-10	-1.27917	2.54537e-06	-2.12258e-10	-1.27233
160352816	chr2:160352816:G:A	1.49589e-08	-1.86234	-1.05532	1.17991e-08	-1.60258	-1.08769	4.87445e-07	-1.85407	-1.07111
160352962	chr2:160352962:T:C	1.78109e-07	-0.440579	-3.10475e-10	3.30133e-07	0.641199	-3.10475e-10	8.30089e-06	-0.0902412	-3.10475e-10
160353277	chr2:160353277:C:G	1.37423e-08	-1.71968	-1.28281	7.58023e-09	-1.84492	-1.28783	4.12094e-07	-1.81546	-1.27765
160353338	chr2:160353338:C:T	9.5636e-08	-2.12258e-10	-1.06242	5.74539e-08	-2.12258e-10	-1.10731	3.1015e-06	-2.12258e-10	-1.07472
160353363	chr2:160353363:C:T	1.14408e-07	-1.63151	0.748305	9.44499e-08	-1.41879	0.80856	4.94274e-06	-1.33909	0.730411
160353535	chr2:160353535:G:A	4.45253e-08	-1.82692	-3.10475e-10	3.41418e-08	-1.62778	-3.10475e-10	1.68188e-06	-1.68669	-3.10475e-10
160354144	chr2:160354144:T:C	1.94364e-08	-1.74143	-0.914391	1.09682e-08	-1.82836	-0.934934	5.99518e-07	-1.83405	-0.884185
160354837	chr2:160354837:A:G	7.79392e-08	-2.12258e-10	-1.26704	4.86396e-08	-2.12258e-10	-1.27386	2.56132e-06	-2.12258e-10	-1.26608
160354998	chr2:160354998:G:A	3.45559e-06	2.52478	-3.10475e-10	5.74422e-07	1.19507	-3.10475e-10	8.8221e-06	-0.0293435	-3.10475e-10
160355570	chr2:160355570:C:A	9.89737e-08	-1.02812	-3.10475e-10	8.37514e-08	-0.730445	-3.10475e-10	3.53157e-06	-0.944861	-3.10475e-10
160356354	chr2:160356354:T:C	3.69041e-07	-2.12258e-10	0.287936	2.1256e-07	-2.12258e-10	0.200928	1.1553e-05	-2.12258e-10	0.240342
160356441	chr2:160356441:A:G	9.7877e-08	-2.12258e-10	-1.03926	6.43668e-08	-2.12258e-10	-0.9937	3.28869e-06	-2.12258e-10	-1.01611
160356537	chr2:160356537:G:A	8.67142e-08	0.072662	-1.23302	8.90464e-08	0.589163	-1.2583	9.76551e-06	1.23785	-1.1656
160356807	chr2:160356807:T:G	1.73861e-08	-1.63539	-1.13191	1.56832e-08	-1.29572	-1.10999	1.17793e-06	-0.921987	-1.12085
160357266	chr2:160357266:C:T	7.33664e-08	-1.87778	0.550278	3.95061e-08	-1.87679	0.394944	2.30427e-06	-1.86893	0.497086
160357542	chr2:160357542:ATAAT:A	8.3841e-08	-2.12258e-10	-1.19405	5.19809e-08	-2.12258e-10	-1.20742	2.75703e-06	-2.12258e-10	-1.19245
160357664	chr2:160357664:T:C	1.16885e-08	-1.87715	-1.28722	1.15068e-08	-1.42894	-1.28641	4.05065e-07	-1.82028	-1.29003
160358198	chr2:160358198:G:A	8.38286e-08	0.0341317	-1.22833	8.55395e-08	0.545366	-1.25469	9.35856e-06	1.18879	-1.1591
160358346	chr2:160358346:G:A	1.54637e-08	-1.78766	-1.09682	8.31049e-09	-1.87809	-1.16269	4.9989e-07	-1.7884	-1.11157
160358573	chr2:160358573:T:C	2.26579e-08	-1.61505	-0.887414	2.03892e-08	-1.28659	-0.856707	1.51502e-06	-0.913586	-0.877587
160358742	chr2:160358742:G:A	4.68315e-07	-2.12258e-10	0.526168	3.15739e-07	-2.12258e-10	0.596617	1.52844e-05	-2.12258e-10	0.520228
160358776	chr2:160358776:T:C	8.54705e-08	-2.12258e-10	-1.1748	5.29219e-08	-2.12258e-10	-1.18948	2.81095e-06	-2.12258e-10	-1.17308
160359876	chr2:160359876:A:G	6.45886e-08	-1.45493	-3.10475e-10	4.82338e-08	-1.28224	-3.10475e-10	2.75792e-06	-1.19213	-3.10475e-10
160360009	chr2:160360009:C:G	8.35869e-08	-2.12258e-10	-1.19709	5.18309e-08	-2.12258e-10	-1.21031	2.74862e-06	-2.12258e-10	-1.19551
160360210	chr2:160360210:T:C	1.63112e-08	-1.71425	-1.11687	8.91056e-09	-1.84234	-1.12872	4.93092e-07	-1.81849	-1.09517
160360370	chr2:160360370:G:C	1.62038e-06	1.76745	-3.10475e-10	3.26555e-07	0.6303	-3.10475e-10	2.11591e-05	0.845467	-3.10475e-10
160360905	chr2:160360905:T:C	3.51297e-07	-2.12258e-10	0.23866	2.32943e-07	-2.12258e-10	0.292494	1.18701e-05	-2.12258e-10	0.267422
160360956	chr2:160360956:T:C	8.70895e-08	-2.12258e-10	-1.15604	5.38603e-08	-2.12258e-10	-1.17191	2.86435e-06	-2.12258e-10	-1.15426
160361024	chr2:160361024:G:A	3.73359e-08	-1.84978	-0.153232	2.76583e-08	-1.60824	-0.230133	1.38925e-06	-1.76492	-0.112916
160361621	chr2:160361621:C:T	4.73832e-07	-2.12258e-10	0.53788	3.19449e-07	-2.12258e-10	0.6083	1.54617e-05	-2.12258e-10	0.531761
160361964	chr2:160361964:G:A	8.18437e-08	-2.12258e-10	-1.21816	5.14425e-08	-2.12258e-10	-1.21783	2.71099e-06	-2.12258e-10	-1.20929
160362010	chr2:160362010:T:C	8.69888e-08	-2.12258e-10	-1.15719	5.37997e-08	-2.12258e-10	-1.17303	2.86097e-06	-2.12258e-10	-1.15544
160362521	chr2:160362521:A:G	6.07622e-08	-1.82778	0.311778	4.0011e-08	-1.65985	0.190706	2.14679e-06	-1.79969	0.357062
160363223	chr2:160363223:C:T	2.85219e-08	-1.41537	-0.856931	2.74557e-08	-0.982105	-0.863621	2.274e-06	-0.534647	-0.850417
160363479	chr2:160363479:G:A	9.82087e-08	0.193247	-1.22912	1.01513e-07	0.71753	-1.25564	1.10927e-05	1.36112	-1.16144
160363615	chr2:160363615:A:C	1.67716e-08	-1.65306	-1.15022	2.53047e-08	-0.749202	-1.17811	8.39549e-07	-1.21866	-1.16284
160363764	chr2:160363764:C:T	1.36394e-08	-1.71468	-1.29533	7.49027e-09	-1.84795	-1.29674	4.0641e-07	-1.81377	-1.29323
160364250	chr2:160364250:T:C	9.26958e-08	0.13149	-1.22514	9.50184e-08	0.64794	-1.25217	1.03238e-05	1.28261	-1.15476
160364343	chr2:160364343:T:C	3.69618e-07	-2.12258e-10	0.289498	2.4526e-07	-2.12258e-10	0.344019	1.24934e-05	-2.12258e-10	0.318597
160364434	chr2:160364434:C:G	8.12104e-08	-2.12258e-10	-1.22593	5.04417e-08	-2.12258e-10	-1.23748	2.6583e-06	-2.12258e-10	-1.22892
160364882	chr2:160364882:C:T	1.34659e-08	-1.82942	-1.19339	1.1786e-08	-1.48234	-1.20905	4.46728e-07	-1.80878	-1.20363
160365788	chr2:160365788:T:C	8.70895e-08	-2.12258e-10	-1.15604	5.38603e-08	-2.12258e-10	-1.17191	2.86435e-06	-2.12258e-10	-1.15426
160367177	chr2:160367177:T:A	3.20912e-08	-1.82944	-0.32495	2.24141e-08	-1.65188	-0.396732	1.13383e-06	-1.79168	-0.289325
160367719	chr2:160367719:C:T	2.36751e-08	-1.34956	-1.10899	1.00848e-08	-1.70284	-1.14443	1.12835e-06	-0.989804	-1.09604
160367851	chr2:160367851:G:GT	8.75337e-08	-2.12258e-10	-1.15095	5.41192e-08	-2.12258e-10	-1.16711	2.87905e-06	-2.12258e-10	-1.14914
160368326	chr2:160368326:G:A	8.54838e-08	0.082102	-1.25675	8.60321e-08	0.572511	-1.27609	9.07095e-06	1.19915	-1.20067
160368707	chr2:160368707:C:T	8.53914e-08	-2.12258e-10	-1.17573	5.28616e-08	-2.12258e-10	-1.19062	2.80748e-06	-2.12258e-10	-1.17432
160368735	chr2:160368735:T:G	1.38068e-08	-1.70069	-1.29712	7.43817e-09	-1.85534	-1.29634	4.09667e-07	-1.80208	-1.29693
160368784	chr2:160368784:C:T	4.74437e-07	-2.12258e-10	0.539157	3.19697e-07	-2.12258e-10	0.609077	1.5485e-05	-2.12258e-10	0.53327
160369890	chr2:160369890:A:G	8.71725e-08	-2.12258e-10	-1.15508	5.3883e-08	-2.12258e-10	-1.17148	2.85024e-06	-2.12258e-10	-1.1592
160369899	chr2:160369899:T:C	1.74476e-07	-1.61954	1.15836	1.52178e-07	-1.38266	1.24941	7.93945e-06	-1.29293	1.15817
160370323	chr2:160370323:A:G	3.12503e-08	-1.85254	-0.328402	2.34684e-08	-1.60274	-0.399907	1.16431e-06	-1.76132	-0.293158
160370506	chr2:160370506:T:C	1.2918e-08	-1.77167	-1.29267	7.37943e-09	-1.86916	-1.29044	3.86928e-07	-1.86755	-1.28857
160370643	chr2:160370643:G:A	8.78618e-08	-2.12258e-10	-1.14721	5.31994e-08	-2.12258e-10	-1.18425	2.82369e-06	-2.12258e-10	-1.16856
160370719	chr2:160370719:G:A	8.80407e-08	-2.12258e-10	-1.14517	5.43994e-08	-2.12258e-10	-1.16194	2.89495e-06	-2.12258e-10	-1.14364
160371187	chr2:160371187:G:A	7.37266e-08	-0.0790098	-1.2436	7.40233e-08	0.412504	-1.26642	7.9281e-06	1.04498	-1.18117
160371273	chr2:160371273:G:A	4.29681e-08	-1.86251	-3.10475e-10	3.82569e-08	-1.51397	-3.10475e-10	2.31074e-06	-1.36904	-3.10475e-10
160371571	chr2:160371571:T:C	9.38363e-08	-2.12258e-10	-1.08142	5.65442e-08	-2.12258e-10	-1.12328	3.04722e-06	-2.12258e-10	-1.09237
160371654	chr2:160371654:C:A	8.91198e-08	-2.12258e-10	-1.13299	5.50288e-08	-2.12258e-10	-1.15044	2.93061e-06	-2.12258e-10	-1.13139
160371822	chr2:160371822:G:A	2.82066e-08	-1.83657	-0.446852	2.01342e-08	-1.64367	-0.51221	1.00271e-06	-1.78705	-0.416841
160372008	chr2:160372008:T:G	7.65144e-08	-2.12258e-10	-1.28549	4.79649e-08	-2.12258e-10	-1.28783	2.496e-06	-2.12258e-10	-1.29192
160372083	chr2:160372083:A:C	1.52842e-08	-1.77447	-1.12169	8.13835e-09	-1.87931	-1.1824	4.832e-07	-1.79983	-1.13409
160373823	chr2:160373823:A:G	1.4073e-07	-2.12258e-10	-0.676128	8.14864e-08	-2.12258e-10	-0.757862	4.4901e-06	-2.12258e-10	-0.70473
160374613	chr2:160374613:AAAT:A	5.12776e-08	-1.68572	-3.10475e-10	4.01905e-08	-1.46467	-3.10475e-10	2.17179e-06	-1.43105	-3.10475e-10
160375265	chr2:160375265:C:T	1.35275e-07	-2.12258e-10	-0.715666	7.85418e-08	-2.12258e-10	-0.794667	4.3197e-06	-2.12258e-10	-0.743418
160375373	chr2:160375373:A:G	1.33335e-07	-2.12258e-10	-0.730109	7.74886e-08	-2.12258e-10	-0.808167	4.259e-06	-2.12258e-10	-0.757569
160375611	chr2:160375611:T:C	1.69203e-08	-1.70324	-1.09122	1.48844e-08	-1.38412	-1.07386	1.05131e-06	-1.06938	-1.08719
160375620	chr2:160375620:A:C	9.41728e-08	0.168482	-1.24632	1.04469e-07	0.75928	-1.26869	1.03228e-05	1.31702	-1.18926
160377052	chr2:160377052:G:C	1.36994e-07	-2.12258e-10	-0.703038	7.94684e-08	-2.12258e-10	-0.782938	4.37322e-06	-2.12258e-10	-0.731104
160378148	chr2:160378148:A:G	4.49478e-08	-1.81747	-3.10475e-10	2.66202e-08	-1.87663	-3.10475e-10	1.52663e-06	-1.78354	-3.10475e-10
160378492	chr2:160378492:G:C	1.59971e-07	-2.12258e-10	-0.547982	9.96067e-08	-2.12258e-10	-0.557068	5.33958e-06	-2.12258e-10	-0.531456
160378616	chr2:160378616:A:AT	2.48313e-07	-2.12258e-10	-0.108282	1.39921e-07	-2.12258e-10	-0.217221	7.87555e-06	-2.12258e-10	-0.142841
160378784	chr2:160378784:T:C	8.52717e-08	0.067851	-1.24498	9.32967e-08	0.645175	-1.26769	9.12276e-06	1.19138	-1.18721
160379192	chr2:160379192:T:C	4.1831e-08	-0.600916	-1.28842	1.26332e-07	0.964179	-1.28357	3.05163e-06	0.195115	-1.28604
160379766	chr2:160379766:C:T	1.23896e-08	-1.8453	-1.26081	1.19685e-08	-1.4174	-1.25862	4.27729e-07	-1.81407	-1.2418
160379969	chr2:160379969:T:G	4.29077e-08	-1.86392	-3.10475e-10	3.79869e-08	-1.52106	-3.10475e-10	2.28979e-06	-1.37815	-3.10475e-10
160380068	chr2:160380068:T:G	8.93203e-08	-1.13074	-3.10475e-10	4.68508e-08	-1.31133	-3.10475e-10	2.5296e-06	-1.27854	-3.10475e-10
160380973	chr2:160380973:C:T	8.37189e-08	-1.19551	-3.10475e-10	7.29598e-08	-0.86839	-3.10475e-10	5.7792e-06	-0.452338	-3.10475e-10
160381102	chr2:160381102:T:C	8.48017e-08	0.0670534	-1.24971	9.28002e-08	0.643318	-1.27117	9.01081e-06	1.18603	-1.19421
160382200	chr2:160382200:T:C	2.36383e-07	-2.12258e-10	-0.157517	1.72537e-07	-2.12258e-10	-0.00768847	9.30406e-06	-2.12258e-10	0.0238476
160382274	chr2:160382274:A:G	4.46534e-08	-1.82404	-3.10475e-10	2.69355e-08	-1.86485	-3.10475e-10	1.3872e-06	-1.87932	-3.10475e-10
160382763	chr2:160382763:T:C	1.25399e-07	-2.12258e-10	-0.791472	7.84782e-08	-2.12258e-10	-0.795478	4.19909e-06	-2.12258e-10	-0.771736
160383034	chr2:160383034:A:G	9.05772e-08	-2.12258e-10	-1.11677	5.78296e-08	-2.12258e-10	-1.1008	3.00706e-06	-2.12258e-10	-1.10564
160383145	chr2:160383145:G:A	1.56385e-08	-1.69921	-1.17403	1.37542e-08	-1.37709	-1.15986	9.77413e-07	-1.05967	-1.16977
160383527	chr2:160383527:A:G	9.30115e-08	-2.12258e-10	-1.09025	5.71692e-08	-2.12258e-10	-1.11228	3.04355e-06	-2.12258e-10	-1.09358
160383641	chr2:160383641:T:C	1.08909e-07	-2.12258e-10	-0.932464	6.4266e-08	-2.12258e-10	-0.995268	3.49649e-06	-2.12258e-10	-0.954844
160383707	chr2:160383707:C:T	4.40742e-08	-1.8371	-3.10475e-10	2.69216e-08	-1.86537	-3.10475e-10	1.3871e-06	-1.87939	-3.10475e-10
160384033	chr2:160384033:T:C	6.1967e-08	-1.49637	-3.10475e-10	4.61131e-08	-1.3272	-3.10475e-10	2.62684e-06	-1.24082	-3.10475e-10
160384960	chr2:160384960:G:A	7.64477e-08	-2.12258e-10	-1.28637	4.82207e-08	-2.12258e-10	-1.28251	2.5055e-06	-2.12258e-10	-1.28811
160385241	chr2:160385241:G:A	1.45996e-07	-2.12258e-10	-0.63939	8.48447e-08	-2.12258e-10	-0.717476	4.60792e-06	-2.12258e-10	-0.678827
160385299	chr2:160385299:T:C	1.08993e-07	-2.12258e-10	-0.931688	6.43121e-08	-2.12258e-10	-0.99455	3.49906e-06	-2.12258e-10	-0.954108
160385349	chr2:160385349:T:C	2.72363e-08	-1.29747	-1.02095	3.13037e-08	-0.683083	-1.03148	8.51398e-07	-1.33905	-1.02843
160385468	chr2:160385468:G:A	1.3845e-07	-2.12258e-10	-0.692466	8.6685e-08	-2.12258e-10	-0.696017	4.64621e-06	-2.12258e-10	-0.670552
160385669	chr2:160385669:C:T	1.38698e-07	-2.12258e-10	-0.690673	8.68393e-08	-2.12258e-10	-0.694238	4.65464e-06	-2.12258e-10	-0.668739
160385671	chr2:160385671:T:A	4.25883e-08	-1.87139	-3.10475e-10	2.69941e-08	-1.86268	-3.10475e-10	1.43905e-06	-1.84262	-3.10475e-10
160385784	chr2:160385784:T:C	1.35528e-08	-1.86225	-1.15413	8.56379e-09	-1.8654	-1.14535	5.27289e-07	-1.72929	-1.11732
160385895	chr2:160385895:G:A	4.44174e-08	-1.82934	-3.10475e-10	2.68646e-08	-1.86749	-3.10475e-10	1.38676e-06	-1.87963	-3.10475e-10
160386261	chr2:160386261:G:A	2.95358e-07	-1.18037	1.24558	2.92503e-07	-0.600823	1.121	8.36972e-06	-1.30601	1.22403
160386271	chr2:160386271:C:T	8.04203e-08	-2.12258e-10	-1.23571	4.99513e-08	-2.12258e-10	-1.24725	2.63448e-06	-2.12258e-10	-1.23792
160386328	chr2:160386328:G:C	4.32074e-08	-1.85696	-3.10475e-10	3.91551e-08	-1.49077	-3.10475e-10	2.3729e-06	-1.34249	-3.10475e-10
160386568	chr2:160386568:G:C	1.35782e-07	-1.32917	0.617244	1.22121e-07	-1.02503	0.671743	6.60209e-06	-0.920446	0.601229
160387481	chr2:160387481:T:G	4.70919e-08	-1.77087	-3.10475e-10	2.7518e-08	-1.84346	-3.10475e-10	1.4789e-06	-1.8153	-3.10475e-10
160387682	chr2:160387682:G:A	4.84157e-08	-1.74315	-3.10475e-10	3.09208e-08	-1.72687	-3.10475e-10	1.59526e-06	-1.73956	-3.10475e-10
160388540	chr2:160388540:G:A	2.40115e-08	-1.879	-0.565436	1.39174e-08	-1.86356	-0.661592	7.8429e-07	-1.84704	-0.602544
160389055	chr2:160389055:C:A	1.34197e-07	-0.723663	-3.10475e-10	5.39102e-08	-1.17098	-3.10475e-10	2.11878e-05	0.846823	-3.10475e-10
160389567	chr2:160389567:G:A	7.567e-08	-2.12258e-10	-1.29659	4.7547e-08	-2.12258e-10	-1.29658	2.48682e-06	-2.12258e-10	-1.2956
160389605	chr2:160389605:G:A	8.34483e-08	-2.12258e-10	-1.19875	5.08563e-08	-2.12258e-10	-1.22929	2.70739e-06	-2.12258e-10	-1.21062
160390226	chr2:160390226:A:G	9.01314e-08	-2.12258e-10	-1.1217	5.72423e-08	-2.12258e-10	-1.11101	3.02518e-06	-2.12258e-10	-1.09963
160390421	chr2:160390421:T:C	8.45132e-08	-2.12258e-10	-1.18606	5.24305e-08	-2.12258e-10	-1.19881	2.75671e-06	-2.12258e-10	-1.19257
160390448	chr2:160390448:C:T	8.0808e-08	-2.12258e-10	-1.2309	4.95193e-08	-2.12258e-10	-1.25594	2.62557e-06	-2.12258e-10	-1.2413
160390716	chr2:160390716:A:C	9.48698e-08	-2.12258e-10	-1.07047	6.06618e-08	-2.12258e-10	-1.05298	3.13392e-06	-2.12258e-10	-1.06432
160390817	chr2:160390817:T:C	2.73173e-07	-1.87071	1.85784	2.33825e-07	-1.33037	1.62664	1.3611e-05	-1.52663	1.9309
160391684	chr2:160391684:T:C	6.36459e-08	-1.46964	-3.10475e-10	4.77366e-08	-1.2926	-3.10475e-10	2.72075e-06	-1.2057	-3.10475e-10
160391860	chr2:160391860:C:A	3.906e-08	-1.54144	-0.416432	2.9404e-08	-1.22083	-0.556334	1.0943e-06	-1.69954	-0.416941
160392489	chr2:160392489:T:C	8.075e-08	-2.12258e-10	-1.23161	4.94941e-08	-2.12258e-10	-1.25644	2.62396e-06	-2.12258e-10	-1.24192
160392978	chr2:160392978:C:T	8.13411e-08	-2.12258e-10	-1.22432	5.0339e-08	-2.12258e-10	-1.23952	2.65437e-06	-2.12258e-10	-1.2304
160393119	chr2:160393119:G:A	7.65942e-08	-2.12258e-10	-1.28445	4.81285e-08	-2.12258e-10	-1.28442	2.52406e-06	-2.12258e-10	-1.28073
160393518	chr2:160393518:C:T	4.30944e-08	-1.85958	-3.10475e-10	4.05338e-08	-1.45616	-3.10475e-10	2.48521e-06	-1.29624	-3.10475e-10
160393603	chr2:160393603:C:T	1.13744e-07	-2.12258e-10	-0.889023	6.91563e-08	-2.12258e-10	-0.921929	3.70969e-06	-2.12258e-10	-0.895657
160393604	chr2:160393604:T:C	1.58134e-08	-1.82679	-1.03532	1.58423e-08	-1.36726	-1.02835	5.42454e-07	-1.82908	-0.989174
160395225	chr2:160395225:G:A	8.09472e-08	-2.12258e-10	-1.22918	4.95875e-08	-2.12258e-10	-1.25456	2.62977e-06	-2.12258e-10	-1.23971
160395479	chr2:160395479:C:T	1.37402e-08	-1.82915	-1.1735	7.90383e-09	-1.8681	-1.22285	4.91284e-07	-1.73554	-1.1818
160395497	chr2:160395497:G:A	8.24082e-08	-2.12258e-10	-1.21129	5.12002e-08	-2.12258e-10	-1.22255	2.69001e-06	-2.12258e-10	-1.21706
160396056	chr2:160396056:C:T	1.60924e-08	-1.85865	-0.985976	1.01622e-08	-1.86745	-0.97217	6.37933e-07	-1.7233	-0.93282
160396148	chr2:160396148:C:CT	8.11461e-08	-2.12258e-10	-1.22672	4.96851e-08	-2.12258e-10	-1.25259	2.63574e-06	-2.12258e-10	-1.23744
160396865	chr2:160396865:A:G	6.57545e-08	-0.191773	-1.24527	6.97224e-08	0.3543	-1.26808	6.77755e-06	0.893834	-1.18682
160397090	chr2:160397090:T:C	8.12076e-08	-2.12258e-10	-1.22596	4.97147e-08	-2.12258e-10	-1.252	2.63758e-06	-2.12258e-10	-1.23674
160397979	chr2:160397979:T:C	7.65116e-08	-2.12258e-10	-1.28553	4.76962e-08	-2.12258e-10	-1.29345	2.48685e-06	-2.12258e-10	-1.29559
160398365	chr2:160398365:A:G	7.75214e-08	-2.12258e-10	-1.27242	4.80438e-08	-2.12258e-10	-1.28618	2.4995e-06	-2.12258e-10	-1.29051
160398511	chr2:160398511:G:A	2.83285e-08	-1.04261	-1.23649	1.11656e-08	-1.47771	-1.26775	6.42717e-07	-1.40104	-1.24761
160399352	chr2:160399352:T:C	4.98339e-08	-1.71428	-3.10475e-10	2.79348e-08	-1.82843	-3.10475e-10	1.41218e-06	-1.86147	-3.10475e-10
160399522	chr2:160399522:A:C	1.60333e-08	-1.87024	-0.97807	1.03914e-08	-1.85428	-0.963044	6.2225e-07	-1.75877	-0.922247
160400833	chr2:160400833:AT:A	7.65323e-08	-2.12258e-10	-1.28526	4.80894e-08	-2.12258e-10	-1.28524	2.52171e-06	-2.12258e-10	-1.28167
160401628	chr2:160401628:A:G	5.75595e-07	0.732432	-3.10475e-10	1.39311e-07	-0.221588	-3.10475e-10	8.62497e-06	-0.0519416	-3.10475e-10
160402416	chr2:160402416:A:G	8.06242e-08	-2.12258e-10	-1.23317	4.94301e-08	-2.12258e-10	-1.25774	2.60989e-06	-2.12258e-10	-1.2473
160402771	chr2:160402771:T:C	1.56777e-08	-1.86243	-1.0083	9.96516e-09	-1.86418	-0.995023	6.16594e-07	-1.73403	-0.956115
160402822	chr2:160402822:G:A	6.27612e-08	-1.48363	-3.10475e-10	4.69456e-08	-1.30931	-3.10475e-10	2.6723e-06	-1.22366	-3.10475e-10
160403174	chr2:160403174:C:T	4.12488e-08	-1.36562	-0.537726	4.74856e-08	-0.758069	-0.539802	1.33713e-06	-1.38858	-0.527494
160403199	chr2:160403199:C:A	2.79659e-06	2.31318	-3.10475e-10	5.92505e-07	1.22606	-3.10475e-10	3.21233e-05	1.26298	-3.10475e-10
160403876	chr2:160403876:G:C	8.13985e-08	-2.12258e-10	-1.22362	5.01065e-08	-2.12258e-10	-1.24415	2.67305e-06	-2.12258e-10	-1.22338
160404643	chr2:160404643:C:T	9.72463e-08	-2.12258e-10	-1.04573	6.38251e-08	-2.12258e-10	-1.00215	3.26129e-06	-2.12258e-10	-1.02448
160405409	chr2:160405409:C:T	5.40919e-08	-1.63229	-3.10475e-10	3.12177e-08	-1.71731	-3.10475e-10	1.71479e-06	-1.66731	-3.10475e-10
160405629	chr2:160405629:T:C	4.23055e-08	-1.87806	-3.10475e-10	2.66588e-08	-1.87518	-3.10475e-10	1.38936e-06	-1.87776	-3.10475e-10
160407347	chr2:160407347:G:A	7.60501e-08	-2.12258e-10	-1.29158	4.75703e-08	-2.12258e-10	-1.29609	2.49678e-06	-2.12258e-10	-1.2916
160407427	chr2:160407427:C:T	7.93675e-08	-2.12258e-10	-1.24888	5.03331e-08	-2.12258e-10	-1.23963	2.65684e-06	-2.12258e-10	-1.22947
160408283	chr2:160408283:C:G	1.85583e-07	-2.12258e-10	-0.399471	1.25454e-07	-2.12258e-10	-0.326358	6.74258e-06	-2.12258e-10	-0.298161
160408560	chr2:160408560:C:T	2.84036e-08	-1.77301	-0.503442	1.63917e-08	-1.87963	-0.481892	1.21476e-06	-1.56859	-0.443471
160409399	chr2:160409399:C:T	1.27392e-07	-1.46624	0.690542	4.94159e-08	-1.83226	0.574234	3.54792e-06	-1.66141	0.721169
160410378	chr2:160410378:A:G	4.59039e-08	-1.79642	-3.10475e-10	3.14079e-08	-1.71124	-3.10475e-10	1.59695e-06	-1.73851	-3.10475e-10
160410583	chr2:160410583:A:G	7.57733e-08	-2.12258e-10	-1.29523	4.77197e-08	-2.12258e-10	-1.29295	2.48518e-06	-2.12258e-10	-1.29626
160410622	chr2:160410622:A:C	4.28826e-08	-1.86451	-3.10475e-10	3.04046e-08	-1.7437	-3.10475e-10	1.51642e-06	-1.79025	-3.10475e-10
160411251	chr2:160411251:T:C	2.4274e-08	-1.87958	-0.553983	1.55804e-08	-1.81379	-0.598496	8.30577e-07	-1.82523	-0.567006
160411808	chr2:160411808:A:T	7.5932e-08	-2.12258e-10	-1.29313	4.78514e-08	-2.12258e-10	-1.2902	2.48894e-06	-2.12258e-10	-1.29475
160412523	chr2:160412523:C:T	1.04574e-07	-2.12258e-10	-0.97308	6.64353e-08	-2.12258e-10	-0.96207	3.38324e-06	-2.12258e-10	-0.98777
160412901	chr2:160412901:G:A	7.60417e-08	-2.12258e-10	-1.29169	4.79404e-08	-2.12258e-10	-1.28834	2.49177e-06	-2.12258e-10	-1.29361
160413119	chr2:160413119:G:A	4.29454e-08	-1.86304	-3.10475e-10	3.05407e-08	-1.73924	-3.10475e-10	1.52204e-06	-1.78655	-3.10475e-10
160413476	chr2:160413476:A:T	1.39558e-08	-1.75051	-1.23657	8.0859e-09	-1.87944	-1.18874	4.31942e-07	-1.81728	-1.22879
160413840	chr2:160413840:T:C	8.1323e-08	-2.12258e-10	-1.22454	5.049e-08	-2.12258e-10	-1.23652	2.66534e-06	-2.12258e-10	-1.22627
160414182	chr2:160414182:T:G	4.27044e-08	-1.86867	-3.10475e-10	3.51453e-08	-1.59881	-3.10475e-10	1.82805e-06	-1.60335	-3.10475e-10
160414312	chr2:160414312:T:G	2.51746e-07	-2.12258e-10	-0.0945497	1.68526e-07	-2.12258e-10	-0.0312098	8.49778e-06	-2.12258e-10	-0.0667985
160414638	chr2:160414638:T:A	2.41154e-07	-2.12258e-10	-0.137535	1.59264e-07	-2.12258e-10	-0.0877355	8.11178e-06	-2.12258e-10	-0.113287
160414700	chr2:160414700:G:C	1.65227e-08	-1.65837	-1.15987	1.36739e-08	-1.40955	-1.13326	9.76916e-07	-1.09139	-1.13856
160414977	chr2:160414977:T:C	1.37399e-08	-1.78606	-1.21661	1.00035e-08	-1.60714	-1.24822	5.88068e-07	-1.52004	-1.21747
160415089	chr2:160415089:C:T	7.99192e-08	-2.12258e-10	-1.24196	4.94596e-08	-2.12258e-10	-1.25714	2.59594e-06	-2.12258e-10	-1.25265
160415117	chr2:160415117:G:A	8.5854e-08	-2.12258e-10	-1.17032	5.41909e-08	-2.12258e-10	-1.16579	2.85629e-06	-2.12258e-10	-1.15708
160415859	chr2:160415859:T:A	1.17062e-07	0.353846	-1.21412	1.47365e-07	1.07815	-1.24354	1.50509e-05	1.6477	-1.14286
160415913	chr2:160415913:C:T	1.45931e-07	-2.12258e-10	-0.639838	9.61434e-08	-2.12258e-10	-0.592458	4.89048e-06	-2.12258e-10	-0.619313
160416137	chr2:160416137:C:A	8.41084e-08	-2.12258e-10	-1.19087	5.3016e-08	-2.12258e-10	-1.1877	2.7896e-06	-2.12258e-10	-1.1807
160417344	chr2:160417344:G:T	5.34185e-08	-1.75706	0.112244	7.25115e-08	-0.972374	0.0978206	3.00461e-06	-1.2538	0.147342
160417755	chr2:160417755:T:C	1.41896e-08	-1.67348	-1.29699	7.41413e-09	-1.86347	-1.29144	3.86557e-07	-1.86097	-1.29611
160418107	chr2:160418107:C:T	8.93382e-08	-2.12258e-10	-1.13054	5.41437e-08	-2.12258e-10	-1.16666	2.8804e-06	-2.12258e-10	-1.14867
160418345	chr2:160418345:T:C	5.82358e-08	-1.55847	-3.10475e-10	3.33621e-08	-1.65088	-3.10475e-10	1.84851e-06	-1.59222	-3.10475e-10
160418560	chr2:160418560:G:A	1.17728e-07	0.366541	-1.22114	1.48906e-07	1.09401	-1.249	1.51831e-05	1.66652	-1.15294
160418610	chr2:160418610:T:G	1.1403e-07	-2.12258e-10	-0.886508	6.63577e-08	-2.12258e-10	-0.963238	3.60678e-06	-2.12258e-10	-0.923787
160419325	chr2:160419325:C:T	7.62734e-08	-2.12258e-10	-1.28865	4.81217e-08	-2.12258e-10	-1.28456	2.49803e-06	-2.12258e-10	-1.2911
160419340	chr2:160419340:T:C	2.44225e-08	-1.87886	-0.548608	1.5371e-08	-1.83285	-0.592967	8.52685e-07	-1.8048	-0.561171
160419867	chr2:160419867:G:A	1.72437e-08	-1.51763	-1.25789	1.75508e-08	-1.0365	-1.2567	1.83495e-06	-0.332428	-1.26716
160420621	chr2:160420621:G:GT	1.43504e-08	-1.66251	-1.29668	7.45048e-09	-1.86003	-1.28999	3.85511e-07	-1.86434	-1.29545
160421214	chr2:160421214:T:C	7.94668e-08	-2.12258e-10	-1.24763	4.89162e-08	-2.12258e-10	-1.26819	2.53757e-06	-2.12258e-10	-1.2754
160421219	chr2:160421219:C:A	1.40797e-08	-1.6858	-1.29244	7.36821e-09	-1.86416	-1.29697	3.86225e-07	-1.86113	-1.29681
160421291	chr2:160421291:TC:T	7.60132e-08	-2.12258e-10	-1.29207	4.79157e-08	-2.12258e-10	-1.28886	2.49087e-06	-2.12258e-10	-1.29397
160421575	chr2:160421575:C:A	2.26299e-08	-1.87867	-0.625025	1.42595e-08	-1.76972	-0.731162	8.20758e-07	-1.73827	-0.665865
160421811	chr2:160421811:G:T	1.25031e-07	-2.12258e-10	-0.794414	7.22273e-08	-2.12258e-10	-0.87848	3.94211e-06	-2.12258e-10	-0.834888
160422348	chr2:160422348:AT:A	3.15474e-07	-2.12258e-10	0.131103	2.10549e-07	-2.12258e-10	0.19142	1.03419e-05	-2.12258e-10	0.129598
160422660	chr2:160422660:T:C	7.89588e-08	-2.12258e-10	-1.25405	5.0273e-08	-2.12258e-10	-1.24083	2.60726e-06	-2.12258e-10	-1.2483
160422981	chr2:160422981:T:C	1.28967e-08	-1.86178	-1.20422	8.37015e-09	-1.87266	-1.16097	5.13781e-07	-1.7005	-1.17206
160423218	chr2:160423218:TTTTTTCTTTCAA:T	5.43912e-08	-1.77785	0.151083	7.2256e-08	-1.01756	0.139476	3.0223e-06	-1.29297	0.192382
160423779	chr2:160423779:A:G	1.46716e-08	-1.67629	-1.26077	7.90763e-09	-1.86882	-1.22165	4.06066e-07	-1.85404	-1.25381
160424105	chr2:160424105:G:A	1.41961e-08	-1.68121	-1.2888	7.53115e-09	-1.86689	-1.27236	3.94034e-07	-1.85414	-1.28379
160424265	chr2:160424265:C:T	1.33154e-08	-1.75368	-1.28037	7.55196e-09	-1.87827	-1.25822	3.99767e-07	-1.85012	-1.27336
160424470	chr2:160424470:C:T	7.7514e-08	-2.12258e-10	-1.27251	4.80209e-08	-2.12258e-10	-1.28666	2.49925e-06	-2.12258e-10	-1.29061
160425013	chr2:160425013:C:T	1.58285e-08	-1.64291	-1.21824	1.92335e-08	-0.965692	-1.23595	5.3836e-07	-1.60301	-1.22282
160425180	chr2:160425180:G:A	3.8546e-08	-1.27282	-0.698303	3.53766e-08	-0.778335	-0.813913	1.0374e-06	-1.41381	-0.75608
160425551	chr2:160425551:G:A	7.94202e-08	-2.12258e-10	-1.24822	4.88494e-08	-2.12258e-10	-1.26956	2.53548e-06	-2.12258e-10	-1.27622
160425552	chr2:160425552:C:A	7.95549e-08	-2.12258e-10	-1.24652	4.89118e-08	-2.12258e-10	-1.26828	2.53828e-06	-2.12258e-10	-1.27512
160426448	chr2:160426448:C:A	1.18613e-07	-0.0423577	-0.804749	1.39542e-07	0.56694	-0.786876	1.52141e-05	1.2436	-0.72798
160426513	chr2:160426513:T:G	7.94401e-08	-2.12258e-10	-1.24797	5.04831e-08	-2.12258e-10	-1.23666	2.66784e-06	-2.12258e-10	-1.22533
160426834	chr2:160426834:C:A	2.44046e-06	2.17697	-3.10475e-10	4.78656e-07	1.01268	-3.10475e-10	8.22843e-06	-0.0990084	-3.10475e-10
160426854	chr2:160426854:CA:C	1.70938e-08	-1.7115	-1.07276	9.99127e-09	-1.87055	-0.986035	4.95898e-07	-1.85686	-1.05113
160426887	chr2:160426887:C:T	8.18915e-08	-1.21758	-3.10475e-10	5.86272e-08	-1.0871	-3.10475e-10	3.53408e-06	-0.94415	-3.10475e-10
160427014	chr2:160427014:G:A	8.40632e-08	-1.1914	-3.10475e-10	6.0302e-08	-1.05893	-3.10475e-10	3.64366e-06	-0.913616	-3.10475e-10
160427074	chr2:160427074:A:G	1.08531e-07	-2.12258e-10	-0.935935	6.8984e-08	-2.12258e-10	-0.924424	3.50911e-06	-2.12258e-10	-0.951242
160427316	chr2:160427316:C:T	3.99252e-08	-1.24714	-0.688826	3.72642e-08	-0.739905	-0.800361	1.07589e-06	-1.38877	-0.744683
160427554	chr2:160427554:GATTTC:G	1.47369e-08	-1.64205	-1.29057	7.68087e-09	-1.84448	-1.27508	3.84685e-07	-1.87642	-1.28552
160427784	chr2:160427784:C:CTACA	9.81403e-08	-1.03657	-3.10475e-10	9.98865e-08	-0.554263	-3.10475e-10	5.88514e-06	-0.434174	-3.10475e-10
160428001	chr2:160428001:CTGTT:C	1.03126e-07	-2.12258e-10	-0.987025	6.54803e-08	-2.12258e-10	-0.976549	3.3373e-06	-2.12258e-10	-1.00144
160428036	chr2:160428036:T:C	1.99865e-08	-1.81963	-0.808284	1.09311e-08	-1.86431	-0.90237	6.13161e-07	-1.8514	-0.844327
160428455	chr2:160428455:G:A	1.83782e-08	-1.80975	-0.902054	1.00044e-08	-1.86865	-0.986626	5.56826e-07	-1.85735	-0.934758
160428520	chr2:160428520:AG:A	1.49011e-08	-1.74181	-1.17973	8.74946e-09	-1.87665	-1.11265	4.49154e-07	-1.84314	-1.16385
160428726	chr2:160428726:C:T	4.24972e-08	-1.22756	-0.645974	3.97543e-08	-0.713947	-0.761634	1.14002e-06	-1.37165	-0.703911
160428877	chr2:160428877:C:T	1.67687e-08	-1.68996	-1.11349	1.94301e-08	-1.05221	-1.13927	5.69315e-07	-1.64983	-1.12009
160429040	chr2:160429040:T:C	1.74712e-08	-1.64659	-1.11583	9.66302e-09	-1.73998	-1.15002	4.97467e-07	-1.76566	-1.13917
160429243	chr2:160429243:A:G	4.30019e-08	-1.21337	-0.648361	4.04339e-08	-0.694738	-0.763892	1.15151e-06	-1.35919	-0.706332
160429709	chr2:160429709:C:A	1.69037e-08	-1.68466	-1.11078	1.96817e-08	-1.04166	-1.13695	5.73834e-07	-1.64436	-1.11766
160429927	chr2:160429927:C:T	4.11015e-08	-1.20925	-0.697677	3.88926e-08	-0.688899	-0.808595	1.10323e-06	-1.355	-0.753367
160430098	chr2:160430098:G:T	1.50414e-07	-2.12258e-10	-0.609584	9.894e-08	-2.12258e-10	-0.563784	4.93684e-06	-2.12258e-10	-0.609878
160430345	chr2:160430345:T:C	8.05998e-08	-2.12258e-10	-1.23348	5.05318e-08	-2.12258e-10	-1.23569	2.68082e-06	-2.12258e-10	-1.22048
160430591	chr2:160430591:C:T	6.73074e-08	-1.70786	0.294154	1.01922e-07	-0.840367	0.306281	4.16403e-06	-1.14264	0.362524
160430631	chr2:160430631:G:A	1.55112e-08	-1.67665	-1.20476	1.82415e-08	-1.03055	-1.22406	5.26052e-07	-1.63858	-1.21038
160430817	chr2:160430817:A:G	4.35571e-08	-1.8489	-3.10475e-10	2.7605e-08	-1.8403	-3.10475e-10	1.42868e-06	-1.84985	-3.10475e-10
160430885	chr2:160430885:C:T	4.56648e-07	-2.12258e-10	0.50094	3.10217e-07	-2.12258e-10	0.578974	1.55021e-05	-2.12258e-10	0.534373
160430951	chr2:160430951:C:T	9.51429e-08	0.208359	-1.27595	1.30465e-07	1.00171	-1.2889	1.56157e-05	1.77454	-1.23287
160431517	chr2:160431517:T:A	7.9498e-08	-1.24724	-3.10475e-10	5.66732e-08	-1.121	-3.10475e-10	3.40248e-06	-0.982099	-3.10475e-10
160431622	chr2:160431622:C:G	7.69518e-08	-2.12258e-10	-1.27979	4.87837e-08	-2.12258e-10	-1.2709	2.53651e-06	-2.12258e-10	-1.27581
160431662	chr2:160431662:G:A	6.53751e-08	-1.44283	-3.10475e-10	3.83699e-08	-1.51103	-3.10475e-10	2.24514e-06	-1.39783	-3.10475e-10
160431671	chr2:160431671:A:C	5.7782e-08	-1.69989	0.133593	8.73583e-08	-0.820875	0.132595	3.51745e-06	-1.12595	0.177079
160432064	chr2:160432064:T:C	4.00526e-08	-1.29482	-0.637963	3.64698e-08	-0.807238	-0.754574	1.0807e-06	-1.4333	-0.695689
160432137	chr2:160432137:T:C	1.00733e-07	-2.12258e-10	-1.0105	6.39753e-08	-2.12258e-10	-0.999801	3.2635e-06	-2.12258e-10	-1.0238
160432741	chr2:160432741:C:A	1.25505e-07	-2.12258e-10	-0.790623	7.6732e-08	-2.12258e-10	-0.817979	3.92846e-06	-2.12258e-10	-0.838356
160433315	chr2:160433315:T:C	7.59737e-08	-2.12258e-10	-1.29259	4.79201e-08	-2.12258e-10	-1.28876	2.50028e-06	-2.12258e-10	-1.2902
160433330	chr2:160433330:G:A	3.80334e-08	-1.26435	-0.720153	3.53782e-08	-0.763544	-0.828659	1.02831e-06	-1.40409	-0.774598
160433381	chr2:160433381:G:A	7.96349e-08	-2.12258e-10	-1.24552	4.89531e-08	-2.12258e-10	-1.26744	2.54008e-06	-2.12258e-10	-1.27441
160433826	chr2:160433826:A:C	8.14805e-08	-1.22261	-3.10475e-10	5.82448e-08	-1.09364	-3.10475e-10	3.50687e-06	-0.951879	-3.10475e-10
160434004	chr2:160434004:C:T	7.70859e-08	-2.12258e-10	-1.27805	4.814e-08	-2.12258e-10	-1.28418	2.52519e-06	-2.12258e-10	-1.28029
160434960	chr2:160434960:C:G	7.75618e-08	-2.12258e-10	-1.2719	4.86415e-08	-2.12258e-10	-1.27382	2.55801e-06	-2.12258e-10	-1.26737
160435457	chr2:160435457:C:T	1.07261e-07	-0.0807026	-0.867001	1.25325e-07	0.522842	-0.85023	1.35511e-05	1.19478	-0.794914
160435876	chr2:160435876:T:C	1.57538e-08	-1.73175	-1.13414	1.73825e-08	-1.14442	-1.15842	5.32197e-07	-1.6969	-1.14044
160436319	chr2:160436319:C:T	1.88108e-08	-1.8004	-0.888144	1.00997e-08	-1.87185	-0.973946	5.61795e-07	-1.86202	-0.921199
160436337	chr2:160436337:C:T	4.54481e-08	-1.8064	-3.10475e-10	3.16884e-08	-1.70235	-3.10475e-10	1.75881e-06	-1.64197	-3.10475e-10
160436677	chr2:160436677:AG:A	1.3762e-08	-1.80048	-1.20058	9.61674e-09	-1.70436	-1.19043	6.03524e-07	-1.51155	-1.20002
160436790	chr2:160436790:T:C	8.05366e-08	-2.12258e-10	-1.23426	4.98986e-08	-2.12258e-10	-1.2483	2.61483e-06	-2.12258e-10	-1.24541
160437837	chr2:160437837:G:A	4.11903e-08	-1.24145	-0.663318	3.85275e-08	-0.73141	-0.775515	1.11252e-06	-1.38203	-0.71795
160438072	chr2:160438072:A:G	6.68244e-08	-1.65368	0.232774	1.08714e-07	-0.713925	0.244351	4.35169e-06	-1.03528	0.299236
160438814	chr2:160438814:C:T	1.04318e-07	-2.12258e-10	-0.975532	6.62629e-08	-2.12258e-10	-0.964668	3.37602e-06	-2.12258e-10	-0.989906
160439416	chr2:160439416:G:A	2.19087e-08	-1.76013	-0.775957	1.01874e-08	-1.87952	-0.95762	6.4901e-07	-1.82396	-0.814954
160439738	chr2:160439738:A:G	1.89844e-08	-1.55966	-1.11969	2.14365e-08	-0.940409	-1.15279	5.88341e-07	-1.60904	-1.12801
160439882	chr2:160439882:G:A	1.43401e-08	-1.6637	-1.29621	7.52527e-09	-1.85256	-1.28747	3.8266e-07	-1.87341	-1.2938
160440173	chr2:160440173:A:G	5.81889e-08	-1.66327	0.103994	9.17201e-08	-0.73848	0.0989236	3.65369e-06	-1.05645	0.145581
160440916	chr2:160440916:C:T	1.65272e-08	-1.681	-1.13696	1.93631e-08	-1.03391	-1.16102	5.61675e-07	-1.64022	-1.14321
160441098	chr2:160441098:A:G	6.89236e-08	-0.0986223	-1.29135	6.62936e-08	0.319496	-1.2837	6.64767e-06	0.9833	-1.29564
160441418	chr2:160441418:T:G	3.67564e-08	-1.29147	-0.72719	3.39251e-08	-0.798883	-0.83526	9.97449e-07	-1.42748	-0.781679
160442857	chr2:160442857:GTTTC:G	6.77467e-08	-0.112337	-1.29486	6.50924e-08	0.306949	-1.28944	6.52176e-06	0.961222	-1.29268
160443191	chr2:160443191:G:A	1.46653e-08	-1.8262	-1.11128	1.64236e-08	-1.17265	-1.18693	5.35935e-07	-1.71317	-1.11717
160443307	chr2:160443307:C:T	1.40879e-08	-1.76621	-1.21144	1.0007e-08	-1.65357	-1.20145	6.41619e-07	-1.43978	-1.21058
160443606	chr2:160443606:C:T	1.40439e-07	-2.12258e-10	-0.678198	9.24546e-08	-2.12258e-10	-0.631581	4.62432e-06	-2.12258e-10	-0.675274
160444156	chr2:160444156:A:G	1.68445e-08	-1.73246	-1.06649	1.70682e-08	-1.22184	-1.09924	5.45052e-07	-1.73589	-1.07759
160444567	chr2:160444567:C:T	1.45413e-08	-1.6515	-1.29448	7.58591e-09	-1.84914	-1.28287	3.83335e-07	-1.87453	-1.29092
160444742	chr2:160444742:C:T	8.1809e-08	-2.12258e-10	-1.21858	5.23236e-08	-2.12258e-10	-1.20085	2.70816e-06	-2.12258e-10	-1.21033
160444820	chr2:160444820:T:TATGC	1.68189e-07	-2.12258e-10	-0.497881	1.10491e-07	-2.12258e-10	-0.45336	5.67504e-06	-2.12258e-10	-0.470526
160445026	chr2:160445026:T:C	7.61575e-08	-2.12258e-10	-1.29017	4.76855e-08	-2.12258e-10	-1.29367	2.49694e-06	-2.12258e-10	-1.29154
160445450	chr2:160445450:C:T	8.34046e-08	-2.12258e-10	-1.19927	5.32899e-08	-2.12258e-10	-1.18255	2.82661e-06	-2.12258e-10	-1.16753
160445658	chr2:160445658:A:G	1.44912e-08	-1.65385	-1.29559	7.5688e-09	-1.84869	-1.28558	3.82496e-07	-1.87501	-1.29263
160446028	chr2:160446028:T:A	3.57002e-08	-1.327	-0.720818	3.24219e-08	-0.849755	-0.829708	9.71913e-07	-1.45935	-0.775746
160446892	chr2:160446892:G:A	7.87982e-08	-2.12258e-10	-1.25608	4.87171e-08	-2.12258e-10	-1.27227	2.53062e-06	-2.12258e-10	-1.27814
160447362	chr2:160447362:C:T	8.0131e-08	-2.12258e-10	-1.23931	5.11256e-08	-2.12258e-10	-1.22401	2.6495e-06	-2.12258e-10	-1.23223
160447477	chr2:160447477:T:C	1.39829e-08	-1.76194	-1.2232	9.93822e-09	-1.64801	-1.2139	6.38992e-07	-1.43206	-1.22241
160448152	chr2:160448152:T:C	7.57285e-08	-2.12258e-10	-1.29582	4.76004e-08	-2.12258e-10	-1.29546	2.4856e-06	-2.12258e-10	-1.29609
160448507	chr2:160448507:G:A	6.12614e-08	-1.71196	0.20414	8.68352e-08	-0.8369	0.142614	3.42766e-06	-1.137	0.16227
160448910	chr2:160448910:C:A	7.13742e-07	-2.12258e-10	0.947549	4.25909e-07	-2.12258e-10	0.895927	2.35269e-05	-2.12258e-10	0.95154
160448986	chr2:160448986:A:G	1.50545e-08	-1.71604	-1.19525	1.70275e-08	-1.10891	-1.21456	5.09697e-07	-1.67995	-1.20059
160449188	chr2:160449188:G:A	9.26433e-08	-2.12258e-10	-1.09422	5.99751e-08	-2.12258e-10	-1.06437	3.09773e-06	-2.12258e-10	-1.07593
160449479	chr2:160449479:T:A	2.62719e-07	-1.86264	1.81075	2.32546e-07	-1.29057	1.58136	1.36429e-05	-1.49544	1.90206
160449577	chr2:160449577:G:A	1.00782e-07	-2.12258e-10	-1.01001	5.95758e-08	-2.12258e-10	-1.07105	3.24027e-06	-2.12258e-10	-1.03095
160449999	chr2:160449999:C:T	5.98009e-08	-1.72142	0.189472	8.73326e-08	-0.875071	0.186497	3.54932e-06	-1.17323	0.233378
160450099	chr2:160450099:A:G	1.58809e-08	-1.70007	-1.15778	1.82593e-08	-1.07335	-1.18027	5.38684e-07	-1.66149	-1.16374
160450397	chr2:160450397:G:A	1.37693e-08	-1.74172	-1.25881	7.88209e-09	-1.87661	-1.21709	4.12353e-07	-1.84316	-1.24932
160450445	chr2:160450445:C:G	1.36174e-08	-1.74928	-1.26234	7.83348e-09	-1.87769	-1.2222	4.12546e-07	-1.83877	-1.25325
160450752	chr2:160450752:A:C	8.53659e-08	-2.12258e-10	-1.17603	5.38113e-08	-2.12258e-10	-1.17281	2.83548e-06	-2.12258e-10	-1.16439
160450951	chr2:160450951:T:G	8.0272e-08	-2.12258e-10	-1.23755	4.9052e-08	-2.12258e-10	-1.26542	2.60479e-06	-2.12258e-10	-1.24925
160451665	chr2:160451665:G:A	2.78051e-07	-2.12258e-10	0.00483323	2.0761e-07	-2.12258e-10	0.177365	1.1178e-05	-2.12258e-10	0.207342
160451790	chr2:160451790:G:T	8.00206e-08	-2.12258e-10	-1.24069	5.08011e-08	-2.12258e-10	-1.23038	2.64548e-06	-2.12258e-10	-1.23375
160452039	chr2:160452039:T:G	1.12189e-07	-2.12258e-10	-0.902785	7.13381e-08	-2.12258e-10	-0.890867	3.62418e-06	-2.12258e-10	-0.918975
160452468	chr2:160452468:A:G	9.2297e-08	-2.12258e-10	-1.09796	5.51571e-08	-2.12258e-10	-1.14811	2.98283e-06	-2.12258e-10	-1.11373
160452513	chr2:160452513:TTTG:T	2.50211e-07	-2.12258e-10	-0.100668	1.72086e-07	-2.12258e-10	-0.0103048	9.3072e-06	-2.12258e-10	0.0241847
160452677	chr2:160452677:C:T	3.45438e-08	-1.76007	-0.320673	4.59165e-08	-0.96125	-0.370225	1.83976e-06	-1.24009	-0.356881
160453356	chr2:160453356:G:C	1.68405e-08	-1.63804	-1.16115	9.30879e-09	-1.73472	-1.19262	4.78735e-07	-1.76142	-1.18179
160454121	chr2:160454121:A:C	8.32126e-08	-1.20157	-3.10475e-10	5.95324e-08	-1.07178	-3.10475e-10	3.59453e-06	-0.927191	-3.10475e-10
160454194	chr2:160454194:C:T	1.65595e-08	-1.77953	-1.03648	1.44119e-08	-1.36961	-1.12064	7.25207e-07	-1.42467	-1.10323
160454471	chr2:160454471:G:A	3.21367e-08	-1.34561	-0.807365	2.90019e-08	-0.883467	-0.907471	8.74479e-07	-1.48321	-0.857518
160455181	chr2:160455181:C:A	1.48447e-08	-1.63179	-1.29353	7.67163e-09	-1.84005	-1.28072	3.82699e-07	-1.87761	-1.2895
160455325	chr2:160455325:G:A	2.49099e-08	-1.70137	-0.706332	1.8173e-08	-1.56104	-0.697319	1.22794e-06	-1.3116	-0.689666
160455329	chr2:160455329:A:C	1.10122e-07	-2.12258e-10	-0.921383	6.99885e-08	-2.12258e-10	-0.909967	3.55829e-06	-2.12258e-10	-0.937322
160455864	chr2:160455864:T:C	2.84899e-08	-1.34892	-0.924502	2.60421e-08	-0.887735	-1.01085	7.80325e-07	-1.48637	-0.968278
160456983	chr2:160456983:A:G	1.57521e-07	0.704731	-1.26815	2.26569e-07	1.54806	-1.28331	2.88662e-05	2.375	-1.21893
160457385	chr2:160457385:C:T	2.3012e-08	-1.68094	-0.806017	1.68659e-08	-1.5331	-0.799904	1.15307e-06	-1.2745	-0.789679
160457583	chr2:160457583:A:C	1.1224e-07	-2.12258e-10	-0.902328	7.13617e-08	-2.12258e-10	-0.890537	3.62553e-06	-2.12258e-10	-0.918602
160457818	chr2:160457818:C:T	7.72667e-08	-2.12258e-10	-1.27571	4.89387e-08	-2.12258e-10	-1.26773	2.54701e-06	-2.12258e-10	-1.27168
160458232	chr2:160458232:G:A	1.5474e-08	-1.71507	-1.16874	1.73187e-08	-1.11614	-1.19037	5.20611e-07	-1.68464	-1.17472
160458518	chr2:160458518:C:T	1.58969e-08	-1.72712	-1.12973	9.32746e-09	-1.87412	-1.05121	4.70297e-07	-1.84992	-1.11107
160458865	chr2:160458865:A:G	5.77924e-08	-1.72934	0.163224	8.25551e-08	-0.904516	0.159684	3.3683e-06	-1.19893	0.206732
160459484	chr2:160459484:A:G	7.82348e-08	-2.12258e-10	-1.26326	4.83207e-08	-2.12258e-10	-1.28044	2.51199e-06	-2.12258e-10	-1.28553
160459493	chr2:160459493:CAT:C	9.60536e-08	-1.05807	-3.10475e-10	6.99425e-08	-0.910625	-3.10475e-10	4.25366e-06	-0.758823	-3.10475e-10
160460907	chr2:160460907:T:A	1.49976e-06	1.69009	-3.10475e-10	2.64032e-07	0.417773	-3.10475e-10	1.53292e-05	0.523154	-3.10475e-10
160460949	chr2:160460949:A:C	1.61218e-08	-1.70869	-1.13411	1.80566e-08	-1.10615	-1.15863	5.43169e-07	-1.67601	-1.14093
160461134	chr2:160461134:C:T	8.12649e-08	-2.12258e-10	-1.22526	4.95057e-08	-2.12258e-10	-1.25621	2.63394e-06	-2.12258e-10	-1.23812
160461493	chr2:160461493:A:G	3.28926e-08	-1.74827	-0.381451	4.41868e-08	-0.941612	-0.42826	1.76124e-06	-1.22505	-0.415532
160462027	chr2:160462027:T:C	5.54294e-08	-1.60786	-3.10475e-10	2.73412e-08	-1.8499	-3.10475e-10	1.48624e-06	-1.81035	-3.10475e-10
160462029	chr2:160462029:A:AGTTATT	1.22353e-07	-2.12258e-10	-0.81606	8.21754e-08	-2.12258e-10	-0.749442	4.07476e-06	-2.12258e-10	-0.801791
160462032	chr2:160462032:A:AG	1.24759e-07	-2.12258e-10	-0.796588	8.39016e-08	-2.12258e-10	-0.728654	4.15624e-06	-2.12258e-10	-0.781993
160462478	chr2:160462478:C:G	8.2421e-08	-2.12258e-10	-1.21113	5.00458e-08	-2.12258e-10	-1.24536	2.66831e-06	-2.12258e-10	-1.22516
160462616	chr2:160462616:T:C	9.38595e-08	-1.08117	-3.10475e-10	6.8128e-08	-0.936911	-3.10475e-10	4.14963e-06	-0.783585	-3.10475e-10
160462793	chr2:160462793:T:C	3.52918e-08	-1.79115	-0.268175	2.55696e-08	-1.53263	-0.384261	1.89799e-06	-1.26615	-0.299655
160462872	chr2:160462872:A:AGGC	4.90878e-08	-1.65105	-0.0783124	7.56084e-08	-0.736149	-0.0965815	3.08675e-06	-1.05745	-0.0220338
160462916	chr2:160462916:TTAGA:T	7.80334e-08	-2.12258e-10	-1.26584	4.95574e-08	-2.12258e-10	-1.25517	2.56876e-06	-2.12258e-10	-1.26318
160463260	chr2:160463260:A:G	7.57891e-08	-2.12258e-10	-1.29502	4.75297e-08	-2.12258e-10	-1.29694	2.48581e-06	-2.12258e-10	-1.296
160463502	chr2:160463502:G:A	2.58244e-08	-1.20594	-1.16571	1.80349e-08	-1.06954	-1.19644	1.09648e-06	-0.926739	-1.18776
160463506	chr2:160463506:G:A	9.2328e-08	-2.12258e-10	-1.09763	5.57295e-08	-2.12258e-10	-1.13779	2.9673e-06	-2.12258e-10	-1.11895
160464331	chr2:160464331:G:C	3.5635e-08	-1.21339	-0.836254	3.31864e-08	-0.722636	-0.933523	9.42687e-07	-1.38005	-0.885579
160464628	chr2:160464628:T:C	9.69374e-08	-1.04891	-3.10475e-10	9.87655e-08	-0.565549	-3.10475e-10	5.83106e-06	-0.443405	-3.10475e-10
160464948	chr2:160464948:A:C	6.72e-08	-1.4153	-3.10475e-10	3.42135e-08	-1.62568	-3.10475e-10	1.72386e-06	-1.66204	-3.10475e-10
160465483	chr2:160465483:T:A	7.43344e-08	-1.82448	0.510086	4.2592e-08	-1.83169	0.425059	2.48416e-06	-1.84843	0.551756
160465782	chr2:160465782:A:G	8.9136e-08	-2.12258e-10	-1.13281	5.40243e-08	-2.12258e-10	-1.16886	2.87212e-06	-2.12258e-10	-1.15155
160466651	chr2:160466651:G:A	8.41466e-08	-2.12258e-10	-1.19041	5.21728e-08	-2.12258e-10	-1.20374	2.74204e-06	-2.12258e-10	-1.1979
160467208	chr2:160467208:A:C	5.45365e-08	-1.6241	-3.10475e-10	3.13145e-08	-1.71422	-3.10475e-10	1.7419e-06	-1.65163	-3.10475e-10
160467644	chr2:160467644:G:T	3.78514e-08	-1.74915	-0.24015	6.49255e-08	-0.739442	-0.245615	2.762e-06	-0.986196	-0.204454
160467743	chr2:160467743:T:C	4.26276e-08	-1.87047	-3.10475e-10	4.3062e-08	-1.39566	-3.10475e-10	1.43638e-06	-1.84448	-3.10475e-10
160467866	chr2:160467866:G:A	1.444e-08	-1.66458	-1.28839	7.66092e-09	-1.85125	-1.27092	3.86926e-07	-1.8737	-1.28242
160467978	chr2:160467978:G:A	8.10852e-08	-2.12258e-10	-1.22747	4.94202e-08	-2.12258e-10	-1.25794	2.62873e-06	-2.12258e-10	-1.2401
160468174	chr2:160468174:T:C	7.95841e-08	-2.12258e-10	-1.24616	5.13717e-08	-2.12258e-10	-1.21921	2.64468e-06	-2.12258e-10	-1.23405
160468383	chr2:160468383:C:A	1.28928e-07	-2.12258e-10	-0.76372	8.68788e-08	-2.12258e-10	-0.693784	4.29804e-06	-2.12258e-10	-0.748445
160468655	chr2:160468655:AG:A	2.50875e-07	-1.6702	1.57218	3.61525e-07	-0.704419	1.43645	1.49304e-05	-1.26335	1.76015
160468775	chr2:160468775:T:A	3.73923e-08	-1.69955	-0.301961	7.04073e-08	-0.59793	-0.30607	2.94128e-06	-0.86051	-0.267249
160468903	chr2:160468903:G:A	1.15093e-06	1.42535	-3.10475e-10	2.40107e-07	0.322785	-3.10475e-10	1.53911e-05	0.527186	-3.10475e-10
160468964	chr2:160468964:A:T	1.58498e-08	-1.6757	-1.18412	1.84978e-08	-1.03626	-1.20439	5.33985e-07	-1.64436	-1.18963
160469759	chr2:160469759:A:G	3.2093e-08	-1.19011	-0.964229	4.06496e-08	-0.405778	-1.04753	1.08767e-06	-1.11537	-1.0072
160469849	chr2:160469849:G:A	8.90304e-08	-1.13399	-3.10475e-10	6.42485e-08	-0.99554	-3.10475e-10	3.89689e-06	-0.846426	-3.10475e-10
160470207	chr2:160470207:T:C	6.8714e-08	-1.87409	0.481075	7.09169e-08	-1.21048	0.313688	3.9555e-06	-1.37225	0.540753
160471136	chr2:160471136:T:C	7.89456e-08	-2.12258e-10	-1.25421	4.86386e-08	-2.12258e-10	-1.27388	2.52599e-06	-2.12258e-10	-1.27997
160471555	chr2:160471555:A:G	1.58835e-08	-1.583	-1.27469	8.0646e-09	-1.82193	-1.24888	3.91358e-07	-1.87968	-1.26506
160471586	chr2:160471586:T:C	8.30792e-08	-2.12258e-10	-1.20318	5.19876e-08	-2.12258e-10	-1.20729	2.69811e-06	-2.12258e-10	-1.21405
160471749	chr2:160471749:T:C	1.71899e-08	-1.82329	-0.95536	9.60948e-09	-1.8629	-1.03265	5.33164e-07	-1.8497	-0.985828
160472854	chr2:160472854:C:T	1.32276e-08	-1.87589	-1.16477	9.66453e-09	-1.73662	-1.15322	6.20151e-07	-1.51135	-1.17305
160472982	chr2:160472982:A:T	7.10484e-08	-1.84385	0.484238	4.07456e-08	-1.84927	0.398317	2.37551e-06	-1.86325	0.521861
160473133	chr2:160473133:C:T	1.32864e-08	-1.87265	-1.16358	9.78513e-09	-1.72548	-1.15196	6.30754e-07	-1.49555	-1.17189
160473468	chr2:160473468:T:C	2.68959e-06	-2.12258e-10	2.27417	1.8741e-06	-2.12258e-10	2.37758	9.41209e-05	-2.12258e-10	2.33798
160474200	chr2:160474200:C:T	7.83581e-08	-2.12258e-10	-1.26168	4.9855e-08	-2.12258e-10	-1.24918	2.5866e-06	-2.12258e-10	-1.25626
160474429	chr2:160474429:T:C	1.58687e-08	-1.67631	-1.18232	1.86416e-08	-1.02977	-1.20313	5.37805e-07	-1.63763	-1.18923
160474570	chr2:160474570:C:T	1.32977e-08	-1.8744	-1.16098	9.69872e-09	-1.73669	-1.14961	6.19219e-07	-1.5162	-1.1697
160475000	chr2:160475000:T:G	7.95616e-08	-2.12258e-10	-1.24644	4.89217e-08	-2.12258e-10	-1.26808	2.53873e-06	-2.12258e-10	-1.27494
160476165	chr2:160476165:C:A	7.98089e-07	-2.12258e-10	1.05925	4.46677e-07	-2.12258e-10	0.943537	2.50442e-05	-2.12258e-10	1.01404
160476191	chr2:160476191:G:T	2.11956e-08	-1.84405	-0.725131	1.20018e-08	-1.84721	-0.826037	6.79226e-07	-1.82904	-0.764364
160476703	chr2:160476703:C:T	4.76165e-08	-1.70845	-0.0513464	8.79555e-08	-0.622541	-0.0589269	3.70036e-06	-0.882266	-0.0159081
160476831	chr2:160476831:G:C	3.32409e-07	-2.12258e-10	0.183394	2.15034e-07	-2.12258e-10	0.212497	1.0925e-05	-2.12258e-10	0.184449
160476847	chr2:160476847:C:A	7.89885e-08	-2.12258e-10	-1.25367	4.86597e-08	-2.12258e-10	-1.27345	2.52692e-06	-2.12258e-10	-1.2796
160477218	chr2:160477218:A:G	4.23766e-08	-1.87638	-3.10475e-10	2.65387e-08	-1.87969	-3.10475e-10	1.39781e-06	-1.8717	-3.10475e-10
160478044	chr2:160478044:T:C	4.3086e-08	-1.85977	-3.10475e-10	2.68527e-08	-1.86793	-3.10475e-10	1.39538e-06	-1.87344	-3.10475e-10
160478166	chr2:160478166:T:C	2.45483e-08	-1.64015	-0.782178	1.46017e-08	-1.69808	-0.779075	9.03204e-07	-1.53991	-0.768498
160478278	chr2:160478278:G:A	1.78297e-08	-1.77241	-0.969701	1.54362e-08	-1.35643	-1.06515	7.83447e-07	-1.40559	-1.04507
160478369	chr2:160478369:C:T	1.25233e-07	0.19016	-0.982953	1.44625e-07	0.788651	-0.972805	1.51742e-05	1.46057	-0.94758
160478522	chr2:160478522:T:A	3.56575e-08	-1.25214	-0.79687	2.79192e-08	-1.029	-0.799981	1.95444e-06	-0.771529	-0.76497
160479063	chr2:160479063:T:C	9.45015e-08	-1.07436	-3.10475e-10	6.86737e-08	-0.928932	-3.10475e-10	4.18076e-06	-0.776109	-3.10475e-10
160479768	chr2:160479768:A:C	8.6934e-08	-2.12258e-10	-1.15782	5.28596e-08	-2.12258e-10	-1.19066	2.80562e-06	-2.12258e-10	-1.17498
160479944	chr2:160479944:A:C	1.81374e-07	0.838432	-1.26084	3.0882e-07	1.85264	-1.27818	2.62198e-05	2.27547	-1.21556
160480195	chr2:160480195:A:C	2.70025e-08	-1.73471	-0.592331	4.67697e-08	-0.678131	-0.63493	1.92971e-06	-0.925855	-0.623379
160480577	chr2:160480577:T:C	1.32317e-06	-2.12258e-10	1.56481	7.1121e-07	-2.12258e-10	1.40867	3.99545e-05	-2.12258e-10	1.48114
160480909	chr2:160480909:T:A	7.52636e-08	-1.30198	-3.10475e-10	7.62971e-08	-0.823663	-3.10475e-10	5.00121e-06	-0.596923	-3.10475e-10
160481108	chr2:160481108:CAGA:C	9.52714e-08	-2.12258e-10	-1.06624	5.72868e-08	-2.12258e-10	-1.11023	3.05602e-06	-2.12258e-10	-1.08949
160481113	chr2:160481113:G:A	1.23513e-08	-1.81327	-1.29594	1.07288e-08	-1.49081	-1.29455	7.92459e-07	-1.14291	-1.29631
160481238	chr2:160481238:C:T	9.08454e-08	-1.11381	-3.10475e-10	6.57039e-08	-0.97314	-3.10475e-10	3.98918e-06	-0.823017	-3.10475e-10
160481497	chr2:160481497:G:A	2.26849e-07	-2.12258e-10	-0.198687	1.55077e-07	-2.12258e-10	-0.114378	8.37844e-06	-2.12258e-10	-0.0809412
160481622	chr2:160481622:T:G	2.72444e-07	-0.0155383	-3.10475e-10	1.00707e-07	-0.546087	-3.10475e-10	6.78784e-06	-0.291471	-3.10475e-10
160481833	chr2:160481833:C:T	2.00928e-08	-1.84499	-0.77762	1.15154e-08	-1.84323	-0.871384	6.50854e-07	-1.82524	-0.810829
160481855	chr2:160481855:T:G	8.22459e-08	-2.12258e-10	-1.21326	5.04721e-08	-2.12258e-10	-1.23688	2.61274e-06	-2.12258e-10	-1.24621
160482514	chr2:160482514:A:G	4.34815e-08	-1.85064	-3.10475e-10	2.66423e-08	-1.8758	-3.10475e-10	1.39415e-06	-1.87432	-3.10475e-10
160483453	chr2:160483453:T:C	2.27659e-08	-1.28775	-1.20996	3.02287e-08	-0.507656	-1.24185	4.15095e-06	0.423373	-1.20664
160483601	chr2:160483601:T:A	1.78142e-08	-1.62779	-1.11519	1.86525e-08	-1.12775	-1.10457	1.54672e-06	-0.645937	-1.12453
160483653	chr2:160483653:T:C	1.07572e-07	-0.944816	-3.10475e-10	1.31556e-07	-0.278862	-3.10475e-10	7.30038e-06	-0.218677	-3.10475e-10
160483759	chr2:160483759:A:G	1.77814e-08	-1.62483	-1.11998	1.86714e-08	-1.12163	-1.10967	1.55018e-06	-0.638821	-1.12941
160484008	chr2:160484008:T:C	9.98409e-08	-2.12258e-10	-1.01939	6.34274e-08	-2.12258e-10	-1.0084	3.23429e-06	-2.12258e-10	-1.03279
160484452	chr2:160484452:G:A	2.14403e-08	-1.53172	-1.02598	2.3925e-08	-0.969508	-1.01387	2.05305e-06	-0.449209	-1.03807
160484587	chr2:160484587:T:C	4.2563e-08	-1.87199	-3.10475e-10	2.86119e-08	-1.80447	-3.10475e-10	1.59073e-06	-1.74241	-3.10475e-10
160484853	chr2:160484853:A:T	1.70082e-08	-1.85753	-0.931743	1.19325e-08	-1.85579	-0.823249	6.59699e-07	-1.71759	-0.904984
160485681	chr2:160485681:A:C	4.2244e-08	-1.87951	-3.10475e-10	2.81742e-08	-1.81989	-3.10475e-10	1.41005e-06	-1.86298	-3.10475e-10
160485740	chr2:160485740:A:G	1.04585e-07	-2.12258e-10	-0.972968	6.25671e-08	-2.12258e-10	-1.02206	3.35111e-06	-2.12258e-10	-0.997311
160486136	chr2:160486136:A:G	1.03782e-07	-2.12258e-10	-0.980677	6.21272e-08	-2.12258e-10	-1.02911	3.32644e-06	-2.12258e-10	-1.0047
160486209	chr2:160486209:A:G	8.29383e-08	-2.12258e-10	-1.20488	5.04461e-08	-2.12258e-10	-1.23739	2.60635e-06	-2.12258e-10	-1.24865
160486466	chr2:160486466:A:T	7.02051e-08	-1.37155	-3.10475e-10	8.42573e-08	-0.724423	-3.10475e-10	4.50347e-06	-0.701756	-3.10475e-10
160487551	chr2:160487551:C:G	1.26131e-08	-1.87151	-1.21673	8.17352e-09	-1.83479	-1.22261	4.36822e-07	-1.83474	-1.20009
160487592	chr2:160487592:T:G	1.11596e-07	-2.12258e-10	-0.908084	6.95297e-08	-2.12258e-10	-0.916545	3.73121e-06	-2.12258e-10	-0.889871
160489868	chr2:160489868:T:C	2.96901e-08	-0.939804	-1.29235	2.51842e-08	-0.646029	-1.28605	1.60142e-06	-0.456851	-1.27886
160489936	chr2:160489936:A:G	1.49669e-08	-1.79386	-1.12327	9.34421e-09	-1.8432	-1.08034	4.70119e-07	-1.8757	-1.08567
160490359	chr2:160490359:T:C	1.52998e-08	-1.80637	-1.08876	9.80251e-09	-1.83355	-1.04211	4.89933e-07	-1.87215	-1.04794
160490794	chr2:160490794:T:C	6.852e-08	-1.39585	-3.10475e-10	7.20873e-08	-0.88042	-3.10475e-10	4.28178e-06	-0.752234	-3.10475e-10
160490843	chr2:160490843:G:C	8.1846e-08	-2.12258e-10	-1.21813	5.07965e-08	-2.12258e-10	-1.23047	2.68067e-06	-2.12258e-10	-1.22054
160491217	chr2:160491217:A:G	3.09461e-06	-2.12258e-10	2.41445	2.16123e-06	-2.12258e-10	2.52013	0.00010844	-2.12258e-10	2.47959
160491406	chr2:160491406:G:T	6.88897e-08	-1.39047	-3.10475e-10	8.68203e-08	-0.694458	-3.10475e-10	4.37527e-06	-0.730635	-3.10475e-10
160492111	chr2:160492111:C:A	1.49671e-08	-1.80791	-1.1092	9.56864e-09	-1.83314	-1.06666	4.78216e-07	-1.87167	-1.07262
160492509	chr2:160492509:T:C	4.56861e-08	-1.80118	-3.10475e-10	2.87229e-08	-1.8006	-3.10475e-10	1.47897e-06	-1.81526	-3.10475e-10
160492918	chr2:160492918:G:C	2.3606e-07	-2.12258e-10	-0.158884	1.55812e-07	-2.12258e-10	-0.109645	7.90557e-06	-2.12258e-10	-0.139036
160493010	chr2:160493010:T:TC	3.658e-07	1.57444	-1.29532	5.70142e-07	2.48468	-1.2971	4.48131e-05	2.87386	-1.27797
160494127	chr2:160494127:G:A	4.8032e-08	-1.75111	-3.10475e-10	3.9844e-08	-1.47333	-3.10475e-10	2.7702e-06	-1.18768	-3.10475e-10
160494201	chr2:160494201:G:T	7.78434e-08	-2.12258e-10	-1.26827	4.87139e-08	-2.12258e-10	-1.27233	2.5666e-06	-2.12258e-10	-1.26402
160494265	chr2:160494265:C:T	1.50448e-08	-1.8237	-1.08824	9.96388e-09	-1.81781	-1.04153	4.93909e-07	-1.86493	-1.04708
160495374	chr2:160495374:G:A	1.31252e-07	-0.745851	-3.10475e-10	1.00239e-07	-0.550736	-3.10475e-10	4.82538e-06	-0.632713	-3.10475e-10
160495709	chr2:160495709:T:C	5.85981e-08	-1.55227	-3.10475e-10	5.20427e-08	-1.20623	-3.10475e-10	2.70446e-06	-1.2117	-3.10475e-10
160495954	chr2:160495954:C:T	1.14339e-07	-2.12258e-10	-0.883807	7.58545e-08	-2.12258e-10	-0.829481	3.88052e-06	-2.12258e-10	-0.850634
160496574	chr2:160496574:G:C	3.00573e-08	-0.928966	-1.2909	2.5668e-08	-0.62846	-1.28459	1.63511e-06	-0.438228	-1.27666
160496856	chr2:160496856:T:C	9.88579e-08	-1.02929	-3.10475e-10	1.19155e-07	-0.377871	-3.10475e-10	3.37308e-06	-0.990777	-3.10475e-10
160496883	chr2:160496883:A:G	1.24841e-08	-1.86755	-1.23097	1.17817e-08	-1.46899	-1.22276	5.43576e-07	-1.58394	-1.23225
160497025	chr2:160497025:T:G	2.76594e-06	-2.12258e-10	2.30217	1.49325e-06	-2.12258e-10	2.15041	8.40127e-05	-2.12258e-10	2.22436
160497155	chr2:160497155:T:C	8.63831e-08	-1.16418	-3.10475e-10	6.23896e-08	-1.0249	-3.10475e-10	3.76692e-06	-0.880345	-3.10475e-10
160497857	chr2:160497857:T:C	1.37306e-07	0.596114	-1.29687	1.72293e-07	1.28678	-1.29589	1.83772e-05	1.98665	-1.28214
160498277	chr2:160498277:A:G	1.53284e-07	-2.12258e-10	-0.590678	1.03274e-07	-2.12258e-10	-0.520913	5.55824e-06	-2.12258e-10	-0.491321
160498483	chr2:160498483:G:A	7.60343e-08	-2.12258e-10	-1.29179	4.75221e-08	-2.12258e-10	-1.2971	2.4884e-06	-2.12258e-10	-1.29496
160498521	chr2:160498521:TGA:T	7.5895e-08	-2.12258e-10	-1.29362	4.75234e-08	-2.12258e-10	-1.29708	2.48575e-06	-2.12258e-10	-1.29603
160498533	chr2:160498533:T:C	4.87108e-08	-1.73707	-3.10475e-10	4.25672e-08	-1.40721	-3.10475e-10	2.27019e-06	-1.38674	-3.10475e-10
160498702	chr2:160498702:G:A	9.76073e-08	-1.04202	-3.10475e-10	7.15047e-08	-0.888535	-3.10475e-10	4.38414e-06	-0.728609	-3.10475e-10
160498761	chr2:160498761:T:C	1.88409e-08	-1.85945	-0.827494	1.26297e-08	-1.87957	-0.742685	6.59178e-07	-1.81517	-0.808191
160499621	chr2:160499621:T:C	5.35253e-08	-1.15104	-0.491783	1.13295e-07	0.101308	-0.529608	5.00614e-06	-0.0911194	-0.50482
160499784	chr2:160499784:T:C	5.365e-08	-0.814743	-0.825748	3.88996e-08	-0.624536	-0.872778	2.45237e-06	-0.433418	-0.876132
160500069	chr2:160500069:C:A	4.49267e-08	-1.81794	-3.10475e-10	2.70807e-08	-1.85948	-3.10475e-10	1.39707e-06	-1.87223	-3.10475e-10
160500155	chr2:160500155:G:A	1.12883e-07	-2.12258e-10	-0.896618	6.93438e-08	-2.12258e-10	-0.919221	3.56294e-06	-2.12258e-10	-0.936016
160500216	chr2:160500216:A:G	1.08043e-07	-2.12258e-10	-0.940443	6.63343e-08	-2.12258e-10	-0.963591	3.40315e-06	-2.12258e-10	-0.981901
160500395	chr2:160500395:A:G	1.02811e-07	-2.12258e-10	-0.990077	6.43369e-08	-2.12258e-10	-0.994165	3.40605e-06	-2.12258e-10	-0.981051
160500428	chr2:160500428:A:T	1.13617e-07	-0.890138	-3.10475e-10	8.44409e-08	-0.722246	-3.10475e-10	5.28275e-06	-0.542157	-3.10475e-10
160500460	chr2:160500460:G:C	1.53326e-08	-1.61951	-1.27348	1.23118e-08	-1.36818	-1.27956	1.50968e-06	-0.518716	-1.27599
160500646	chr2:160500646:G:A	8.76421e-08	-2.12258e-10	-1.14971	5.3154e-08	-2.12258e-10	-1.1851	2.82231e-06	-2.12258e-10	-1.16905
160500968	chr2:160500968:G:A	8.76125e-08	-2.12258e-10	-1.15005	5.31388e-08	-2.12258e-10	-1.18539	2.82144e-06	-2.12258e-10	-1.16936
160501346	chr2:160501346:T:C	4.36917e-08	-1.22101	-0.624807	6.41905e-08	-0.375316	-0.621127	7.48939e-07	-1.81966	-0.676037
160501410	chr2:160501410:A:C	2.00026e-08	-1.67502	-0.952096	2.70911e-08	-0.900864	-0.95823	1.18233e-06	-1.10048	-0.938636
160501651	chr2:160501651:C:A	8.23246e-08	-2.12258e-10	-1.2123	5.08376e-08	-2.12258e-10	-1.22966	2.68379e-06	-2.12258e-10	-1.21937
160501863	chr2:160501863:TC:T	2.26262e-08	-1.56637	-0.937496	1.29888e-08	-1.70856	-0.885653	7.95778e-07	-1.54073	-0.894308
160502002	chr2:160502002:C:T	9.30355e-08	0.207147	-1.29714	1.13273e-07	0.865814	-1.29431	1.31223e-05	1.6532	-1.2855
160502377	chr2:160502377:G:A	3.28665e-06	-2.12258e-10	2.47465	2.27728e-06	-2.12258e-10	2.57244	0.000113375	-2.12258e-10	2.5241
160502587	chr2:160502587:G:A	1.75202e-08	-1.73791	-1.02171	9.85191e-09	-1.85659	-1.01404	5.17379e-07	-1.84567	-1.01991
160502618	chr2:160502618:G:T	1.21703e-08	-1.82926	-1.29472	7.30634e-09	-1.87774	-1.29181	4.1363e-07	-1.79524	-1.29415
160502753	chr2:160502753:G:A	1.14636e-07	0.415386	-1.29659	1.43282e-07	1.10275	-1.29624	1.73566e-05	1.92764	-1.28027
160502907	chr2:160502907:CTA:C	1.04238e-07	-2.12258e-10	-0.976292	6.52247e-08	-2.12258e-10	-0.980461	3.45404e-06	-2.12258e-10	-0.96706
160503022	chr2:160503022:T:G	1.11978e-07	-2.12258e-10	-0.904671	6.8803e-08	-2.12258e-10	-0.92705	3.53577e-06	-2.12258e-10	-0.943671
160503157	chr2:160503157:G:T	1.46367e-08	-1.73214	-1.2073	1.35687e-08	-1.37706	-1.17347	1.31988e-06	-0.744823	-1.18424
160503275	chr2:160503275:C:T	1.23041e-07	0.486646	-1.2971	1.55428e-07	1.1828	-1.29492	1.89261e-05	2.01831	-1.28437
160503279	chr2:160503279:A:G	1.10183e-07	0.376268	-1.2971	1.3703e-07	1.0568	-1.2949	1.64251e-05	1.87662	-1.28442
160503343	chr2:160503343:G:A	1.15208e-07	-0.876235	-3.10475e-10	8.56181e-08	-0.708402	-3.10475e-10	5.35312e-06	-0.528925	-3.10475e-10
160503594	chr2:160503594:T:C	1.75974e-08	-1.75388	-1.00135	9.99947e-09	-1.86297	-0.9928	5.33081e-07	-1.83659	-0.999095
160503598	chr2:160503598:TG:T	1.83761e-08	-1.74625	-0.965673	1.03972e-08	-1.86005	-0.956708	5.50067e-07	-1.84089	-0.963432
160503765	chr2:160503765:C:T	1.04434e-07	0.322694	-1.29711	1.28968e-07	0.996108	-1.29484	1.5339e-05	1.80836	-1.28456
160503912	chr2:160503912:CTTT:C	1.21187e-08	-1.83458	-1.29365	7.31049e-09	-1.87867	-1.29032	4.17165e-07	-1.78789	-1.29299
160503925	chr2:160503925:G:A	1.1046e-07	0.378797	-1.29712	1.37513e-07	1.06014	-1.29472	1.64781e-05	1.88027	-1.28484
160504075	chr2:160504075:C:A	4.18609e-07	-2.12258e-10	0.413966	2.71768e-07	-2.12258e-10	0.446652	1.38268e-05	-2.12258e-10	0.420002
160504441	chr2:160504441:G:A	2.48757e-08	-1.58247	-0.826617	1.4453e-08	-1.7196	-0.767795	8.78773e-07	-1.55632	-0.779512
160504559	chr2:160504559:C:T	1.34289e-07	-2.12258e-10	-0.722978	8.39225e-08	-2.12258e-10	-0.728404	4.45007e-06	-2.12258e-10	-0.713684
160504769	chr2:160504769:T:C	8.50098e-08	-2.12258e-10	-1.18021	5.17868e-08	-2.12258e-10	-1.21116	2.74459e-06	-2.12258e-10	-1.19697
160504900	chr2:160504900:GT:TT	1.20676e-08	-1.84109	-1.29137	7.32745e-09	-1.87943	-1.28724	4.22274e-07	-1.77817	-1.29053
160504938	chr2:160504938:A:G	1.07947e-07	-2.12258e-10	-0.941333	6.92433e-08	-2.12258e-10	-0.920671	3.58441e-06	-2.12258e-10	-0.930009
160505044	chr2:160505044:T:C	1.20342e-07	-2.12258e-10	-0.832634	7.37503e-08	-2.12258e-10	-0.857612	3.93642e-06	-2.12258e-10	-0.836331
160505933	chr2:160505933:A:T	2.01522e-08	-1.67193	-0.947732	2.7417e-08	-0.893335	-0.9538	1.1952e-06	-1.09422	-0.934072
160506037	chr2:160506037:C:T	8.51276e-08	-2.12258e-10	-1.17882	5.18483e-08	-2.12258e-10	-1.20998	2.7481e-06	-2.12258e-10	-1.19569
160506319	chr2:160506319:T:C	1.10151e-07	-0.921124	-3.10475e-10	8.1695e-08	-0.755306	-3.10475e-10	5.1014e-06	-0.577089	-3.10475e-10
160506427	chr2:160506427:G:C	2.2863e-08	-1.62903	-0.864419	1.34345e-08	-1.75284	-0.807634	8.0504e-07	-1.60462	-0.818849
160506632	chr2:160506632:G:A	1.89275e-08	-1.72268	-0.95968	1.05628e-08	-1.85042	-0.950534	5.47369e-07	-1.85205	-0.957184
160506812	chr2:160506812:C:T	1.11555e-07	0.388669	-1.29712	1.38905e-07	1.07016	-1.29467	1.67005e-05	1.89376	-1.28493
160507368	chr2:160507368:T:C	1.62803e-07	0.497296	-1.02773	2.13295e-07	1.18499	-0.980615	2.25441e-05	2.01826	-1.10939
160507933	chr2:160507933:T:C	7.99434e-08	-2.12258e-10	-1.24165	4.9543e-08	-2.12258e-10	-1.25546	2.61003e-06	-2.12258e-10	-1.24724
160508113	chr2:160508113:G:C	7.6291e-08	-2.12258e-10	-1.28842	4.76303e-08	-2.12258e-10	-1.29483	2.48445e-06	-2.12258e-10	-1.29655
160509878	chr2:160509878:G:A	1.13969e-07	0.410049	-1.29709	1.42333e-07	1.09483	-1.29496	1.72245e-05	1.924	-1.28427
160510479	chr2:160510479:G:A	7.56435e-08	-2.12258e-10	-1.29694	4.7567e-08	-2.12258e-10	-1.29616	2.49057e-06	-2.12258e-10	-1.29409
160511203	chr2:160511203:T:C	2.07191e-08	-1.70932	-0.882599	2.73541e-08	-0.968667	-0.880763	1.19726e-06	-1.16304	-0.863528
160511268	chr2:160511268:C:T	1.20976e-08	-1.83287	-1.2971	7.27149e-09	-1.87779	-1.29655	4.13954e-07	-1.79156	-1.29705
160511585	chr2:160511585:C:T	7.44881e-08	-1.31233	-3.10475e-10	7.59551e-08	-0.828156	-3.10475e-10	4.91466e-06	-0.614381	-3.10475e-10
160511650	chr2:160511650:T:C	3.16406e-07	-2.12258e-10	0.134054	2.13845e-07	-2.12258e-10	0.206954	1.17591e-05	-2.12258e-10	0.258027
160511702	chr2:160511702:A:G	3.91461e-08	-0.665172	-1.2905	3.99076e-08	-0.192544	-1.27919	3.42887e-06	0.322455	-1.29683
160511980	chr2:160511980:A:G	1.58e-08	-1.63846	-1.22451	1.1554e-08	-1.51076	-1.2005	7.7277e-07	-1.19261	-1.27177
160512443	chr2:160512443:G:A	1.46082e-08	-1.87625	-1.06514	1.06861e-08	-1.69363	-1.09572	5.2295e-07	-1.83121	-1.02366
160512456	chr2:160512456:T:C	1.84758e-08	-1.87701	-0.829503	1.22291e-08	-1.76993	-0.88455	6.34921e-07	-1.86369	-0.797164
160512628	chr2:160512628:G:A	3.07162e-08	-1.69748	-0.500705	1.49193e-08	-1.86441	-0.591235	7.56106e-07	-1.87851	-0.607671
160512732	chr2:160512732:A:G	9.60675e-08	-2.12258e-10	-1.05792	5.91842e-08	-2.12258e-10	-1.07764	3.15657e-06	-2.12258e-10	-1.05712
160513044	chr2:160513044:A:C	7.6047e-08	-2.12258e-10	-1.29162	4.8685e-08	-2.12258e-10	-1.27293	2.51059e-06	-2.12258e-10	-1.28608
160513045	chr2:160513045:C:T	3.41638e-08	-1.7705	-0.32131	2.44282e-08	-1.7774	-0.18516	1.04796e-06	-1.84479	-0.314974
160513048	chr2:160513048:T:C	1.47234e-08	-1.71896	-1.21457	8.50998e-09	-1.83182	-1.18524	4.16916e-07	-1.87548	-1.206
160513615	chr2:160513615:T:C	1.31983e-08	-1.87862	-1.16426	1.19383e-08	-1.51686	-1.16169	5.35533e-07	-1.66567	-1.16542
160513774	chr2:160513774:T:C	1.52869e-07	-0.593389	-3.10475e-10	1.58343e-07	-0.0935321	-3.10475e-10	9.36156e-06	0.0300082	-3.10475e-10
160514279	chr2:160514279:C:T	8.32759e-08	-2.12258e-10	-1.20081	5.13506e-08	-2.12258e-10	-1.21962	2.70957e-06	-2.12258e-10	-1.20981
160514471	chr2:160514471:T:C	8.40077e-08	-2.12258e-10	-1.19206	5.42475e-08	-2.12258e-10	-1.16474	2.80055e-06	-2.12258e-10	-1.17679
160514530	chr2:160514530:G:T	7.56477e-08	-2.12258e-10	-1.29689	4.75918e-08	-2.12258e-10	-1.29564	2.48489e-06	-2.12258e-10	-1.29637
160514925	chr2:160514925:A:G	7.78951e-08	-2.12258e-10	-1.26761	4.80679e-08	-2.12258e-10	-1.28568	2.53759e-06	-2.12258e-10	-1.27539
160514975	chr2:160514975:T:C	2.80691e-07	0.0142819	-3.10475e-10	3.25048e-07	0.625675	-3.10475e-10	1.95555e-05	0.766654	-3.10475e-10
160515135	chr2:160515135:G:T	1.21795e-07	-2.12258e-10	-0.820629	7.44638e-08	-2.12258e-10	-0.847985	3.7939e-06	-2.12258e-10	-0.873209
160515160	chr2:160515160:C:T	1.09217e-07	-2.12258e-10	-0.92964	6.78094e-08	-2.12258e-10	-0.941597	3.50659e-06	-2.12258e-10	-0.95196
160515411	chr2:160515411:G:T	1.224e-05	3.78949	-3.10475e-10	2.35292e-06	2.60512	-3.10475e-10	0.00016745	2.91408	-3.10475e-10
160515630	chr2:160515630:G:A	8.4667e-08	-2.12258e-10	-1.18425	5.28622e-08	-2.12258e-10	-1.19061	2.74232e-06	-2.12258e-10	-1.1978
160515798	chr2:160515798:A:G	2.92028e-07	0.0538776	-3.10475e-10	3.41321e-07	0.674524	-3.10475e-10	2.04837e-05	0.813024	-3.10475e-10
160515845	chr2:160515845:T:C	1.60695e-08	-1.85633	-0.989722	1.74565e-08	-1.29105	-1.00754	6.59276e-07	-1.57609	-1.04713
160515858	chr2:160515858:T:A	1.52551e-08	-1.86558	-1.03248	1.59444e-08	-1.34249	-1.04671	6.12335e-07	-1.6146	-1.08248
160515902	chr2:160515902:C:T	3.02764e-07	0.0899798	-3.10475e-10	3.5578e-07	0.716014	-3.10475e-10	2.14197e-05	0.857706	-3.10475e-10
160516107	chr2:160516107:C:T	2.87466e-07	0.0381308	-3.10475e-10	3.35122e-07	0.656198	-3.10475e-10	2.01461e-05	0.796409	-3.10475e-10
160516179	chr2:160516179:C:T	2.9578e-07	0.0666427	-3.10475e-10	3.46528e-07	0.689665	-3.10475e-10	2.08377e-05	0.83016	-3.10475e-10
160516410	chr2:160516410:G:A	2.90935e-07	0.0501263	-3.10475e-10	3.39837e-07	0.670167	-3.10475e-10	2.04348e-05	0.810637	-3.10475e-10
160516450	chr2:160516450:C:T	2.99087e-07	0.0777606	-3.10475e-10	3.51336e-07	0.703445	-3.10475e-10	2.11318e-05	0.844175	-3.10475e-10
160516471	chr2:160516471:T:C	2.81798e-07	0.0182198	-3.10475e-10	3.28061e-07	0.634902	-3.10475e-10	1.96947e-05	0.773746	-3.10475e-10
160516513	chr2:160516513:G:A	6.18863e-08	-1.49767	-3.10475e-10	8.98973e-08	-0.65963	-3.10475e-10	3.58073e-06	-0.931037	-3.10475e-10
160516681	chr2:160516681:T:C	8.01932e-08	-1.23853	-3.10475e-10	4.04516e-08	-1.45819	-3.10475e-10	2.82137e-06	-1.16938	-3.10475e-10
160516921	chr2:160516921:A:G	8.53935e-08	-2.12258e-10	-1.1757	5.3648e-08	-2.12258e-10	-1.17585	2.7488e-06	-2.12258e-10	-1.19544
160517041	chr2:160517041:A:G	1.94417e-07	-2.12258e-10	-0.352968	1.22787e-07	-2.12258e-10	-0.347849	6.60182e-06	-2.12258e-10	-0.319259
160517364	chr2:160517364:C:T	9.35217e-08	-2.12258e-10	-1.08478	5.76771e-08	-2.12258e-10	-1.10344	3.06468e-06	-2.12258e-10	-1.08666
160518196	chr2:160518196:C:T	1.07882e-07	-2.12258e-10	-0.941938	6.69965e-08	-2.12258e-10	-0.953658	3.46514e-06	-2.12258e-10	-0.963852
160518408	chr2:160518408:C:T	7.78295e-08	-2.12258e-10	-1.26845	4.89819e-08	-2.12258e-10	-1.26685	2.57193e-06	-2.12258e-10	-1.26195
160518412	chr2:160518412:A:G	5.75234e-08	-1.57078	-3.10475e-10	3.00053e-08	-1.75692	-3.10475e-10	2.93515e-06	-1.12985	-3.10475e-10
160518736	chr2:160518736:T:G	2.99393e-08	-1.22189	-1.00191	2.28432e-08	-1.02386	-1.00579	1.23518e-06	-0.999665	-0.995722
160518999	chr2:160518999:C:T	3.17227e-07	0.136645	-3.10475e-10	3.74509e-07	0.767317	-3.10475e-10	2.25806e-05	0.910487	-3.10475e-10
160519133	chr2:160519133:C:T	7.93055e-08	-2.12258e-10	-1.24966	5.01463e-08	-2.12258e-10	-1.24335	2.59265e-06	-2.12258e-10	-1.25392
160519413	chr2:160519413:T:C	4.58866e-08	-1.7968	-3.10475e-10	2.78331e-08	-1.83207	-3.10475e-10	1.4364e-06	-1.84446	-3.10475e-10
160519532	chr2:160519532:A:G	8.54521e-08	-2.12258e-10	-1.17502	5.40793e-08	-2.12258e-10	-1.16785	2.77919e-06	-2.12258e-10	-1.18445
160519560	chr2:160519560:T:C	3.00441e-07	0.0822784	-3.10475e-10	3.51654e-07	0.704348	-3.10475e-10	2.1168e-05	0.845889	-3.10475e-10
160519585	chr2:160519585:C:T	1.63959e-07	-0.523355	-3.10475e-10	1.95603e-07	0.117791	-3.10475e-10	1.06055e-05	0.154769	-3.10475e-10
160519824	chr2:160519824:C:A	6.01672e-08	-1.52584	-3.10475e-10	2.97083e-08	-1.76687	-3.10475e-10	1.55408e-06	-1.76572	-3.10475e-10
160520303	chr2:160520303:T:G	2.15034e-07	-2.12258e-10	-0.252177	1.26772e-07	-2.12258e-10	-0.315904	6.33657e-06	-2.12258e-10	-0.360267
160520610	chr2:160520610:G:A	3.5123e-07	0.238468	-3.10475e-10	4.17711e-07	0.876493	-3.10475e-10	2.52383e-05	1.02176	-3.10475e-10
160521112	chr2:160521112:G:A	1.5134e-08	-1.81112	-1.09491	1.90303e-08	-1.11845	-1.09381	7.73065e-07	-1.36647	-1.09752
160521248	chr2:160521248:G:A	1.48882e-08	-1.79869	-1.12371	1.92773e-08	-1.07667	-1.12269	7.77318e-07	-1.33244	-1.12607
160521375	chr2:160521375:A:G	3.04558e-07	0.0958903	-3.10475e-10	3.57192e-07	0.719977	-3.10475e-10	2.14872e-05	0.860853	-3.10475e-10
160521428	chr2:160521428:A:T	7.56307e-08	-2.12258e-10	-1.29711	4.7535e-08	-2.12258e-10	-1.29683	2.48299e-06	-2.12258e-10	-1.29714
160521479	chr2:160521479:TATG:T	8.52124e-08	-1.17782	-3.10475e-10	1.31775e-07	-0.277203	-3.10475e-10	2.72214e-06	-1.20518	-3.10475e-10
160521508	chr2:160521508:AAG:A	1.1604e-07	-2.12258e-10	-0.869036	7.10573e-08	-2.12258e-10	-0.894812	3.62488e-06	-2.12258e-10	-0.918782
160521759	chr2:160521759:C:A	2.9434e-06	2.36435	-3.10475e-10	6.21509e-07	1.27385	-3.10475e-10	3.65233e-05	1.39135	-3.10475e-10
160522164	chr2:160522164:C:T	5.12561e-08	-1.68614	-3.10475e-10	3.3523e-08	-1.64607	-3.10475e-10	1.70397e-06	-1.67364	-3.10475e-10
160522533	chr2:160522533:C:T	7.81738e-08	-0.521387	-0.742651	7.62876e-08	-0.0317176	-0.79207	4.57291e-06	0.0746161	-0.76107
160522624	chr2:160522624:G:T	2.20101e-08	-1.24788	-1.28359	9.2228e-09	-1.64078	-1.29584	4.75971e-07	-1.65939	-1.28961
160522712	chr2:160522712:T:C	1.58157e-08	-1.78363	-1.07834	2.11189e-08	-1.03097	-1.07716	8.4825e-07	-1.29084	-1.08034
160522813	chr2:160522813:A:G	2.00154e-07	-2.12258e-10	-0.323883	1.18268e-07	-2.12258e-10	-0.385341	5.9215e-06	-2.12258e-10	-0.428014
160522823	chr2:160522823:T:C	1.56676e-08	-1.81072	-1.06066	1.98102e-08	-1.11263	-1.05947	8.04831e-07	-1.36079	-1.06293
160522826	chr2:160522826:G:T	7.85716e-08	-2.12258e-10	-1.25896	4.87814e-08	-2.12258e-10	-1.27095	2.56393e-06	-2.12258e-10	-1.26506
160523064	chr2:160523064:A:G	5.08356e-08	-1.69437	-3.10475e-10	3.15451e-08	-1.70688	-3.10475e-10	1.78964e-06	-1.62459	-3.10475e-10
160523483	chr2:160523483:T:C	9.46025e-08	-2.12258e-10	-1.07329	5.81155e-08	-2.12258e-10	-1.09587	3.01052e-06	-2.12258e-10	-1.10449
160523505	chr2:160523505:G:C	7.60138e-08	-2.12258e-10	-1.29206	4.76118e-08	-2.12258e-10	-1.29522	2.49384e-06	-2.12258e-10	-1.29278
160523850	chr2:160523850:T:A	1.43655e-08	-1.78082	-1.17732	2.32087e-08	-0.873216	-1.14055	9.08558e-07	-1.13093	-1.17157
160523994	chr2:160523994:C:T	1.32703e-07	-2.12258e-10	-0.73486	8.41707e-08	-2.12258e-10	-0.725451	4.27056e-06	-2.12258e-10	-0.754857
160524049	chr2:160524049:C:T	4.31007e-08	-1.07719	-0.782239	2.229e-08	-1.2065	-0.847663	1.77445e-06	-0.800009	-0.833101
160524377	chr2:160524377:G:A	1.53341e-08	-1.83601	-1.05689	1.27127e-08	-1.49821	-1.11749	5.17153e-07	-1.80009	-1.06593
160524491	chr2:160524491:C:CGAT	3.00147e-07	0.0812992	-3.10475e-10	3.51865e-07	0.70495	-3.10475e-10	2.11751e-05	0.846221	-3.10475e-10
160524865	chr2:160524865:C:T	3.719e-06	2.59824	-3.10475e-10	8.15179e-07	1.54511	-3.10475e-10	4.67514e-05	1.63824	-3.10475e-10
160524891	chr2:160524891:C:G	2.60159e-07	-2.12258e-10	-0.0616782	1.5277e-07	-2.12258e-10	-0.129363	7.60188e-06	-2.12258e-10	-0.178208
160524909	chr2:160524909:T:C	7.68942e-08	-2.12258e-10	-1.28054	4.77323e-08	-2.12258e-10	-1.29269	2.51157e-06	-2.12258e-10	-1.28569
160525305	chr2:160525305:G:C	7.6362e-08	-1.66842	0.380936	3.4428e-08	-1.82015	0.200724	2.10384e-06	-1.78138	0.318543
160525306	chr2:160525306:C:T	7.67773e-08	-1.66219	0.380126	3.45086e-08	-1.81705	0.199961	2.11119e-06	-1.7771	0.31775
160525620	chr2:160525620:T:C	7.73247e-08	-2.12258e-10	-1.27496	4.87948e-08	-2.12258e-10	-1.27067	2.53119e-06	-2.12258e-10	-1.27791
160525804	chr2:160525804:C:T	1.42936e-08	-1.7705	-1.19266	2.36105e-08	-0.838857	-1.15775	9.23845e-07	-1.0991	-1.18672
160525806	chr2:160525806:G:T	1.42926e-08	-1.77201	-1.19122	2.3536e-08	-0.843678	-1.15609	9.21366e-07	-1.10325	-1.18526
160525999	chr2:160525999:G:T	7.79277e-08	-2.12258e-10	-1.26719	4.85708e-08	-2.12258e-10	-1.27527	2.55038e-06	-2.12258e-10	-1.27036
160526115	chr2:160526115:T:C	2.82846e-07	0.0219303	-3.10475e-10	3.28802e-07	0.637159	-3.10475e-10	1.97565e-05	0.776881	-3.10475e-10
160526262	chr2:160526262:G:A	1.56727e-08	-1.83242	-1.03864	1.15425e-08	-1.71666	-0.995604	5.23212e-07	-1.81322	-1.04116
160526268	chr2:160526268:T:A	7.69433e-08	-2.12258e-10	-1.2799	4.80317e-08	-2.12258e-10	-1.28644	2.52243e-06	-2.12258e-10	-1.28138
160526459	chr2:160526459:C:G	4.84224e-08	-1.74301	-3.10475e-10	3.16254e-08	-1.70434	-3.10475e-10	1.6002e-06	-1.73647	-3.10475e-10
160526778	chr2:160526778:G:A	1.4217e-08	-1.76631	-1.20222	2.38064e-08	-0.819922	-1.16842	9.25022e-07	-1.08831	-1.19624
160526968	chr2:160526968:T:G	8.18011e-08	-2.12258e-10	-1.21868	4.97696e-08	-2.12258e-10	-1.25089	2.65151e-06	-2.12258e-10	-1.23147
160527400	chr2:160527400:C:A	4.22365e-08	-1.87969	-3.10475e-10	2.97448e-08	-1.76564	-3.10475e-10	1.67384e-06	-1.69148	-3.10475e-10
160527442	chr2:160527442:A:G	1.40239e-08	-1.8152	-1.16701	1.43737e-08	-1.31858	-1.17432	5.18721e-07	-1.698	-1.16499
160527463	chr2:160527463:T:C	3.06727e-07	0.102985	-3.10475e-10	3.61354e-07	0.731561	-3.10475e-10	2.17938e-05	0.87502	-3.10475e-10
160527504	chr2:160527504:G:A	1.22691e-08	-1.86741	-1.24848	7.51499e-09	-1.87265	-1.26875	3.95398e-07	-1.8797	-1.25477
160527513	chr2:160527513:T:G	1.4534e-08	-1.82002	-1.12646	1.46659e-08	-1.33771	-1.13507	5.34582e-07	-1.70859	-1.12429
160527715	chr2:160527715:T:C	1.16878e-07	-2.12258e-10	-0.861845	7.15607e-08	-2.12258e-10	-0.887752	3.65002e-06	-2.12258e-10	-0.911871
160527778	chr2:160527778:T:C	5.86803e-08	-1.55087	-3.10475e-10	4.3458e-08	-1.3865	-3.10475e-10	2.04899e-06	-1.48926	-3.10475e-10
160528138	chr2:160528138:T:C	1.19767e-08	-1.86481	-1.2752	8.1324e-09	-1.7829	-1.27954	3.88235e-07	-1.87896	-1.27379
160528425	chr2:160528425:T:C	8.05062e-08	-2.12258e-10	-1.23464	4.91762e-08	-2.12258e-10	-1.26289	2.61328e-06	-2.12258e-10	-1.246
160528448	chr2:160528448:G:A	1.74432e-08	-1.46691	-1.29712	7.45087e-09	-1.85283	-1.29713	5.74157e-07	-1.4644	-1.29705
160528494	chr2:160528494:G:T	1.57893e-08	-1.72927	-1.13437	2.43901e-08	-0.836184	-1.12794	9.59847e-07	-1.10789	-1.1397
160529802	chr2:160529802:T:C	7.62625e-08	-2.12258e-10	-1.28879	4.80524e-08	-2.12258e-10	-1.28601	2.49946e-06	-2.12258e-10	-1.29053
160529862	chr2:160529862:T:C	7.68078e-08	-2.12258e-10	-1.28167	4.85913e-08	-2.12258e-10	-1.27485	2.53035e-06	-2.12258e-10	-1.27824
160529990	chr2:160529990:TTC:T	3.10406e-07	0.114908	-3.10475e-10	3.65436e-07	0.742792	-3.10475e-10	2.20037e-05	0.884608	-3.10475e-10
160530153	chr2:160530153:T:A	1.61801e-08	-1.79729	-1.0419	2.10003e-08	-1.07288	-1.04088	8.47502e-07	-1.32788	-1.04418
160530214	chr2:160530214:T:C	7.92774e-08	-1.25002	-3.10475e-10	6.85665e-08	-0.930494	-3.10475e-10	4.09092e-06	-0.797833	-3.10475e-10
160530218	chr2:160530218:G:A	1.4074e-08	-1.775	-1.20364	2.29694e-08	-0.853578	-1.17056	9.01374e-07	-1.11242	-1.19801
160530413	chr2:160530413:G:T	1.41062e-08	-1.77702	-1.19933	2.29427e-08	-0.859782	-1.16552	9.00452e-07	-1.11803	-1.19343
160530471	chr2:160530471:A:T	1.18266e-08	-1.86446	-1.28816	9.30205e-09	-1.65012	-1.27794	4.2765e-07	-1.77	-1.28606
160530589	chr2:160530589:C:A	4.41689e-08	-1.83495	-3.10475e-10	3.17818e-08	-1.6994	-3.10475e-10	1.48345e-06	-1.81223	-3.10475e-10
160530931	chr2:160530931:T:C	1.48134e-07	-2.12258e-10	-0.624858	9.30989e-08	-2.12258e-10	-0.624636	5.01571e-06	-2.12258e-10	-0.594029
160531350	chr2:160531350:C:T	1.42591e-08	-1.87898	-1.08659	1.30764e-08	-1.48851	-1.09899	5.63452e-07	-1.66228	-1.118
160531985	chr2:160531985:C:T	9.55887e-08	-2.12258e-10	-1.06292	5.96979e-08	-2.12258e-10	-1.069	3.08728e-06	-2.12258e-10	-1.07931
160532261	chr2:160532261:C:T	3.20817e-07	0.147898	-3.10475e-10	3.80493e-07	0.783169	-3.10475e-10	2.26674e-05	0.914325	-3.10475e-10
160532479	chr2:160532479:G:A	1.00657e-07	-2.12258e-10	-1.01125	6.25532e-08	-2.12258e-10	-1.02228	3.1888e-06	-2.12258e-10	-1.04696
160532946	chr2:160532946:A:C	1.44381e-07	-2.12258e-10	-0.650513	9.07522e-08	-2.12258e-10	-0.650166	4.88636e-06	-2.12258e-10	-0.620155
160532969	chr2:160532969:A:G	1.52617e-07	-2.12258e-10	-0.595039	9.59487e-08	-2.12258e-10	-0.594484	5.17236e-06	-2.12258e-10	-0.563275
160533237	chr2:160533237:A:T	4.45393e-08	-1.8266	-3.10475e-10	2.87963e-08	-1.79805	-3.10475e-10	1.59288e-06	-1.74106	-3.10475e-10
160533401	chr2:160533401:T:C	1.21949e-07	-2.12258e-10	-0.819366	7.45702e-08	-2.12258e-10	-0.846557	3.79895e-06	-2.12258e-10	-0.871878
160534017	chr2:160534017:C:T	8.23866e-08	-2.12258e-10	-1.21155	5.00453e-08	-2.12258e-10	-1.24537	2.66893e-06	-2.12258e-10	-1.22493
160534186	chr2:160534186:C:A	7.74825e-08	-2.12258e-10	-1.27292	4.82723e-08	-2.12258e-10	-1.28144	2.53479e-06	-2.12258e-10	-1.27649
160534334	chr2:160534334:C:T	8.18677e-08	-2.12258e-10	-1.21787	4.97985e-08	-2.12258e-10	-1.25031	2.65352e-06	-2.12258e-10	-1.23071
160534425	chr2:160534425:C:T	8.16587e-08	-2.12258e-10	-1.22042	4.9704e-08	-2.12258e-10	-1.25221	2.64717e-06	-2.12258e-10	-1.23311
160534932	chr2:160534932:A:G	8.67863e-08	-2.12258e-10	-1.15952	5.45789e-08	-2.12258e-10	-1.15865	2.79014e-06	-2.12258e-10	-1.18051
160535385	chr2:160535385:T:A	3.18869e-07	0.141807	-3.10475e-10	3.76691e-07	0.773128	-3.10475e-10	2.26718e-05	0.914519	-3.10475e-10
160535420	chr2:160535420:T:C	1.29608e-08	-1.87047	-1.19057	1.06816e-08	-1.62591	-1.16387	4.83913e-07	-1.74792	-1.18453
160535450	chr2:160535450:T:G	1.36843e-08	-1.82392	-1.1828	9.53089e-09	-1.74785	-1.15591	4.48869e-07	-1.83027	-1.17735
160535457	chr2:160535457:C:T	1.33329e-08	-1.83655	-1.19619	9.6085e-09	-1.72538	-1.17027	4.49239e-07	-1.81653	-1.19027
160535458	chr2:160535458:T:G	1.35784e-08	-1.86172	-1.15277	8.99539e-09	-1.79248	-1.16911	4.39431e-07	-1.87829	-1.15059
160535542	chr2:160535542:C:T	8.30056e-08	-2.12258e-10	-1.20406	5.03867e-08	-2.12258e-10	-1.23857	2.68882e-06	-2.12258e-10	-1.2175
160536691	chr2:160536691:G:T	3.09007e-08	-1.86265	-0.329549	3.20785e-08	-1.35822	-0.331893	1.29293e-06	-1.55424	-0.395446
160536813	chr2:160536813:TAAAG:T	5.18157e-08	-1.67528	-3.10475e-10	3.40443e-08	-1.63064	-3.10475e-10	1.71249e-06	-1.66865	-3.10475e-10
160537069	chr2:160537069:G:A	8.35618e-08	-2.12258e-10	-1.19739	5.28811e-08	-2.12258e-10	-1.19025	2.724e-06	-2.12258e-10	-1.2045
160537205	chr2:160537205:G:A	1.31734e-08	-1.84284	-1.20193	9.66911e-09	-1.71235	-1.17702	4.50007e-07	-1.80827	-1.19683
160537208	chr2:160537208:C:T	1.64429e-07	-2.12258e-10	-0.520492	1.03034e-07	-2.12258e-10	-0.523241	5.55589e-06	-2.12258e-10	-0.491745
160537339	chr2:160537339:A:G	1.31706e-08	-1.83551	-1.20947	9.44859e-09	-1.72699	-1.18545	4.42277e-07	-1.81788	-1.20454
160537388	chr2:160537388:A:G	9.4733e-08	-2.12258e-10	-1.07191	6.19474e-08	-2.12258e-10	-1.03201	3.18278e-06	-2.12258e-10	-1.04885
160537417	chr2:160537417:T:C	9.54054e-08	-2.12258e-10	-1.06484	5.67787e-08	-2.12258e-10	-1.11914	3.06982e-06	-2.12258e-10	-1.08499
160537608	chr2:160537608:G:A	4.26785e-08	-1.86928	-3.10475e-10	4.41449e-08	-1.37082	-3.10475e-10	1.90318e-06	-1.56308	-3.10475e-10
160537652	chr2:160537652:C:T	9.06292e-08	-2.12258e-10	-1.1162	5.64267e-08	-2.12258e-10	-1.12536	2.89204e-06	-2.12258e-10	-1.14464
160538018	chr2:160538018:C:T	1.10064e-07	-2.12258e-10	-0.921911	6.83797e-08	-2.12258e-10	-0.933223	3.53564e-06	-2.12258e-10	-0.94371
160538155	chr2:160538155:T:C	1.20059e-08	-1.87952	-1.25805	7.38817e-09	-1.86692	-1.2915	4.39456e-07	-1.76607	-1.26275
160538629	chr2:160538629:A:G	7.82603e-08	-2.12258e-10	-1.26293	4.94518e-08	-2.12258e-10	-1.2573	2.56189e-06	-2.12258e-10	-1.26586
160538638	chr2:160538638:G:A	8.14141e-08	-2.12258e-10	-1.22342	4.95916e-08	-2.12258e-10	-1.25448	2.64004e-06	-2.12258e-10	-1.23581
160538677	chr2:160538677:C:T	1.39932e-08	-1.79776	-1.18664	1.79834e-08	-1.07758	-1.19127	7.32595e-07	-1.32209	-1.19567
160538892	chr2:160538892:G:A	1.01116e-07	-2.12258e-10	-1.0067	6.35753e-08	-2.12258e-10	-1.00607	3.21524e-06	-2.12258e-10	-1.0387
160539396	chr2:160539396:T:C	7.68118e-08	-2.12258e-10	-1.28161	4.7936e-08	-2.12258e-10	-1.28843	2.51076e-06	-2.12258e-10	-1.28602
160539510	chr2:160539510:A:G	1.24155e-07	-2.12258e-10	-0.801439	7.99057e-08	-2.12258e-10	-0.77745	4.29819e-06	-2.12258e-10	-0.74841
160539619	chr2:160539619:T:C	1.31655e-08	-1.84943	-1.19595	1.02124e-08	-1.67276	-1.16193	4.61571e-07	-1.77982	-1.19991
160539640	chr2:160539640:A:G	1.29878e-08	-1.85469	-1.20427	1.00573e-08	-1.67891	-1.17109	4.60799e-07	-1.78685	-1.19455
160540478	chr2:160540478:G:T	2.90447e-08	-1.30838	-0.945754	2.21915e-08	-1.13873	-0.919865	1.18505e-06	-1.11561	-0.921206
160540523	chr2:160540523:T:C	1.0089e-07	-2.12258e-10	-1.00894	6.22471e-08	-2.12258e-10	-1.02719	3.30872e-06	-2.12258e-10	-1.01004
160540717	chr2:160540717:G:T	1.35129e-07	-2.12258e-10	-0.716739	8.13813e-08	-2.12258e-10	-0.759153	4.10904e-06	-2.12258e-10	-0.793415
160540893	chr2:160540893:T:C	1.35163e-07	-2.12258e-10	-0.71649	8.14005e-08	-2.12258e-10	-0.758917	4.10998e-06	-2.12258e-10	-0.793185
160540913	chr2:160540913:A:T	9.12247e-08	-2.12258e-10	-1.10965	5.65192e-08	-2.12258e-10	-1.12372	2.99141e-06	-2.12258e-10	-1.11086
160541509	chr2:160541509:A:T	2.66044e-08	-1.34009	-1.00181	2.01377e-08	-1.17788	-0.977819	1.07476e-06	-1.15519	-0.979319
160541697	chr2:160541697:G:A	1.31557e-08	-1.86021	-1.18591	1.04317e-08	-1.66328	-1.15018	4.74653e-07	-1.77624	-1.17554
160541817	chr2:160541817:T:A	9.32615e-08	-2.12258e-10	-1.08756	6.08986e-08	-2.12258e-10	-1.04909	3.13074e-06	-2.12258e-10	-1.06534
160541866	chr2:160541866:A:AT	9.41279e-06	3.52685	-3.10475e-10	1.88183e-06	2.3817	-3.10475e-10	0.000130938	2.66812	-3.10475e-10
160542573	chr2:160542573:T:A	1.48024e-07	-2.12258e-10	-0.625595	9.27437e-08	-2.12258e-10	-0.628458	4.98539e-06	-2.12258e-10	-0.600091
160542623	chr2:160542623:A:G	7.70395e-08	-2.12258e-10	-1.27865	4.82658e-08	-2.12258e-10	-1.28158	2.50789e-06	-2.12258e-10	-1.28716
160542831	chr2:160542831:G:C	9.55596e-08	-2.12258e-10	-1.06322	6.20995e-08	-2.12258e-10	-1.02956	3.15604e-06	-2.12258e-10	-1.05728
160542852	chr2:160542852:A:C	7.87836e-08	-2.12258e-10	-1.25627	4.9082e-08	-2.12258e-10	-1.26481	2.57522e-06	-2.12258e-10	-1.26067
160543003	chr2:160543003:C:T	1.18984e-08	-1.85951	-1.28705	9.22156e-09	-1.66225	-1.27451	4.25691e-07	-1.77586	-1.28478
160543420	chr2:160543420:C:T	1.31335e-07	-2.12258e-10	-0.745222	7.91827e-08	-2.12258e-10	-0.78654	4.00161e-06	-2.12258e-10	-0.819906
160543443	chr2:160543443:T:C	1.52721e-07	-2.12258e-10	-0.594359	9.56858e-08	-2.12258e-10	-0.597228	5.14853e-06	-2.12258e-10	-0.567893
160543449	chr2:160543449:T:G	3.26632e-07	0.165863	-3.10475e-10	3.87038e-07	0.800224	-3.10475e-10	2.32989e-05	0.941803	-3.10475e-10
160543642	chr2:160543642:C:T	8.14181e-08	-2.12258e-10	-1.22337	4.95978e-08	-2.12258e-10	-1.25435	2.64018e-06	-2.12258e-10	-1.23576
160543716	chr2:160543716:G:C	8.91928e-08	-2.12258e-10	-1.13217	5.61005e-08	-2.12258e-10	-1.13115	2.86207e-06	-2.12258e-10	-1.15506
160543777	chr2:160543777:A:T	1.26366e-08	-1.87313	-1.21325	1.06988e-08	-1.60608	-1.18209	4.80499e-07	-1.73556	-1.20397
160543778	chr2:160543778:A:T	1.50102e-08	-1.86261	-1.05163	1.39171e-08	-1.47679	-1.04839	6.13065e-07	-1.65401	-1.04188
160543857	chr2:160543857:G:C	2.68487e-08	-1.36636	-0.966394	2.02818e-08	-1.20755	-0.941025	1.08151e-06	-1.18564	-0.942611
160544438	chr2:160544438:C:T	1.35679e-08	-1.87057	-1.14469	1.3506e-08	-1.40077	-1.1544	5.75402e-07	-1.58951	-1.16978
160544862	chr2:160544862:C:T	5.17084e-08	-1.67735	-3.10475e-10	1.31921e-07	-0.276096	-3.10475e-10	2.70324e-06	-1.21215	-3.10475e-10
160545221	chr2:160545221:A:G	1.31892e-08	-1.86171	-1.18186	1.05786e-08	-1.65473	-1.14473	4.79557e-07	-1.77065	-1.17085
160545272	chr2:160545272:A:G	9.12597e-08	-2.12258e-10	-1.10926	5.72893e-08	-2.12258e-10	-1.11018	2.92033e-06	-2.12258e-10	-1.13491
160545374	chr2:160545374:G:A	2.67307e-08	-1.39118	-0.945983	2.01386e-08	-1.23194	-0.923718	1.07395e-06	-1.20906	-0.926197
160546312	chr2:160546312:C:T	2.16086e-08	-1.26564	-1.28424	1.34438e-08	-1.28277	-1.27701	6.99025e-07	-1.2788	-1.28587
160546339	chr2:160546339:G:A	4.25549e-08	-1.87218	-3.10475e-10	3.16663e-08	-1.70304	-3.10475e-10	1.81217e-06	-1.61208	-3.10475e-10
160546370	chr2:160546370:T:C	7.92906e-08	-2.12258e-10	-1.24985	4.94558e-08	-2.12258e-10	-1.25722	2.63032e-06	-2.12258e-10	-1.2395
160546636	chr2:160546636:T:A	8.05223e-08	-2.12258e-10	-1.23444	5.0168e-08	-2.12258e-10	-1.24292	2.6753e-06	-2.12258e-10	-1.22254
160547149	chr2:160547149:G:A	8.3385e-08	-2.12258e-10	-1.1995	5.18359e-08	-2.12258e-10	-1.21022	2.77902e-06	-2.12258e-10	-1.18451
160547150	chr2:160547150:G:A	9.30774e-08	-1.08954	-3.10475e-10	4.26398e-08	-1.40551	-3.10475e-10	2.14201e-06	-1.44486	-3.10475e-10
160547283	chr2:160547283:T:C	2.64753e-08	-1.3525	-0.994265	2.00239e-08	-1.19174	-0.969631	1.06681e-06	-1.17086	-0.971071
160547314	chr2:160547314:T:C	9.23413e-08	-2.12258e-10	-1.09748	6.00589e-08	-2.12258e-10	-1.06297	3.05772e-06	-2.12258e-10	-1.08893
160547416	chr2:160547416:T:C	8.17859e-08	-2.12258e-10	-1.21887	5.08981e-08	-2.12258e-10	-1.22847	2.72151e-06	-2.12258e-10	-1.20542
160547811	chr2:160547811:T:C	8.34618e-08	-2.12258e-10	-1.19858	5.1879e-08	-2.12258e-10	-1.20938	2.78131e-06	-2.12258e-10	-1.18368
160548574	chr2:160548574:G:C	8.40884e-08	-2.12258e-10	-1.1911	5.2865e-08	-2.12258e-10	-1.19056	2.71031e-06	-2.12258e-10	-1.20954
160548607	chr2:160548607:A:T	8.38229e-08	-2.12258e-10	-1.19427	5.20908e-08	-2.12258e-10	-1.20531	2.79437e-06	-2.12258e-10	-1.179
160548690	chr2:160548690:C:T	8.95051e-08	-2.12258e-10	-1.12868	5.49499e-08	-2.12258e-10	-1.15188	2.91062e-06	-2.12258e-10	-1.13824
160548738	chr2:160548738:T:C	8.31958e-08	-2.12258e-10	-1.20178	5.04388e-08	-2.12258e-10	-1.23754	2.69328e-06	-2.12258e-10	-1.21584
160548793	chr2:160548793:T:C	1.6935e-07	-2.12258e-10	-0.491006	1.09203e-07	-2.12258e-10	-0.46509	5.59908e-06	-2.12258e-10	-0.484
160549120	chr2:160549120:A:G	8.03485e-08	-2.12258e-10	-1.2366	5.00701e-08	-2.12258e-10	-1.24487	2.66843e-06	-2.12258e-10	-1.22511
160549410	chr2:160549410:T:G	7.95036e-08	-2.12258e-10	-1.24717	4.95749e-08	-2.12258e-10	-1.25481	2.63739e-06	-2.12258e-10	-1.23681
160550060	chr2:160550060:C:T	9.05505e-08	-2.12258e-10	-1.11706	5.60274e-08	-2.12258e-10	-1.13246	2.88505e-06	-2.12258e-10	-1.14706
160550085	chr2:160550085:T:C	8.7391e-08	-2.12258e-10	-1.15258	5.34168e-08	-2.12258e-10	-1.18017	2.84268e-06	-2.12258e-10	-1.16186
160550164	chr2:160550164:T:C	9.67223e-08	-2.12258e-10	-1.05113	6.18397e-08	-2.12258e-10	-1.03375	3.122e-06	-2.12258e-10	-1.06813
160550206	chr2:160550206:G:A	8.78566e-08	-2.12258e-10	-1.14727	5.34798e-08	-2.12258e-10	-1.17899	2.84685e-06	-2.12258e-10	-1.16039
160550282	chr2:160550282:C:T	1.40698e-08	-1.70438	-1.27457	7.70831e-09	-1.82362	-1.29238	3.89445e-07	-1.87257	-1.27707
160550427	chr2:160550427:A:C	7.83606e-08	-2.12258e-10	-1.26165	4.86098e-08	-2.12258e-10	-1.27447	2.55976e-06	-2.12258e-10	-1.26669
160550593	chr2:160550593:C:T	7.84609e-08	-2.12258e-10	-1.26037	4.866e-08	-2.12258e-10	-1.27344	2.56279e-06	-2.12258e-10	-1.26551
160550679	chr2:160550679:G:A	1.66968e-08	-1.81746	-0.990293	1.02361e-08	-1.7937	-1.03868	5.04352e-07	-1.85948	-1.03161
160550768	chr2:160550768:C:T	1.76579e-08	-1.55668	-1.19511	1.25573e-08	-1.43342	-1.19458	6.77377e-07	-1.40943	-1.1867
160550992	chr2:160550992:C:G	2.23034e-08	-1.32341	-1.19482	1.65144e-08	-1.159	-1.19506	8.90805e-07	-1.13464	-1.1876
160551154	chr2:160551154:C:T	1.27886e-08	-1.87809	-1.19632	1.10579e-08	-1.54103	-1.21412	5.02624e-07	-1.69259	-1.20193
160551594	chr2:160551594:C:T	8.61571e-08	-2.12258e-10	-1.1668	5.25287e-08	-2.12258e-10	-1.19694	2.79216e-06	-2.12258e-10	-1.17979
160551605	chr2:160551605:GT:G	1.23736e-07	-2.12258e-10	-0.804822	7.68472e-08	-2.12258e-10	-0.816479	3.89745e-06	-2.12258e-10	-0.846282
160552389	chr2:160552389:C:T	4.47193e-07	0.480019	-3.10475e-10	6.38086e-07	1.30017	-3.10475e-10	1.87116e-05	0.722541	-3.10475e-10
160552402	chr2:160552402:T:C	1.43555e-08	-1.87934	-1.0795	1.33314e-08	-1.42274	-1.14543	6.16207e-07	-1.59535	-1.09542
160553048	chr2:160553048:C:T	1.51143e-08	-1.87897	-1.02836	1.35587e-08	-1.50387	-1.0474	5.93897e-07	-1.66882	-1.05883
160553212	chr2:160553212:C:T	8.16285e-08	-2.12258e-10	-1.22079	4.97071e-08	-2.12258e-10	-1.25215	2.64838e-06	-2.12258e-10	-1.23265
160553914	chr2:160553914:G:A	1.3391e-08	-1.87963	-1.14876	1.19349e-08	-1.50752	-1.1713	5.38768e-07	-1.66852	-1.15656
160553962	chr2:160553962:C:T	4.41718e-07	0.467699	-3.10475e-10	6.27628e-07	1.28365	-3.10475e-10	1.84556e-05	0.708767	-3.10475e-10
160554016	chr2:160554016:A:G	1.54649e-07	-2.12258e-10	-0.581816	9.6796e-08	-2.12258e-10	-0.585692	5.21002e-06	-2.12258e-10	-0.55602
160554031	chr2:160554031:G:A	1.19178e-08	-1.8482	-1.29674	9.05631e-09	-1.66148	-1.29336	4.21817e-07	-1.7729	-1.29688
160554305	chr2:160554305:A:G	4.2037e-07	0.418164	-3.10475e-10	5.93136e-07	1.22713	-3.10475e-10	1.75318e-05	0.657411	-3.10475e-10
160555131	chr2:160555131:G:A	7.69659e-08	-2.12258e-10	-1.27961	4.80595e-08	-2.12258e-10	-1.28586	2.52182e-06	-2.12258e-10	-1.28162
160555798	chr2:160555798:C:T	8.39672e-08	-2.12258e-10	-1.19255	5.14121e-08	-2.12258e-10	-1.21842	2.7271e-06	-2.12258e-10	-1.20336
160556630	chr2:160556630:C:T	1.02676e-07	-2.12258e-10	-0.991397	6.38192e-08	-2.12258e-10	-1.00224	3.25933e-06	-2.12258e-10	-1.02508
160557343	chr2:160557343:G:T	1.82233e-07	-2.12258e-10	-0.417687	1.10481e-07	-2.12258e-10	-0.453455	5.48704e-06	-2.12258e-10	-0.504215
160557791	chr2:160557791:T:C	1.14719e-07	-2.12258e-10	-0.880483	7.1179e-08	-2.12258e-10	-0.8931	3.62119e-06	-2.12258e-10	-0.9198
160558057	chr2:160558057:A:G	2.293e-08	-1.67445	-0.816077	1.53424e-08	-1.57089	-0.856783	8.38641e-07	-1.53761	-0.844962
160558111	chr2:160558111:A:G	1.35632e-08	-1.86759	-1.14803	1.34576e-08	-1.38411	-1.17464	5.82264e-07	-1.56982	-1.17762
160558115	chr2:160558115:C:T	2.82828e-08	-1.68686	-0.593858	1.87096e-08	-1.58753	-0.641736	1.02438e-06	-1.55603	-0.626484
160558224	chr2:160558224:G:C	1.34091e-08	-1.87454	-1.1525	1.27126e-08	-1.43707	-1.17863	5.56505e-07	-1.61113	-1.18155
160558272	chr2:160558272:A:G	9.55088e-08	-2.12258e-10	-1.06375	5.89427e-08	-2.12258e-10	-1.08173	3.0276e-06	-2.12258e-10	-1.09883
160558421	chr2:160558421:C:T	4.56777e-08	-1.80136	-3.10475e-10	2.76094e-08	-1.84014	-3.10475e-10	1.42765e-06	-1.85057	-3.10475e-10
160558448	chr2:160558448:C:T	1.35904e-08	-1.87606	-1.13755	1.31286e-08	-1.42253	-1.16098	5.85489e-07	-1.59559	-1.14632
160558660	chr2:160558660:C:T	9.94776e-08	-2.12258e-10	-1.02304	6.0985e-08	-2.12258e-10	-1.04767	3.14294e-06	-2.12258e-10	-1.06145
160558720	chr2:160558720:T:C	5.73068e-08	-0.68282	-0.891733	5.75274e-08	-0.247406	-0.85863	3.31579e-06	-0.12943	-0.878478
160558861	chr2:160558861:T:G	7.64808e-08	-2.12258e-10	-1.28593	4.78746e-08	-2.12258e-10	-1.28971	2.51093e-06	-2.12258e-10	-1.28595
160559067	chr2:160559067:G:A	1.19276e-07	-2.12258e-10	-0.841528	7.40569e-08	-2.12258e-10	-0.853464	3.76196e-06	-2.12258e-10	-0.881664
160559137	chr2:160559137:A:T	1.12331e-06	-2.12258e-10	1.40106	6.38029e-07	-2.12258e-10	1.30009	3.51966e-05	-2.12258e-10	1.35435
160559324	chr2:160559324:T:G	8.43866e-08	-2.12258e-10	-1.18756	5.167e-08	-2.12258e-10	-1.21342	2.74523e-06	-2.12258e-10	-1.19674
160559558	chr2:160559558:T:G	7.6433e-08	-2.12258e-10	-1.28656	4.78658e-08	-2.12258e-10	-1.2899	2.51153e-06	-2.12258e-10	-1.28571
160559601	chr2:160559601:T:G	9.3707e-08	-2.12258e-10	-1.0828	5.78636e-08	-2.12258e-10	-1.10021	2.97454e-06	-2.12258e-10	-1.11651
160559839	chr2:160559839:C:T	7.71905e-08	-2.12258e-10	-1.2767	4.82674e-08	-2.12258e-10	-1.28154	2.53703e-06	-2.12258e-10	-1.27561
160560113	chr2:160560113:T:C	7.64716e-08	-2.12258e-10	-1.28605	4.78623e-08	-2.12258e-10	-1.28997	2.50389e-06	-2.12258e-10	-1.28876
160560198	chr2:160560198:T:C	8.64386e-08	-2.12258e-10	-1.16354	5.17757e-08	-2.12258e-10	-1.21138	2.78938e-06	-2.12258e-10	-1.18078
160560203	chr2:160560203:C:T	2.74132e-07	-0.00936085	-3.10475e-10	3.09707e-07	0.57733	-3.10475e-10	1.90514e-05	0.740537	-3.10475e-10
160560660	chr2:160560660:T:C	7.7154e-08	-2.12258e-10	-1.27717	4.82464e-08	-2.12258e-10	-1.28198	2.53572e-06	-2.12258e-10	-1.27613
160560816	chr2:160560816:G:A	8.44849e-08	-2.12258e-10	-1.1864	5.11022e-08	-2.12258e-10	-1.22447	2.73476e-06	-2.12258e-10	-1.20056
160560918	chr2:160560918:G:T	1.175e-07	-2.12258e-10	-0.856537	7.29792e-08	-2.12258e-10	-0.868124	3.70533e-06	-2.12258e-10	-0.89683
160560957	chr2:160560957:C:G	8.85659e-08	-2.12258e-10	-1.13923	5.53118e-08	-2.12258e-10	-1.14531	2.86047e-06	-2.12258e-10	-1.15562
160561010	chr2:160561010:G:A	1.1865e-08	-1.85428	-1.2951	8.84746e-09	-1.68209	-1.29608	6.05698e-07	-1.41194	-1.29604
160561025	chr2:160561025:C:T	1.16262e-07	-2.12258e-10	-0.867125	7.22149e-08	-2.12258e-10	-0.878652	3.66794e-06	-2.12258e-10	-0.906972
160561104	chr2:160561104:G:A	7.57061e-08	-2.12258e-10	-1.29611	4.75263e-08	-2.12258e-10	-1.29702	2.48527e-06	-2.12258e-10	-1.29622
160561368	chr2:160561368:T:G	2.34532e-08	-1.19651	-1.27146	1.18321e-08	-1.44602	-1.24146	6.82356e-07	-1.31764	-1.27117
160561467	chr2:160561467:C:T	2.62466e-08	-1.49229	-0.863143	4.997e-08	-0.355521	-0.891354	1.76446e-06	-0.790648	-0.848112
160561529	chr2:160561529:T:C	1.1681e-08	-1.87044	-1.29457	7.29145e-09	-1.87446	-1.29714	3.79546e-07	-1.87952	-1.29586
160561994	chr2:160561994:C:T	1.17998e-07	-2.12258e-10	-0.852308	7.23421e-08	-2.12258e-10	-0.876892	3.69937e-06	-2.12258e-10	-0.89844
160562004	chr2:160562004:T:C	9.62002e-08	-2.12258e-10	-1.05654	6.00791e-08	-2.12258e-10	-1.06264	3.09707e-06	-2.12258e-10	-1.07615
160562362	chr2:160562362:TAAG:T	7.68288e-08	-2.12258e-10	-1.28139	4.79436e-08	-2.12258e-10	-1.28827	2.49521e-06	-2.12258e-10	-1.29223
160562377	chr2:160562377:T:G	1.99799e-08	-1.87267	-0.755572	1.52409e-08	-1.64472	-0.789596	6.92532e-07	-1.78736	-0.786643
160562742	chr2:160562742:A:C	1.02121e-07	-2.12258e-10	-0.996815	6.3622e-08	-2.12258e-10	-1.00534	3.2482e-06	-2.12258e-10	-1.0285
160563190	chr2:160563190:G:C	7.79653e-08	-2.12258e-10	-1.26671	4.81152e-08	-2.12258e-10	-1.2847	2.5417e-06	-2.12258e-10	-1.27377
160563330	chr2:160563330:A:T	8.94473e-08	-2.12258e-10	-1.12932	5.65298e-08	-2.12258e-10	-1.12353	2.88006e-06	-2.12258e-10	-1.14879
160563389	chr2:160563389:C:T	1.01073e-07	-2.12258e-10	-1.00713	6.29724e-08	-2.12258e-10	-1.0156	3.21631e-06	-2.12258e-10	-1.03837
160563668	chr2:160563668:A:G	1.54885e-08	-1.59377	-1.2891	2.88083e-08	-0.51132	-1.28631	9.82859e-07	-0.935936	-1.28796
160563912	chr2:160563912:CT:C	1.36199e-08	-1.7386	-1.27284	2.01337e-08	-0.880337	-1.27557	7.32617e-07	-1.23913	-1.2786
160563986	chr2:160563986:C:T	1.378e-08	-1.73813	-1.26163	2.03723e-08	-0.879218	-1.2649	7.40538e-07	-1.23833	-1.26865
160564093	chr2:160564093:C:T	1.1597e-08	-1.87949	-1.29274	7.3869e-09	-1.8733	-1.28529	3.80904e-07	-1.87967	-1.29214
160564833	chr2:160564833:G:A	8.95529e-08	-2.12258e-10	-1.12814	5.72599e-08	-2.12258e-10	-1.1107	2.96052e-06	-2.12258e-10	-1.12124
160564997	chr2:160564997:C:G	1.4226e-08	-1.87949	-1.08841	1.27756e-08	-1.50921	-1.10155	5.28964e-07	-1.71939	-1.12405
160565023	chr2:160565023:C:T	1.39164e-08	-1.72453	-1.26537	2.10333e-08	-0.843767	-1.26843	7.59813e-07	-1.20932	-1.27197
160565178	chr2:160565178:T:C	1.5206e-07	-0.598696	-3.10475e-10	2.00629e-07	0.143157	-3.10475e-10	1.13048e-05	0.218623	-3.10475e-10
160565282	chr2:160565282:A:G	8.78302e-08	-2.12258e-10	-1.14757	5.51365e-08	-2.12258e-10	-1.14849	2.83818e-06	-2.12258e-10	-1.16344
160565439	chr2:160565439:A:G	1.45599e-08	-1.64818	-1.29652	2.52586e-08	-0.633354	-1.29578	8.81198e-07	-1.03686	-1.29622
160566265	chr2:160566265:T:G	1.04065e-07	-2.12258e-10	-0.977952	6.49884e-08	-2.12258e-10	-0.98409	3.34913e-06	-2.12258e-10	-0.997903
160566297	chr2:160566297:T:A	8.75999e-08	-2.12258e-10	-1.15019	5.64613e-08	-2.12258e-10	-1.12474	2.9086e-06	-2.12258e-10	-1.13893
160566339	chr2:160566339:A:C	1.00588e-07	-2.12258e-10	-1.01194	6.26738e-08	-2.12258e-10	-1.02035	3.20171e-06	-2.12258e-10	-1.04292
160566369	chr2:160566369:G:T	8.14321e-08	-2.12258e-10	-1.2232	4.96374e-08	-2.12258e-10	-1.25355	2.64315e-06	-2.12258e-10	-1.23463
160566687	chr2:160566687:C:G	1.42772e-08	-1.66932	-1.29498	2.39076e-08	-0.689674	-1.29443	8.44224e-07	-1.08149	-1.29445
160566993	chr2:160566993:C:T	7.78795e-08	-2.12258e-10	-1.26781	4.808e-08	-2.12258e-10	-1.28543	2.53923e-06	-2.12258e-10	-1.27474
160567059	chr2:160567059:A:C	1.16749e-08	-1.87964	-1.28588	1.07259e-08	-1.52204	-1.2636	4.52326e-07	-1.71649	-1.28346
160567139	chr2:160567139:G:A	1.36542e-08	-1.73834	-1.27058	2.02426e-08	-0.876952	-1.27356	7.36003e-07	-1.23666	-1.27647
160567151	chr2:160567151:G:A	8.36879e-08	-2.12258e-10	-1.19588	5.13035e-08	-2.12258e-10	-1.22054	2.72219e-06	-2.12258e-10	-1.20517
160567212	chr2:160567212:C:T	7.99758e-08	-2.12258e-10	-1.24125	4.98195e-08	-2.12258e-10	-1.24989	2.58583e-06	-2.12258e-10	-1.25656
160567321	chr2:160567321:T:A	9.96559e-08	-2.12258e-10	-1.02125	6.21016e-08	-2.12258e-10	-1.02953	3.1737e-06	-2.12258e-10	-1.05171
160567454	chr2:160567454:G:C	1.50277e-08	-1.61929	-1.29379	2.70107e-08	-0.569835	-1.29223	9.3088e-07	-0.984998	-1.29323
160567644	chr2:160567644:A:G	7.61904e-08	-2.12258e-10	-1.28974	4.82292e-08	-2.12258e-10	-1.28233	2.49648e-06	-2.12258e-10	-1.29172
160568038	chr2:160568038:C:T	8.36232e-08	-2.12258e-10	-1.19665	5.12981e-08	-2.12258e-10	-1.22064	2.71923e-06	-2.12258e-10	-1.20626
160568055	chr2:160568055:C:A	9.49278e-08	-2.12258e-10	-1.06986	6.05952e-08	-2.12258e-10	-1.05408	3.13011e-06	-2.12258e-10	-1.06553
160568094	chr2:160568094:C:T	1.3924e-08	-1.71953	-1.26983	2.13313e-08	-0.823263	-1.27486	7.68119e-07	-1.19503	-1.27538
160568138	chr2:160568138:A:C	1.39991e-08	-1.71408	-1.2699	2.16594e-08	-0.807916	-1.27494	7.77857e-07	-1.1823	-1.27552
160568378	chr2:160568378:T:C	7.56656e-08	-2.12258e-10	-1.29665	4.75207e-08	-2.12258e-10	-1.29713	2.4845e-06	-2.12258e-10	-1.29653
160568892	chr2:160568892:C:A	1.41588e-08	-1.6823	-1.29033	2.34034e-08	-0.717195	-1.28822	8.28534e-07	-1.10519	-1.28952
160569149	chr2:160569149:C:A	8.06326e-08	-2.12258e-10	-1.23307	5.01901e-08	-2.12258e-10	-1.24248	2.60365e-06	-2.12258e-10	-1.24969
160569386	chr2:160569386:T:G	7.62937e-08	-2.12258e-10	-1.28838	4.77336e-08	-2.12258e-10	-1.29266	2.50406e-06	-2.12258e-10	-1.28869
160569413	chr2:160569413:G:A	6.18272e-07	0.803956	-3.10475e-10	9.05018e-07	1.64966	-3.10475e-10	2.59202e-05	1.04842	-3.10475e-10
160569476	chr2:160569476:G:A	8.44584e-08	-2.12258e-10	-1.18671	5.30143e-08	-2.12258e-10	-1.18774	2.7188e-06	-2.12258e-10	-1.20641
160569736	chr2:160569736:T:C	4.18049e-07	0.412625	-3.10475e-10	4.93978e-07	1.04419	-3.10475e-10	3.16295e-05	1.24749	-3.10475e-10
160569764	chr2:160569764:C:T	7.7687e-08	-2.12258e-10	-1.27028	4.84781e-08	-2.12258e-10	-1.27719	2.54143e-06	-2.12258e-10	-1.27388
160569966	chr2:160569966:A:G	1.19108e-07	-2.12258e-10	-0.842943	7.43756e-08	-2.12258e-10	-0.84917	3.81169e-06	-2.12258e-10	-0.86853
160570063	chr2:160570063:A:G	1.08117e-07	-2.12258e-10	-0.93976	6.74876e-08	-2.12258e-10	-0.946354	3.47478e-06	-2.12258e-10	-0.961073
160570113	chr2:160570113:A:C	7.56408e-08	-2.12258e-10	-1.29698	4.75708e-08	-2.12258e-10	-1.29608	2.48326e-06	-2.12258e-10	-1.29703
160570127	chr2:160570127:T:A	1.03487e-07	-2.12258e-10	-0.983527	6.3714e-08	-2.12258e-10	-1.00389	3.25739e-06	-2.12258e-10	-1.02568
160570276	chr2:160570276:C:T	9.17685e-08	-2.12258e-10	-1.1037	5.69623e-08	-2.12258e-10	-1.11591	3.01263e-06	-2.12258e-10	-1.10379
160570420	chr2:160570420:A:G	1.3563e-08	-1.72668	-1.28895	8.80612e-09	-1.68622	-1.29663	6.21411e-07	-1.3897	-1.29267
160570746	chr2:160570746:G:A	9.9999e-08	-2.12258e-10	-1.01781	6.23127e-08	-2.12258e-10	-1.02613	3.184e-06	-2.12258e-10	-1.04846
160570778	chr2:160570778:C:T	9.15008e-08	-2.12258e-10	-1.10662	5.80259e-08	-2.12258e-10	-1.09741	3.00977e-06	-2.12258e-10	-1.10474
160570843	chr2:160570843:T:A	9.06027e-08	-2.12258e-10	-1.11649	5.74405e-08	-2.12258e-10	-1.10755	2.9762e-06	-2.12258e-10	-1.11596
160571104	chr2:160571104:C:T	8.7999e-08	-2.12258e-10	-1.14565	5.447e-08	-2.12258e-10	-1.16065	2.8078e-06	-2.12258e-10	-1.1742
160571898	chr2:160571898:T:C	1.2997e-07	-2.12258e-10	-0.75567	8.69971e-08	-2.12258e-10	-0.692423	4.44264e-06	-2.12258e-10	-0.715354
160572256	chr2:160572256:A:G	1.47268e-07	-2.12258e-10	-0.630717	9.79734e-08	-2.12258e-10	-0.573603	4.97325e-06	-2.12258e-10	-0.60253
160572281	chr2:160572281:A:G	8.47412e-08	-2.12258e-10	-1.18337	5.18653e-08	-2.12258e-10	-1.20965	2.75479e-06	-2.12258e-10	-1.19326
160572463	chr2:160572463:A:G	1.5243e-08	-1.63604	-1.26281	2.69452e-08	-0.606223	-1.25827	9.32948e-07	-1.01495	-1.26106
160572495	chr2:160572495:T:A	2.00239e-08	-1.50968	-1.11637	1.01454e-08	-1.67214	-1.16913	7.01308e-07	-1.43429	-1.12712
160572512	chr2:160572512:T:C	7.56854e-08	-2.12258e-10	-1.29639	4.76271e-08	-2.12258e-10	-1.2949	2.48457e-06	-2.12258e-10	-1.2965
160572770	chr2:160572770:T:C	8.69736e-08	-2.12258e-10	-1.15737	5.45831e-08	-2.12258e-10	-1.15857	2.79025e-06	-2.12258e-10	-1.18047
160572837	chr2:160572837:G:A	7.57053e-08	-2.12258e-10	-1.29612	4.76479e-08	-2.12258e-10	-1.29446	2.48517e-06	-2.12258e-10	-1.29626
160573000	chr2:160573000:T:A	9.29116e-07	-2.12258e-10	1.21126	5.19148e-07	-2.12258e-10	1.09389	2.90996e-05	-2.12258e-10	1.16412
160573098	chr2:160573098:C:A	2.79752e-08	-1.57528	-0.716372	1.85782e-08	-1.54006	-0.696256	1.29981e-06	-1.1971	-0.747285
160573428	chr2:160573428:A:T	1.40684e-08	-1.8787	-1.10035	1.29073e-08	-1.4873	-1.1132	5.3026e-07	-1.70626	-1.13473
160573495	chr2:160573495:A:C	1.58194e-08	-1.60321	-1.25853	2.9166e-08	-0.52941	-1.25588	9.95701e-07	-0.950571	-1.26034
160573570	chr2:160573570:T:C	1.14018e-07	-2.12258e-10	-0.886614	7.13908e-08	-2.12258e-10	-0.890129	3.56681e-06	-2.12258e-10	-0.934933
160573787	chr2:160573787:C:T	4.3013e-08	-1.86147	-3.10475e-10	2.65401e-08	-1.87964	-3.10475e-10	1.39543e-06	-1.8734	-3.10475e-10
160574174	chr2:160574174:C:A	4.92813e-08	-1.72543	-3.10475e-10	3.48644e-08	-1.60683	-3.10475e-10	1.93073e-06	-1.54871	-3.10475e-10
160574188	chr2:160574188:G:A	1.00683e-07	-2.12258e-10	-1.011	6.27321e-08	-2.12258e-10	-1.01943	3.20455e-06	-2.12258e-10	-1.04203
160574212	chr2:160574212:A:G	7.57432e-08	-2.12258e-10	-1.29562	4.76805e-08	-2.12258e-10	-1.29378	2.48632e-06	-2.12258e-10	-1.2958
160574491	chr2:160574491:C:T	7.57015e-08	-2.12258e-10	-1.29617	4.7644e-08	-2.12258e-10	-1.29454	2.48505e-06	-2.12258e-10	-1.29631
160575160	chr2:160575160:A:G	1.00401e-07	-2.12258e-10	-1.0138	6.25585e-08	-2.12258e-10	-1.0222	3.19605e-06	-2.12258e-10	-1.04469
160575242	chr2:160575242:C:T	1.01508e-07	-2.12258e-10	-1.00283	6.24778e-08	-2.12258e-10	-1.02349	3.20898e-06	-2.12258e-10	-1.04065
160575284	chr2:160575284:A:T	7.58671e-08	-2.12258e-10	-1.29399	4.75216e-08	-2.12258e-10	-1.29711	2.48653e-06	-2.12258e-10	-1.29571
160575379	chr2:160575379:T:C	1.16559e-07	-2.12258e-10	-0.864575	7.75236e-08	-2.12258e-10	-0.807716	3.9673e-06	-2.12258e-10	-0.828517
160575603	chr2:160575603:T:C	8.08248e-08	-2.12258e-10	-1.23069	5.06336e-08	-2.12258e-10	-1.23368	2.61782e-06	-2.12258e-10	-1.24426
160575726	chr2:160575726:C:T	7.56428e-08	-2.12258e-10	-1.29695	4.75787e-08	-2.12258e-10	-1.29591	2.48361e-06	-2.12258e-10	-1.29689
160575733	chr2:160575733:T:C	1.36058e-08	-1.87477	-1.13771	1.10492e-08	-1.60653	-1.1494	4.75386e-07	-1.78113	-1.16911
160575885	chr2:160575885:G:T	8.90375e-08	-2.12258e-10	-1.13392	5.50438e-08	-2.12258e-10	-1.15017	2.8398e-06	-2.12258e-10	-1.16287
160576208	chr2:160576208:G:A	8.82977e-08	-2.12258e-10	-1.14226	5.461e-08	-2.12258e-10	-1.15808	2.81842e-06	-2.12258e-10	-1.17043
160576229	chr2:160576229:T:C	8.82365e-08	-2.12258e-10	-1.14295	5.45742e-08	-2.12258e-10	-1.15874	2.81666e-06	-2.12258e-10	-1.17105
160576417	chr2:160576417:A:G	1.10516e-07	-2.12258e-10	-0.917808	7.32695e-08	-2.12258e-10	-0.864154	3.90602e-06	-2.12258e-10	-0.844085
160576539	chr2:160576539:G:GT	7.61204e-08	-2.12258e-10	-1.29066	4.75351e-08	-2.12258e-10	-1.29683	2.49163e-06	-2.12258e-10	-1.29367
160577024	chr2:160577024:G:A	8.67172e-08	-2.12258e-10	-1.16032	5.33329e-08	-2.12258e-10	-1.18174	2.823e-06	-2.12258e-10	-1.1688
160577075	chr2:160577075:A:G	1.22697e-07	-2.12258e-10	-0.813254	7.63438e-08	-2.12258e-10	-0.823051	3.92703e-06	-2.12258e-10	-0.838721
160577446	chr2:160577446:G:A	8.91485e-08	-2.12258e-10	-1.13267	5.53343e-08	-2.12258e-10	-1.1449	2.84945e-06	-2.12258e-10	-1.15948
160577451	chr2:160577451:G:C	4.91352e-08	-1.81546	0.0870604	3.42984e-08	-1.71777	0.0945726	1.44777e-06	-1.83808	0.001501
160577568	chr2:160577568:C:T	8.13174e-08	-2.12258e-10	-1.22461	5.04775e-08	-2.12258e-10	-1.23677	2.66489e-06	-2.12258e-10	-1.22644
160577615	chr2:160577615:T:C	1.4547e-08	-1.87225	-1.07334	8.85069e-09	-1.87895	-1.09885	4.86531e-07	-1.81882	-1.10823
160577818	chr2:160577818:G:GA	1.01656e-07	-2.12258e-10	-1.00138	6.10948e-08	-2.12258e-10	-1.04587	3.27701e-06	-2.12258e-10	-1.01967
160578131	chr2:160578131:C:T	8.33231e-08	-2.12258e-10	-1.20025	5.10066e-08	-2.12258e-10	-1.22634	2.70515e-06	-2.12258e-10	-1.21145
160578718	chr2:160578718:A:G	8.88759e-08	-2.12258e-10	-1.13573	5.40671e-08	-2.12258e-10	-1.16807	2.87881e-06	-2.12258e-10	-1.14923
160578744	chr2:160578744:G:A	1.3226e-08	-1.75228	-1.28851	7.29373e-09	-1.8772	-1.29408	3.81103e-07	-1.87805	-1.29324
160578924	chr2:160578924:A:G	7.16975e-07	2.24769	-1.29562	6.03409e-07	2.54103	-1.29673	2.76966e-05	2.40834	-1.29364
160578949	chr2:160578949:C:T	1.33809e-08	-1.73631	-1.29284	7.29644e-09	-1.87453	-1.29638	3.80633e-07	-1.87659	-1.29593
160578967	chr2:160578967:G:A	1.4381e-08	-1.71178	-1.24529	8.18679e-09	-1.82429	-1.23148	4.24434e-07	-1.80831	-1.25529
160579209	chr2:160579209:A:G	1.74429e-08	-1.62903	-1.13501	8.62901e-09	-1.84836	-1.15481	4.46014e-07	-1.85391	-1.1601
160580011	chr2:160580011:C:A	1.36245e-08	-1.80099	-1.21011	8.27547e-09	-1.8796	-1.1654	4.22719e-07	-1.87913	-1.18852
160580567	chr2:160580567:T:C	7.58786e-08	-2.12258e-10	-1.29384	4.75483e-08	-2.12258e-10	-1.29655	2.48848e-06	-2.12258e-10	-1.29493
160580693	chr2:160580693:A:G	1.40228e-08	-1.86761	-1.11468	8.93807e-09	-1.8777	-1.09028	4.45771e-07	-1.87954	-1.13502
160580695	chr2:160580695:C:T	7.79419e-08	-2.12258e-10	-1.26701	4.86947e-08	-2.12258e-10	-1.27273	2.55763e-06	-2.12258e-10	-1.26752
160580707	chr2:160580707:C:A	1.32626e-08	-1.7495	-1.28853	7.29721e-09	-1.87669	-1.29412	3.8102e-07	-1.87817	-1.29334
160581073	chr2:160581073:A:C	1.29391e-08	-1.87067	-1.19205	7.98865e-09	-1.8639	-1.21638	4.18129e-07	-1.86975	-1.20881
160581459	chr2:160581459:A:G	2.83866e-07	-2.12258e-10	0.02553	1.94997e-07	-2.12258e-10	0.114686	9.75159e-06	-2.12258e-10	0.0708272
160581469	chr2:160581469:A:G	7.68556e-08	-2.12258e-10	-1.28104	4.80943e-08	-2.12258e-10	-1.28513	2.52175e-06	-2.12258e-10	-1.28165
160581871	chr2:160581871:TA:T	7.61459e-08	-2.12258e-10	-1.29032	4.76359e-08	-2.12258e-10	-1.29471	2.49592e-06	-2.12258e-10	-1.29195
160581939	chr2:160581939:C:T	1.22815e-08	-1.86454	-1.25034	7.7358e-09	-1.84838	-1.26406	4.1452e-07	-1.82981	-1.25743
160582068	chr2:160582068:G:A	1.50094e-08	-1.61722	-1.29707	1.07735e-08	-1.48429	-1.29692	4.11557e-07	-1.79727	-1.29714
160583496	chr2:160583496:T:C	1.32531e-08	-1.81199	-1.22675	7.65935e-09	-1.87783	-1.24454	4.58208e-07	-1.75032	-1.23672
160583598	chr2:160583598:G:C	1.22442e-08	-1.84076	-1.27716	7.59585e-09	-1.85831	-1.27238	4.15738e-07	-1.81312	-1.27118
160583688	chr2:160583688:C:A	1.30311e-08	-1.76382	-1.29182	7.70695e-09	-1.83362	-1.28256	3.84173e-07	-1.87433	-1.28894
160584184	chr2:160584184:G:A	4.24119e-08	-1.87554	-3.10475e-10	2.65572e-08	-1.879	-3.10475e-10	1.38681e-06	-1.8796	-3.10475e-10
160585189	chr2:160585189:T:C	9.25287e-08	-2.12258e-10	-1.09545	5.63256e-08	-2.12258e-10	-1.12715	3.0051e-06	-2.12258e-10	-1.10629
160585885	chr2:160585885:A:G	8.90394e-08	-2.12258e-10	-1.13389	5.44506e-08	-2.12258e-10	-1.16101	2.89939e-06	-2.12258e-10	-1.1421
160585898	chr2:160585898:G:A	2.1589e-07	-2.12258e-10	-0.248203	1.46461e-07	-2.12258e-10	-0.171542	7.36121e-06	-2.12258e-10	-0.21038
160586619	chr2:160586619:T:C	8.77093e-08	-2.12258e-10	-1.14894	5.37241e-08	-2.12258e-10	-1.17444	2.85759e-06	-2.12258e-10	-1.15663
160586962	chr2:160586962:A:C	9.47296e-08	-2.12258e-10	-1.07195	5.82328e-08	-2.12258e-10	-1.09385	3.07184e-06	-2.12258e-10	-1.08433
160587322	chr2:160587322:T:C	9.54446e-08	-2.12258e-10	-1.06443	5.67668e-08	-2.12258e-10	-1.11935	3.08394e-06	-2.12258e-10	-1.0804
160588388	chr2:160588388:A:C	1.24326e-08	-1.80601	-1.29663	7.26495e-09	-1.87816	-1.29708	4.32109e-07	-1.74873	-1.29695
160588814	chr2:160588814:C:T	1.27729e-08	-1.82667	-1.24898	7.98215e-09	-1.85651	-1.22458	4.07776e-07	-1.86403	-1.23961
160589038	chr2:160589038:C:T	1.2513e-08	-1.86118	-1.23502	7.76471e-09	-1.85598	-1.25273	4.24338e-07	-1.8191	-1.24473
160589233	chr2:160589233:C:T	1.0187e-07	-2.12258e-10	-0.999275	6.01364e-08	-2.12258e-10	-1.06168	3.28409e-06	-2.12258e-10	-1.01752
160589440	chr2:160589440:A:G	1.19546e-08	-1.87746	-1.2644	7.66253e-09	-1.86727	-1.25468	3.91216e-07	-1.87197	-1.27313
160589554	chr2:160589554:T:C	9.43879e-08	-2.12258e-10	-1.07556	5.61996e-08	-2.12258e-10	-1.12939	3.05605e-06	-2.12258e-10	-1.08948
160589580	chr2:160589580:C:T	3.76292e-08	-1.85563	-0.139561	2.1848e-08	-1.83695	-0.237238	1.25529e-06	-1.84086	-0.138374
160589594	chr2:160589594:C:T	1.13973e-07	-2.12258e-10	-0.88701	7.33613e-08	-2.12258e-10	-0.862901	3.7076e-06	-2.12258e-10	-0.89622
160589776	chr2:160589776:C:T	2.96911e-08	-1.87631	-0.355819	1.86485e-08	-1.7903	-0.442237	9.80257e-07	-1.86884	-0.357705
160589927	chr2:160589927:T:C	2.99324e-08	-1.8705	-0.353535	1.83086e-08	-1.81089	-0.440035	9.91513e-07	-1.85973	-0.355393
160589949	chr2:160589949:G:T	1.21826e-08	-1.82733	-1.29564	7.32003e-09	-1.87339	-1.29429	4.2124e-07	-1.77624	-1.29492
160590276	chr2:160590276:C:T	3.01029e-08	-1.85916	-0.359192	1.78025e-08	-1.83353	-0.445426	1.00146e-06	-1.84409	-0.361051
160591120	chr2:160591120:T:C	4.32075e-08	-1.85696	-3.10475e-10	3.13633e-08	-1.71266	-3.10475e-10	1.68931e-06	-1.68229	-3.10475e-10
160591126	chr2:160591126:T:C	8.66122e-08	-2.12258e-10	-1.16153	5.30749e-08	-2.12258e-10	-1.18659	2.82158e-06	-2.12258e-10	-1.16931
160591135	chr2:160591135:A:G	9.58197e-08	-2.12258e-10	-1.0605	5.75031e-08	-2.12258e-10	-1.10646	3.07217e-06	-2.12258e-10	-1.08422
160591190	chr2:160591190:T:C	9.91197e-08	-2.12258e-10	-1.02664	6.18276e-08	-2.12258e-10	-1.03395	3.16852e-06	-2.12258e-10	-1.05334
160591519	chr2:160591519:C:T	9.15761e-08	-2.12258e-10	-1.1058	5.47328e-08	-2.12258e-10	-1.15583	2.96709e-06	-2.12258e-10	-1.11902
160591542	chr2:160591542:A:G	9.45521e-08	-2.12258e-10	-1.07382	5.68199e-08	-2.12258e-10	-1.11841	3.03352e-06	-2.12258e-10	-1.09688
160592237	chr2:160592237:T:C	4.25569e-08	-1.87213	-3.10475e-10	2.65847e-08	-1.87796	-3.10475e-10	1.553e-06	-1.76642	-3.10475e-10
160592416	chr2:160592416:CT:C	7.59654e-08	-2.12258e-10	-1.29269	4.75861e-08	-2.12258e-10	-1.29576	2.48893e-06	-2.12258e-10	-1.29475
160592482	chr2:160592482:T:A	1.47557e-08	-1.87103	-1.06031	8.64979e-09	-1.87372	-1.12704	5.16655e-07	-1.78308	-1.08391
160592698	chr2:160592698:C:T	1.25031e-08	-1.80003	-1.29697	7.26369e-09	-1.87904	-1.29637	4.36668e-07	-1.73851	-1.29668
160593014	chr2:160593014:G:C	9.64065e-08	-2.12258e-10	-1.0544	5.74153e-08	-2.12258e-10	-1.10799	3.12796e-06	-2.12258e-10	-1.06622
160593283	chr2:160593283:G:A	8.96033e-08	-2.12258e-10	-1.12758	5.47364e-08	-2.12258e-10	-1.15577	2.91637e-06	-2.12258e-10	-1.13626
160593303	chr2:160593303:T:C	1.30873e-07	-2.12258e-10	-0.748745	7.78081e-08	-2.12258e-10	-0.804053	4.25036e-06	-2.12258e-10	-0.759601
160593464	chr2:160593464:G:A	1.73765e-07	-2.12258e-10	-0.465268	1.01146e-07	-2.12258e-10	-0.541729	5.48557e-06	-2.12258e-10	-0.504482
160594062	chr2:160594062:T:C	1.23346e-08	-1.86766	-1.2429	8.16251e-09	-1.85086	-1.20789	4.2216e-07	-1.84297	-1.226
160594423	chr2:160594423:C:T	1.14973e-07	-2.12258e-10	-0.878272	7.43753e-08	-2.12258e-10	-0.849175	3.78291e-06	-2.12258e-10	-0.876109
160594778	chr2:160594778:T:G	9.69703e-08	-2.12258e-10	-1.04857	5.98879e-08	-2.12258e-10	-1.06582	3.07159e-06	-2.12258e-10	-1.08441
160594825	chr2:160594825:T:C	7.93412e-08	-2.12258e-10	-1.24921	4.94187e-08	-2.12258e-10	-1.25797	2.59041e-06	-2.12258e-10	-1.25479
160594891	chr2:160594891:T:A	1.20263e-08	-1.86803	-1.26785	7.90086e-09	-1.85015	-1.24118	4.10352e-07	-1.84204	-1.25531
160595056	chr2:160595056:A:T	9.11669e-08	-2.12258e-10	-1.11028	5.45188e-08	-2.12258e-10	-1.15975	2.95424e-06	-2.12258e-10	-1.12336
160596088	chr2:160596088:C:A	9.10816e-08	-2.12258e-10	-1.11122	5.62808e-08	-2.12258e-10	-1.12794	2.95951e-06	-2.12258e-10	-1.12158
160596098	chr2:160596098:C:T	1.25729e-08	-1.84744	-1.24399	7.62275e-09	-1.86691	-1.26025	4.30192e-07	-1.7972	-1.25293
160596916	chr2:160596916:G:T	8.80433e-08	-2.12258e-10	-1.14514	5.38679e-08	-2.12258e-10	-1.17176	2.86694e-06	-2.12258e-10	-1.15336
160596950	chr2:160596950:A:G	1.29914e-08	-1.76943	-1.28925	8.99369e-09	-1.6771	-1.28468	3.87221e-07	-1.86774	-1.28762
160597241	chr2:160597241:T:C	5.6744e-08	-1.58442	-3.10475e-10	4.79817e-08	-1.28748	-3.10475e-10	2.58645e-06	-1.25632	-3.10475e-10
160597480	chr2:160597480:G:T	1.32954e-08	-1.82052	-1.21504	8.33599e-09	-1.85386	-1.18386	4.24274e-07	-1.86078	-1.2032
160597843	chr2:160597843:T:C	8.867e-08	-2.12258e-10	-1.13805	5.42164e-08	-2.12258e-10	-1.16531	2.88679e-06	-2.12258e-10	-1.14646
160598298	chr2:160598298:G:T	1.22989e-08	-1.82106	-1.2924	7.30788e-09	-1.87516	-1.29418	4.25082e-07	-1.76858	-1.29349
160598398	chr2:160598398:A:C	8.91887e-08	-2.12258e-10	-1.13222	5.45138e-08	-2.12258e-10	-1.15984	2.90325e-06	-2.12258e-10	-1.14077
160598563	chr2:160598563:T:A	1.327e-08	-1.74538	-1.29208	7.29639e-09	-1.87698	-1.29394	4.68087e-07	-1.67247	-1.29323
160598977	chr2:160598977:C:T	1.25089e-08	-1.80429	-1.29224	7.28462e-09	-1.87847	-1.29406	4.34831e-07	-1.74604	-1.29336
160599129	chr2:160599129:CA:C	4.92947e-08	-1.87949	0.154338	3.17339e-08	-1.74597	0.0450553	1.64314e-06	-1.8491	0.139107
160599304	chr2:160599304:C:A	1.2359e-08	-1.8163	-1.29229	7.29949e-09	-1.8764	-1.2941	4.27904e-07	-1.76206	-1.29341
160599615	chr2:160599615:T:C	3.2025e-08	-1.86108	-0.295376	1.89932e-08	-1.83016	-0.384061	1.06423e-06	-1.84726	-0.297094
160599660	chr2:160599660:T:C	9.14179e-08	-2.12258e-10	-1.10753	5.86386e-08	-2.12258e-10	-1.0869	2.99283e-06	-2.12258e-10	-1.11038
160600151	chr2:160600151:G:C	3.22206e-08	-1.85828	-0.292089	1.89713e-08	-1.83445	-0.380922	1.07164e-06	-1.8436	-0.293808
160600259	chr2:160600259:T:C	2.31464e-07	-2.12258e-10	-0.178547	1.57361e-07	-2.12258e-10	-0.0997529	7.88636e-06	-2.12258e-10	-0.141469
160600495	chr2:160600495:T:G	8.37067e-08	-2.12258e-10	-1.19565	5.15166e-08	-2.12258e-10	-1.21639	2.73228e-06	-2.12258e-10	-1.20147
160600740	chr2:160600740:C:T	9.35531e-08	-1.08444	-3.10475e-10	7.19849e-08	-0.881841	-3.10475e-10	4.70276e-06	-0.658454	-3.10475e-10
160600854	chr2:160600854:G:T	4.26867e-08	-1.86908	-3.10475e-10	2.65543e-08	-1.87911	-3.10475e-10	1.38747e-06	-1.87912	-3.10475e-10
160600876	chr2:160600876:T:A	9.6654e-08	-2.12258e-10	-1.05184	5.75774e-08	-2.12258e-10	-1.10517	3.13782e-06	-2.12258e-10	-1.06308
160601245	chr2:160601245:A:G	9.28697e-08	-2.12258e-10	-1.09177	5.65714e-08	-2.12258e-10	-1.12279	3.0198e-06	-2.12258e-10	-1.10141
160601472	chr2:160601472:A:C	9.92329e-08	-2.12258e-10	-1.0255	5.93248e-08	-2.12258e-10	-1.07527	3.17442e-06	-2.12258e-10	-1.05148
160602075	chr2:160602075:C:T	3.21087e-08	-1.85756	-0.296285	1.88771e-08	-1.83543	-0.384912	1.06813e-06	-1.84271	-0.297982
160602330	chr2:160602330:G:A	9.41837e-08	-2.12258e-10	-1.07773	5.73065e-08	-2.12258e-10	-1.10988	3.06141e-06	-2.12258e-10	-1.08773
160602337	chr2:160602337:G:T	2.19359e-06	2.07032	-3.10475e-10	3.47517e-06	2.9951	-3.10475e-10	0.000234948	3.25276	-3.10475e-10
160602440	chr2:160602440:C:T	7.92601e-08	-2.12258e-10	-1.25024	5.02335e-08	-2.12258e-10	-1.24162	2.60506e-06	-2.12258e-10	-1.24915
160603073	chr2:160603073:T:C	7.57685e-08	-2.12258e-10	-1.29529	4.766e-08	-2.12258e-10	-1.29421	2.48917e-06	-2.12258e-10	-1.29465
160603397	chr2:160603397:T:C	3.19957e-08	-1.86331	-0.294064	1.90947e-08	-1.82609	-0.382799	1.06231e-06	-1.85039	-0.295768
160603532	chr2:160603532:C:T	7.56573e-08	-2.12258e-10	-1.29676	4.75973e-08	-2.12258e-10	-1.29552	2.48428e-06	-2.12258e-10	-1.29662
160604135	chr2:160604135:T:C	3.6386e-06	2.57638	-3.10475e-10	3.16435e-06	2.90141	-3.10475e-10	0.00014626	2.77879	-3.10475e-10
160604592	chr2:160604592:C:T	9.25354e-08	-2.12258e-10	-1.09538	5.63923e-08	-2.12258e-10	-1.12596	3.00975e-06	-2.12258e-10	-1.10475
160604673	chr2:160604673:C:T	3.21185e-08	-1.86155	-0.291994	1.90726e-08	-1.82921	-0.380835	1.06702e-06	-1.84802	-0.293716
160604885	chr2:160604885:A:G	9.28697e-08	-2.12258e-10	-1.09177	5.65714e-08	-2.12258e-10	-1.12279	3.0198e-06	-2.12258e-10	-1.10141
160605006	chr2:160605006:T:C	7.58656e-08	-2.12258e-10	-1.29401	4.77692e-08	-2.12258e-10	-1.29192	2.49109e-06	-2.12258e-10	-1.29388
160605582	chr2:160605582:T:C	1.00514e-07	-2.12258e-10	-1.01268	5.96635e-08	-2.12258e-10	-1.06958	3.26271e-06	-2.12258e-10	-1.02405
160605835	chr2:160605835:CT:C	1.0277e-07	-2.12258e-10	-0.99048	6.06046e-08	-2.12258e-10	-1.05393	3.31242e-06	-2.12258e-10	-1.00893
160606236	chr2:160606236:C:G	3.1893e-08	-1.86652	-0.294064	1.92151e-08	-1.8198	-0.382799	1.05761e-06	-1.85483	-0.295768
160606730	chr2:160606730:G:A	9.50194e-08	-2.12258e-10	-1.06889	5.77751e-08	-2.12258e-10	-1.10174	3.08792e-06	-2.12258e-10	-1.07911
160607466	chr2:160607466:A:T	9.73126e-08	-2.12258e-10	-1.04504	5.79222e-08	-2.12258e-10	-1.0992	3.15801e-06	-2.12258e-10	-1.05666
160607621	chr2:160607621:G:A	9.75453e-08	-2.12258e-10	-1.04265	5.80483e-08	-2.12258e-10	-1.09702	3.16527e-06	-2.12258e-10	-1.05436
160607702	chr2:160607702:A:G	1.18806e-08	-1.85327	-1.29479	7.43244e-09	-1.85643	-1.29601	4.03376e-07	-1.81885	-1.29564
160608015	chr2:160608015:T:C	9.22111e-08	-2.12258e-10	-1.09889	5.919e-08	-2.12258e-10	-1.07755	3.01925e-06	-2.12258e-10	-1.10159
160608030	chr2:160608030:T:C	9.82589e-08	-2.12258e-10	-1.03537	5.84231e-08	-2.12258e-10	-1.09059	3.18813e-06	-2.12258e-10	-1.04717
160608196	chr2:160608196:T:C	1.48405e-08	-1.86405	-1.06156	8.74408e-09	-1.87597	-1.11395	5.26541e-07	-1.77195	-1.07609
160608405	chr2:160608405:T:C	9.84471e-08	-2.12258e-10	-1.03345	5.85285e-08	-2.12258e-10	-1.08878	3.19452e-06	-2.12258e-10	-1.04517
160608516	chr2:160608516:A:T	1.68273e-08	-1.83692	-0.96305	9.95996e-09	-1.85839	-1.00133	5.64358e-07	-1.81334	-0.965329
160608667	chr2:160608667:C:T	2.98627e-06	2.37881	-3.10475e-10	2.576e-06	2.69569	-3.10475e-10	0.000118134	2.56521	-3.10475e-10
160609079	chr2:160609079:A:G	1.73228e-07	-2.12258e-10	-0.468365	1.01455e-07	-2.12258e-10	-0.538684	5.51476e-06	-2.12258e-10	-0.499175
160609457	chr2:160609457:G:A	9.43032e-08	-2.12258e-10	-1.07646	5.61275e-08	-2.12258e-10	-1.13067	3.05168e-06	-2.12258e-10	-1.09091
160609751	chr2:160609751:A:G	9.64669e-08	-2.12258e-10	-1.05377	5.85917e-08	-2.12258e-10	-1.0877	3.13378e-06	-2.12258e-10	-1.06436
160609796	chr2:160609796:A:C	2.68292e-06	2.27169	-3.10475e-10	1.07245e-06	1.8194	-3.10475e-10	8.54308e-05	2.2411	-3.10475e-10
160609827	chr2:160609827:C:T	1.02944e-07	-2.12258e-10	-0.988791	6.11069e-08	-2.12258e-10	-1.04567	3.3436e-06	-2.12258e-10	-0.999557
160609874	chr2:160609874:T:C	9.19936e-08	-2.12258e-10	-1.10125	5.54495e-08	-2.12258e-10	-1.14283	2.95593e-06	-2.12258e-10	-1.12279
160610050	chr2:160610050:A:G	9.27329e-08	-2.12258e-10	-1.09325	5.68221e-08	-2.12258e-10	-1.11837	3.01457e-06	-2.12258e-10	-1.10315
160610312	chr2:160610312:G:A	2.92063e-08	-0.956544	-1.29204	1.41745e-08	-1.22908	-1.27777	1.13022e-06	-0.802025	-1.28217
160610412	chr2:160610412:TC:T	2.2795e-08	-1.24827	-1.24816	1.36418e-08	-1.32176	-1.2234	4.86323e-07	-1.69512	-1.23237
160610520	chr2:160610520:C:A	2.04102e-07	-2.12258e-10	-0.304353	1.38083e-07	-2.12258e-10	-0.230444	6.93965e-06	-2.12258e-10	-0.269352
160610521	chr2:160610521:C:A	2.11549e-07	-2.12258e-10	-0.268513	1.43305e-07	-2.12258e-10	-0.193322	7.1972e-06	-2.12258e-10	-0.232911
160610889	chr2:160610889:G:A	7.56318e-08	-2.12258e-10	-1.2971	4.75567e-08	-2.12258e-10	-1.29638	2.48324e-06	-2.12258e-10	-1.29704
160611002	chr2:160611002:G:A	4.34241e-08	-1.85196	-3.10475e-10	2.80656e-08	-1.82375	-3.10475e-10	1.41365e-06	-1.86043	-3.10475e-10
160611118	chr2:160611118:A:G	8.93244e-08	-2.12258e-10	-1.1307	5.4575e-08	-2.12258e-10	-1.15872	2.90658e-06	-2.12258e-10	-1.13963
160611172	chr2:160611172:T:C	1.55625e-08	-1.84696	-1.03115	8.98955e-09	-1.87959	-1.08265	5.64041e-07	-1.73616	-1.04307
160611211	chr2:160611211:C:T	7.60789e-08	-2.12258e-10	-1.2912	4.76819e-08	-2.12258e-10	-1.29375	2.49657e-06	-2.12258e-10	-1.29169
160611325	chr2:160611325:G:A	1.0778e-07	-2.12258e-10	-0.942878	6.67443e-08	-2.12258e-10	-0.957429	3.42362e-06	-2.12258e-10	-0.975904
160611552	chr2:160611552:C:T	8.9668e-08	-2.12258e-10	-1.12686	5.95471e-08	-2.12258e-10	-1.07153	3.02193e-06	-2.12258e-10	-1.10071
160612093	chr2:160612093:A:G	4.27607e-08	-1.86735	-3.10475e-10	2.6652e-08	-1.87543	-3.10475e-10	1.58056e-06	-1.74883	-3.10475e-10
160612163	chr2:160612163:T:C	1.00481e-07	-2.12258e-10	-1.01301	5.96655e-08	-2.12258e-10	-1.06954	3.2635e-06	-2.12258e-10	-1.0238
160612454	chr2:160612454:A:G	3.27876e-08	-1.86111	-0.271811	1.94182e-08	-1.83055	-0.36154	1.0897e-06	-1.84717	-0.273529
160612586	chr2:160612586:T:C	3.19681e-08	-1.86483	-0.293407	1.91485e-08	-1.82389	-0.382183	1.06114e-06	-1.85213	-0.295127
160614005	chr2:160614005:A:G	1.05706e-07	-2.12258e-10	-0.962312	6.2676e-08	-2.12258e-10	-1.02032	3.44373e-06	-2.12258e-10	-0.97005
160614175	chr2:160614175:C:T	8.66557e-08	-2.12258e-10	-1.16103	5.3437e-08	-2.12258e-10	-1.1798	2.83061e-06	-2.12258e-10	-1.16611
160614553	chr2:160614553:C:T	1.16972e-07	-2.12258e-10	-0.861038	7.5539e-08	-2.12258e-10	-0.833649	3.83838e-06	-2.12258e-10	-0.861554
160614727	chr2:160614727:T:A	1.24358e-08	-1.86739	-1.235	7.48608e-09	-1.8763	-1.26895	4.43807e-07	-1.77131	-1.24766
160615047	chr2:160615047:C:T	1.01495e-07	-2.12258e-10	-1.00296	6.04231e-08	-2.12258e-10	-1.05693	3.30893e-06	-2.12258e-10	-1.00998
160615241	chr2:160615241:T:G	1.57016e-08	-1.8357	-1.03351	8.97184e-09	-1.87941	-1.0848	5.74879e-07	-1.71479	-1.04541
160615306	chr2:160615306:T:G	1.39651e-08	-1.80981	-1.17661	8.77156e-09	-1.84649	-1.1403	4.39071e-07	-1.86613	-1.16356
160615544	chr2:160615544:T:C	3.21268e-08	-1.85955	-0.293728	1.89756e-08	-1.83267	-0.382474	1.06815e-06	-1.84524	-0.29543
160616015	chr2:160616015:G:A	1.24621e-08	-1.8666	-1.23367	7.48929e-09	-1.87669	-1.26813	4.4528e-07	-1.76917	-1.24649
160616154	chr2:160616154:T:G	6.23445e-08	-1.4903	-3.10475e-10	3.87234e-08	-1.50185	-3.10475e-10	2.25575e-06	-1.39312	-3.10475e-10
160616211	chr2:160616211:G:T	3.98882e-08	-0.767519	-1.16937	2.32439e-08	-0.876563	-1.13569	6.98634e-07	-1.41406	-1.15117
160616218	chr2:160616218:T:G	1.49903e-08	-1.84515	-1.07042	8.67778e-09	-1.87964	-1.11789	5.44068e-07	-1.73386	-1.08143
160616468	chr2:160616468:A:G	1.63851e-07	-0.524017	-3.10475e-10	6.89244e-08	-0.925288	-3.10475e-10	4.08671e-06	-0.798863	-3.10475e-10
160616491	chr2:160616491:A:G	3.22773e-06	2.45656	-3.10475e-10	2.79853e-06	2.77855	-3.10475e-10	0.000129623	2.65803	-3.10475e-10
160616653	chr2:160616653:A:T	8.44543e-08	-2.12258e-10	-1.18676	5.37047e-08	-2.12258e-10	-1.1748	2.77101e-06	-2.12258e-10	-1.18739
160617268	chr2:160617268:G:A	3.88176e-08	-0.72606	-1.23804	2.22711e-08	-0.841621	-1.21339	6.64994e-07	-1.38963	-1.22495
160617341	chr2:160617341:T:C	1.01393e-07	-2.12258e-10	-1.00397	6.03426e-08	-2.12258e-10	-1.05826	3.30487e-06	-2.12258e-10	-1.01121
160617462	chr2:160617462:T:C	1.35811e-08	-1.82503	-1.18926	8.56928e-09	-1.85552	-1.1546	4.36094e-07	-1.85954	-1.17697
160617821	chr2:160617821:G:A	3.25021e-08	-1.84897	-0.292692	1.87422e-08	-1.84601	-0.381515	1.08392e-06	-1.83157	-0.294453
160618097	chr2:160618097:C:T	8.83403e-08	-2.12258e-10	-1.14178	5.853e-08	-2.12258e-10	-1.08876	2.97379e-06	-2.12258e-10	-1.11677
160618377	chr2:160618377:T:C	1.57278e-08	-1.85119	-1.01636	9.11531e-09	-1.87911	-1.06924	5.66523e-07	-1.74583	-1.02901
160618579	chr2:160618579:TA:T	1.60614e-08	-1.84469	-1.00186	9.23046e-09	-1.87967	-1.05612	5.8216e-07	-1.7328	-1.01482
160619098	chr2:160619098:C:T	1.04503e-07	-2.12258e-10	-0.97376	6.20403e-08	-2.12258e-10	-1.03051	3.40277e-06	-2.12258e-10	-0.982013
160619384	chr2:160619384:C:T	1.25854e-08	-1.82187	-1.26857	7.47008e-09	-1.87515	-1.27225	4.34597e-07	-1.7699	-1.27004
160619708	chr2:160619708:C:T	1.10933e-07	-2.12258e-10	-0.914049	6.55271e-08	-2.12258e-10	-0.975834	3.60993e-06	-2.12258e-10	-0.922915
160620423	chr2:160620423:G:A	1.17646e-08	-1.86911	-1.28876	7.34929e-09	-1.87742	-1.28627	3.80382e-07	-1.87969	-1.29349
160621207	chr2:160621207:G:A	1.23489e-08	-1.86358	-1.24582	7.62702e-09	-1.86618	-1.26042	4.30408e-07	-1.80119	-1.24844
160621905	chr2:160621905:C:T	8.98881e-08	-2.12258e-10	-1.12441	5.76736e-08	-2.12258e-10	-1.1035	2.94727e-06	-2.12258e-10	-1.12572
160622010	chr2:160622010:GT:G	1.21734e-08	-1.85315	-1.27057	7.74469e-09	-1.86661	-1.24468	4.01e-07	-1.86189	-1.2585
160622306	chr2:160622306:A:G	7.90405e-08	-2.12258e-10	-1.25301	4.9248e-08	-2.12258e-10	-1.26143	2.58111e-06	-2.12258e-10	-1.25838
160622560	chr2:160622560:TGTATATACACATATATGTATGTATACAC:T	1.17624e-07	-2.12258e-10	-0.855475	7.06453e-08	-2.12258e-10	-0.900627	3.81015e-06	-2.12258e-10	-0.868935
160622782	chr2:160622782:T:C	7.57653e-08	-2.12258e-10	-1.29533	4.75734e-08	-2.12258e-10	-1.29603	2.48724e-06	-2.12258e-10	-1.29543
160623361	chr2:160623361:T:TC	3.19306e-08	-1.85434	-0.305062	1.86559e-08	-1.83916	-0.392972	1.06308e-06	-1.83883	-0.306602
160623382	chr2:160623382:CT:C	1.94114e-07	-2.12258e-10	-0.354528	1.31107e-07	-2.12258e-10	-0.282284	6.59493e-06	-2.12258e-10	-0.320302
160623492	chr2:160623492:G:A	1.63526e-08	-1.87941	-0.949181	1.08709e-08	-1.87468	-0.897525	6.22866e-07	-1.73567	-0.944362
160623639	chr2:160623639:C:T	1.02941e-07	-2.12258e-10	-0.988812	6.22657e-08	-2.12258e-10	-1.02689	3.34006e-06	-2.12258e-10	-1.00061
160623856	chr2:160623856:C:T	1.58087e-08	-1.86343	-0.998982	9.29565e-09	-1.87448	-1.05428	5.56869e-07	-1.77962	-1.01241
160623871	chr2:160623871:A:T	9.91063e-08	-2.12258e-10	-1.02678	6.0101e-08	-2.12258e-10	-1.06227	3.2184e-06	-2.12258e-10	-1.03772
160623879	chr2:160623879:G:A	1.08603e-07	-2.12258e-10	-0.935273	6.41184e-08	-2.12258e-10	-0.997567	3.52364e-06	-2.12258e-10	-0.94711
160624284	chr2:160624284:T:C	9.10012e-08	-2.12258e-10	-1.1121	5.49358e-08	-2.12258e-10	-1.15213	2.92684e-06	-2.12258e-10	-1.13268
160624903	chr2:160624903:A:C	1.16635e-08	-1.86983	-1.29668	7.45341e-09	-1.86031	-1.28931	3.80662e-07	-1.87827	-1.29418
160624967	chr2:160624967:C:T	1.65017e-08	-1.86801	-0.951501	9.73892e-09	-1.87137	-1.0108	5.76678e-07	-1.79085	-0.966221
160625207	chr2:160625207:T:A	1.6351e-08	-1.86541	-0.96328	9.61714e-09	-1.87334	-1.02141	5.74397e-07	-1.78337	-0.977672
160625466	chr2:160625466:TTTC:T	3.18878e-08	-1.8546	-0.306153	1.86393e-08	-1.83897	-0.394049	1.0618e-06	-1.83893	-0.307715
160625826	chr2:160625826:C:T	9.09719e-08	-2.12258e-10	-1.11242	5.49297e-08	-2.12258e-10	-1.15224	2.92666e-06	-2.12258e-10	-1.13274
160625869	chr2:160625869:C:T	8.88907e-08	-2.12258e-10	-1.13557	5.47382e-08	-2.12258e-10	-1.15574	2.90343e-06	-2.12258e-10	-1.14071
160625881	chr2:160625881:G:C	1.31432e-08	-1.86613	-1.18093	7.78344e-09	-1.8767	-1.2296	4.6772e-07	-1.76806	-1.19843
160626255	chr2:160626255:G:A	9.92736e-08	-2.12258e-10	-1.02509	6.01986e-08	-2.12258e-10	-1.06065	3.22372e-06	-2.12258e-10	-1.03607
160626271	chr2:160626271:T:C	7.70994e-08	-2.12258e-10	-1.27788	4.86619e-08	-2.12258e-10	-1.2734	2.53024e-06	-2.12258e-10	-1.27829
160626421	chr2:160626421:C:G	7.92176e-08	-2.12258e-10	-1.25077	4.93532e-08	-2.12258e-10	-1.2593	2.59639e-06	-2.12258e-10	-1.25248
160626460	chr2:160626460:G:T	1.0419e-07	-2.12258e-10	-0.976754	6.17659e-08	-2.12258e-10	-1.03495	3.38328e-06	-2.12258e-10	-0.987758
160626589	chr2:160626589:G:A	3.18125e-08	-1.85503	-0.308079	1.86157e-08	-1.83841	-0.39588	1.05917e-06	-1.8395	-0.309624
160626724	chr2:160626724:G:A	1.32619e-08	-1.86882	-1.16926	7.86464e-09	-1.87525	-1.22067	4.69103e-07	-1.77591	-1.18763
160627016	chr2:160627016:T:G	3.18466e-08	-1.85501	-0.307035	1.86354e-08	-1.83836	-0.394875	1.06012e-06	-1.83965	-0.308568
160627671	chr2:160627671:C:T	1.83719e-07	-0.409563	-3.10475e-10	7.51811e-08	-0.838398	-3.10475e-10	4.45024e-06	-0.713645	-3.10475e-10
160627694	chr2:160627694:C:T	1.66251e-08	-1.86282	-0.949238	9.72809e-09	-1.8747	-1.00858	5.85481e-07	-1.77796	-0.96397
160627798	chr2:160627798:T:C	1.11528e-07	-2.12258e-10	-0.908699	6.58363e-08	-2.12258e-10	-0.971126	3.62833e-06	-2.12258e-10	-0.917831
160628304	chr2:160628304:T:C	1.63182e-08	-1.86533	-0.965367	9.60476e-09	-1.87317	-1.02286	5.72837e-07	-1.78427	-0.97949
160628695	chr2:160628695:G:C	3.09967e-08	-1.85262	-0.336473	1.80651e-08	-1.84134	-0.422982	1.03253e-06	-1.83659	-0.338
160629025	chr2:160629025:A:AC	7.82062e-08	-2.12258e-10	-1.26362	4.88011e-08	-2.12258e-10	-1.27055	2.56438e-06	-2.12258e-10	-1.26489
160629439	chr2:160629439:T:C	1.28333e-08	-1.86158	-1.20935	7.60578e-09	-1.87839	-1.251	4.60801e-07	-1.75629	-1.2251
160629594	chr2:160629594:C:T	1.18424e-07	-2.12258e-10	-0.848705	6.99699e-08	-2.12258e-10	-0.910232	3.77205e-06	-2.12258e-10	-0.878985
160629819	chr2:160629819:C:T	1.50852e-08	-1.85563	-1.05363	8.82941e-09	-1.87765	-1.10256	5.37459e-07	-1.76113	-1.06637
160629974	chr2:160629974:C:T	1.00317e-07	-2.12258e-10	-1.01464	6.0821e-08	-2.12258e-10	-1.05036	3.25809e-06	-2.12258e-10	-1.02546
160630044	chr2:160630044:C:T	8.41602e-08	-1.19025	-3.10475e-10	4.68044e-08	-1.31232	-3.10475e-10	2.51498e-06	-1.28434	-3.10475e-10
160630279	chr2:160630279:A:G	1.01721e-07	-2.12258e-10	-1.00074	6.03075e-08	-2.12258e-10	-1.05884	3.3021e-06	-2.12258e-10	-1.01204
160630346	chr2:160630346:A:T	1.33759e-08	-1.73984	-1.28968	9.30523e-09	-1.64243	-1.28529	3.90531e-07	-1.8587	-1.28816
160630504	chr2:160630504:T:A	1.5227e-08	-1.86048	-1.03942	8.95783e-09	-1.87599	-1.08978	5.39044e-07	-1.7721	-1.05247
160631157	chr2:160631157:G:A	3.20018e-08	-1.8517	-0.305485	1.85861e-08	-1.84245	-0.393436	1.06633e-06	-1.83531	-0.307066
160631300	chr2:160631300:A:G	1.1191e-07	-2.12258e-10	-0.905276	6.75543e-08	-2.12258e-10	-0.945367	3.63896e-06	-2.12258e-10	-0.914906
160631436	chr2:160631436:C:T	9.98871e-08	-2.12258e-10	-1.01893	5.94837e-08	-2.12258e-10	-1.0726	3.24421e-06	-2.12258e-10	-1.02973
160631657	chr2:160631657:C:T	8.46127e-08	-2.12258e-10	-1.18489	5.54753e-08	-2.12258e-10	-1.14236	2.83079e-06	-2.12258e-10	-1.16605
160631841	chr2:160631841:T:C	8.49601e-08	-2.12258e-10	-1.18079	5.57423e-08	-2.12258e-10	-1.13756	2.84332e-06	-2.12258e-10	-1.16163
160631953	chr2:160631953:G:A	9.84658e-08	-2.12258e-10	-1.03326	5.97857e-08	-2.12258e-10	-1.06753	3.19993e-06	-2.12258e-10	-1.04347
160631979	chr2:160631979:G:A	9.84485e-08	-2.12258e-10	-1.03344	5.97759e-08	-2.12258e-10	-1.0677	3.19938e-06	-2.12258e-10	-1.04365
160632138	chr2:160632138:A:G	3.1873e-08	-1.85848	-0.302735	1.8805e-08	-1.83342	-0.39076	1.06019e-06	-1.84402	-0.304131
160632171	chr2:160632171:G:A	4.89464e-08	-1.73225	-3.10475e-10	2.79854e-08	-1.82662	-3.10475e-10	1.43002e-06	-1.84892	-3.10475e-10
160632719	chr2:160632719:A:G	1.00465e-07	-2.12258e-10	-1.01316	5.95897e-08	-2.12258e-10	-1.07082	3.25542e-06	-2.12258e-10	-1.02628
160632724	chr2:160632724:C:T	7.56683e-08	-2.12258e-10	-1.29661	4.76245e-08	-2.12258e-10	-1.29495	2.48517e-06	-2.12258e-10	-1.29626
160632820	chr2:160632820:A:AAG	8.48549e-08	-2.12258e-10	-1.18203	5.56616e-08	-2.12258e-10	-1.13901	2.83953e-06	-2.12258e-10	-1.16297
160632902	chr2:160632902:G:A	8.46042e-08	-2.12258e-10	-1.18499	5.54679e-08	-2.12258e-10	-1.14249	2.83043e-06	-2.12258e-10	-1.16617
160633245	chr2:160633245:T:A	8.4881e-08	-2.12258e-10	-1.18172	5.56813e-08	-2.12258e-10	-1.13865	2.84046e-06	-2.12258e-10	-1.16264
160633282	chr2:160633282:C:T	1.4826e-08	-1.87961	-1.04698	1.00833e-08	-1.71499	-1.13243	5.72977e-07	-1.68819	-1.07532
160633466	chr2:160633466:G:A	8.49032e-08	-2.12258e-10	-1.18146	5.56987e-08	-2.12258e-10	-1.13834	2.84139e-06	-2.12258e-10	-1.16231
160633493	chr2:160633493:G:A	6.45606e-08	-1.45537	-3.10475e-10	4.48258e-08	-1.35551	-3.10475e-10	2.68246e-06	-1.21987	-3.10475e-10
160633893	chr2:160633893:C:T	1.01651e-07	-2.12258e-10	-1.00142	6.03904e-08	-2.12258e-10	-1.05747	3.29802e-06	-2.12258e-10	-1.01328
160634328	chr2:160634328:G:A	9.20457e-08	-2.12258e-10	-1.10069	5.80075e-08	-2.12258e-10	-1.09773	2.96718e-06	-2.12258e-10	-1.11899
160634364	chr2:160634364:G:A	8.48545e-08	-2.12258e-10	-1.18203	5.56601e-08	-2.12258e-10	-1.13903	2.83947e-06	-2.12258e-10	-1.16299
160634407	chr2:160634407:T:TA	8.75199e-08	-2.12258e-10	-1.15111	5.77109e-08	-2.12258e-10	-1.10285	2.93734e-06	-2.12258e-10	-1.1291
160634867	chr2:160634867:T:A	8.61345e-08	-2.12258e-10	-1.16706	5.666e-08	-2.12258e-10	-1.12123	2.88768e-06	-2.12258e-10	-1.14615
160634948	chr2:160634948:A:G	8.68536e-08	-2.12258e-10	-1.15875	5.72057e-08	-2.12258e-10	-1.11164	2.91342e-06	-2.12258e-10	-1.13727
160635063	chr2:160635063:C:CT	8.71077e-08	-2.12258e-10	-1.15583	5.73998e-08	-2.12258e-10	-1.10826	2.9226e-06	-2.12258e-10	-1.13413
160635487	chr2:160635487:A:G	1.0876e-07	-2.12258e-10	-0.933833	6.41875e-08	-2.12258e-10	-0.99649	3.52348e-06	-2.12258e-10	-0.947155
160635496	chr2:160635496:G:A	1.37235e-08	-1.87894	-1.12492	9.35463e-09	-1.72839	-1.19403	5.2506e-07	-1.70319	-1.14766
160635515	chr2:160635515:T:G	2.94311e-08	-1.85789	-0.38303	1.74116e-08	-1.83408	-0.467078	9.79302e-07	-1.84344	-0.38408
160635730	chr2:160635730:A:G	2.9035e-08	-1.86963	-0.384842	1.77672e-08	-1.81213	-0.468815	9.62113e-07	-1.85931	-0.385914
160635741	chr2:160635741:C:T	3.01735e-08	-1.85967	-0.356342	1.79202e-08	-1.8316	-0.440768	1.00423e-06	-1.84604	-0.356336
160636340	chr2:160636340:T:C	1.22605e-08	-1.85217	-1.26442	7.78562e-09	-1.86781	-1.2382	4.02069e-07	-1.86339	-1.25435
160636582	chr2:160636582:C:T	7.57453e-08	-2.12258e-10	-1.2956	4.75294e-08	-2.12258e-10	-1.29695	2.48548e-06	-2.12258e-10	-1.29614
160636900	chr2:160636900:T:G	1.06262e-07	-2.12258e-10	-0.957063	6.5997e-08	-2.12258e-10	-0.96869	3.38816e-06	-2.12258e-10	-0.986317
160636957	chr2:160636957:A:G	9.91808e-08	-2.12258e-10	-1.02603	5.91461e-08	-2.12258e-10	-1.07829	3.22597e-06	-2.12258e-10	-1.03537
160637067	chr2:160637067:T:C	2.9456e-08	-1.85886	-0.381217	1.74611e-08	-1.83297	-0.465356	9.80045e-07	-1.84449	-0.382272
160637321	chr2:160637321:C:T	8.81765e-08	-2.12258e-10	-1.14363	5.81937e-08	-2.12258e-10	-1.09452	2.95882e-06	-2.12258e-10	-1.12181
160637339	chr2:160637339:G:C	2.18721e-07	-2.12258e-10	-0.235177	1.4829e-07	-2.12258e-10	-0.159127	7.43047e-06	-2.12258e-10	-0.201014
160638040	chr2:160638040:C:T	8.92168e-08	-2.12258e-10	-1.1319	5.89909e-08	-2.12258e-10	-1.08092	2.99666e-06	-2.12258e-10	-1.1091
160638098	chr2:160638098:C:T	9.72895e-08	-2.12258e-10	-1.04528	5.81306e-08	-2.12258e-10	-1.09561	3.1641e-06	-2.12258e-10	-1.05474
160638347	chr2:160638347:T:G	5.01912e-07	-2.12258e-10	0.595452	2.84201e-07	-2.12258e-10	0.491382	1.54579e-05	-2.12258e-10	0.53152
160638528	chr2:160638528:A:T	8.98383e-08	-2.12258e-10	-1.12496	5.94606e-08	-2.12258e-10	-1.07298	3.01892e-06	-2.12258e-10	-1.1017
160638613	chr2:160638613:A:T	1.19818e-07	-2.12258e-10	-0.837002	7.75575e-08	-2.12258e-10	-0.807279	3.93728e-06	-2.12258e-10	-0.836114
160638880	chr2:160638880:AAATT:A	1.26817e-08	-1.82634	-1.25647	7.4536e-09	-1.87572	-1.27388	3.92377e-07	-1.87284	-1.26929
160638992	chr2:160638992:A:G	9.10778e-08	-2.12258e-10	-1.11126	5.56362e-08	-2.12258e-10	-1.13946	2.96784e-06	-2.12258e-10	-1.11877
160639048	chr2:160639048:T:A	4.38548e-08	-0.969252	-0.872837	2.74036e-08	-1.02895	-0.81867	8.42353e-07	-1.5261	-0.852062
160639215	chr2:160639215:C:T	1.72678e-08	-1.57471	-1.19942	1.11565e-08	-1.56534	-1.18094	4.56101e-07	-1.80647	-1.18518
160639549	chr2:160639549:C:T	5.91961e-06	3.06305	-3.10475e-10	1.34854e-06	2.04848	-3.10475e-10	8.58147e-05	2.24559	-3.10475e-10
160639675	chr2:160639675:A:G	2.78014e-07	-2.12258e-10	0.00469904	1.90954e-07	-2.12258e-10	0.0937356	9.54828e-06	-2.12258e-10	0.0497576
160639932	chr2:160639932:G:C	2.18721e-07	-2.12258e-10	-0.235177	1.4829e-07	-2.12258e-10	-0.159127	7.43047e-06	-2.12258e-10	-0.201014
160640479	chr2:160640479:C:T	9.66392e-08	-2.12258e-10	-1.05199	5.75925e-08	-2.12258e-10	-1.10491	3.13616e-06	-2.12258e-10	-1.0636
160640935	chr2:160640935:T:C	2.67202e-06	2.26762	-3.10475e-10	2.30787e-06	2.58578	-3.10475e-10	0.000104775	2.44521	-3.10475e-10
160641133	chr2:160641133:C:T	4.23223e-08	-1.87766	-3.10475e-10	2.65779e-08	-1.87822	-3.10475e-10	1.38667e-06	-1.8797	-3.10475e-10
160641308	chr2:160641308:GC:G	9.59332e-08	-2.12258e-10	-1.05932	5.75852e-08	-2.12258e-10	-1.10503	3.07672e-06	-2.12258e-10	-1.08274
160641325	chr2:160641325:C:T	1.35143e-08	-1.76554	-1.25368	9.41639e-09	-1.67182	-1.24403	4.02677e-07	-1.86607	-1.25016
160641508	chr2:160641508:T:G	9.38523e-08	-2.12258e-10	-1.08125	5.62751e-08	-2.12258e-10	-1.12805	3.05122e-06	-2.12258e-10	-1.09106
160641574	chr2:160641574:C:T	9.88364e-08	-2.12258e-10	-1.02951	5.8953e-08	-2.12258e-10	-1.08156	3.21331e-06	-2.12258e-10	-1.0393
160641729	chr2:160641729:T:C	1.48317e-08	-1.71865	-1.20755	8.56603e-09	-1.75633	-1.25416	4.17969e-07	-1.87745	-1.2015
160641772	chr2:160641772:C:T	9.76698e-08	-2.12258e-10	-1.04138	5.833e-08	-2.12258e-10	-1.09218	3.17628e-06	-2.12258e-10	-1.05089
160642093	chr2:160642093:C:T	8.99019e-08	-2.12258e-10	-1.12425	5.43587e-08	-2.12258e-10	-1.16269	2.89401e-06	-2.12258e-10	-1.14396
160642500	chr2:160642500:A:C	1.19852e-07	-2.12258e-10	-0.836716	7.75798e-08	-2.12258e-10	-0.806991	3.93857e-06	-2.12258e-10	-0.835786
160642522	chr2:160642522:T:C	1.31833e-08	-1.77379	-1.27023	9.13999e-09	-1.68313	-1.26251	3.94707e-07	-1.86882	-1.2674
160642688	chr2:160642688:C:T	1.3464e-07	-2.12258e-10	-0.720369	8.68087e-08	-2.12258e-10	-0.694591	4.35927e-06	-2.12258e-10	-0.734298
160642727	chr2:160642727:C:T	8.99391e-08	-1.12384	-3.10475e-10	8.58787e-08	-0.705363	-3.10475e-10	4.0288e-06	-0.813134	-3.10475e-10
160642993	chr2:160642993:T:G	8.98383e-08	-2.12258e-10	-1.12496	5.94606e-08	-2.12258e-10	-1.07298	3.01892e-06	-2.12258e-10	-1.1017
160643035	chr2:160643035:C:T	1.34663e-08	-1.87912	-1.14367	9.24067e-09	-1.72638	-1.20831	5.17565e-07	-1.7004	-1.16482
160643455	chr2:160643455:T:C	8.98383e-08	-2.12258e-10	-1.12496	5.94606e-08	-2.12258e-10	-1.07298	3.01892e-06	-2.12258e-10	-1.1017
160643665	chr2:160643665:A:G	1.20199e-08	-1.86098	-1.27543	7.41052e-09	-1.87884	-1.27655	3.90862e-07	-1.87913	-1.26687
160643731	chr2:160643731:A:G	2.45556e-07	-2.12258e-10	-0.119446	1.67138e-07	-2.12258e-10	-0.039481	8.35252e-06	-2.12258e-10	-0.0840401
160643978	chr2:160643978:C:T	3.02196e-06	2.39069	-3.10475e-10	2.63786e-06	2.71942	-3.10475e-10	0.000117771	2.56214	-3.10475e-10
160644114	chr2:160644114:G:A	9.96793e-08	-2.12258e-10	-1.02101	5.91985e-08	-2.12258e-10	-1.0774	3.23272e-06	-2.12258e-10	-1.03328
160644141	chr2:160644141:G:A	3.21596e-06	2.45291	-3.10475e-10	2.81344e-06	2.78386	-3.10475e-10	0.000125576	2.62631	-3.10475e-10
160644204	chr2:160644204:G:A	1.11964e-07	-2.12258e-10	-0.904798	6.59205e-08	-2.12258e-10	-0.969848	3.62593e-06	-2.12258e-10	-0.918492
160644521	chr2:160644521:A:G	9.76783e-08	-2.12258e-10	-1.04129	5.81409e-08	-2.12258e-10	-1.09543	3.16934e-06	-2.12258e-10	-1.05308
160644788	chr2:160644788:C:T	9.02104e-08	-2.12258e-10	-1.12083	5.51472e-08	-2.12258e-10	-1.14829	2.94011e-06	-2.12258e-10	-1.12816
160644910	chr2:160644910:A:G	4.40364e-08	-1.87933	0.0413725	2.92543e-08	-1.71952	-0.0627516	1.45434e-06	-1.85954	0.0274907
160644995	chr2:160644995:G:A	6.26574e-08	-1.48529	-3.10475e-10	3.88854e-08	-1.49768	-3.10475e-10	2.26661e-06	-1.38832	-3.10475e-10
160645088	chr2:160645088:A:T	8.93236e-08	-2.12258e-10	-1.13071	5.46495e-08	-2.12258e-10	-1.15736	2.91182e-06	-2.12258e-10	-1.13783
160645360	chr2:160645360:T:G	8.84767e-08	-2.12258e-10	-1.14023	5.84305e-08	-2.12258e-10	-1.09046	2.97013e-06	-2.12258e-10	-1.118
160645628	chr2:160645628:C:T	4.49741e-08	-1.81689	-3.10475e-10	2.97769e-08	-1.76457	-3.10475e-10	1.40848e-06	-1.86409	-3.10475e-10
160645771	chr2:160645771:T:C	9.43351e-08	-2.12258e-10	-1.07612	5.63875e-08	-2.12258e-10	-1.12605	3.06371e-06	-2.12258e-10	-1.08698
160646522	chr2:160646522:T:C	1.47375e-08	-1.81537	-1.1172	8.62418e-09	-1.87682	-1.12691	4.50249e-07	-1.87402	-1.13054
160646633	chr2:160646633:T:G	8.98383e-08	-2.12258e-10	-1.12496	5.94606e-08	-2.12258e-10	-1.07298	3.01892e-06	-2.12258e-10	-1.1017
160646712	chr2:160646712:T:C	1.6748e-08	-1.87543	-0.929266	1.1092e-08	-1.87966	-0.872412	6.05366e-07	-1.79065	-0.917872
160646748	chr2:160646748:G:A	8.85337e-08	-2.12258e-10	-1.13959	5.4185e-08	-2.12258e-10	-1.16589	2.88399e-06	-2.12258e-10	-1.14743
160646974	chr2:160646974:T:G	1.45206e-08	-1.81869	-1.12871	8.53266e-09	-1.87613	-1.13827	4.45694e-07	-1.87292	-1.14181
160647339	chr2:160647339:G:A	1.27329e-08	-1.82083	-1.25796	7.43437e-09	-1.87727	-1.27491	3.91175e-07	-1.87483	-1.27038
160647521	chr2:160647521:AACT:A	9.22579e-08	-2.12258e-10	-1.09838	5.92439e-08	-2.12258e-10	-1.07664	3.02305e-06	-2.12258e-10	-1.10034
160648395	chr2:160648395:G:A	8.70245e-08	-2.12258e-10	-1.15678	5.73391e-08	-2.12258e-10	-1.10931	2.91727e-06	-2.12258e-10	-1.13595
160648646	chr2:160648646:A:G	4.41117e-08	-1.87964	0.0433888	2.87012e-08	-1.74055	-0.0608109	1.46953e-06	-1.85116	0.0294984
160648684	chr2:160648684:G:A	2.95936e-08	-1.8542	-0.381217	1.73503e-08	-1.83933	-0.465356	9.85953e-07	-1.83848	-0.382272
160648732	chr2:160648732:T:C	1.29037e-07	-2.12258e-10	-0.762873	8.05063e-08	-2.12258e-10	-0.769962	4.06387e-06	-2.12258e-10	-0.804467
160648980	chr2:160648980:G:A	9.1378e-08	-2.12258e-10	-1.10797	6.06155e-08	-2.12258e-10	-1.05375	3.07222e-06	-2.12258e-10	-1.0842
160649183	chr2:160649183:C:T	2.10374e-07	-2.12258e-10	-0.274085	1.42516e-07	-2.12258e-10	-0.198847	7.14172e-06	-2.12258e-10	-0.24065
160649626	chr2:160649626:G:T	1.16471e-08	-1.87217	-1.29575	7.41395e-09	-1.87349	-1.28145	4.1963e-07	-1.78302	-1.29197
160650185	chr2:160650185:C:CTA	2.03428e-07	-2.12258e-10	-0.307661	1.18361e-07	-2.12258e-10	-0.384555	6.45486e-06	-2.12258e-10	-0.34177
160650197	chr2:160650197:G:A	2.19887e-07	-2.12258e-10	-0.229857	1.5072e-07	-2.12258e-10	-0.142874	7.57148e-06	-2.12258e-10	-0.182216
160650252	chr2:160650252:G:T	8.573e-08	-2.12258e-10	-1.17177	5.26858e-08	-2.12258e-10	-1.19395	2.79864e-06	-2.12258e-10	-1.17747
160650526	chr2:160650526:A:C	2.54461e-07	-2.12258e-10	-0.083826	1.75313e-07	-2.12258e-10	0.00827584	8.77696e-06	-2.12258e-10	-0.0344731
160650726	chr2:160650726:C:T	1.83117e-08	-1.86133	-0.854106	1.21463e-08	-1.87202	-0.789254	6.27869e-07	-1.83385	-0.838181
160650904	chr2:160650904:T:G	1.22652e-08	-1.8193	-1.29691	7.33688e-09	-1.87571	-1.28968	4.67146e-07	-1.67225	-1.29547
160651471	chr2:160651471:T:C	7.4876e-08	-1.30714	-3.10475e-10	1.00198e-07	-0.551147	-3.10475e-10	2.66766e-06	-1.2254	-3.10475e-10
160651477	chr2:160651477:G:C	1.58242e-08	-1.86946	-0.991968	9.82077e-09	-1.8764	-0.997401	5.19062e-07	-1.87969	-0.982646
160651996	chr2:160651996:T:C	1.32313e-08	-1.76907	-1.27132	7.3618e-09	-1.87813	-1.28387	3.85135e-07	-1.87936	-1.28141
160652070	chr2:160652070:C:T	7.60376e-08	-2.12258e-10	-1.29174	4.7676e-08	-2.12258e-10	-1.29387	2.49231e-06	-2.12258e-10	-1.2934
160652099	chr2:160652099:C:A	7.60532e-08	-2.12258e-10	-1.29154	4.79954e-08	-2.12258e-10	-1.28719	2.49983e-06	-2.12258e-10	-1.29038
160652223	chr2:160652223:A:T	1.21774e-08	-1.85366	-1.26974	7.73553e-09	-1.86714	-1.24533	4.00104e-07	-1.86251	-1.26013
160652374	chr2:160652374:C:T	1.94198e-07	-2.12258e-10	-0.354096	1.31576e-07	-2.12258e-10	-0.27871	6.62647e-06	-2.12258e-10	-0.315531
160652663	chr2:160652663:C:T	1.22013e-07	-2.12258e-10	-0.818846	6.91221e-08	-2.12258e-10	-0.922423	3.86256e-06	-2.12258e-10	-0.855274
160652905	chr2:160652905:T:C	8.19532e-08	-2.12258e-10	-1.21682	5.28993e-08	-2.12258e-10	-1.18991	2.71385e-06	-2.12258e-10	-1.20824
160653122	chr2:160653122:C:T	1.14481e-07	-2.12258e-10	-0.882561	6.5337e-08	-2.12258e-10	-0.97874	3.63223e-06	-2.12258e-10	-0.916756
160653182	chr2:160653182:G:A	9.49151e-08	-2.12258e-10	-1.06999	5.64473e-08	-2.12258e-10	-1.12499	3.06701e-06	-2.12258e-10	-1.0859
160653836	chr2:160653836:G:A	8.23259e-08	-2.12258e-10	-1.21229	5.30831e-08	-2.12258e-10	-1.18644	2.72254e-06	-2.12258e-10	-1.20504
160653991	chr2:160653991:C:T	1.9574e-07	-2.12258e-10	-0.346186	1.13229e-07	-2.12258e-10	-0.428887	6.14075e-06	-2.12258e-10	-0.391657
160654219	chr2:160654219:C:G	1.24714e-08	-1.81781	-1.28173	7.31146e-09	-1.87789	-1.29097	3.83401e-07	-1.87668	-1.2886
160654250	chr2:160654250:A:C	7.59523e-08	-2.12258e-10	-1.29287	4.79097e-08	-2.12258e-10	-1.28898	2.49618e-06	-2.12258e-10	-1.29184
160654279	chr2:160654279:G:A	7.61082e-08	-2.12258e-10	-1.29082	4.79992e-08	-2.12258e-10	-1.28711	2.50033e-06	-2.12258e-10	-1.29018
160654490	chr2:160654490:C:T	8.9516e-08	-2.12258e-10	-1.12855	5.3651e-08	-2.12258e-10	-1.1758	2.89726e-06	-2.12258e-10	-1.14284
160654684	chr2:160654684:G:A	1.18228e-07	-2.12258e-10	-0.850358	6.72176e-08	-2.12258e-10	-0.950363	3.74632e-06	-2.12258e-10	-0.885829
160654800	chr2:160654800:T:C	3.40505e-08	-0.904736	-1.19039	2.1269e-08	-0.936581	-1.16447	6.50586e-07	-1.45747	-1.17901
160655122	chr2:160655122:G:C	7.62626e-08	-2.12258e-10	-1.28879	4.80473e-08	-2.12258e-10	-1.28611	2.50738e-06	-2.12258e-10	-1.28737
160655152	chr2:160655152:C:T	7.60794e-08	-2.12258e-10	-1.29119	4.76964e-08	-2.12258e-10	-1.29344	2.49344e-06	-2.12258e-10	-1.29294
160656271	chr2:160656271:A:G	1.26775e-08	-1.7983	-1.28485	8.69886e-09	-1.71558	-1.27953	3.8615e-07	-1.87524	-1.2829
160657237	chr2:160657237:G:T	4.67661e-08	-0.816887	-0.960926	2.24599e-08	-1.03437	-1.01219	1.05002e-06	-1.18252	-0.975275
160657243	chr2:160657243:TAGAA:T	1.17498e-08	-1.86308	-1.29606	9.52602e-09	-1.60779	-1.29648	4.12567e-07	-1.79498	-1.29698
160657672	chr2:160657672:G:A	1.21517e-07	-2.12258e-10	-0.822916	6.89475e-08	-2.12258e-10	-0.924953	3.86721e-06	-2.12258e-10	-0.85407
160657683	chr2:160657683:C:T	1.20862e-07	-2.12258e-10	-0.828323	6.86157e-08	-2.12258e-10	-0.929776	3.84693e-06	-2.12258e-10	-0.859328
160657815	chr2:160657815:TATC:T	1.11945e-07	-2.12258e-10	-0.904966	6.97831e-08	-2.12258e-10	-0.912906	3.58234e-06	-2.12258e-10	-0.930587
160658085	chr2:160658085:A:G	8.03445e-08	-0.953527	-0.283121	5.23149e-08	-0.999714	-0.201302	1.56637e-06	-1.50301	-0.254831
160658295	chr2:160658295:C:T	1.31048e-07	-2.12258e-10	-0.747412	7.37676e-08	-2.12258e-10	-0.857379	4.16325e-06	-2.12258e-10	-0.780308
160658647	chr2:160658647:T:C	1.15465e-07	-2.12258e-10	-0.874003	7.69026e-08	-2.12258e-10	-0.815758	3.88262e-06	-2.12258e-10	-0.850095
160658853	chr2:160658853:T:C	8.97854e-08	-2.12258e-10	-1.12555	5.39245e-08	-2.12258e-10	-1.17071	2.91472e-06	-2.12258e-10	-1.13683
160659087	chr2:160659087:AT:A	1.18693e-07	-2.12258e-10	-0.846434	6.75269e-08	-2.12258e-10	-0.945772	3.77977e-06	-2.12258e-10	-0.87694
160659272	chr2:160659272:G:A	9.32536e-08	-2.12258e-10	-1.08765	5.81426e-08	-2.12258e-10	-1.0954	3.07844e-06	-2.12258e-10	-1.08218
160659448	chr2:160659448:C:T	1.94724e-07	-2.12258e-10	-0.351388	1.2776e-07	-2.12258e-10	-0.308147	6.27518e-06	-2.12258e-10	-0.370001
160659472	chr2:160659472:C:T	4.1517e-08	-0.873856	-1.02301	2.01883e-08	-1.09565	-1.05755	9.45051e-07	-1.23693	-1.02619
160659486	chr2:160659486:A:G	9.27632e-08	-2.12258e-10	-1.09292	5.76731e-08	-2.12258e-10	-1.10351	2.97203e-06	-2.12258e-10	-1.11736
160659555	chr2:160659555:A:G	3.22464e-08	-1.80455	-0.345018	1.73726e-08	-1.87226	-0.431147	1.08464e-06	-1.77906	-0.3463
160659715	chr2:160659715:A:G	4.46778e-08	-0.786238	-1.03726	2.15542e-08	-1.01701	-1.07072	1.00313e-06	-1.16323	-1.04026
160660172	chr2:160660172:TATAGTC:T	3.87551e-06	2.63946	-3.10475e-10	3.32229e-06	2.95011	-3.10475e-10	0.000148467	2.79376	-3.10475e-10
160660455	chr2:160660455:A:T	1.78879e-07	-2.12258e-10	-0.43626	1.2067e-07	-2.12258e-10	-0.365237	6.08881e-06	-2.12258e-10	-0.400151
160660844	chr2:160660844:A:T	6.98875e-08	-0.930404	-0.445681	4.43368e-08	-0.991846	-0.374637	1.32469e-06	-1.50231	-0.423117
160660967	chr2:160660967:T:C	1.08065e-07	-2.12258e-10	-0.940239	6.33426e-08	-2.12258e-10	-1.00974	3.49441e-06	-2.12258e-10	-0.955439
160661101	chr2:160661101:T:C	1.01402e-07	-2.12258e-10	-1.00388	6.0541e-08	-2.12258e-10	-1.05498	3.23809e-06	-2.12258e-10	-1.03162
160661275	chr2:160661275:C:T	8.14482e-08	-2.12258e-10	-1.223	5.02882e-08	-2.12258e-10	-1.24053	2.64742e-06	-2.12258e-10	-1.23302
160661342	chr2:160661342:G:C	1.53785e-08	-1.87837	-1.01163	9.73751e-09	-1.86494	-1.01737	5.10477e-07	-1.87527	-1.00374
160661833	chr2:160661833:T:C	3.58237e-06	2.56081	-3.10475e-10	3.05491e-06	2.86621	-3.10475e-10	0.000136111	2.70687	-3.10475e-10
160662499	chr2:160662499:C:T	1.17315e-08	-1.86613	-1.29456	9.50984e-09	-1.62072	-1.28525	4.11513e-07	-1.80253	-1.29199
160662707	chr2:160662707:A:G	1.27681e-07	-2.12258e-10	-0.773439	7.20861e-08	-2.12258e-10	-0.880437	4.0582e-06	-2.12258e-10	-0.805864
160662747	chr2:160662747:A:T	1.83522e-07	-2.12258e-10	-0.410636	1.20282e-07	-2.12258e-10	-0.368458	5.9194e-06	-2.12258e-10	-0.428369
160663245	chr2:160663245:G:A	3.27464e-08	-1.79197	-0.342205	1.73625e-08	-1.87555	-0.42843	1.10446e-06	-1.76382	-0.343421
160663268	chr2:160663268:T:C	1.44462e-08	-1.72307	-1.22948	1.00858e-08	-1.62373	-1.22344	4.18614e-07	-1.85102	-1.22639
160663328	chr2:160663328:G:T	1.54394e-08	-1.85653	-1.02952	9.43281e-09	-1.8797	-1.03441	5.00999e-07	-1.87665	-1.0211
160663329	chr2:160663329:C:T	1.54521e-08	-1.85671	-1.02852	9.44249e-09	-1.8797	-1.03338	5.01486e-07	-1.87672	-1.02006
160663331	chr2:160663331:A:G	1.15616e-07	-2.12258e-10	-0.872694	7.70128e-08	-2.12258e-10	-0.814326	3.88807e-06	-2.12258e-10	-0.848691
160663625	chr2:160663625:G:A	9.47542e-08	-2.12258e-10	-1.07169	5.8837e-08	-2.12258e-10	-1.08353	3.02962e-06	-2.12258e-10	-1.09816
160663989	chr2:160663989:G:C	3.20575e-08	-1.80919	-0.346255	1.738e-08	-1.87064	-0.43234	1.07763e-06	-1.78428	-0.347554
160664107	chr2:160664107:A:T	2.52896e-06	2.21259	-3.10475e-10	1.61625e-06	2.22957	-3.10475e-10	3.13042e-05	1.23715	-3.10475e-10
160664937	chr2:160664937:G:A	1.2936e-08	-1.7763	-1.28666	7.2957e-09	-1.87901	-1.292	3.81718e-07	-1.87968	-1.29
160665392	chr2:160665392:C:T	7.71203e-08	-2.12258e-10	-1.27761	4.87454e-08	-2.12258e-10	-1.27169	2.5343e-06	-2.12258e-10	-1.27669
160665669	chr2:160665669:TTAAG:T	8.80686e-07	2.4417	-1.28398	7.48092e-07	2.7391	-1.27987	3.44283e-05	2.62226	-1.28999
160665770	chr2:160665770:C:T	6.51327e-08	-1.03056	-0.41598	4.21406e-08	-1.0722	-0.345085	1.29358e-06	-1.55442	-0.394772
160665993	chr2:160665993:C:T	4.44344e-08	-1.82896	-3.10475e-10	2.74301e-08	-1.84666	-3.10475e-10	1.74681e-06	-1.64881	-3.10475e-10
160666219	chr2:160666219:A:G	1.24469e-07	-2.12258e-10	-0.798915	7.0424e-08	-2.12258e-10	-0.903764	3.95561e-06	-2.12258e-10	-0.831469
160667243	chr2:160667243:G:A	9.48358e-08	-2.12258e-10	-1.07083	6.06163e-08	-2.12258e-10	-1.05373	3.10618e-06	-2.12258e-10	-1.07321
160667360	chr2:160667360:T:A	1.15324e-07	-2.12258e-10	-0.875223	6.82577e-08	-2.12258e-10	-0.935008	3.66806e-06	-2.12258e-10	-0.90694
160667391	chr2:160667391:A:G	1.59676e-08	-1.86795	-0.984457	9.8813e-09	-1.87712	-0.990532	5.2236e-07	-1.87967	-0.976329
160667638	chr2:160667638:A:G	1.75664e-08	-1.48154	-1.27544	1.03175e-08	-1.53067	-1.29379	4.21708e-07	-1.79449	-1.27556
160668050	chr2:160668050:TAAAC:T	3.1736e-08	-1.81309	-0.352428	1.72852e-08	-1.87021	-0.438242	1.07022e-06	-1.78496	-0.353781
160668553	chr2:160668553:G:A	9.12486e-08	-2.12258e-10	-1.10938	5.69422e-08	-2.12258e-10	-1.11626	3.01249e-06	-2.12258e-10	-1.10384
160668654	chr2:160668654:G:A	1.21052e-07	-2.12258e-10	-0.826752	7.37544e-08	-2.12258e-10	-0.857558	3.76115e-06	-2.12258e-10	-0.881879
160668892	chr2:160668892:C:T	7.76652e-08	-2.12258e-10	-1.27056	4.92199e-08	-2.12258e-10	-1.262	2.55612e-06	-2.12258e-10	-1.26811
160669090	chr2:160669090:T:C	5.05048e-08	-1.00178	-0.699122	3.21207e-08	-1.05249	-0.636304	9.8048e-07	-1.54263	-0.683683
160669550	chr2:160669550:T:C	9.12918e-08	-2.12258e-10	-1.10891	5.69617e-08	-2.12258e-10	-1.11592	3.01348e-06	-2.12258e-10	-1.10351
160669653	chr2:160669653:T:A	1.26942e-08	-1.80539	-1.27644	7.79807e-09	-1.84598	-1.25844	3.9056e-07	-1.87494	-1.27184
160669952	chr2:160669952:T:C	1.392e-07	-2.12258e-10	-0.687061	7.78649e-08	-2.12258e-10	-0.803322	4.40976e-06	-2.12258e-10	-0.722783
160670586	chr2:160670586:G:A	9.78024e-08	-2.12258e-10	-1.04002	5.86016e-08	-2.12258e-10	-1.08754	3.12882e-06	-2.12258e-10	-1.06595
160670742	chr2:160670742:C:A	4.24498e-08	-1.87465	-3.10475e-10	2.67366e-08	-1.87227	-3.10475e-10	1.41868e-06	-1.85687	-3.10475e-10
160670885	chr2:160670885:A:T	3.67262e-06	2.58569	-3.10475e-10	3.14704e-06	2.89592	-3.10475e-10	0.000142122	2.75008	-3.10475e-10
160671577	chr2:160671577:G:A	1.73525e-07	-0.466652	-3.10475e-10	7.14842e-08	-0.888821	-3.10475e-10	4.23596e-06	-0.762993	-3.10475e-10
160672570	chr2:160672570:C:T	1.2752e-07	-2.12258e-10	-0.774702	7.92165e-08	-2.12258e-10	-0.786113	4.22573e-06	-2.12258e-10	-0.765412
160672646	chr2:160672646:T:G	1.02836e-07	-2.12258e-10	-0.989838	6.05902e-08	-2.12258e-10	-1.05416	3.33273e-06	-2.12258e-10	-1.00281
160672670	chr2:160672670:A:G	1.1613e-08	-1.87582	-1.29502	9.01838e-09	-1.67295	-1.28608	4.00385e-07	-1.8294	-1.29254
160673494	chr2:160673494:G:C	1.16306e-08	-1.87307	-1.29626	7.35251e-09	-1.86887	-1.29439	3.79974e-07	-1.87714	-1.29712
160673529	chr2:160673529:T:G	8.52315e-08	-0.89785	-0.279752	5.52798e-08	-0.942387	-0.203503	1.61258e-06	-1.4729	-0.255861
160673571	chr2:160673571:A:T	2.03255e-08	-1.35846	-1.25264	1.19579e-08	-1.44446	-1.23245	5.31669e-07	-1.57679	-1.26155
160673687	chr2:160673687:T:C	1.35171e-07	-2.12258e-10	-0.716432	7.58455e-08	-2.12258e-10	-0.8296	4.28644e-06	-2.12258e-10	-0.751146
160674403	chr2:160674403:C:T	1.69485e-07	-2.12258e-10	-0.490205	1.14112e-07	-2.12258e-10	-0.421114	5.76582e-06	-2.12258e-10	-0.454656
160674588	chr2:160674588:A:G	1.15299e-07	-2.12258e-10	-0.875446	6.82697e-08	-2.12258e-10	-0.934832	3.66895e-06	-2.12258e-10	-0.906697
160674794	chr2:160674794:C:A	1.25361e-07	-2.12258e-10	-0.791775	7.0864e-08	-2.12258e-10	-0.897535	3.98239e-06	-2.12258e-10	-0.824721
160674795	chr2:160674795:T:C	1.74794e-07	-1.101	0.641633	1.11149e-07	-1.00079	0.553368	3.75949e-06	-1.49871	0.616385
160675047	chr2:160675047:T:C	5.45502e-08	-0.993925	-0.629926	3.50354e-08	-1.03859	-0.563347	1.06022e-06	-1.53516	-0.612967
160675272	chr2:160675272:A:G	1.65936e-08	-1.8686	-0.945354	1.04461e-08	-1.86085	-0.951222	5.443e-07	-1.87891	-0.935947
160675871	chr2:160675871:C:A	1.13436e-06	2.67799	-1.26713	9.75516e-07	2.98579	-1.26112	4.28431e-05	2.82807	-1.27713
160675898	chr2:160675898:C:T	1.48104e-07	-2.12258e-10	-0.625058	8.2391e-08	-2.12258e-10	-0.746821	4.68659e-06	-2.12258e-10	-0.661899
160676213	chr2:160676213:C:T	4.302e-08	-1.86131	-3.10475e-10	2.78925e-08	-1.82994	-3.10475e-10	1.41427e-06	-1.85999	-3.10475e-10
160676238	chr2:160676238:T:A	1.12453e-07	-2.12258e-10	-0.900434	6.66967e-08	-2.12258e-10	-0.958143	3.58041e-06	-2.12258e-10	-0.931127
160676264	chr2:160676264:C:T	1.108e-07	-2.12258e-10	-0.915245	6.76279e-08	-2.12258e-10	-0.944278	3.57138e-06	-2.12258e-10	-0.933652
160676385	chr2:160676385:A:G	9.27794e-08	-2.12258e-10	-1.09275	5.58968e-08	-2.12258e-10	-1.13479	2.97659e-06	-2.12258e-10	-1.11582
160676689	chr2:160676689:C:T	3.26654e-08	-1.8282	-0.308459	1.81533e-08	-1.86322	-0.39623	1.0982e-06	-1.80323	-0.309696
160677657	chr2:160677657:G:A	4.51379e-08	-0.946956	-0.866295	2.94386e-08	-0.969791	-0.8062	8.9661e-07	-1.48657	-0.829167
160678140	chr2:160678140:G:C	3.3831e-08	-0.804705	-1.29689	1.49077e-08	-1.15947	-1.29695	6.74126e-07	-1.3038	-1.29714
160678501	chr2:160678501:G:A	3.4943e-08	-1.81155	-0.257704	2.14815e-08	-1.8756	-0.215503	1.24378e-06	-1.76682	-0.221624
160678670	chr2:160678670:A:G	5.68036e-08	-0.898788	-0.684585	3.62112e-08	-0.949702	-0.619228	1.06681e-06	-1.4752	-0.666727
160678968	chr2:160678968:G:T	4.58833e-08	-1.72777	-0.0691015	2.4361e-08	-1.83193	-0.133386	1.37321e-06	-1.82113	-0.0683194
160679013	chr2:160679013:C:T	9.04899e-08	-2.12258e-10	-1.11773	5.64843e-08	-2.12258e-10	-1.12433	2.98729e-06	-2.12258e-10	-1.11224
160679044	chr2:160679044:T:A	9.58811e-08	-2.12258e-10	-1.05986	5.75617e-08	-2.12258e-10	-1.10544	3.07061e-06	-2.12258e-10	-1.08473
160679185	chr2:160679185:C:A	1.18918e-06	2.73455	-1.2765	1.01425e-06	3.03538	-1.27177	4.47057e-05	2.87815	-1.28465
160679225	chr2:160679225:A:T	3.33929e-08	-1.83597	-0.278654	2.12318e-08	-1.86636	-0.236439	1.17819e-06	-1.79856	-0.244068
160679345	chr2:160679345:AGGTTT:A	3.20331e-08	-1.8286	-0.327602	2.01195e-08	-1.86984	-0.286769	1.13085e-06	-1.78963	-0.294006
160679932	chr2:160679932:A:G	6.54132e-08	-1.33042	-0.111827	3.38744e-08	-1.6397	0.00406519	1.48347e-06	-1.68838	-0.123839
160680031	chr2:160680031:C:T	1.9426e-07	-2.12258e-10	-0.353772	1.13242e-07	-2.12258e-10	-0.428768	5.70827e-06	-2.12258e-10	-0.464688
160680109	chr2:160680109:T:C	1.3144e-08	-1.87927	-1.16773	9.607e-09	-1.70793	-1.18788	4.43085e-07	-1.83966	-1.18094
160680166	chr2:160680166:C:T	8.24229e-08	-2.12258e-10	-1.21111	5.12332e-08	-2.12258e-10	-1.22191	2.68684e-06	-2.12258e-10	-1.21824
160680268	chr2:160680268:C:G	5.81339e-08	-1.14245	-0.417776	2.15008e-08	-1.64143	-0.448777	1.38329e-06	-1.42559	-0.456549
160680740	chr2:160680740:C:T	9.62861e-08	-2.12258e-10	-1.05565	5.97353e-08	-2.12258e-10	-1.06837	3.07054e-06	-2.12258e-10	-1.08475
160680763	chr2:160680763:T:C	1.64379e-07	-2.12258e-10	-0.520799	1.10231e-07	-2.12258e-10	-0.455723	5.50981e-06	-2.12258e-10	-0.500074
160680977	chr2:160680977:A:G	9.94656e-08	-2.12258e-10	-1.02316	5.95112e-08	-2.12258e-10	-1.07213	3.17988e-06	-2.12258e-10	-1.04976
160681296	chr2:160681296:C:T	3.23266e-08	-1.83129	-0.315793	2.0397e-08	-1.86847	-0.274442	1.1409e-06	-1.79298	-0.281808
160681297	chr2:160681297:G:A	1.3637e-07	-2.12258e-10	-0.707597	8.45927e-08	-2.12258e-10	-0.720451	4.52019e-06	-2.12258e-10	-0.69805
160681348	chr2:160681348:A:G	3.00401e-06	3.54596	-1.16123	2.05475e-06	3.61482	-1.14521	8.84595e-05	3.42742	-1.15148
160681589	chr2:160681589:G:A	9.74355e-07	2.53665	-1.27784	8.15431e-07	2.81848	-1.27306	3.6334e-05	2.67218	-1.28602
160681655	chr2:160681655:G:A	8.70157e-08	-2.12258e-10	-1.15688	5.248e-08	-2.12258e-10	-1.19787	2.82375e-06	-2.12258e-10	-1.16854
160681803	chr2:160681803:GA:G	8.46012e-08	-0.480778	-0.704246	8.56051e-08	-0.163641	-0.544912	1.77403e-06	-0.967239	-0.666111
160682056	chr2:160682056:C:A	8.98727e-08	-2.12258e-10	-1.12458	5.60996e-08	-2.12258e-10	-1.13117	2.96616e-06	-2.12258e-10	-1.11934
160682426	chr2:160682426:A:G	3.0876e-08	-1.85784	-0.335154	1.8181e-08	-1.8362	-0.421721	1.0294e-06	-1.84122	-0.336404
160682549	chr2:160682549:A:G	5.18219e-08	-1.67516	-3.10475e-10	2.74641e-08	-1.84542	-3.10475e-10	1.60148e-06	-1.73568	-3.10475e-10
160682792	chr2:160682792:C:T	9.40795e-08	-2.12258e-10	-1.07883	6.16937e-08	-2.12258e-10	-1.03612	3.1443e-06	-2.12258e-10	-1.06101
160682964	chr2:160682964:C:T	3.62523e-06	2.5727	-3.10475e-10	3.09147e-06	2.87811	-3.10475e-10	0.000137418	2.71643	-3.10475e-10
160683000	chr2:160683000:A:T	1.22476e-07	-0.815055	-3.10475e-10	5.76977e-08	-1.10308	-3.10475e-10	3.48178e-06	-0.95906	-3.10475e-10
160683062	chr2:160683062:G:C	2.05602e-07	-2.12258e-10	-0.297028	1.33899e-07	-2.12258e-10	-0.261211	6.70873e-06	-2.12258e-10	-0.303193
160683913	chr2:160683913:A:G	4.70921e-08	-0.496975	-1.27389	4.73595e-08	-0.058333	-1.2422	7.68261e-07	-1.20142	-1.26881
160683925	chr2:160683925:C:T	1.32294e-07	-2.12258e-10	-0.737947	8.77496e-08	-2.12258e-10	-0.68381	4.41666e-06	-2.12258e-10	-0.72122
160683951	chr2:160683951:G:A	1.70903e-07	-2.12258e-10	-0.481877	9.93215e-08	-2.12258e-10	-0.559936	5.02529e-06	-2.12258e-10	-0.592121
160684214	chr2:160684214:T:C	7.6671e-08	-0.375525	-0.907924	8.17911e-08	0.0376064	-0.791736	1.18261e-06	-1.14038	-0.898504
160684897	chr2:160684897:T:C	4.08431e-08	-1.83493	-0.0782994	2.3385e-08	-1.85953	-0.146679	1.38932e-06	-1.80766	-0.0701234
160685003	chr2:160685003:ACT:A	5.41604e-08	-0.787246	-0.843776	2.55e-08	-1.14623	-0.773388	8.38388e-07	-1.5284	-0.854482
160685445	chr2:160685445:A:G	4.006e-08	-1.8394	-0.0931897	2.31224e-08	-1.85635	-0.16115	1.36086e-06	-1.81342	-0.0850664
160685450	chr2:160685450:A:G	4.19194e-08	-1.83529	-0.051935	2.39965e-08	-1.8593	-0.121092	1.42581e-06	-1.80815	-0.0437101
160685781	chr2:160685781:A:G	9.01443e-08	-2.12258e-10	-1.12156	5.53278e-08	-2.12258e-10	-1.14502	2.92165e-06	-2.12258e-10	-1.13446
160685817	chr2:160685817:A:G	5.14683e-08	-0.613738	-1.06827	1.7927e-08	-1.19408	-1.07791	8.68204e-07	-1.26336	-1.08457
160685935	chr2:160685935:A:C	1.78743e-07	-2.12258e-10	-0.437022	1.19366e-07	-2.12258e-10	-0.3761	5.76915e-06	-2.12258e-10	-0.454078
160686776	chr2:160686776:T:C	3.0895e-08	-1.82556	-0.366823	1.71669e-08	-1.86316	-0.452161	1.03847e-06	-1.8004	-0.368455
160686786	chr2:160686786:C:T	7.75774e-08	-2.12258e-10	-1.2717	4.838e-08	-2.12258e-10	-1.27921	2.54035e-06	-2.12258e-10	-1.2743
160686866	chr2:160686866:T:C	7.53372e-08	-0.420563	-0.880436	8.02898e-08	-0.0121088	-0.760547	1.18062e-06	-1.17027	-0.870293
160686870	chr2:160686870:T:G	9.67137e-08	-2.12258e-10	-1.05122	6.01866e-08	-2.12258e-10	-1.06085	3.19155e-06	-2.12258e-10	-1.0461
160686903	chr2:160686903:C:T	1.09962e-07	-2.12258e-10	-0.922833	6.53398e-08	-2.12258e-10	-0.978696	3.50516e-06	-2.12258e-10	-0.952368
160687525	chr2:160687525:T:C	1.08431e-06	2.56637	-1.20065	9.29446e-07	2.86692	-1.19063	4.05685e-05	2.71857	-1.22219
160687832	chr2:160687832:TC:T	6.95528e-07	-2.12258e-10	0.921698	4.17296e-07	-2.12258e-10	0.875498	2.23971e-05	-2.12258e-10	0.902329
160687854	chr2:160687854:AT:A	4.56822e-08	-0.873858	-0.927405	2.169e-08	-1.21932	-0.862133	7.32594e-07	-1.5788	-0.93897
160688011	chr2:160688011:TCA:T	1.64131e-08	-1.76911	-1.05578	1.16022e-08	-1.68778	-1.01932	4.97643e-07	-1.86901	-1.03546
160688106	chr2:160688106:C:T	4.26524e-08	-1.86989	-3.10475e-10	2.75156e-08	-1.84355	-3.10475e-10	1.40288e-06	-1.86808	-3.10475e-10
160688239	chr2:160688239:A:G	9.14081e-08	-2.12258e-10	-1.10764	5.67356e-08	-2.12258e-10	-1.1199	2.92328e-06	-2.12258e-10	-1.1339
160688380	chr2:160688380:C:T	8.83704e-08	-2.12258e-10	-1.14144	5.30976e-08	-2.12258e-10	-1.18617	2.86654e-06	-2.12258e-10	-1.1535
160688529	chr2:160688529:CATT:C	3.09792e-08	-1.82226	-0.367395	1.71227e-08	-1.86518	-0.452712	1.04355e-06	-1.79495	-0.36903
160688624	chr2:160688624:T:C	3.10234e-08	-1.82084	-0.367395	1.71099e-08	-1.86593	-0.452712	1.04537e-06	-1.7932	-0.36903
160688640	chr2:160688640:CAAGTT:C	4.80013e-06	2.85343	-3.10475e-10	4.20498e-06	3.18573	-3.10475e-10	0.000188909	3.03466	-3.10475e-10
160688650	chr2:160688650:C:T	2.09405e-08	-1.78759	-0.793697	1.34937e-08	-1.8631	-0.692974	6.18035e-07	-1.86233	-0.825481
160689327	chr2:160689327:A:G	4.01434e-08	-1.82695	-0.103562	2.27045e-08	-1.86453	-0.171209	1.36922e-06	-1.7969	-0.0954641
160689641	chr2:160689641:A:G	1.10093e-07	-2.12258e-10	-0.921651	6.54118e-08	-2.12258e-10	-0.977596	3.50916e-06	-2.12258e-10	-0.951228
160689644	chr2:160689644:G:A	2.28527e-07	-2.12258e-10	-0.191317	1.46819e-07	-2.12258e-10	-0.169095	7.27227e-06	-2.12258e-10	-0.222535
160689762	chr2:160689762:A:G	2.04767e-07	-2.12258e-10	-0.301097	1.3411e-07	-2.12258e-10	-0.259637	6.51099e-06	-2.12258e-10	-0.333112
160689790	chr2:160689790:C:T	4.96785e-08	-0.676383	-1.04102	1.7614e-08	-1.23948	-1.05013	8.54912e-07	-1.30586	-1.0575
160690528	chr2:160690528:A:G	1.09551e-07	-2.12258e-10	-0.926583	6.5115e-08	-2.12258e-10	-0.982144	3.49261e-06	-2.12258e-10	-0.955955
160690688	chr2:160690688:C:T	4.69455e-06	2.83118	-3.10475e-10	1.1322e-06	1.87362	-3.10475e-10	7.13453e-05	2.06093	-3.10475e-10
160691041	chr2:160691041:T:C	1.11998e-07	-2.12258e-10	-0.904493	6.64877e-08	-2.12258e-10	-0.961282	3.5697e-06	-2.12258e-10	-0.934122
160691103	chr2:160691103:T:A	4.94686e-08	-0.827561	-0.894073	2.34004e-08	-1.18029	-0.825251	7.78637e-07	-1.55176	-0.905054
160691186	chr2:160691186:G:T	3.96666e-08	-0.999425	-0.943038	1.88272e-08	-1.34477	-0.878225	6.78701e-07	-1.64431	-0.949866
160691891	chr2:160691891:C:T	3.07461e-08	-1.80656	-0.390655	1.6632e-08	-1.8716	-0.475375	1.04029e-06	-1.77659	-0.390513
160692060	chr2:160692060:G:C	9.49229e-08	-2.12258e-10	-1.06991	5.98414e-08	-2.12258e-10	-1.0666	3.16395e-06	-2.12258e-10	-1.05478
160692139	chr2:160692139:T:C	1.14678e-07	-2.12258e-10	-0.880846	7.46612e-08	-2.12258e-10	-0.845337	3.76639e-06	-2.12258e-10	-0.880486
160692492	chr2:160692492:C:T	8.96424e-08	-2.12258e-10	-1.12714	5.39196e-08	-2.12258e-10	-1.1708	2.90892e-06	-2.12258e-10	-1.13882
160692615	chr2:160692615:C:T	1.26044e-07	-2.12258e-10	-0.786343	8.34518e-08	-2.12258e-10	-0.734029	4.2065e-06	-2.12258e-10	-0.769971
160692814	chr2:160692814:CTT:C	8.70861e-08	-2.12258e-10	-1.15607	5.42334e-08	-2.12258e-10	-1.165	2.80152e-06	-2.12258e-10	-1.17644
160692926	chr2:160692926:C:T	4.39172e-08	-1.84067	-3.10475e-10	3.06594e-08	-1.73536	-3.10475e-10	1.52288e-06	-1.786	-3.10475e-10
160693311	chr2:160693311:C:T	8.70416e-08	-2.12258e-10	-1.15659	5.24184e-08	-2.12258e-10	-1.19904	2.82584e-06	-2.12258e-10	-1.1678
160693326	chr2:160693326:G:A	4.43181e-08	-0.540104	-1.29147	4.39213e-08	-0.103105	-1.27279	7.33889e-07	-1.22702	-1.28898
160693332	chr2:160693332:C:T	2.72845e-08	-1.82738	-0.489277	1.52964e-08	-1.86226	-0.568423	9.17813e-07	-1.80165	-0.490713
160693341	chr2:160693341:T:C	1.05543e-07	-2.12258e-10	-0.963858	6.55787e-08	-2.12258e-10	-0.975047	3.48651e-06	-2.12258e-10	-0.957703
160693342	chr2:160693342:G:A	7.42203e-08	-0.381946	-0.933989	7.87221e-08	0.0297831	-0.822158	1.14684e-06	-1.14513	-0.924459
160693482	chr2:160693482:T:C	4.08318e-08	-1.83674	-0.0767716	2.34457e-08	-1.85841	-0.1452	1.38906e-06	-1.80938	-0.0685933
160694271	chr2:160694271:C:T	8.98803e-08	-2.12258e-10	-1.12449	5.59126e-08	-2.12258e-10	-1.13451	2.88404e-06	-2.12258e-10	-1.14741
160694388	chr2:160694388:C:A	2.91542e-08	-1.79039	-0.459988	1.55158e-08	-1.87588	-0.54056	9.87157e-07	-1.75844	-0.461092
160694560	chr2:160694560:C:A	2.3478e-07	-2.12258e-10	-0.164325	1.50748e-07	-2.12258e-10	-0.142686	7.47015e-06	-2.12258e-10	-0.195689
160694816	chr2:160694816:G:A	1.46468e-08	-1.68779	-1.25096	7.78233e-09	-1.87952	-1.22692	4.22417e-07	-1.82338	-1.24498
160694890	chr2:160694890:C:T	2.45775e-07	-2.12258e-10	-0.118554	1.57915e-07	-2.12258e-10	-0.0962404	7.81943e-06	-2.12258e-10	-0.149992
160695069	chr2:160695069:A:G	1.22464e-07	0.122845	-0.937999	1.18296e-07	0.504985	-0.890094	2.4712e-06	-0.366362	-0.935537
160695241	chr2:160695241:G:C	1.38303e-07	-0.693523	-3.10475e-10	7.76182e-08	-0.806496	-3.10475e-10	3.43801e-06	-0.97171	-3.10475e-10
160696401	chr2:160696401:A:G	2.44881e-07	-2.12258e-10	-0.122201	1.57408e-07	-2.12258e-10	-0.0994575	7.78433e-06	-2.12258e-10	-0.154491
160696475	chr2:160696475:G:A	3.72166e-08	-1.82348	-0.182741	2.10019e-08	-1.86617	-0.24751	1.26924e-06	-1.79385	-0.174331
160696515	chr2:160696515:T:C	9.98641e-08	-2.12258e-10	-1.01916	6.2118e-08	-2.12258e-10	-1.02926	3.29742e-06	-2.12258e-10	-1.01346
160696700	chr2:160696700:A:T	7.57783e-08	-2.12258e-10	-1.29516	4.77168e-08	-2.12258e-10	-1.29302	2.48865e-06	-2.12258e-10	-1.29486
160696773	chr2:160696773:A:G	1.17285e-08	-1.86876	-1.29219	7.98009e-09	-1.80111	-1.28024	3.84022e-07	-1.87501	-1.28865
160697003	chr2:160697003:C:T	1.07912e-07	-1.16587	0.224212	7.88567e-08	-0.85832	0.067654	4.52703e-06	-0.8883	0.191763
160697164	chr2:160697164:A:G	3.67246e-08	-1.82487	-0.194656	2.07705e-08	-1.86543	-0.25933	1.25185e-06	-1.79555	-0.186432
160697186	chr2:160697186:C:A	5.67162e-08	-1.58491	-3.10475e-10	3.53066e-08	-1.59423	-3.10475e-10	2.02935e-06	-1.49889	-3.10475e-10
160697459	chr2:160697459:CAG:C	4.2373e-08	-1.87646	-3.10475e-10	2.88906e-08	-1.79478	-3.10475e-10	1.54409e-06	-1.77217	-3.10475e-10
160698249	chr2:160698249:T:C	2.41356e-07	-2.12258e-10	-0.136698	1.55032e-07	-2.12258e-10	-0.114664	7.68182e-06	-2.12258e-10	-0.167747
160698250	chr2:160698250:A:G	3.72586e-08	-1.79354	-0.21155	2.02314e-08	-1.87537	-0.275687	1.27586e-06	-1.75989	-0.203091
160698386	chr2:160698386:T:C	1.04509e-07	-2.12258e-10	-0.973699	6.29105e-08	-2.12258e-10	-1.01658	3.4015e-06	-2.12258e-10	-0.982386
160698715	chr2:160698715:C:T	3.19352e-08	-1.7369	-0.422367	1.60326e-08	-1.87952	-0.504158	1.08877e-06	-1.69872	-0.422835
160698795	chr2:160698795:T:A	1.14448e-07	0.326834	-1.20969	2.66255e-08	-0.704881	-1.17155	1.228e-06	-0.786078	-1.21514
160698802	chr2:160698802:G:T	7.81463e-08	-2.12258e-10	-1.26439	4.83178e-08	-2.12258e-10	-1.2805	2.5555e-06	-2.12258e-10	-1.26836
160698804	chr2:160698804:G:T	1.38929e-08	-1.87965	-1.11194	8.34572e-09	-1.87872	-1.15783	5.19852e-07	-1.75145	-1.10937
160699099	chr2:160699099:T:C	6.8012e-08	-0.517678	-0.88561	7.19802e-08	-0.114377	-0.767531	1.10127e-06	-1.23415	-0.875994
160699694	chr2:160699694:T:A	4.13146e-08	-1.72886	-0.172893	2.09306e-08	-1.87892	-0.238164	1.42766e-06	-1.68629	-0.164276
160699834	chr2:160699834:GTC:G	3.21978e-08	-0.854583	-1.29649	1.46666e-08	-1.18026	-1.29247	5.24957e-07	-1.55454	-1.2965
160699879	chr2:160699879:T:C	1.20442e-07	-2.12258e-10	-0.831808	7.11414e-08	-2.12258e-10	-0.893629	3.82942e-06	-2.12258e-10	-0.863891
160699892	chr2:160699892:T:A	1.17716e-07	-2.12258e-10	-0.854699	6.95758e-08	-2.12258e-10	-0.915881	3.74306e-06	-2.12258e-10	-0.8867
160699910	chr2:160699910:A:AT	9.04882e-08	-2.12258e-10	-1.11775	5.61808e-08	-2.12258e-10	-1.12972	2.89626e-06	-2.12258e-10	-1.14318
160700314	chr2:160700314:C:T	9.70813e-08	-2.12258e-10	-1.04742	6.12261e-08	-2.12258e-10	-1.04372	3.23883e-06	-2.12258e-10	-1.03139
160701304	chr2:160701304:A:G	3.88252e-08	-1.75839	-0.205517	2.02658e-08	-1.87954	-0.269822	1.33601e-06	-1.71988	-0.197037
160701704	chr2:160701704:C:T	3.7633e-08	-1.76774	-0.227351	1.98518e-08	-1.87903	-0.29097	1.29438e-06	-1.73071	-0.217869
160701972	chr2:160701972:C:T	1.15009e-07	-2.12258e-10	-0.877966	6.81155e-08	-2.12258e-10	-0.937093	3.6602e-06	-2.12258e-10	-0.909086
160702176	chr2:160702176:T:C	1.13098e-07	-2.12258e-10	-0.894713	6.70297e-08	-2.12258e-10	-0.953162	3.59934e-06	-2.12258e-10	-0.925854
160702344	chr2:160702344:G:T	8.0435e-08	-2.12258e-10	-1.23552	5.05815e-08	-2.12258e-10	-1.23471	2.63489e-06	-2.12258e-10	-1.23776
160702465	chr2:160702465:T:G	3.48222e-08	-1.77047	-0.302248	1.8466e-08	-1.8788	-0.363565	1.1968e-06	-1.73385	-0.293103
160702475	chr2:160702475:G:T	9.06915e-08	-2.12258e-10	-1.11551	5.42543e-08	-2.12258e-10	-1.16462	2.93849e-06	-2.12258e-10	-1.12871
160702552	chr2:160702552:T:C	9.62895e-08	-2.12258e-10	-1.05561	6.07192e-08	-2.12258e-10	-1.05204	3.10682e-06	-2.12258e-10	-1.07301
160702677	chr2:160702677:T:C	3.76985e-08	-1.76818	-0.225172	1.98947e-08	-1.879	-0.288851	1.29608e-06	-1.73158	-0.215677
160702709	chr2:160702709:T:TC	2.48998e-07	-2.12258e-10	-0.105527	1.59927e-07	-2.12258e-10	-0.0835793	7.9165e-06	-2.12258e-10	-0.137654
160703129	chr2:160703129:G:A	3.78877e-08	-1.761	-0.227351	1.98436e-08	-1.87944	-0.29097	1.30418e-06	-1.72316	-0.217869
160703431	chr2:160703431:C:T	5.36628e-08	-0.725986	-0.914267	2.47865e-08	-1.09951	-0.84849	8.05769e-07	-1.49987	-0.92269
160703557	chr2:160703557:T:A	5.06046e-08	-0.789005	-0.909925	2.36883e-08	-1.14953	-0.843792	7.81575e-07	-1.53465	-0.918397
160704235	chr2:160704235:T:A	1.23465e-08	-1.83753	-1.27207	7.78712e-09	-1.83206	-1.27377	3.87822e-07	-1.8796	-1.27421
160704358	chr2:160704358:T:C	1.26196e-07	0.171873	-0.957011	1.22096e-07	0.556703	-0.910193	2.5169e-06	-0.329058	-0.954518
160704530	chr2:160704530:T:C	1.44476e-07	-2.12258e-10	-0.649857	9.60355e-08	-2.12258e-10	-0.59358	4.75524e-06	-2.12258e-10	-0.647356
160705305	chr2:160705305:T:C	2.52503e-07	-2.12258e-10	-0.0915491	1.62289e-07	-2.12258e-10	-0.0689211	8.03122e-06	-2.12258e-10	-0.123267
160705476	chr2:160705476:G:T	8.1352e-08	0.0255446	-1.24973	1.65277e-07	1.21821	-1.26888	1.783e-06	-0.37911	-1.2492
160705667	chr2:160705667:G:A	1.03134e-07	-2.12258e-10	-0.986945	6.64015e-08	-2.12258e-10	-0.962578	3.39578e-06	-2.12258e-10	-0.984071
160705903	chr2:160705903:T:A	7.68433e-08	-2.12258e-10	-1.2812	4.81535e-08	-2.12258e-10	-1.2839	2.52068e-06	-2.12258e-10	-1.28208
160706537	chr2:160706537:G:A	8.10869e-08	-0.0579289	-1.16952	2.18369e-08	-0.952522	-1.12217	9.7692e-07	-1.05499	-1.17496
160707510	chr2:160707510:C:G	1.23377e-06	2.69539	-1.20054	1.05964e-06	2.9979	-1.19051	4.59198e-05	2.84238	-1.22209
160707615	chr2:160707615:A:G	8.74872e-08	-2.12258e-10	-1.15148	5.27153e-08	-2.12258e-10	-1.19339	2.84038e-06	-2.12258e-10	-1.16267
160707626	chr2:160707626:T:C	4.35341e-08	-1.84943	-3.10475e-10	2.68381e-08	-1.86848	-3.10475e-10	1.4342e-06	-1.84599	-3.10475e-10
160707921	chr2:160707921:C:T	1.14728e-07	-2.12258e-10	-0.880404	6.79623e-08	-2.12258e-10	-0.939346	3.65166e-06	-2.12258e-10	-0.911422
160707992	chr2:160707992:AG:A	5.17169e-08	-0.636296	-1.04089	2.31319e-08	-1.03139	-0.985695	7.44228e-07	-1.45163	-1.05038
160708105	chr2:160708105:A:G	3.48713e-08	-1.83311	-0.238201	2.00513e-08	-1.8602	-0.299801	1.18511e-06	-1.80671	-0.230057
160708228	chr2:160708228:T:G	8.87818e-08	-2.12258e-10	-1.13679	5.51631e-08	-2.12258e-10	-1.148	2.84592e-06	-2.12258e-10	-1.16072
160708336	chr2:160708336:C:T	5.24633e-08	-0.625635	-1.03722	2.34166e-08	-1.02351	-0.981338	7.52054e-07	-1.44523	-1.04632
160708418	chr2:160708418:T:G	9.60842e-08	-2.12258e-10	-1.05775	5.87995e-08	-2.12258e-10	-1.08417	3.11243e-06	-2.12258e-10	-1.0712
160708712	chr2:160708712:A:G	1.08569e-07	-2.12258e-10	-0.93559	6.36471e-08	-2.12258e-10	-1.00495	3.52462e-06	-2.12258e-10	-0.946832
160708931	chr2:160708931:A:G	3.1439e-08	-1.80099	-0.373929	1.72912e-08	-1.87518	-0.432926	1.08057e-06	-1.76356	-0.365556
160708934	chr2:160708934:A:G	3.43538e-08	-1.82249	-0.263766	1.94479e-08	-1.86607	-0.324483	1.1698e-06	-1.79381	-0.255967
160709021	chr2:160709021:T:C	1.32978e-07	0.323524	-1.05631	1.30167e-07	0.726511	-1.01599	2.6237e-06	-0.18809	-1.05393
160709100	chr2:160709100:T:A	3.33667e-08	-1.82108	-0.294337	1.88631e-08	-1.86684	-0.354253	1.13737e-06	-1.79132	-0.286562
160709392	chr2:160709392:C:T	1.69174e-07	-2.12258e-10	-0.492046	1.10443e-07	-2.12258e-10	-0.453795	5.41534e-06	-2.12258e-10	-0.517367
160709787	chr2:160709787:T:C	2.79073e-07	-2.12258e-10	0.00850013	1.7956e-07	-2.12258e-10	0.0322093	8.83627e-06	-2.12258e-10	-0.0277388
160710083	chr2:160710083:G:C	7.61598e-08	-2.12258e-10	-1.29014	4.77714e-08	-2.12258e-10	-1.29187	2.49902e-06	-2.12258e-10	-1.2907
160710329	chr2:160710329:C:T	6.27066e-08	-0.326223	-1.15828	1.94981e-08	-1.02221	-1.16577	9.24779e-07	-1.11493	-1.16987
160710426	chr2:160710426:A:G	1.16575e-07	-2.12258e-10	-0.864434	7.71226e-08	-2.12258e-10	-0.812901	3.84038e-06	-2.12258e-10	-0.861031
160710623	chr2:160710623:G:C	2.86994e-07	-2.12258e-10	0.0364907	1.84566e-07	-2.12258e-10	0.0597069	9.07828e-06	-2.12258e-10	-0.000718997
160710924	chr2:160710924:C:T	1.33125e-08	-1.75668	-1.27758	7.6757e-09	-1.87332	-1.24692	3.96408e-07	-1.84832	-1.2836
160711029	chr2:160711029:C:T	8.77784e-08	-2.12258e-10	-1.14816	5.45571e-08	-2.12258e-10	-1.15905	2.81609e-06	-2.12258e-10	-1.17126
160711115	chr2:160711115:T:C	1.30524e-07	-2.12258e-10	-0.751413	8.72609e-08	-2.12258e-10	-0.689396	4.4312e-06	-2.12258e-10	-0.717932
160711387	chr2:160711387:T:A	1.03366e-07	-2.12258e-10	-0.984692	6.36518e-08	-2.12258e-10	-1.00487	3.3774e-06	-2.12258e-10	-0.989498
160711415	chr2:160711415:T:C	1.31266e-07	-2.12258e-10	-0.745747	7.70295e-08	-2.12258e-10	-0.81411	4.15675e-06	-2.12258e-10	-0.78187
160711482	chr2:160711482:C:T	2.45892e-07	-2.12258e-10	-0.118079	1.57983e-07	-2.12258e-10	-0.0958094	7.78458e-06	-2.12258e-10	-0.154458
160711608	chr2:160711608:C:A	2.85851e-07	-2.12258e-10	0.032498	1.83835e-07	-2.12258e-10	0.0557405	9.04341e-06	-2.12258e-10	-0.00456726
160711622	chr2:160711622:T:C	2.86118e-07	-2.12258e-10	0.0334322	1.84014e-07	-2.12258e-10	0.0567141	9.0519e-06	-2.12258e-10	-0.0036291
160711904	chr2:160711904:A:AT	1.99899e-08	-1.44395	-1.1838	1.25756e-08	-1.41397	-1.21257	8.4008e-07	-1.17741	-1.20345
160712231	chr2:160712231:G:T	7.93686e-08	-2.12258e-10	-1.24887	5.10581e-08	-2.12258e-10	-1.22533	2.61922e-06	-2.12258e-10	-1.24373
160712278	chr2:160712278:T:TGA	2.80894e-07	-2.12258e-10	0.0150037	1.80615e-07	-2.12258e-10	0.0380692	8.88901e-06	-2.12258e-10	-0.0217882
160712630	chr2:160712630:A:G	9.57391e-08	-2.12258e-10	-1.06135	5.74823e-08	-2.12258e-10	-1.10682	3.06568e-06	-2.12258e-10	-1.08634
160712865	chr2:160712865:A:G	2.44181e-08	-1.15204	-1.27561	1.58617e-08	-1.14177	-1.25262	4.94245e-07	-1.64266	-1.26867
160714238	chr2:160714238:T:C	3.72374e-08	-1.03102	-0.974634	2.51388e-08	-1.06623	-0.867653	7.1175e-07	-1.59954	-0.947087
160714470	chr2:160714470:T:C	3.52466e-08	-1.09453	-0.966076	1.4463e-08	-1.58289	-0.903818	6.27342e-07	-1.71909	-0.95378
160714675	chr2:160714675:T:C	8.71407e-08	-2.12258e-10	-1.15545	5.2549e-08	-2.12258e-10	-1.19655	2.83034e-06	-2.12258e-10	-1.16621
160714866	chr2:160714866:T:G	1.03536e-07	-2.12258e-10	-0.983053	6.39275e-08	-2.12258e-10	-1.00055	3.40114e-06	-2.12258e-10	-0.982493
160715599	chr2:160715599:CCT:C	7.62907e-08	-2.12258e-10	-1.28842	4.8171e-08	-2.12258e-10	-1.28354	2.50709e-06	-2.12258e-10	-1.28748
160715712	chr2:160715712:C:T	3.67281e-08	-1.04873	-0.9707	1.47882e-08	-1.55568	-0.908786	6.36795e-07	-1.69891	-0.959003
160716101	chr2:160716101:T:C	2.45106e-07	-2.12258e-10	-0.121281	1.57475e-07	-2.12258e-10	-0.0990294	7.76013e-06	-2.12258e-10	-0.157605
160716451	chr2:160716451:T:C	1.6115e-07	-2.12258e-10	-0.540638	1.04959e-07	-2.12258e-10	-0.504729	5.15513e-06	-2.12258e-10	-0.566611
160716523	chr2:160716523:A:G	9.284e-08	-2.12258e-10	-1.09209	6.03932e-08	-2.12258e-10	-1.05742	3.05011e-06	-2.12258e-10	-1.09142
160716720	chr2:160716720:A:C	2.13348e-08	-1.31128	-1.25135	9.26259e-09	-1.69307	-1.23924	4.32883e-07	-1.79615	-1.24775
160716748	chr2:160716748:T:C	7.4218e-08	-1.11881	-0.197158	5.58343e-08	-0.804841	-0.331068	3.1245e-06	-0.837385	-0.229944
160717168	chr2:160717168:A:T	3.62956e-08	-1.03876	-0.992514	1.4535e-08	-1.54924	-0.932495	6.2631e-07	-1.69397	-0.980539
160717338	chr2:160717338:T:C	1.30524e-07	-2.12258e-10	-0.751413	8.72609e-08	-2.12258e-10	-0.689396	4.4312e-06	-2.12258e-10	-0.717932
160718011	chr2:160718011:A:G	1.04237e-07	-2.12258e-10	-0.976306	6.70713e-08	-2.12258e-10	-0.952542	3.42712e-06	-2.12258e-10	-0.974883
160718166	chr2:160718166:T:C	2.46504e-07	-2.12258e-10	-0.115593	1.58377e-07	-2.12258e-10	-0.0933214	7.80345e-06	-2.12258e-10	-0.152038
160718208	chr2:160718208:A:C	1.1945e-07	-2.12258e-10	-0.840073	7.50581e-08	-2.12258e-10	-0.840035	3.99107e-06	-2.12258e-10	-0.822545
160718289	chr2:160718289:CTATA:C	2.47137e-07	-2.12258e-10	-0.11303	1.58774e-07	-2.12258e-10	-0.0908188	7.82288e-06	-2.12258e-10	-0.149551
160718399	chr2:160718399:G:A	1.07492e-07	-2.12258e-10	-0.945555	6.63048e-08	-2.12258e-10	-0.964036	3.53139e-06	-2.12258e-10	-0.944913
160718408	chr2:160718408:A:G	3.10135e-08	-1.10128	-1.08727	1.26197e-08	-1.58742	-1.03562	5.51399e-07	-1.72289	-1.07901
160718492	chr2:160718492:C:T	2.25001e-08	-1.2233	-1.28615	1.4868e-08	-1.16464	-1.29445	1.04445e-06	-0.871653	-1.29146
160718604	chr2:160718604:C:T	1.00056e-07	-2.12258e-10	-1.01724	6.42776e-08	-2.12258e-10	-0.995086	3.2892e-06	-2.12258e-10	-1.01596
160718676	chr2:160718676:G:A	1.43097e-07	-2.12258e-10	-0.659449	8.34172e-08	-2.12258e-10	-0.734444	4.51161e-06	-2.12258e-10	-0.69995
160718693	chr2:160718693:C:T	2.40529e-07	-2.12258e-10	-0.140131	1.37293e-07	-2.12258e-10	-0.236179	7.51506e-06	-2.12258e-10	-0.189694
160718732	chr2:160718732:G:A	9.01868e-08	-2.12258e-10	-1.12109	5.6118e-08	-2.12258e-10	-1.13084	2.89419e-06	-2.12258e-10	-1.1439
160718846	chr2:160718846:G:A	1.08112e-07	-2.12258e-10	-0.939805	6.68526e-08	-2.12258e-10	-0.955807	3.5611e-06	-2.12258e-10	-0.936533
160719097	chr2:160719097:G:C	2.67953e-07	-2.12258e-10	-0.0321589	1.72429e-07	-2.12258e-10	-0.00831364	8.47735e-06	-2.12258e-10	-0.0692051
160719286	chr2:160719286:C:T	1.54696e-08	-1.77222	-1.11187	1.08646e-08	-1.6861	-1.08668	4.66632e-07	-1.86852	-1.1003
160719347	chr2:160719347:G:A	9.11574e-08	-2.12258e-10	-1.11039	5.66107e-08	-2.12258e-10	-1.1221	2.91735e-06	-2.12258e-10	-1.13593
160719526	chr2:160719526:C:T	8.09359e-08	-2.12258e-10	-1.22931	5.02733e-08	-2.12258e-10	-1.24082	2.65196e-06	-2.12258e-10	-1.2313
160720508	chr2:160720508:C:G	7.63816e-08	-2.12258e-10	-1.28723	4.78938e-08	-2.12258e-10	-1.28931	2.50596e-06	-2.12258e-10	-1.28793
160721171	chr2:160721171:G:A	9.43294e-08	-2.12258e-10	-1.07618	5.86453e-08	-2.12258e-10	-1.08679	3.01594e-06	-2.12258e-10	-1.10269
160721241	chr2:160721241:G:A	1.0629e-07	-2.12258e-10	-0.956803	6.89646e-08	-2.12258e-10	-0.924704	3.49564e-06	-2.12258e-10	-0.955088
160721811	chr2:160721811:A:C	9.10743e-08	-2.12258e-10	-1.1113	5.65617e-08	-2.12258e-10	-1.12297	2.91493e-06	-2.12258e-10	-1.13676
160722064	chr2:160722064:C:T	8.10925e-08	-2.12258e-10	-1.22738	5.12292e-08	-2.12258e-10	-1.22199	2.69865e-06	-2.12258e-10	-1.21385
160722856	chr2:160722856:A:G	3.02088e-08	-1.51492	-0.699918	1.91365e-08	-1.61532	-0.591384	7.96588e-07	-1.758	-0.676022
160722861	chr2:160722861:T:C	1.75806e-07	-2.12258e-10	-0.453593	1.1971e-07	-2.12258e-10	-0.373222	6.04275e-06	-2.12258e-10	-0.407745
160722918	chr2:160722918:G:T	1.55227e-08	-1.74877	-1.13189	1.09398e-08	-1.65726	-1.10863	4.60681e-07	-1.86079	-1.12086
160723215	chr2:160723215:G:A	1.03547e-07	-2.12258e-10	-0.982946	6.6411e-08	-2.12258e-10	-0.962435	3.34543e-06	-2.12258e-10	-0.999007
160723228	chr2:160723228:A:G	3.07505e-06	2.78592	-0.377817	1.65357e-06	2.58096	-0.328566	6.75172e-05	2.3645	-0.358719
160723750	chr2:160723750:G:A	5.08532e-07	-2.12258e-10	0.608556	3.35122e-07	-2.12258e-10	0.656195	1.85566e-05	-2.12258e-10	0.714224
160724022	chr2:160724022:T:C	1.58629e-07	-2.12258e-10	-0.556407	1.03244e-07	-2.12258e-10	-0.521206	5.07405e-06	-2.12258e-10	-0.582465
160724060	chr2:160724060:G:T	2.85188e-07	-2.12258e-10	0.0301755	1.83433e-07	-2.12258e-10	0.0535505	9.00686e-06	-2.12258e-10	-0.00861655
160724281	chr2:160724281:T:C	2.81946e-07	-2.12258e-10	0.0187441	1.81347e-07	-2.12258e-10	0.0421144	8.90651e-06	-2.12258e-10	-0.0198212
160724381	chr2:160724381:T:C	1.17151e-08	-1.87272	-1.28937	8.11029e-09	-1.79	-1.27517	3.86534e-07	-1.87202	-1.28512
160724480	chr2:160724480:T:C	2.77672e-07	-2.12258e-10	0.00346771	1.78549e-07	-2.12258e-10	0.0265655	8.77261e-06	-2.12258e-10	-0.034969
160724917	chr2:160724917:G:A	4.25774e-08	-1.87165	-3.10475e-10	3.17611e-08	-1.70006	-3.10475e-10	1.59466e-06	-1.73994	-3.10475e-10
160724938	chr2:160724938:A:G	2.28474e-08	-1.2974	-1.19673	1.50994e-08	-1.29685	-1.14679	4.93256e-07	-1.7282	-1.18513
160725899	chr2:160725899:T:A	1.66187e-08	-1.74087	-1.07157	1.17876e-08	-1.64668	-1.04458	4.91763e-07	-1.85768	-1.05869
160725917	chr2:160725917:C:T	2.88439e-07	-2.12258e-10	0.0415111	1.85566e-07	-2.12258e-10	0.0651149	9.10908e-06	-2.12258e-10	0.00266811
160726020	chr2:160726020:A:G	9.37943e-08	-2.12258e-10	-1.08187	5.60423e-08	-2.12258e-10	-1.13219	3.04153e-06	-2.12258e-10	-1.09424
160726074	chr2:160726074:C:T	7.58762e-08	-2.12258e-10	-1.29387	4.75688e-08	-2.12258e-10	-1.29612	2.48897e-06	-2.12258e-10	-1.29473
160726147	chr2:160726147:GAA:G	1.41366e-07	-2.12258e-10	-0.67162	8.2472e-08	-2.12258e-10	-0.74584	4.45948e-06	-2.12258e-10	-0.711572
160726563	chr2:160726563:G:A	2.81756e-07	-2.12258e-10	0.0180687	1.81226e-07	-2.12258e-10	0.0414458	8.90064e-06	-2.12258e-10	-0.02048
160726703	chr2:160726703:A:G	9.07423e-08	-2.12258e-10	-1.11495	5.63621e-08	-2.12258e-10	-1.1265	2.90503e-06	-2.12258e-10	-1.14016
160727468	chr2:160727468:A:G	1.58416e-07	-2.12258e-10	-0.557747	1.03133e-07	-2.12258e-10	-0.522279	5.06916e-06	-2.12258e-10	-0.583428
160727552	chr2:160727552:A:G	1.20224e-07	-2.12258e-10	-0.833617	7.09801e-08	-2.12258e-10	-0.895898	3.81973e-06	-2.12258e-10	-0.866423
160727851	chr2:160727851:C:T	7.58762e-08	-2.12258e-10	-1.29387	4.75688e-08	-2.12258e-10	-1.29612	2.48897e-06	-2.12258e-10	-1.29473
160727919	chr2:160727919:A:G	3.58639e-07	-2.12258e-10	0.259345	2.30997e-07	-2.12258e-10	0.284108	1.1294e-05	-2.12258e-10	0.217664
160727920	chr2:160727920:C:A	3.45554e-07	-2.12258e-10	0.222177	2.22519e-07	-2.12258e-10	0.246715	1.0888e-05	-2.12258e-10	0.181056
160728199	chr2:160728199:CAT:C	1.6357e-07	-2.12258e-10	-0.525734	1.10779e-07	-2.12258e-10	-0.450761	5.60362e-06	-2.12258e-10	-0.48319
160728336	chr2:160728336:C:T	1.33876e-07	-2.12258e-10	-0.726057	7.83764e-08	-2.12258e-10	-0.796775	4.23111e-06	-2.12258e-10	-0.764139
160728345	chr2:160728345:G:A	1.06702e-07	-2.12258e-10	-0.952929	6.58065e-08	-2.12258e-10	-0.971579	3.50755e-06	-2.12258e-10	-0.951685
160728480	chr2:160728480:T:C	4.99497e-08	-1.71195	-3.10475e-10	3.1279e-08	-1.71535	-3.10475e-10	1.70741e-06	-1.67163	-3.10475e-10
160728481	chr2:160728481:A:T	9.5378e-08	-2.12258e-10	-1.06512	6.22064e-08	-2.12258e-10	-1.02784	3.13523e-06	-2.12258e-10	-1.0639
160728482	chr2:160728482:A:C	9.52995e-08	-2.12258e-10	-1.06595	6.21527e-08	-2.12258e-10	-1.0287	3.13272e-06	-2.12258e-10	-1.0647
160728797	chr2:160728797:C:T	1.58942e-08	-1.79695	-1.06006	1.12436e-08	-1.71503	-1.02347	4.91807e-07	-1.87462	-1.04165
160728991	chr2:160728991:G:A	2.93205e-07	-2.12258e-10	0.0578986	1.88664e-07	-2.12258e-10	0.0816713	9.25737e-06	-2.12258e-10	0.0188167
160730893	chr2:160730893:T:C	1.48076e-07	-2.12258e-10	-0.625244	8.59677e-08	-2.12258e-10	-0.704327	4.64497e-06	-2.12258e-10	-0.670818
160731279	chr2:160731279:A:G	3.14843e-07	-2.12258e-10	0.129102	2.00707e-07	-2.12258e-10	0.14355	9.80017e-06	-2.12258e-10	0.0757967
160731629	chr2:160731629:T:C	4.24191e-08	-1.87537	-3.10475e-10	2.66877e-08	-1.87409	-3.10475e-10	1.40821e-06	-1.86429	-3.10475e-10
160731775	chr2:160731775:A:T	7.57298e-08	-2.12258e-10	-1.2958	4.75344e-08	-2.12258e-10	-1.29685	2.48581e-06	-2.12258e-10	-1.296
160731916	chr2:160731916:G:A	1.55218e-07	-2.12258e-10	-0.578144	1.04884e-07	-2.12258e-10	-0.505445	5.30989e-06	-2.12258e-10	-0.537032
160731933	chr2:160731933:T:TC	1.24928e-07	-2.12258e-10	-0.795237	8.18416e-08	-2.12258e-10	-0.753512	4.09199e-06	-2.12258e-10	-0.797571
160732035	chr2:160732035:G:C	1.93123e-06	2.2881	-0.345158	1.04741e-06	2.10885	-0.31307	4.28967e-05	1.89917	-0.34698
160732114	chr2:160732114:C:T	1.59784e-08	-1.78684	-1.06489	1.12269e-08	-1.70249	-1.03749	4.87927e-07	-1.87151	-1.05268
160732502	chr2:160732502:C:A	3.36929e-07	-2.12258e-10	0.196899	2.14784e-07	-2.12258e-10	0.211335	1.0479e-05	-2.12258e-10	0.142771
160732534	chr2:160732534:C:T	2.98591e-07	-2.12258e-10	0.0761014	1.90208e-07	-2.12258e-10	0.0898176	9.30549e-06	-2.12258e-10	0.0240014
160732818	chr2:160732818:G:A	1.09528e-06	2.18063	-0.804841	5.43008e-07	1.90463	-0.765803	2.24347e-05	1.7062	-0.802198
160732891	chr2:160732891:A:G	1.52543e-07	-2.12258e-10	-0.595526	8.84164e-08	-2.12258e-10	-0.676241	4.78073e-06	-2.12258e-10	-0.64201
160733292	chr2:160733292:C:T	1.56966e-07	-1.80213	1.23519	8.56833e-08	-1.81552	1.10788	4.5215e-06	-1.83961	1.14185
160733753	chr2:160733753:T:A	1.65523e-08	-1.76544	-1.05101	1.1711e-08	-1.67488	-1.02289	4.98305e-07	-1.86474	-1.03841
160733755	chr2:160733755:G:A	9.71237e-08	-1.04699	-3.10475e-10	4.87761e-08	-1.27106	-3.10475e-10	2.89613e-06	-1.14323	-3.10475e-10
160734116	chr2:160734116:A:C	2.17166e-08	-1.30175	-1.24314	1.41115e-08	-1.30548	-1.20583	4.67164e-07	-1.73242	-1.23526
160734196	chr2:160734196:C:T	1.60673e-07	-1.77431	1.23071	8.75036e-08	-1.79008	1.10346	4.5945e-06	-1.81913	1.13739
160734703	chr2:160734703:TGGG:TGG	1.44005e-07	-2.12258e-10	-0.653125	9.39898e-08	-2.12258e-10	-0.615112	4.64909e-06	-2.12258e-10	-0.669932
160735238	chr2:160735238:GC:G	9.06362e-08	-2.12258e-10	-1.11612	5.59693e-08	-2.12258e-10	-1.1335	2.94119e-06	-2.12258e-10	-1.12779
160735378	chr2:160735378:T:A	5.43163e-08	-0.963257	-0.664891	2.77161e-08	-1.10046	-0.735824	2.15574e-06	-0.856887	-0.581582
160735562	chr2:160735562:G:A	2.80291e-06	2.31544	-3.10475e-10	1.80451e-06	2.33974	-3.10475e-10	7.74182e-05	2.14262	-3.10475e-10
160736224	chr2:160736224:G:A	1.34755e-07	-2.12258e-10	-0.719516	8.08761e-08	-2.12258e-10	-0.76538	4.36711e-06	-2.12258e-10	-0.732502
160737042	chr2:160737042:G:A	7.63891e-08	-2.12258e-10	-1.28713	4.78989e-08	-2.12258e-10	-1.28921	2.5068e-06	-2.12258e-10	-1.2876
160737125	chr2:160737125:C:T	8.56637e-08	-2.12258e-10	-1.17254	5.32642e-08	-2.12258e-10	-1.18303	2.81952e-06	-2.12258e-10	-1.17004
160737543	chr2:160737543:C:T	3.07087e-07	-2.12258e-10	0.10416	1.96085e-07	-2.12258e-10	0.120249	9.5914e-06	-2.12258e-10	0.0542635
160737882	chr2:160737882:C:T	2.50726e-08	-1.24933	-1.15187	1.31713e-08	-1.448	-1.13226	5.44673e-07	-1.6709	-1.14328
160737925	chr2:160737925:G:A	2.98165e-07	-2.12258e-10	0.0746764	1.90454e-07	-2.12258e-10	0.0911126	9.32459e-06	-2.12258e-10	0.0260516
160738089	chr2:160738089:A:T	3.31652e-06	2.4837	-3.10475e-10	2.13669e-06	2.50871	-3.10475e-10	9.12564e-05	2.30707	-3.10475e-10
160738322	chr2:160738322:C:G	3.0799e-06	2.40968	-3.10475e-10	1.97706e-06	2.43107	-3.10475e-10	8.45497e-05	2.23074	-3.10475e-10
160738959	chr2:160738959:T:C	3.38202e-08	-0.856659	-1.24525	2.2558e-08	-0.777497	-1.26471	1.61125e-06	-0.471123	-1.25847
160738985	chr2:160738985:A:G	2.49289e-08	-1.29736	-1.10958	1.32471e-08	-1.48626	-1.08826	5.52572e-07	-1.70002	-1.09975
160739198	chr2:160739198:G:A	8.61119e-08	-2.12258e-10	-1.16732	5.349e-08	-2.12258e-10	-1.1788	2.82992e-06	-2.12258e-10	-1.16635
160739627	chr2:160739627:T:C	2.94886e-08	-0.990325	-1.24864	2.21433e-08	-0.837684	-1.22308	1.52467e-06	-0.542297	-1.24253
160739816	chr2:160739816:G:A	3.6152e-07	-2.12258e-10	0.267344	2.31003e-07	-2.12258e-10	0.284132	1.12707e-05	-2.12258e-10	0.215601
160739852	chr2:160739852:A:G	2.84116e-08	-1.01618	-1.25999	2.12245e-08	-0.865844	-1.2373	1.45826e-06	-0.574734	-1.25463
160740206	chr2:160740206:TGTG:T	1.59722e-07	-2.12258e-10	-0.54954	1.0421e-07	-2.12258e-10	-0.511891	5.13011e-06	-2.12258e-10	-0.571476
160740742	chr2:160740742:A:T	2.64349e-08	-1.40247	-0.945823	1.44092e-08	-1.56386	-0.926564	6.13741e-07	-1.76008	-0.934707
160740820	chr2:160740820:T:C	3.21665e-06	2.23537	0.217753	1.83754e-06	2.14191	0.215972	7.76306e-05	1.9445	0.200854
160740863	chr2:160740863:G:C	7.69184e-08	-2.12258e-10	-1.28023	4.80019e-08	-2.12258e-10	-1.28706	2.5157e-06	-2.12258e-10	-1.28405
160742005	chr2:160742005:C:A	5.04214e-08	-0.991646	-0.710911	2.59412e-08	-1.12334	-0.779123	2.02295e-06	-0.871465	-0.630579
160742296	chr2:160742296:G:A	8.16492e-08	-2.12258e-10	-1.22054	5.05875e-08	-2.12258e-10	-1.23459	2.66757e-06	-2.12258e-10	-1.22543
160742690	chr2:160742690:T:C	3.42052e-07	-2.12258e-10	0.21199	2.28581e-07	-2.12258e-10	0.273591	1.11433e-05	-2.12258e-10	0.204233
160743135	chr2:160743135:A:C	7.56726e-06	3.30861	-3.10475e-10	1.88682e-06	2.38435	-3.10475e-10	0.000126546	2.634	-3.10475e-10
160743325	chr2:160743325:A:G	1.99431e-07	-2.12258e-10	-0.327503	1.14459e-07	-2.12258e-10	-0.418084	6.23716e-06	-2.12258e-10	-0.376078
160743664	chr2:160743664:A:G	1.21426e-08	-1.83655	-1.2897	1.0258e-08	-1.55338	-1.27686	4.01183e-07	-1.8329	-1.28704
160743843	chr2:160743843:A:G	1.50383e-08	-1.61524	-1.29713	7.47145e-09	-1.85315	-1.29406	5.15344e-07	-1.57246	-1.29706
160743987	chr2:160743987:T:C	1.39038e-08	-1.69433	-1.29648	7.79144e-09	-1.80905	-1.29623	3.83604e-07	-1.86922	-1.29553
160744025	chr2:160744025:G:A	1.49563e-08	-1.67858	-1.23927	8.31993e-09	-1.79956	-1.24008	4.05088e-07	-1.8656	-1.24466
160744036	chr2:160744036:A:G	2.8522e-08	-1.05435	-1.21795	9.24937e-09	-1.71005	-1.22369	5.92768e-07	-1.50814	-1.22141
160744076	chr2:160744076:A:G	2.17603e-08	-1.66689	-0.875989	1.21375e-08	-1.80437	-0.857623	5.87557e-07	-1.86809	-0.870293
160744108	chr2:160744108:GTT:G	7.5652e-08	-2.12258e-10	-1.29683	4.76592e-08	-2.12258e-10	-1.29422	2.48332e-06	-2.12258e-10	-1.29701
160744287	chr2:160744287:G:T	1.7735e-07	-2.12258e-10	-0.444846	1.02366e-07	-2.12258e-10	-0.529743	5.56333e-06	-2.12258e-10	-0.490407
160744410	chr2:160744410:G:T	4.88994e-08	-1.03872	-0.694487	2.52108e-08	-1.16735	-0.763675	1.9565e-06	-0.922372	-0.613072
160744628	chr2:160744628:C:T	7.87383e-08	-2.12258e-10	-1.25684	4.94499e-08	-2.12258e-10	-1.25734	2.59073e-06	-2.12258e-10	-1.25466
160744952	chr2:160744952:A:G	4.92126e-07	-2.12258e-10	0.575763	2.78907e-07	-2.12258e-10	0.472581	1.58065e-05	-2.12258e-10	0.553821
160745193	chr2:160745193:T:C	4.73925e-08	-1.04328	-0.721232	2.4502e-08	-1.17152	-0.788017	1.89263e-06	-0.927246	-0.641389
160745409	chr2:160745409:C:T	4.68879e-08	-1.03934	-0.735874	2.42042e-08	-1.16916	-0.802612	1.86643e-06	-0.925317	-0.657261
160745827	chr2:160745827:A:C	3.1261e-08	-1.02807	-1.15253	1.79222e-08	-1.10717	-1.16509	1.18895e-06	-0.853459	-1.18007
160746010	chr2:160746010:C:T	3.47855e-07	-2.12258e-10	0.228812	2.30944e-07	-2.12258e-10	0.283875	1.10415e-05	-2.12258e-10	0.195058
160746120	chr2:160746120:C:T	1.84942e-07	-2.12258e-10	-0.402929	1.06524e-07	-2.12258e-10	-0.489931	5.79503e-06	-2.12258e-10	-0.449604
160746673	chr2:160746673:T:G	7.58005e-08	-2.12258e-10	-1.29487	4.75933e-08	-2.12258e-10	-1.29561	2.4847e-06	-2.12258e-10	-1.29645
160746792	chr2:160746792:C:T	4.49226e-08	-1.10937	-0.708659	2.32968e-08	-1.23298	-0.777003	1.78531e-06	-0.998833	-0.628177
160746809	chr2:160746809:C:CCCA	9.78406e-08	-2.12258e-10	-1.03963	6.31802e-08	-2.12258e-10	-1.01231	3.23557e-06	-2.12258e-10	-1.0324
160747318	chr2:160747318:G:A	3.0856e-08	-0.939097	-1.25455	1.4149e-08	-1.2512	-1.25746	6.19417e-07	-1.43286	-1.25272
160747469	chr2:160747469:A:T	2.17415e-08	-1.26318	-1.28057	1.23455e-08	-1.37688	-1.26812	5.49215e-07	-1.521	-1.28487
160747898	chr2:160747898:C:G	5.07546e-08	-0.985686	-0.710284	2.606e-08	-1.11936	-0.778533	2.01634e-06	-0.875409	-0.629911
160747932	chr2:160747932:A:G	5.62047e-08	-0.882516	-0.711456	2.86819e-08	-1.02237	-0.779662	2.25028e-06	-0.764356	-0.631192
160748153	chr2:160748153:C:T	1.65549e-07	-2.12258e-10	-0.513707	1.06711e-07	-2.12258e-10	-0.488174	5.27042e-06	-2.12258e-10	-0.544493
160748333	chr2:160748333:G:T	1.2558e-08	-1.80444	-1.28817	7.4403e-09	-1.85976	-1.29163	3.83575e-07	-1.87667	-1.28816
160748915	chr2:160748915:C:T	1.43764e-08	-1.77229	-1.1851	8.65076e-09	-1.8355	-1.16515	4.21198e-07	-1.87949	-1.19177
160748923	chr2:160748923:C:T	2.14237e-07	-2.12258e-10	-0.255888	1.22528e-07	-2.12258e-10	-0.349959	6.68887e-06	-2.12258e-10	-0.306159
160749045	chr2:160749045:C:A	1.44549e-07	-2.12258e-10	-0.649352	9.27691e-08	-2.12258e-10	-0.628184	4.60675e-06	-2.12258e-10	-0.67908
160749084	chr2:160749084:C:T	1.0113e-07	-2.12258e-10	-1.00657	6.16243e-08	-2.12258e-10	-1.03724	3.30652e-06	-2.12258e-10	-1.01071
160749134	chr2:160749134:T:C	1.85408e-07	-2.12258e-10	-0.400414	1.06779e-07	-2.12258e-10	-0.487534	5.80927e-06	-2.12258e-10	-0.447148
160749267	chr2:160749267:C:T	2.55053e-07	-2.12258e-10	-0.0815012	1.67015e-07	-2.12258e-10	-0.0402147	8.1261e-06	-2.12258e-10	-0.111523
160749279	chr2:160749279:T:C	1.33385e-07	-2.12258e-10	-0.729734	8.62228e-08	-2.12258e-10	-0.701363	4.38671e-06	-2.12258e-10	-0.728024
160749565	chr2:160749565:C:G	1.77489e-07	-2.12258e-10	-0.444066	1.02465e-07	-2.12258e-10	-0.528775	5.56826e-06	-2.12258e-10	-0.48952
160749650	chr2:160749650:G:A	4.54201e-08	-1.12219	-0.684825	2.41981e-08	-1.21785	-0.754176	1.84241e-06	-0.967443	-0.628086
160749668	chr2:160749668:T:A	4.91668e-08	-0.722976	-1.00478	2.3879e-08	-1.00147	-0.983827	8.59888e-07	-1.3364	-1.02115
160750146	chr2:160750146:A:T	1.7346e-07	-2.12258e-10	-0.467027	1.0048e-07	-2.12258e-10	-0.548336	5.44952e-06	-2.12258e-10	-0.511077
160750183	chr2:160750183:CAGAT:C	7.80346e-08	-2.12258e-10	-1.26582	4.85423e-08	-2.12258e-10	-1.27586	2.54732e-06	-2.12258e-10	-1.27156
160750281	chr2:160750281:A:G	2.91062e-07	-2.12258e-10	0.0505625	1.66016e-07	-2.12258e-10	-0.0462154	9.08254e-06	-2.12258e-10	-0.000249767
160750349	chr2:160750349:G:A	7.61782e-08	-2.12258e-10	-1.2899	4.80219e-08	-2.12258e-10	-1.28664	2.50109e-06	-2.12258e-10	-1.28988
160750362	chr2:160750362:C:T	8.28238e-08	-0.814064	-0.392194	4.55053e-08	-0.86838	-0.47209	3.86998e-06	-0.509275	-0.344079
160750507	chr2:160750507:G:A	1.2176e-08	-1.86688	-1.25662	7.49497e-09	-1.87948	-1.26459	3.9081e-07	-1.87719	-1.26895
160750536	chr2:160750536:A:G	1.22935e-08	-1.84636	-1.26754	7.55621e-09	-1.87609	-1.25984	4.02623e-07	-1.8639	-1.25246
160750702	chr2:160750702:T:C	1.01486e-06	-2.12258e-10	1.29953	7.43024e-07	-2.12258e-10	1.45243	3.45462e-05	-2.12258e-10	1.3357
160751157	chr2:160751157:A:G	8.52253e-08	-2.12258e-10	-1.17767	5.28916e-08	-2.12258e-10	-1.19005	2.80527e-06	-2.12258e-10	-1.1751
160751480	chr2:160751480:GC:G	1.53383e-07	-2.12258e-10	-0.590035	9.09773e-08	-2.12258e-10	-0.647688	4.97834e-06	-2.12258e-10	-0.601508
160751545	chr2:160751545:A:G	1.3078e-07	-2.12258e-10	-0.749458	7.69975e-08	-2.12258e-10	-0.814526	4.16162e-06	-2.12258e-10	-0.780699
160752165	chr2:160752165:C:T	2.46719e-08	-1.12017	-1.29713	1.19284e-08	-1.38224	-1.29714	4.84541e-07	-1.63405	-1.2971
160752257	chr2:160752257:TC:T	1.48635e-08	-1.8182	-1.10586	8.59217e-09	-1.84376	-1.16368	4.83512e-07	-1.80389	-1.1294
160752885	chr2:160752885:A:G	1.70197e-08	-1.86838	-0.920222	1.27594e-08	-1.61417	-0.997859	5.654e-07	-1.83429	-0.942539
160753190	chr2:160753190:G:C	1.56253e-08	-1.86829	-1.00579	1.18302e-08	-1.60937	-1.07828	5.20645e-07	-1.83265	-1.02664
160753510	chr2:160753510:G:A	5.1257e-07	-2.12258e-10	0.616465	3.60968e-07	-2.12258e-10	0.730491	1.69984e-05	-2.12258e-10	0.626515
160753923	chr2:160753923:G:A	7.72938e-08	-2.12258e-10	-1.27536	4.82711e-08	-2.12258e-10	-1.28146	2.51248e-06	-2.12258e-10	-1.28533
160753967	chr2:160753967:T:C	1.17852e-08	-1.8634	-1.29273	7.55201e-09	-1.84666	-1.28983	3.84604e-07	-1.87535	-1.28679
160754201	chr2:160754201:A:G	7.7273e-08	-2.12258e-10	-1.27563	4.82601e-08	-2.12258e-10	-1.28169	2.51198e-06	-2.12258e-10	-1.28553
160754374	chr2:160754374:T:G	1.04701e-07	-2.12258e-10	-0.971868	6.19672e-08	-2.12258e-10	-1.03169	3.40768e-06	-2.12258e-10	-0.980571
160754607	chr2:160754607:G:A	7.03723e-08	-0.931173	-0.438	3.76636e-08	-1.01161	-0.517993	3.14771e-06	-0.666351	-0.393576
160754668	chr2:160754668:G:A	2.49309e-06	2.19831	-3.10475e-10	5.61228e-07	1.17183	-3.10475e-10	3.50439e-05	1.35	-3.10475e-10
160754674	chr2:160754674:C:G	1.20786e-08	-1.83731	-1.29422	7.801e-09	-1.81279	-1.29126	3.90239e-07	-1.85951	-1.28809
160754732	chr2:160754732:A:G	1.19137e-08	-1.85182	-1.29346	7.66484e-09	-1.83147	-1.29019	3.87038e-07	-1.86907	-1.28677
160754811	chr2:160754811:T:C	3.16507e-08	-0.963222	-1.20499	1.49607e-08	-1.24933	-1.20354	5.83798e-07	-1.53789	-1.20691
160755166	chr2:160755166:A:G	1.1908e-08	-1.85747	-1.28829	7.65385e-09	-1.83873	-1.28436	3.88304e-07	-1.87225	-1.28032
160755406	chr2:160755406:C:T	4.2892e-08	-1.86429	-3.10475e-10	2.66159e-08	-1.87679	-3.10475e-10	1.38673e-06	-1.87965	-3.10475e-10
160755458	chr2:160755458:A:G	3.1017e-08	-0.956022	-1.23241	1.46656e-08	-1.24168	-1.23112	5.69831e-07	-1.5348	-1.23422
160755521	chr2:160755521:T:C	7.77886e-08	-2.12258e-10	-1.26898	4.91767e-08	-2.12258e-10	-1.26288	2.55387e-06	-2.12258e-10	-1.26899
160756064	chr2:160756064:G:C	1.21453e-07	-2.12258e-10	-0.823445	7.16781e-08	-2.12258e-10	-0.886113	3.85542e-06	-2.12258e-10	-0.857123
160756305	chr2:160756305:T:C	1.61184e-07	-2.12258e-10	-0.540423	9.37685e-08	-2.12258e-10	-0.617469	5.07933e-06	-2.12258e-10	-0.581423
160756955	chr2:160756955:A:G	1.78111e-08	-1.86774	-0.875411	1.31737e-08	-1.62398	-0.956097	5.88924e-07	-1.83858	-0.89748
160757457	chr2:160757457:C:T	1.92431e-07	-0.363235	-3.10475e-10	6.66922e-08	-0.95821	-3.10475e-10	3.74036e-06	-0.887421	-3.10475e-10
160757724	chr2:160757724:G:C	2.57774e-06	2.2317	-3.10475e-10	7.0448e-07	1.39916	-3.10475e-10	4.87335e-05	1.67976	-3.10475e-10
160757769	chr2:160757769:T:C	1.66453e-08	-1.86996	-0.940884	1.2317e-08	-1.63266	-1.01465	5.50666e-07	-1.8423	-0.960928
160757970	chr2:160757970:T:A	3.42521e-07	-2.12258e-10	0.213361	2.37516e-07	-2.12258e-10	0.311937	1.13064e-05	-2.12258e-10	0.218762
160758060	chr2:160758060:G:A	1.51388e-07	-2.12258e-10	-0.603128	9.40948e-08	-2.12258e-10	-0.613995	5.10388e-06	-2.12258e-10	-0.576603
160759495	chr2:160759495:G:A	1.01881e-07	-2.12258e-10	-0.999165	6.44631e-08	-2.12258e-10	-0.992206	3.42021e-06	-2.12258e-10	-0.976901
160760327	chr2:160760327:A:T	2.53087e-08	-1.1394	-1.25243	1.75051e-08	-1.03445	-1.26136	7.42648e-07	-1.23627	-1.26786
160760409	chr2:160760409:C:T	1.21335e-08	-1.83056	-1.29644	7.7803e-09	-1.81171	-1.295	3.86592e-07	-1.86399	-1.293
160760823	chr2:160760823:A:G	1.22209e-08	-1.87742	-1.24241	7.73334e-09	-1.87961	-1.23315	4.1222e-07	-1.86871	-1.22409
160760897	chr2:160760897:G:A	7.93572e-08	-2.12258e-10	-1.24901	4.93941e-08	-2.12258e-10	-1.25847	2.59613e-06	-2.12258e-10	-1.25258
160761075	chr2:160761075:A:G	1.47022e-08	-1.86147	-1.07351	1.12874e-08	-1.60553	-1.12908	4.75646e-07	-1.84355	-1.10614
160761448	chr2:160761448:C:T	4.32641e-08	-1.85565	-3.10475e-10	2.90983e-08	-1.78762	-3.10475e-10	1.43242e-06	-1.84724	-3.10475e-10
160761651	chr2:160761651:A:C	1.37945e-08	-1.8442	-1.1545	1.12649e-08	-1.53436	-1.20225	4.5196e-07	-1.8165	-1.18427
160761729	chr2:160761729:T:G	4.11326e-07	-2.12258e-10	0.396414	2.88785e-07	-2.12258e-10	0.507385	1.36907e-05	-2.12258e-10	0.410111
160761806	chr2:160761806:T:C	1.43298e-08	-1.84582	-1.11481	1.15807e-08	-1.5406	-1.16835	4.66843e-07	-1.81933	-1.14903
160761835	chr2:160761835:A:G	7.6501e-08	-2.12258e-10	-1.28567	4.7981e-08	-2.12258e-10	-1.28749	2.49769e-06	-2.12258e-10	-1.29124
160761855	chr2:160761855:CT:C	8.00133e-08	-2.12258e-10	-1.24078	5.01194e-08	-2.12258e-10	-1.24389	2.59596e-06	-2.12258e-10	-1.25265
160762040	chr2:160762040:A:G	7.74397e-08	-2.12258e-10	-1.27347	4.83488e-08	-2.12258e-10	-1.27986	2.51598e-06	-2.12258e-10	-1.28394
160762183	chr2:160762183:C:G	8.62241e-08	-2.12258e-10	-1.16602	5.4324e-08	-2.12258e-10	-1.16333	2.78661e-06	-2.12258e-10	-1.18178
160762243	chr2:160762243:A:G	1.38534e-08	-1.84786	-1.14658	1.12138e-08	-1.54534	-1.19582	4.52877e-07	-1.8215	-1.17724
160762265	chr2:160762265:T:A	3.17596e-07	-2.12258e-10	0.137809	1.82038e-07	-2.12258e-10	0.0459178	1.02121e-05	-2.12258e-10	0.116969
160762370	chr2:160762370:G:T	4.31675e-07	-2.12258e-10	0.444701	3.03235e-07	-2.12258e-10	0.556212	1.43601e-05	-2.12258e-10	0.457847
160762416	chr2:160762416:C:G	7.72066e-08	-2.12258e-10	-1.27649	4.8225e-08	-2.12258e-10	-1.28242	2.5104e-06	-2.12258e-10	-1.28616
160762712	chr2:160762712:G:A	9.63234e-08	-2.12258e-10	-1.05526	6.00188e-08	-2.12258e-10	-1.06364	3.15683e-06	-2.12258e-10	-1.05704
160763055	chr2:160763055:A:G	1.07884e-07	0.213277	-1.15519	2.07284e-08	-1.00103	-1.12576	1.63207e-06	-0.554706	-1.16205
160763690	chr2:160763690:T:C	1.62464e-07	-2.12258e-10	-0.532513	1.054e-07	-2.12258e-10	-0.500535	5.32269e-06	-2.12258e-10	-0.534626
160763880	chr2:160763880:C:G	1.846e-07	-2.12258e-10	-0.404782	1.25717e-07	-2.12258e-10	-0.324267	6.36274e-06	-2.12258e-10	-0.356145
160763892	chr2:160763892:T:C	4.10053e-07	-2.12258e-10	0.393314	2.86035e-07	-2.12258e-10	0.497817	1.35458e-05	-2.12258e-10	0.399473
160763897	chr2:160763897:C:T	1.38455e-08	-1.87962	-1.11539	9.78815e-09	-1.70794	-1.16918	4.57703e-07	-1.86771	-1.12043
160763915	chr2:160763915:C:A	9.22531e-08	-2.12258e-10	-1.09844	5.75087e-08	-2.12258e-10	-1.10636	3.0217e-06	-2.12258e-10	-1.10078
160763932	chr2:160763932:C:G	2.89594e-08	-1.07307	-1.18401	1.37864e-08	-1.35318	-1.18144	5.52878e-07	-1.61375	-1.18547
160764166	chr2:160764166:A:G	1.47469e-08	-1.87796	-1.05399	1.06045e-08	-1.67977	-1.11725	4.90339e-07	-1.85933	-1.05993
160764679	chr2:160764679:C:T	7.91241e-08	-2.12258e-10	-1.25195	4.90365e-08	-2.12258e-10	-1.26573	2.59487e-06	-2.12258e-10	-1.25307
160764712	chr2:160764712:T:C	4.85995e-08	-1.73936	-3.10475e-10	3.25875e-08	-1.67437	-3.10475e-10	1.55715e-06	-1.76375	-3.10475e-10
160765141	chr2:160765141:A:G	1.20592e-08	-1.84646	-1.28669	7.31625e-09	-1.87336	-1.29484	3.83679e-07	-1.87845	-1.2861
160765392	chr2:160765392:A:C	9.95657e-08	-2.12258e-10	-1.02215	6.27781e-08	-2.12258e-10	-1.01869	3.32732e-06	-2.12258e-10	-1.00444
160766017	chr2:160766017:T:C	6.36777e-08	-0.286482	-1.18266	1.4826e-08	-1.31635	-1.14556	1.05813e-06	-0.963651	-1.18645
160766639	chr2:160766639:T:C	6.63941e-08	-0.304827	-1.12254	1.57463e-08	-1.32686	-1.07484	1.10867e-06	-0.976709	-1.12673
160766655	chr2:160766655:C:G	1.35778e-08	-1.73006	-1.28448	7.49097e-09	-1.86351	-1.28109	3.86536e-07	-1.876	-1.28113
160766674	chr2:160766674:T:A	1.36057e-08	-1.74002	-1.27246	7.61936e-09	-1.85994	-1.26767	3.92301e-07	-1.8742	-1.26813
160766679	chr2:160766679:G:A	9.6999e-08	-2.12258e-10	-1.04827	5.81429e-08	-2.12258e-10	-1.09539	3.17219e-06	-2.12258e-10	-1.05218
160766691	chr2:160766691:G:A	1.25998e-07	-2.12258e-10	-0.786705	7.91081e-08	-2.12258e-10	-0.787482	4.1963e-06	-2.12258e-10	-0.772399
160766700	chr2:160766700:A:G	8.69434e-08	-2.12258e-10	-1.15772	5.39342e-08	-2.12258e-10	-1.17053	2.79369e-06	-2.12258e-10	-1.17924
160766773	chr2:160766773:G:A	1.83011e-08	-1.45803	-1.25798	9.13415e-09	-1.69094	-1.25534	4.28541e-07	-1.79321	-1.26077
160766912	chr2:160766912:C:T	7.59982e-08	-2.12258e-10	-1.29226	4.7678e-08	-2.12258e-10	-1.29383	2.49825e-06	-2.12258e-10	-1.29101
160766957	chr2:160766957:G:C	1.34899e-08	-1.79541	-1.22562	8.7775e-09	-1.76321	-1.22289	4.34102e-07	-1.82906	-1.21202
160767117	chr2:160767117:G:A	2.90218e-07	0.0476606	-3.10475e-10	6.91776e-08	-0.921621	-3.10475e-10	4.42891e-06	-0.71845	-3.10475e-10
160767118	chr2:160767118:T:C	3.01027e-07	0.0842276	-3.10475e-10	7.08862e-08	-0.897222	-3.10475e-10	4.54735e-06	-0.69206	-3.10475e-10
160767283	chr2:160767283:G:A	1.9113e-07	-2.12258e-10	-0.370021	1.24073e-07	-2.12258e-10	-0.33743	6.27267e-06	-2.12258e-10	-0.370402
160767497	chr2:160767497:A:G	1.09493e-07	-2.12258e-10	-0.927113	7.00999e-08	-2.12258e-10	-0.908377	3.58326e-06	-2.12258e-10	-0.930331
160767691	chr2:160767691:C:T	1.34934e-08	-1.80014	-1.22063	8.75121e-09	-1.76988	-1.21922	4.34249e-07	-1.83335	-1.20739
160767692	chr2:160767692:G:A	1.72953e-08	-1.74401	-1.02853	1.65644e-08	-1.36286	-0.988184	6.24429e-07	-1.66785	-1.00967
160767921	chr2:160767921:A:T	1.137e-07	-2.12258e-10	-0.889411	7.29239e-08	-2.12258e-10	-0.868882	3.72387e-06	-2.12258e-10	-0.891841
160768238	chr2:160768238:CA:C	2.12193e-08	-1.29165	-1.27641	1.00562e-08	-1.57161	-1.27849	4.43581e-07	-1.74288	-1.2766
160768999	chr2:160768999:T:C	3.70777e-07	-2.12258e-10	0.29263	2.61908e-07	-2.12258e-10	0.409696	1.27796e-05	-2.12258e-10	0.341249
160769239	chr2:160769239:A:T	2.56291e-07	-2.12258e-10	-0.0766601	1.81136e-07	-2.12258e-10	0.0409484	8.90272e-06	-2.12258e-10	-0.0202469
160769348	chr2:160769348:G:A	1.40537e-08	-1.82379	-1.15629	1.15671e-08	-1.50208	-1.20806	4.95159e-07	-1.7535	-1.15598
160769447	chr2:160769447:C:T	1.36127e-08	-1.73228	-1.27969	7.54268e-09	-1.86226	-1.27546	3.8866e-07	-1.87552	-1.27614
160769451	chr2:160769451:C:A	8.78137e-08	-0.640956	-0.506799	4.67791e-08	-0.728073	-0.584789	4.20305e-06	-0.319547	-0.451247
160769468	chr2:160769468:C:T	8.58189e-08	-0.678922	-0.49181	4.57509e-08	-0.763823	-0.571264	4.09008e-06	-0.361354	-0.436685
160769549	chr2:160769549:T:TAACA	7.7681e-08	-2.12258e-10	-1.27036	4.87579e-08	-2.12258e-10	-1.27143	2.56345e-06	-2.12258e-10	-1.26525
160769561	chr2:160769561:C:T	6.79456e-08	-0.243024	-1.16124	1.56092e-08	-1.2911	-1.11933	1.12252e-06	-0.930441	-1.16058
160769609	chr2:160769609:G:A	1.01198e-07	-2.12258e-10	-1.00589	6.04209e-08	-2.12258e-10	-1.05696	3.30702e-06	-2.12258e-10	-1.01056
160769634	chr2:160769634:G:A	5.99808e-08	-0.320772	-1.20818	1.4123e-08	-1.33695	-1.17354	1.00926e-06	-0.989863	-1.20752
160769747	chr2:160769747:G:A	5.79085e-08	-0.388455	-1.17565	1.41097e-08	-1.3749	-1.13654	9.90416e-07	-1.03999	-1.17624
160769771	chr2:160769771:G:A	9.77551e-08	-2.12258e-10	-1.04051	6.23857e-08	-2.12258e-10	-1.02496	3.204e-06	-2.12258e-10	-1.0422
160769808	chr2:160769808:G:A	1.71078e-08	-1.51859	-1.26485	8.71735e-09	-1.73054	-1.26245	4.14777e-07	-1.81981	-1.26681
160769839	chr2:160769839:A:G	1.34029e-07	-2.12258e-10	-0.724917	7.85179e-08	-2.12258e-10	-0.794971	4.2309e-06	-2.12258e-10	-0.764189
160769899	chr2:160769899:T:G	1.69058e-08	-1.51947	-1.27585	8.61266e-09	-1.73105	-1.27401	4.10383e-07	-1.81972	-1.27755
160769956	chr2:160769956:T:C	1.65563e-07	-2.12258e-10	-0.513621	1.01469e-07	-2.12258e-10	-0.538544	5.41232e-06	-2.12258e-10	-0.517926
160770011	chr2:160770011:C:T	1.74938e-08	-1.78002	-0.9811	1.60814e-08	-1.43671	-0.94393	6.20316e-07	-1.71397	-0.970158
160771697	chr2:160771697:T:C	5.33643e-08	-0.818746	-0.827085	2.92382e-08	-0.89779	-0.885033	2.49091e-06	-0.510027	-0.783928
160771698	chr2:160771698:G:A	6.48989e-08	-0.73269	-0.717452	3.51605e-08	-0.814662	-0.783711	3.07825e-06	-0.412604	-0.669638
160771942	chr2:160771942:A:G	1.22861e-07	-2.12258e-10	-0.811915	7.70267e-08	-2.12258e-10	-0.814146	4.0967e-06	-2.12258e-10	-0.796422
160772114	chr2:160772114:C:T	1.56441e-08	-1.79822	-1.07466	1.40507e-08	-1.47337	-1.04225	5.52697e-07	-1.73653	-1.06302
160772259	chr2:160772259:C:T	1.42162e-08	-1.77344	-1.19515	1.26764e-08	-1.43528	-1.18328	4.99593e-07	-1.71454	-1.18603
160772317	chr2:160772317:T:A	1.86023e-08	-1.79896	-0.900723	1.66448e-08	-1.47984	-0.866359	6.58902e-07	-1.74074	-0.883047
160772332	chr2:160772332:A:C	2.05121e-08	-1.32337	-1.27859	9.9118e-09	-1.5866	-1.27797	4.38899e-07	-1.75282	-1.27726
160772472	chr2:160772472:G:A	2.45484e-08	-1.32321	-1.09912	1.69684e-08	-1.17882	-1.14813	9.63129e-07	-1.13101	-1.11316
160772550	chr2:160772550:A:G	1.35713e-08	-1.79038	-1.22464	8.83989e-09	-1.75703	-1.22199	4.36451e-07	-1.82498	-1.21071
160772621	chr2:160772621:A:T	1.37491e-08	-1.84576	-1.15624	1.08657e-08	-1.56453	-1.20815	4.78467e-07	-1.78764	-1.15613
160772856	chr2:160772856:G:A	1.43423e-07	-2.12258e-10	-0.657175	9.25916e-08	-2.12258e-10	-0.630099	4.70868e-06	-2.12258e-10	-0.657196
160772891	chr2:160772891:C:T	5.99672e-08	-0.373667	-1.15551	1.4554e-08	-1.36807	-1.11236	1.02131e-06	-1.02578	-1.15973
160773689	chr2:160773689:A:G	1.68083e-08	-1.75986	-1.04124	1.57471e-08	-1.39196	-1.00968	5.98791e-07	-1.68643	-1.03302
160773799	chr2:160773799:G:GA	1.37303e-08	-1.84877	-1.1546	1.07803e-08	-1.57388	-1.2067	4.76911e-07	-1.7928	-1.15423
160773969	chr2:160773969:G:T	1.06297e-07	-2.12258e-10	-0.956732	6.56293e-08	-2.12258e-10	-0.974275	3.50222e-06	-2.12258e-10	-0.953206
160774063	chr2:160774063:G:A	9.56676e-08	-2.12258e-10	-1.06209	5.99212e-08	-2.12258e-10	-1.06527	3.18616e-06	-2.12258e-10	-1.04779
160774248	chr2:160774248:T:C	1.31858e-08	-1.81961	-1.22423	8.54116e-09	-1.79182	-1.22159	4.27101e-07	-1.84707	-1.21027
160774908	chr2:160774908:C:T	1.91521e-08	-1.80101	-0.86955	1.71583e-08	-1.48319	-0.83262	6.78271e-07	-1.74256	-0.852257
160774951	chr2:160774951:T:G	1.41261e-07	-2.12258e-10	-0.672366	8.24865e-08	-2.12258e-10	-0.745664	4.45129e-06	-2.12258e-10	-0.713409
160775125	chr2:160775125:G:C	1.5842e-08	-1.58553	-1.27478	7.47555e-09	-1.87633	-1.27033	3.9114e-07	-1.8733	-1.272
160775172	chr2:160775172:T:TA	8.4037e-08	-0.674781	-0.516934	4.4838e-08	-0.760743	-0.594498	4.0068e-06	-0.356902	-0.461708
160775241	chr2:160775241:AAAAG:A	1.1554e-07	-2.12258e-10	-0.873355	7.60399e-08	-2.12258e-10	-0.82704	3.85514e-06	-2.12258e-10	-0.857197
160775481	chr2:160775481:A:G	8.00475e-08	-0.729361	-0.510991	4.28358e-08	-0.812056	-0.588868	3.79571e-06	-0.417168	-0.455563
160775485	chr2:160775485:AAAAT:A	9.78642e-08	-2.12258e-10	-1.03939	6.17416e-08	-2.12258e-10	-1.03534	3.27186e-06	-2.12258e-10	-1.02125
160775514	chr2:160775514:G:A	1.70009e-08	-1.76159	-1.02812	1.58979e-08	-1.39638	-0.995732	6.05105e-07	-1.68928	-1.01968
160775875	chr2:160775875:C:T	1.35201e-08	-1.73754	-1.28126	7.5395e-09	-1.86068	-1.27746	3.88391e-07	-1.87489	-1.27745
160775929	chr2:160775929:A:T	8.42888e-08	-2.12258e-10	-1.18872	5.56945e-08	-2.12258e-10	-1.13842	2.78638e-06	-2.12258e-10	-1.18186
160775987	chr2:160775987:C:T	1.75796e-08	-1.79483	-0.961408	1.57959e-08	-1.47217	-0.926384	6.24922e-07	-1.73615	-0.940584
160776399	chr2:160776399:C:A	1.74479e-08	-1.49659	-1.26716	8.80934e-09	-1.71755	-1.26494	4.17707e-07	-1.81007	-1.26951
160776570	chr2:160776570:C:T	9.61034e-08	-2.12258e-10	-1.05755	5.77372e-08	-2.12258e-10	-1.1024	3.14806e-06	-2.12258e-10	-1.05982
160776895	chr2:160776895:C:T	5.09426e-08	-1.69227	-3.10475e-10	3.45733e-08	-1.61522	-3.10475e-10	1.62862e-06	-1.71887	-3.10475e-10
160777031	chr2:160777031:C:T	1.76282e-08	-1.48215	-1.27132	8.85652e-09	-1.70789	-1.26925	4.18645e-07	-1.80375	-1.27358
160777238	chr2:160777238:T:C	9.87429e-08	-1.03045	-3.10475e-10	7.46417e-08	-0.845599	-3.10475e-10	4.95307e-06	-0.606596	-3.10475e-10
160777385	chr2:160777385:C:T	7.89757e-08	-2.12258e-10	-1.25383	4.9305e-08	-2.12258e-10	-1.26027	2.59374e-06	-2.12258e-10	-1.2535
160777529	chr2:160777529:G:C	2.19712e-08	-1.32924	-1.204	1.07304e-08	-1.58602	-1.1992	4.73877e-07	-1.75205	-1.20136
160777756	chr2:160777756:T:C	1.30537e-07	-2.12258e-10	-0.751314	7.66028e-08	-2.12258e-10	-0.819664	4.12459e-06	-2.12258e-10	-0.789636
160777934	chr2:160777934:A:G	1.05927e-07	-2.12258e-10	-0.960218	6.6817e-08	-2.12258e-10	-0.95634	3.611e-06	-2.12258e-10	-0.922619
160777958	chr2:160777958:C:A	1.33222e-08	-1.81915	-1.21439	8.61922e-09	-1.79276	-1.21154	4.31878e-07	-1.84665	-1.19956
160777988	chr2:160777988:G:A	1.04845e-07	-2.12258e-10	-0.970488	6.70886e-08	-2.12258e-10	-0.952284	3.43435e-06	-2.12258e-10	-0.972777
160778006	chr2:160778006:T:A	1.41254e-08	-1.8231	-1.1519	1.16121e-08	-1.50179	-1.20447	4.97891e-07	-1.75268	-1.15129
160778168	chr2:160778168:C:T	1.83102e-08	-1.77907	-0.936442	1.67095e-08	-1.43841	-0.903915	6.51222e-07	-1.71556	-0.919953
160778309	chr2:160778309:G:A	1.37281e-08	-1.79772	-1.2058	8.93112e-09	-1.766	-1.20275	4.42884e-07	-1.83086	-1.19019
160778490	chr2:160778490:C:T	1.9639e-07	-2.12258e-10	-0.342872	1.16179e-07	-2.12258e-10	-0.403166	6.2258e-06	-2.12258e-10	-0.377901
160778826	chr2:160778826:G:T	1.93083e-08	-1.45327	-1.20917	9.64861e-09	-1.68645	-1.20504	4.51006e-07	-1.78955	-1.21333
160779037	chr2:160779037:A:C	2.11605e-08	-1.30072	-1.27011	1.01546e-08	-1.571	-1.26937	4.4776e-07	-1.74194	-1.26816
160779113	chr2:160779113:G:C	1.90215e-08	-1.46685	-1.21055	9.53577e-09	-1.69727	-1.20598	4.47713e-07	-1.79618	-1.21402
160779398	chr2:160779398:G:A	2.64652e-08	-1.29419	-1.05296	1.8348e-08	-1.14058	-1.10819	1.03699e-06	-1.10002	-1.07025
160780010	chr2:160780010:C:T	1.76182e-08	-1.7551	-0.998939	1.66059e-08	-1.38338	-0.96516	6.28374e-07	-1.68078	-0.99044
160780142	chr2:160780142:T:C	5.75312e-08	-0.346665	-1.22398	1.36866e-08	-1.34991	-1.19197	9.74575e-07	-1.00573	-1.22663
160780514	chr2:160780514:G:GAAC	3.26268e-07	-2.12258e-10	0.164746	1.97531e-07	-2.12258e-10	0.127597	9.94244e-06	-2.12258e-10	0.0902094
160780558	chr2:160780558:G:T	8.03528e-08	-2.12258e-10	-1.23654	5.07132e-08	-2.12258e-10	-1.23211	2.66638e-06	-2.12258e-10	-1.22588
160780602	chr2:160780602:G:A	5.1045e-08	-1.69026	-3.10475e-10	2.91984e-08	-1.78418	-3.10475e-10	1.53038e-06	-1.78109	-3.10475e-10
160780613	chr2:160780613:G:A	1.72077e-08	-1.75142	-1.02619	1.6261e-08	-1.37583	-0.993699	6.14081e-07	-1.67648	-1.01775
160780726	chr2:160780726:T:C	1.46708e-08	-1.67728	-1.25984	7.59989e-09	-1.87585	-1.25431	3.96393e-07	-1.87967	-1.25229
160780958	chr2:160780958:G:A	7.67967e-08	-2.12258e-10	-1.28181	4.82341e-08	-2.12258e-10	-1.28223	2.53645e-06	-2.12258e-10	-1.27584
160781012	chr2:160781012:A:G	9.63104e-08	-2.12258e-10	-1.0554	6.16591e-08	-2.12258e-10	-1.03668	3.2862e-06	-2.12258e-10	-1.01687
160781145	chr2:160781145:C:T	1.07477e-07	-2.12258e-10	-0.945694	6.88375e-08	-2.12258e-10	-0.926549	3.52081e-06	-2.12258e-10	-0.947912
160781555	chr2:160781555:T:C	7.67828e-08	-0.783748	-0.498244	4.10607e-08	-0.866272	-0.576975	3.61456e-06	-0.479053	-0.442581
160781579	chr2:160781579:C:T	1.54181e-08	-1.61114	-1.27629	7.45377e-09	-1.87904	-1.27054	3.88024e-07	-1.8774	-1.2759
160781749	chr2:160781749:A:G	1.40128e-07	-2.12258e-10	-0.680417	8.18646e-08	-2.12258e-10	-0.753232	4.41668e-06	-2.12258e-10	-0.721214
160782196	chr2:160782196:C:T	8.90944e-08	-2.12258e-10	-1.13328	5.58241e-08	-2.12258e-10	-1.13609	2.95998e-06	-2.12258e-10	-1.12142
160782222	chr2:160782222:T:C	1.34587e-08	-1.77839	-1.24495	8.77848e-09	-1.74337	-1.24262	4.30674e-07	-1.81577	-1.23324
160782336	chr2:160782336:C:T	5.0438e-08	-1.70223	-3.10475e-10	3.41666e-08	-1.62705	-3.10475e-10	1.61403e-06	-1.72787	-3.10475e-10
160782396	chr2:160782396:G:A	1.87583e-08	-1.74469	-0.946643	1.79052e-08	-1.36313	-0.910073	6.71235e-07	-1.66803	-0.937209
160782477	chr2:160782477:A:G	7.44374e-08	-0.803799	-0.509214	3.98947e-08	-0.884978	-0.587077	3.49108e-06	-0.502651	-0.453743
160782520	chr2:160782520:C:T	1.33933e-08	-1.82829	-1.19992	8.63085e-09	-1.80654	-1.19641	4.36761e-07	-1.85559	-1.17939
160783179	chr2:160783179:A:G	5.98347e-08	-0.338451	-1.19294	1.42616e-08	-1.3456	-1.15512	1.01129e-06	-0.99934	-1.19604
160783312	chr2:160783312:G:A	4.24126e-08	-1.87553	-3.10475e-10	2.6725e-08	-1.8727	-3.10475e-10	1.38749e-06	-1.8791	-3.10475e-10
160783664	chr2:160783664:GAATT:G	5.39221e-08	-0.438395	-1.19704	1.16885e-08	-1.52332	-1.17638	7.92171e-07	-1.24764	-1.19194
160783677	chr2:160783677:G:A	8.35499e-08	-0.758806	-0.438722	4.4583e-08	-0.840859	-0.520085	3.95043e-06	-0.451906	-0.380874
160783692	chr2:160783692:CTATT:C	1.53803e-07	-0.587303	-3.10475e-10	8.72183e-08	-0.689884	-3.10475e-10	3.77768e-06	-0.877494	-3.10475e-10
160783932	chr2:160783932:T:G	1.00938e-07	-2.12258e-10	-1.00847	6.02971e-08	-2.12258e-10	-1.05901	3.30128e-06	-2.12258e-10	-1.01229
```
