## Supplementary material for "Characterization of shared and ancestry-specific signals driving complex traits using multi-ancestry fine-mapping": susiex_nc3.cs80.snp (part 2 of 2)

```
160783985	chr2:160783985:T:C	4.84084e-08	-1.7433	-3.10475e-10	3.6107e-08	-1.57181	-3.10475e-10	1.76905e-06	-1.63616	-3.10475e-10
160784013	chr2:160784013:T:TA	6.5794e-08	-0.27244	-1.164	1.53076e-08	-1.30776	-1.12219	1.09266e-06	-0.950107	-1.16788
160784130	chr2:160784130:C:T	1.66324e-08	-1.7519	-1.05972	9.59054e-09	-1.87876	-1.01876	5.5316e-07	-1.74015	-1.05857
160784787	chr2:160784787:G:A	1.30258e-08	-1.79175	-1.26429	1.18425e-08	-1.4363	-1.25031	4.59823e-07	-1.71362	-1.2699
160785144	chr2:160785144:G:A	1.66062e-08	-1.74774	-1.06546	9.55526e-09	-1.8757	-1.0255	5.65517e-07	-1.71178	-1.06483
160785649	chr2:160785649:C:T	4.97628e-08	-1.7157	-3.10475e-10	2.81903e-08	-1.81932	-3.10475e-10	1.44917e-06	-1.83562	-3.10475e-10
160785672	chr2:160785672:AC:A	2.20294e-08	-1.24995	-1.28064	1.04222e-08	-1.53431	-1.28005	4.54195e-07	-1.71646	-1.27937
160785702	chr2:160785702:T:C	2.16915e-08	-1.27397	-1.27209	1.03322e-08	-1.55165	-1.27138	4.52744e-07	-1.72852	-1.27052
160785770	chr2:160785770:G:C	7.89316e-08	-2.12258e-10	-1.25439	5.0934e-08	-2.12258e-10	-1.22777	2.5943e-06	-2.12258e-10	-1.25329
160786065	chr2:160786065:A:G	5.67116e-08	-1.58499	-3.10475e-10	3.63128e-08	-1.56613	-3.10475e-10	1.50738e-06	-1.79623	-3.10475e-10
160786602	chr2:160786602:C:T	8.02445e-08	-2.12258e-10	-1.23789	5.06426e-08	-2.12258e-10	-1.23351	2.66249e-06	-2.12258e-10	-1.22734
160786778	chr2:160786778:C:T	2.174e-08	-1.26652	-1.2773	1.03365e-08	-1.54591	-1.27671	4.52073e-07	-1.72458	-1.27593
160786801	chr2:160786801:G:A	9.85837e-08	-2.12258e-10	-1.03207	6.06853e-08	-2.12258e-10	-1.0526	3.19878e-06	-2.12258e-10	-1.04384
160787524	chr2:160787524:C:T	2.20309e-08	-1.25113	-1.2794	1.04294e-08	-1.53485	-1.27882	4.54495e-07	-1.71708	-1.27809
160787834	chr2:160787834:C:CAT	4.5772e-08	-0.506565	-1.29274	1.01856e-08	-1.54919	-1.28813	6.96704e-07	-1.2772	-1.2908
160787843	chr2:160787843:A:G	2.27087e-08	-1.22345	-1.27678	1.06604e-08	-1.5157	-1.27606	4.62177e-07	-1.70309	-1.27532
160788040	chr2:160788040:T:C	4.23e-08	-1.87819	-3.10475e-10	2.80552e-08	-1.82412	-3.10475e-10	1.42971e-06	-1.84913	-3.10475e-10
160788265	chr2:160788265:T:C	8.51854e-08	-2.12258e-10	-1.17814	5.36825e-08	-2.12258e-10	-1.17521	2.84486e-06	-2.12258e-10	-1.16109
160788636	chr2:160788636:G:C	1.28442e-08	-1.77904	-1.29104	8.32678e-09	-1.74818	-1.29064	4.06956e-07	-1.81861	-1.28705
160788864	chr2:160788864:C:A	1.41602e-08	-1.80661	-1.16593	1.19555e-08	-1.46143	-1.21568	5.02561e-07	-1.72907	-1.16557
160789056	chr2:160789056:C:T	7.72393e-08	-2.12258e-10	-1.27606	4.84364e-08	-2.12258e-10	-1.27805	2.53508e-06	-2.12258e-10	-1.27638
160789414	chr2:160789414:A:G	1.69536e-08	-1.73505	-1.05745	1.62414e-08	-1.34347	-1.02726	6.06775e-07	-1.65657	-1.04963
160790047	chr2:160790047:G:A	2.23402e-08	-1.24072	-1.27587	1.05511e-08	-1.52684	-1.27522	4.58505e-07	-1.71197	-1.27441
160790234	chr2:160790234:G:C	7.58075e-08	-2.12258e-10	-1.29477	4.75336e-08	-2.12258e-10	-1.29686	2.48617e-06	-2.12258e-10	-1.29586
160790602	chr2:160790602:C:A	1.0093e-07	-2.12258e-10	-1.00855	6.34693e-08	-2.12258e-10	-1.00774	3.37558e-06	-2.12258e-10	-0.990038
160790686	chr2:160790686:T:C	1.40228e-07	-2.12258e-10	-0.679702	8.19202e-08	-2.12258e-10	-0.752553	4.41976e-06	-2.12258e-10	-0.720519
160790760	chr2:160790760:A:T	1.49639e-08	-1.83335	-1.08398	9.43019e-09	-1.86554	-1.04884	5.08666e-07	-1.81204	-1.07052
160791197	chr2:160791197:G:GA	9.25238e-08	-2.12258e-10	-1.09551	5.94233e-08	-2.12258e-10	-1.07361	3.06091e-06	-2.12258e-10	-1.08789
160791328	chr2:160791328:ACTT:A	5.27721e-08	-0.363594	-1.2934	1.15998e-08	-1.41732	-1.29	7.4825e-07	-1.2028	-1.29382
160791699	chr2:160791699:G:A	1.75054e-08	-1.75006	-1.0104	1.01152e-08	-1.87858	-0.965682	5.82421e-07	-1.73774	-1.00943
160792007	chr2:160792007:C:T	1.68557e-08	-1.75259	-1.04569	9.76318e-09	-1.8788	-1.00088	5.62979e-07	-1.74003	-1.04108
160792091	chr2:160792091:T:G	7.91881e-08	-0.741921	-0.509224	4.23504e-08	-0.82522	-0.587101	3.74748e-06	-0.43175	-0.453771
160792279	chr2:160792279:G:A	4.87632e-08	-0.446365	-1.28963	1.05237e-08	-1.52071	-1.28395	7.26557e-07	-1.23862	-1.28742
160792435	chr2:160792435:T:C	1.42993e-08	-1.7903	-1.17246	1.23674e-08	-1.42232	-1.22091	5.1097e-07	-1.70578	-1.17227
160792602	chr2:160792602:A:G	8.16311e-08	-0.719743	-0.501019	4.36735e-08	-0.802435	-0.579122	3.84877e-06	-0.413601	-0.44525
160792765	chr2:160792765:C:T	6.72539e-08	-0.157074	-1.25742	1.47885e-08	-1.23164	-1.23281	1.10904e-06	-0.843814	-1.25929
160792973	chr2:160792973:C:T	1.79947e-08	-1.73528	-0.997612	1.03049e-08	-1.87689	-0.948786	5.99747e-07	-1.72518	-0.992669
160793106	chr2:160793106:C:T	2.38236e-08	-1.25591	-1.19638	1.1412e-08	-1.53198	-1.19165	4.95543e-07	-1.71491	-1.1938
160793121	chr2:160793121:C:T	2.28034e-08	-1.21465	-1.28142	1.06943e-08	-1.5077	-1.28089	4.6199e-07	-1.69862	-1.28019
160793236	chr2:160793236:C:T	2.2288e-08	-1.30395	-1.21498	1.08064e-08	-1.56755	-1.21061	4.74747e-07	-1.73901	-1.21257
160793419	chr2:160793419:A:G	1.06745e-07	-2.12258e-10	-0.952531	6.34662e-08	-2.12258e-10	-1.00779	3.49081e-06	-2.12258e-10	-0.956469
160793556	chr2:160793556:C:T	2.41586e-08	-1.25684	-1.18149	1.15802e-08	-1.5325	-1.17651	5.02769e-07	-1.71533	-1.1789
160793848	chr2:160793848:C:A	3.49062e-07	-2.12258e-10	0.232277	2.49707e-07	-2.12258e-10	0.361991	1.22087e-05	-2.12258e-10	0.295544
160793982	chr2:160793982:C:A	1.04305e-07	-2.12258e-10	-0.975652	6.67304e-08	-2.12258e-10	-0.957637	3.4167e-06	-2.12258e-10	-0.977928
160794087	chr2:160794087:T:G	7.53182e-08	-1.30125	-3.10475e-10	5.41991e-08	-1.16563	-3.10475e-10	3.10966e-06	-1.07209	-3.10475e-10
160794268	chr2:160794268:C:T	9.72281e-08	-2.12258e-10	-1.04591	6.21083e-08	-2.12258e-10	-1.02942	3.18655e-06	-2.12258e-10	-1.04766
160794465	chr2:160794465:G:A	1.62291e-08	-1.76476	-1.0714	9.48834e-09	-1.87955	-1.02869	5.41772e-07	-1.75286	-1.06666
160794598	chr2:160794598:C:T	7.76245e-08	-2.12258e-10	-1.27109	4.86723e-08	-2.12258e-10	-1.27319	2.54841e-06	-2.12258e-10	-1.27113
160794813	chr2:160794813:A:G	5.67283e-08	-1.06273	-0.521972	2.56179e-08	-1.31426	-0.600749	1.26549e-06	-1.58468	-0.386462
160795523	chr2:160795523:C:T	1.69771e-08	-1.74162	-1.04949	9.73435e-09	-1.87764	-1.00499	5.67415e-07	-1.72836	-1.04491
160795524	chr2:160795524:G:A	8.23043e-08	-2.12258e-10	-1.21255	5.40505e-08	-2.12258e-10	-1.16838	2.71806e-06	-2.12258e-10	-1.20669
160795586	chr2:160795586:C:G	1.0864e-07	-2.12258e-10	-0.934935	6.85297e-08	-2.12258e-10	-0.931031	3.70796e-06	-2.12258e-10	-0.896123
160795719	chr2:160795719:A:G	1.39519e-07	-2.12258e-10	-0.684773	8.15264e-08	-2.12258e-10	-0.757371	4.39802e-06	-2.12258e-10	-0.72545
160795760	chr2:160795760:A:G	3.75578e-07	-2.12258e-10	0.305495	2.38534e-07	-2.12258e-10	0.316213	1.28819e-05	-2.12258e-10	0.349219
160796062	chr2:160796062:G:A	9.73126e-08	-2.12258e-10	-1.04504	6.16982e-08	-2.12258e-10	-1.03604	3.28005e-06	-2.12258e-10	-1.01875
160796134	chr2:160796134:C:T	2.22044e-08	-1.25343	-1.26925	1.05294e-08	-1.53545	-1.26868	4.58759e-07	-1.71801	-1.26783
160796162	chr2:160796162:A:T	1.2621e-08	-1.79405	-1.29356	8.15845e-09	-1.76547	-1.29377	3.98733e-07	-1.83033	-1.29573
160796274	chr2:160796274:G:A	1.27052e-08	-1.80138	-1.27958	8.2461e-09	-1.77017	-1.27839	4.06824e-07	-1.8334	-1.27258
160796662	chr2:160796662:C:T	2.37754e-08	-1.2708	-1.18352	1.1445e-08	-1.54212	-1.17862	4.98364e-07	-1.72202	-1.181
160796728	chr2:160796728:T:C	7.56952e-08	-2.12258e-10	-1.29626	4.7566e-08	-2.12258e-10	-1.29618	2.48999e-06	-2.12258e-10	-1.29433
160796790	chr2:160796790:T:C	1.13407e-07	-2.12258e-10	-0.891993	7.45626e-08	-2.12258e-10	-0.846659	3.78273e-06	-2.12258e-10	-0.876157
160796812	chr2:160796812:A:G	1.01496e-07	-2.12258e-10	-1.00295	6.48868e-08	-2.12258e-10	-0.985654	3.32475e-06	-2.12258e-10	-1.00521
160797279	chr2:160797279:T:C	1.26544e-08	-1.79161	-1.29336	8.18357e-09	-1.76258	-1.29359	3.99602e-07	-1.82829	-1.29561
160797298	chr2:160797298:T:C	8.6267e-08	-2.12258e-10	-1.16553	5.45808e-08	-2.12258e-10	-1.15862	2.8896e-06	-2.12258e-10	-1.14549
160797417	chr2:160797417:T:C	7.56289e-08	-2.12258e-10	-1.29713	4.75244e-08	-2.12258e-10	-1.29705	2.48513e-06	-2.12258e-10	-1.29628
160797491	chr2:160797491:G:A	2.27029e-08	-1.2236	-1.27688	1.06726e-08	-1.51426	-1.27636	4.62052e-07	-1.70308	-1.2756
160797505	chr2:160797505:A:C	1.26934e-08	-1.78923	-1.29267	8.21128e-09	-1.75987	-1.29292	4.00503e-07	-1.82648	-1.29516
160797518	chr2:160797518:G:A	8.1078e-08	-2.12258e-10	-1.22756	5.20372e-08	-2.12258e-10	-1.20634	2.68978e-06	-2.12258e-10	-1.21715
160797607	chr2:160797607:C:T	1.02067e-07	-2.12258e-10	-0.997341	6.52577e-08	-2.12258e-10	-0.979954	3.34315e-06	-2.12258e-10	-0.999689
160797633	chr2:160797633:C:T	2.42517e-08	-1.26073	-1.17376	1.16441e-08	-1.53487	-1.16862	5.05869e-07	-1.71699	-1.17109
160797646	chr2:160797646:C:T	7.75773e-08	-2.12258e-10	-1.2717	4.85381e-08	-2.12258e-10	-1.27595	2.55088e-06	-2.12258e-10	-1.27017
160797681	chr2:160797681:G:A	1.45543e-07	-2.12258e-10	-0.642499	8.48571e-08	-2.12258e-10	-0.717329	4.58302e-06	-2.12258e-10	-0.684245
160797726	chr2:160797726:G:C	3.71153e-07	-2.12258e-10	0.293641	2.35705e-07	-2.12258e-10	0.304281	1.27289e-05	-2.12258e-10	0.337269
160797748	chr2:160797748:G:A	1.18303e-07	-2.12258e-10	-0.84972	7.4611e-08	-2.12258e-10	-0.84601	4.04999e-06	-2.12258e-10	-0.807888
160797900	chr2:160797900:AAC:A	1.82491e-08	-1.74812	-0.970733	1.05958e-08	-1.8784	-0.919443	6.09756e-07	-1.73567	-0.965632
160798102	chr2:160798102:G:T	1.88209e-07	-2.12258e-10	-0.385418	1.2216e-07	-2.12258e-10	-0.352963	6.17745e-06	-2.12258e-10	-0.385699
160798185	chr2:160798185:C:T	1.21522e-08	-1.8708	-1.25466	8.43575e-09	-1.74564	-1.28018	4.13826e-07	-1.82905	-1.25987
160798326	chr2:160798326:T:C	2.1277e-08	-1.41131	-1.15403	1.04823e-08	-1.65966	-1.14895	4.84659e-07	-1.77131	-1.1596
160798436	chr2:160798436:C:T	4.68267e-08	-0.481739	-1.29478	1.0271e-08	-1.53773	-1.29124	7.05347e-07	-1.26221	-1.29345
160798466	chr2:160798466:G:A	1.6168e-08	-1.83479	-1.00515	1.02984e-08	-1.86478	-0.961533	5.52675e-07	-1.81358	-0.986007
160798475	chr2:160798475:T:C	5.02903e-08	-0.410381	-1.29478	1.06352e-08	-1.50291	-1.29122	7.39461e-07	-1.21501	-1.29343
160798479	chr2:160798479:G:C	4.88427e-08	-0.438809	-1.29556	1.04713e-08	-1.51716	-1.2925	7.24792e-07	-1.23405	-1.29443
160798481	chr2:160798481:T:C	4.41753e-08	-0.541641	-1.29316	1.00257e-08	-1.56433	-1.28881	6.82072e-07	-1.29773	-1.29149
160798521	chr2:160798521:G:A	2.39448e-08	-1.29939	-1.14783	1.16168e-08	-1.56433	-1.14152	5.09296e-07	-1.73682	-1.14451
160798677	chr2:160798677:A:C	7.9323e-08	-0.739344	-0.510101	4.24647e-08	-0.821705	-0.58792	3.75005e-06	-0.430175	-0.454661
160798689	chr2:160798689:C:T	1.774e-07	-2.12258e-10	-0.444565	1.1237e-07	-2.12258e-10	-0.436504	6.18875e-06	-2.12258e-10	-0.38387
160798690	chr2:160798690:G:A	1.43149e-08	-1.787	-1.17467	1.24105e-08	-1.41718	-1.22258	5.11882e-07	-1.70187	-1.17439
160798852	chr2:160798852:C:A	8.07445e-08	-2.12258e-10	-1.23168	4.99669e-08	-2.12258e-10	-1.24694	2.62912e-06	-2.12258e-10	-1.23995
160798871	chr2:160798871:T:C	2.52776e-08	-1.14363	-1.24943	1.1777e-08	-1.44279	-1.24936	4.95785e-07	-1.6597	-1.24851
160798917	chr2:160798917:T:G	8.26487e-08	-2.12258e-10	-1.20837	5.43249e-08	-2.12258e-10	-1.16332	2.72965e-06	-2.12258e-10	-1.20243
160798956	chr2:160798956:G:A	1.2852e-08	-1.77703	-1.29244	8.3353e-09	-1.7452	-1.2926	4.04618e-07	-1.81647	-1.29494
160798962	chr2:160798962:C:T	1.29094e-08	-1.78066	-1.28436	8.4075e-09	-1.74583	-1.28335	4.11019e-07	-1.81742	-1.2783
160799113	chr2:160799113:C:T	4.31018e-08	-1.85941	-3.10475e-10	2.66524e-08	-1.87542	-3.10475e-10	1.40376e-06	-1.86745	-3.10475e-10
160799227	chr2:160799227:A:T	9.21357e-08	-2.12258e-10	-1.09971	5.84028e-08	-2.12258e-10	-1.09093	3.01976e-06	-2.12258e-10	-1.10143
160799335	chr2:160799335:G:C	1.31543e-08	-1.76448	-1.28174	8.58498e-09	-1.72764	-1.28065	4.17634e-07	-1.80457	-1.27519
160799356	chr2:160799356:T:A	1.49931e-08	-1.84391	-1.07147	9.64102e-09	-1.85884	-1.03343	5.1077e-07	-1.82464	-1.0538
160799425	chr2:160799425:A:C	1.30012e-08	-1.77	-1.28793	8.43335e-09	-1.7379	-1.28821	4.08164e-07	-1.81105	-1.29164
160799554	chr2:160799554:C:T	1.54901e-08	-1.8392	-1.04357	1.00299e-08	-1.81534	-1.03739	5.12606e-07	-1.86147	-1.01338
160799555	chr2:160799555:G:A	1.24637e-07	-2.12258e-10	-0.797563	8.23531e-08	-2.12258e-10	-0.747283	4.16434e-06	-2.12258e-10	-0.780045
160799607	chr2:160799607:G:A	4.66775e-08	-0.491295	-1.28842	1.03297e-08	-1.54094	-1.28234	7.07421e-07	-1.26693	-1.2858
160799705	chr2:160799705:A:G	1.96761e-08	-1.71127	-0.932294	1.11024e-08	-1.87263	-0.878511	6.59631e-07	-1.69706	-0.925614
160799752	chr2:160799752:C:T	1.31921e-07	-2.12258e-10	-0.740772	8.23259e-08	-2.12258e-10	-0.747612	4.4167e-06	-2.12258e-10	-0.721211
160799773	chr2:160799773:A:T	6.06016e-08	-0.345285	-1.17337	1.44698e-08	-1.35294	-1.1333	1.02761e-06	-1.00195	-1.17742
160799842	chr2:160799842:G:C	8.25115e-08	-2.12258e-10	-1.21003	5.42148e-08	-2.12258e-10	-1.16534	2.72502e-06	-2.12258e-10	-1.20413
160799880	chr2:160799880:A:G	1.26568e-08	-1.7905	-1.29428	8.188e-09	-1.76115	-1.29448	3.9975e-07	-1.82735	-1.29616
160799978	chr2:160799978:C:T	2.34305e-08	-1.72004	-0.748898	2.31073e-08	-1.31637	-0.701783	8.45763e-07	-1.63785	-0.736274
160800057	chr2:160800057:C:T	9.91359e-08	-1.02648	-3.10475e-10	4.79065e-08	-1.28905	-3.10475e-10	2.2832e-06	-1.38103	-3.10475e-10
160800179	chr2:160800179:G:A	2.41201e-08	-1.25057	-1.18935	1.15464e-08	-1.52835	-1.18358	5.00584e-07	-1.712	-1.18659
160800348	chr2:160800348:G:A	3.99909e-08	-0.642781	-1.29154	9.55973e-09	-1.61419	-1.28655	6.38342e-07	-1.36612	-1.28936
160800939	chr2:160800939:AG:A	1.78457e-07	-2.12258e-10	-0.438624	1.11843e-07	-2.12258e-10	-0.441203	5.9893e-06	-2.12258e-10	-0.416629
160801845	chr2:160801845:C:A	9.45053e-08	-2.12258e-10	-1.07432	5.9472e-08	-2.12258e-10	-1.07279	3.15348e-06	-2.12258e-10	-1.0581
160801887	chr2:160801887:G:A	1.27049e-08	-1.78389	-1.29709	8.23073e-09	-1.75331	-1.29711	4.01562e-07	-1.82209	-1.29691
160802381	chr2:160802381:A:C	1.36965e-07	-2.12258e-10	-0.703246	8.67947e-08	-2.12258e-10	-0.694752	4.74224e-06	-2.12258e-10	-0.650093
160802502	chr2:160802502:G:T	2.42295e-08	-1.25359	-1.18181	1.15969e-08	-1.53069	-1.17686	5.03272e-07	-1.71404	-1.17918
160802571	chr2:160802571:G:A	1.01784e-07	-2.12258e-10	-1.00012	6.64708e-08	-2.12258e-10	-0.961535	3.38686e-06	-2.12258e-10	-0.986699
160802658	chr2:160802658:G:A	1.29654e-08	-1.86285	-1.19784	1.0939e-08	-1.6163	-1.14966	5.58414e-07	-1.59801	-1.19125
160802816	chr2:160802816:G:A	9.29953e-08	-2.12258e-10	-1.09042	5.60464e-08	-2.12258e-10	-1.13212	3.04502e-06	-2.12258e-10	-1.0931
160803242	chr2:160803242:G:A	1.24395e-07	-2.12258e-10	-0.799512	8.23186e-08	-2.12258e-10	-0.747701	4.18745e-06	-2.12258e-10	-0.774511
160803251	chr2:160803251:G:C	1.19695e-07	-2.12258e-10	-0.838026	7.906e-08	-2.12258e-10	-0.788091	4.03009e-06	-2.12258e-10	-0.812815
160803276	chr2:160803276:A:T	9.99952e-08	-2.12258e-10	-1.01785	6.53512e-08	-2.12258e-10	-0.978522	3.3479e-06	-2.12258e-10	-0.99827
160803334	chr2:160803334:T:G	2.41815e-08	-1.21038	-1.22701	1.14779e-08	-1.49453	-1.22335	4.92233e-07	-1.69021	-1.2252
160803347	chr2:160803347:A:G	2.06034e-08	-1.42082	-1.17669	1.01806e-08	-1.66545	-1.17237	4.72289e-07	-1.77479	-1.18198
160803662	chr2:160803662:A:C	8.07117e-08	-1.23209	-3.10475e-10	3.99471e-08	-1.47074	-3.10475e-10	1.91996e-06	-1.5543	-3.10475e-10
160803863	chr2:160803863:A:G	2.7249e-07	-2.12258e-10	-0.0153721	1.86084e-07	-2.12258e-10	0.0679027	9.30488e-06	-2.12258e-10	0.0239356
160803913	chr2:160803913:A:G	1.40309e-08	-1.7921	-1.18961	1.21573e-08	-1.4262	-1.23417	5.0044e-07	-1.70944	-1.18943
160803926	chr2:160803926:G:A	5.08715e-08	-1.69367	-3.10475e-10	3.44381e-08	-1.61913	-3.10475e-10	1.62826e-06	-1.71909	-3.10475e-10
160804407	chr2:160804407:C:T	1.19664e-08	-1.84559	-1.29528	7.68182e-09	-1.82451	-1.29494	3.86182e-07	-1.86538	-1.29267
160804567	chr2:160804567:C:T	2.44234e-08	-1.24411	-1.18332	1.16695e-08	-1.52295	-1.17837	5.05217e-07	-1.70862	-1.18075
160804604	chr2:160804604:A:G	9.99982e-08	-1.01782	-3.10475e-10	4.84665e-08	-1.27742	-3.10475e-10	2.32403e-06	-1.3633	-3.10475e-10
160804701	chr2:160804701:C:A	1.25425e-08	-1.79745	-1.2964	8.13831e-09	-1.76556	-1.29615	3.99156e-07	-1.82802	-1.29699
160805184	chr2:160805184:C:A	2.37008e-08	-1.69196	-0.76551	2.39595e-08	-1.26295	-0.718983	8.6067e-07	-1.60376	-0.752885
160805236	chr2:160805236:C:G	1.40645e-07	-2.12258e-10	-0.676731	8.21501e-08	-2.12258e-10	-0.74975	4.43255e-06	-2.12258e-10	-0.717629
160805371	chr2:160805371:C:T	3.26828e-08	-0.876859	-1.25926	1.33536e-08	-1.28161	-1.2849	5.38072e-07	-1.55784	-1.26853
160805422	chr2:160805422:C:A	2.16922e-08	-1.38982	-1.1562	1.06167e-08	-1.6446	-1.15128	4.88772e-07	-1.7605	-1.16197
160805463	chr2:160805463:G:C	2.6577e-08	-1.22915	-1.11378	1.26835e-08	-1.50828	-1.10972	5.45774e-07	-1.69811	-1.11404
160805914	chr2:160805914:CA:C	7.80398e-08	-2.12258e-10	-1.26575	4.9053e-08	-2.12258e-10	-1.2654	2.58753e-06	-2.12258e-10	-1.2559
160806106	chr2:160806106:G:A	2.41217e-08	-1.35509	-1.08477	1.04211e-08	-1.8131	-1.00137	5.95595e-07	-1.6088	-1.116
160806281	chr2:160806281:A:G	2.33855e-08	-1.72352	-0.747335	2.30139e-08	-1.32202	-0.700183	8.43499e-07	-1.64203	-0.734766
160806422	chr2:160806422:A:G	7.88799e-08	-2.12258e-10	-1.25505	4.97424e-08	-2.12258e-10	-1.25144	2.61271e-06	-2.12258e-10	-1.24621
160806599	chr2:160806599:A:G	2.02611e-08	-1.46326	-1.15101	1.01464e-08	-1.69506	-1.14612	4.74499e-07	-1.79481	-1.15729
160806630	chr2:160806630:A:G	6.35789e-08	-0.327332	-1.14336	1.51275e-08	-1.34267	-1.09911	1.07294e-06	-0.987956	-1.14825
160806851	chr2:160806851:A:G	2.13364e-08	-1.42531	-1.13725	1.05524e-08	-1.66981	-1.13213	4.89659e-07	-1.77683	-1.14382
160806892	chr2:160806892:C:T	4.23329e-08	-1.87741	-3.10475e-10	3.10466e-08	-1.72281	-3.10475e-10	1.50475e-06	-1.79798	-3.10475e-10
160807025	chr2:160807025:C:G	4.66502e-08	-1.7803	-3.10475e-10	2.89423e-08	-1.79299	-3.10475e-10	1.51119e-06	-1.79371	-3.10475e-10
160807302	chr2:160807302:T:C	2.25418e-07	-2.12258e-10	-0.205014	1.54761e-07	-2.12258e-10	-0.116415	7.83218e-06	-2.12258e-10	-0.148363
160808214	chr2:160808214:C:T	1.351e-08	-1.78653	-1.23301	8.84443e-09	-1.74505	-1.23346	4.34373e-07	-1.81645	-1.22401
160808332	chr2:160808332:T:C	1.25605e-08	-1.79884	-1.29357	8.12762e-09	-1.7693	-1.29373	3.97623e-07	-1.83314	-1.29572
160808343	chr2:160808343:G:T	9.4648e-08	-2.12258e-10	-1.07281	5.9562e-08	-2.12258e-10	-1.07128	3.15841e-06	-2.12258e-10	-1.05654
160808578	chr2:160808578:G:C	2.44204e-08	-1.26456	-1.16299	1.17341e-08	-1.53832	-1.15748	5.10327e-07	-1.71892	-1.16039
160808787	chr2:160808787:G:A	6.19175e-08	-0.316537	-1.18063	1.4601e-08	-1.33576	-1.14145	1.0439e-06	-0.978905	-1.18474
160808935	chr2:160808935:C:T	2.09669e-08	-1.43961	-1.14042	1.0417e-08	-1.67989	-1.13497	4.8479e-07	-1.78401	-1.14663
160809373	chr2:160809373:ATTCTATTCCATTGGTCTATGT:A	1.23318e-08	-1.81675	-1.29404	7.95206e-09	-1.79061	-1.29425	3.92198e-07	-1.84656	-1.29603
160809375	chr2:160809375:T:G	1.14177e-07	-0.885224	-3.10475e-10	6.57431e-08	-0.972543	-3.10475e-10	5.16145e-06	-0.565386	-3.10475e-10
160809549	chr2:160809549:A:AG	9.75445e-08	-1.04266	-3.10475e-10	7.35263e-08	-0.860655	-3.10475e-10	4.88427e-06	-0.620585	-3.10475e-10
160809709	chr2:160809709:T:C	9.47107e-08	-2.12258e-10	-1.07214	5.69213e-08	-2.12258e-10	-1.11663	3.09784e-06	-2.12258e-10	-1.0759
160809983	chr2:160809983:A:C	1.29331e-08	-1.78395	-1.27923	8.42561e-09	-1.74898	-1.27804	4.12361e-07	-1.82029	-1.27217
160810074	chr2:160810074:A:G	4.8879e-08	-0.451252	-1.28237	1.05958e-08	-1.52323	-1.27461	7.30525e-07	-1.24154	-1.27905
160810081	chr2:160810081:T:A	1.23526e-08	-1.81493	-1.29417	7.97167e-09	-1.7881	-1.2943	3.92785e-07	-1.84503	-1.29607
160810101	chr2:160810101:C:T	2.42003e-08	-1.25554	-1.18107	1.16057e-08	-1.53081	-1.176	5.03354e-07	-1.71438	-1.17868
160810152	chr2:160810152:G:A	2.42776e-08	-1.25175	-1.18167	1.16322e-08	-1.52791	-1.17661	5.04137e-07	-1.71222	-1.17929
160810168	chr2:160810168:A:T	8.57828e-08	-2.12258e-10	-1.17115	5.40693e-08	-2.12258e-10	-1.16803	2.86656e-06	-2.12258e-10	-1.15349
160810371	chr2:160810371:TA:T	2.34864e-08	-1.19459	-1.27196	1.09657e-08	-1.49221	-1.27131	4.71617e-07	-1.68758	-1.27062
160810616	chr2:160810616:C:A	2.09604e-08	-1.41598	-1.16436	1.03338e-08	-1.66341	-1.15947	4.7878e-07	-1.77297	-1.17014
160810792	chr2:160810792:G:A	3.44398e-08	-0.864424	-1.21934	1.98793e-08	-0.930064	-1.23855	1.56671e-06	-0.555623	-1.202
160810930	chr2:160810930:TAAA:T	1.2317e-08	-1.81715	-1.29484	7.94091e-09	-1.79132	-1.29495	3.92067e-07	-1.84648	-1.29645
160811181	chr2:160811181:C:T	1.25853e-08	-1.79645	-1.294	8.14368e-09	-1.76693	-1.29413	3.98392e-07	-1.83097	-1.29596
160811349	chr2:160811349:G:T	9.79012e-08	-2.12258e-10	-1.03901	6.1765e-08	-2.12258e-10	-1.03496	3.2731e-06	-2.12258e-10	-1.02086
160811415	chr2:160811415:T:A	2.2039e-08	-1.39366	-1.1365	1.07972e-08	-1.64793	-1.13108	4.97796e-07	-1.762	-1.14217
160811555	chr2:160811555:G:C	4.33083e-08	-1.85463	-3.10475e-10	7.08686e-08	-0.89747	-3.10475e-10	1.39799e-06	-1.87157	-3.10475e-10
160811570	chr2:160811570:A:G	2.53708e-08	-1.23907	-1.1503	1.21192e-08	-1.51893	-1.14458	5.24052e-07	-1.70586	-1.14691
160811706	chr2:160811706:A:C	2.16258e-08	-1.40027	-1.14882	1.06129e-08	-1.65255	-1.14367	4.90134e-07	-1.76531	-1.15437
160812199	chr2:160812199:A:G	2.39964e-08	-1.16672	-1.27835	1.11665e-08	-1.46759	-1.27779	4.76437e-07	-1.67114	-1.27688
160812274	chr2:160812274:C:T	1.59229e-08	-1.74686	-1.10835	1.08204e-08	-1.60748	-1.16938	4.96307e-07	-1.79139	-1.11577
160812692	chr2:160812692:T:C	1.08328e-07	-2.12258e-10	-0.937805	6.88761e-08	-2.12258e-10	-0.925988	3.66867e-06	-2.12258e-10	-0.906774
160812775	chr2:160812775:A:G	1.47202e-08	-1.70262	-1.23114	1.45642e-08	-1.2635	-1.21623	5.17276e-07	-1.64046	-1.22532
160812792	chr2:160812792:G:A	2.59237e-08	-1.21033	-1.15749	1.22962e-08	-1.49712	-1.15188	5.28358e-07	-1.69066	-1.15392
160812825	chr2:160812825:G:A	6.8915e-08	-0.844723	-0.545376	3.70401e-08	-0.924216	-0.62208	3.23177e-06	-0.541155	-0.492418
160812843	chr2:160812843:AC:A	7.50681e-08	-0.798022	-0.506555	4.02708e-08	-0.878131	-0.58454	3.5565e-06	-0.486844	-0.450983
160812906	chr2:160812906:G:A	7.57506e-08	-2.12258e-10	-1.29553	4.75236e-08	-2.12258e-10	-1.29707	2.48484e-06	-2.12258e-10	-1.2964
160812933	chr2:160812933:A:G	4.23371e-08	-1.87731	-3.10475e-10	2.66934e-08	-1.87388	-3.10475e-10	1.44366e-06	-1.83942	-3.10475e-10
160813220	chr2:160813220:GCCTTT:G	7.41284e-08	-0.805924	-0.51125	3.97613e-08	-0.8864	-0.589005	3.51031e-06	-0.495052	-0.455846
160813326	chr2:160813326:C:G	9.00557e-08	-2.12258e-10	-1.12254	5.57876e-08	-2.12258e-10	-1.13675	2.88662e-06	-2.12258e-10	-1.14652
160813341	chr2:160813341:T:A	9.27121e-08	-2.12258e-10	-1.09347	5.83396e-08	-2.12258e-10	-1.09202	3.09147e-06	-2.12258e-10	-1.07796
160813754	chr2:160813754:T:A	1.46093e-07	-0.50473	-0.133997	8.28734e-08	-0.523332	-0.217651	7.86696e-06	-0.0933175	-0.0506141
160814756	chr2:160814756:T:C	4.49712e-08	-1.81695	-3.10475e-10	2.82452e-08	-1.81737	-3.10475e-10	1.54094e-06	-1.77421	-3.10475e-10
160814880	chr2:160814880:T:G	1.28424e-08	-1.84858	-1.22164	7.78428e-09	-1.87253	-1.23366	4.4875e-07	-1.7918	-1.21609
160815007	chr2:160815007:G:A	1.93823e-07	-2.12258e-10	-0.356029	1.17557e-07	-2.12258e-10	-0.391375	6.27738e-06	-2.12258e-10	-0.36965
160815221	chr2:160815221:T:C	7.75239e-08	-2.12258e-10	-1.27239	4.85803e-08	-2.12258e-10	-1.27508	2.55133e-06	-2.12258e-10	-1.26999
160815714	chr2:160815714:T:C	1.61304e-08	-1.62499	-1.21728	1.04842e-08	-1.57383	-1.23459	4.96238e-07	-1.68551	-1.22179
160816059	chr2:160816059:C:T	1.49512e-08	-1.69225	-1.22593	9.87521e-09	-1.64445	-1.22382	4.64853e-07	-1.74022	-1.23242
160816159	chr2:160816159:A:G	4.30011e-08	-1.86175	-3.10475e-10	2.6664e-08	-1.87498	-3.10475e-10	1.4088e-06	-1.86387	-3.10475e-10
160816365	chr2:160816365:C:T	1.41268e-08	-1.74038	-1.23452	1.33898e-08	-1.29522	-1.26859	5.19694e-07	-1.62314	-1.23798
160816650	chr2:160816650:C:CTATT	1.63577e-08	-1.60981	-1.21846	1.06328e-08	-1.55877	-1.23559	5.01409e-07	-1.67404	-1.2229
160816815	chr2:160816815:C:T	8.11535e-08	-2.12258e-10	-1.22663	5.07778e-08	-2.12258e-10	-1.23084	2.67863e-06	-2.12258e-10	-1.2213
160816823	chr2:160816823:T:C	1.39165e-08	-1.7017	-1.2882	7.53158e-09	-1.8499	-1.2893	5.01658e-07	-1.61064	-1.2858
160816836	chr2:160816836:C:T	1.01663e-07	-2.12258e-10	-1.00131	6.45272e-08	-2.12258e-10	-0.991211	3.42864e-06	-2.12258e-10	-0.97444
160818117	chr2:160818117:T:G	1.1876e-08	-1.85618	-1.29227	9.94672e-09	-1.58318	-1.27788	5.2917e-07	-1.55233	-1.29072
160818624	chr2:160818624:C:A	1.08741e-07	-2.12258e-10	-0.934001	6.88099e-08	-2.12258e-10	-0.926951	3.71891e-06	-2.12258e-10	-0.893172
160818977	chr2:160818977:A:G	9.60618e-08	-2.12258e-10	-1.05798	6.10648e-08	-2.12258e-10	-1.04636	3.2422e-06	-2.12258e-10	-1.03035
160819088	chr2:160819088:A:G	1.61892e-08	-1.61191	-1.22672	1.21661e-08	-1.39705	-1.26259	5.05862e-07	-1.65663	-1.23147
160819401	chr2:160819401:A:G	1.64606e-08	-1.60479	-1.21721	1.07026e-08	-1.5533	-1.23451	5.04192e-07	-1.6697	-1.2217
160819474	chr2:160819474:C:T	1.68389e-08	-1.59801	-1.20127	1.09389e-08	-1.54548	-1.22049	5.15259e-07	-1.66327	-1.20642
160819497	chr2:160819497:T:A	1.48442e-08	-1.68036	-1.24501	9.90913e-09	-1.62123	-1.24362	4.64426e-07	-1.72386	-1.2497
160819790	chr2:160819790:T:C	7.70679e-08	-2.12258e-10	-1.27829	4.81139e-08	-2.12258e-10	-1.28473	2.53027e-06	-2.12258e-10	-1.27828
160820040	chr2:160820040:G:T	1.08047e-07	-0.524039	-0.416368	5.69231e-08	-0.615593	-0.501005	5.35185e-06	-0.184409	-0.344752
160820127	chr2:160820127:A:G	1.40123e-07	-2.12258e-10	-0.680451	8.18654e-08	-2.12258e-10	-0.753222	4.41731e-06	-2.12258e-10	-0.721072
160820466	chr2:160820466:T:C	1.3569e-07	-2.12258e-10	-0.7126	7.94323e-08	-2.12258e-10	-0.783394	4.28223e-06	-2.12258e-10	-0.752129
160820631	chr2:160820631:A:G	1.36616e-08	-1.71694	-1.29144	7.46605e-09	-1.85561	-1.29232	4.90467e-07	-1.62949	-1.28951
160820687	chr2:160820687:C:T	1.09287e-07	-0.508504	-0.420493	5.76074e-08	-0.599716	-0.504931	5.4138e-06	-0.168607	-0.349044
160820732	chr2:160820732:T:C	1.07876e-07	-0.51439	-0.427599	5.68834e-08	-0.605617	-0.511678	5.34977e-06	-0.17312	-0.35643
160820905	chr2:160820905:G:A	2.07798e-08	-1.338	-1.25099	9.89019e-09	-1.61198	-1.25477	4.4619e-07	-1.76502	-1.24859
160821915	chr2:160821915:CATA:C	1.40809e-08	-1.82853	-1.14963	8.48882e-09	-1.86203	-1.15752	4.61544e-07	-1.82081	-1.15897
160821963	chr2:160821963:C:T	1.57995e-07	-2.12258e-10	-0.560409	1.00746e-07	-2.12258e-10	-0.545694	5.56009e-06	-2.12258e-10	-0.49099
160822060	chr2:160822060:A:C	4.37259e-07	0.457552	-3.10475e-10	1.58895e-07	-0.0900556	-3.10475e-10	6.77612e-06	-0.293199	-3.10475e-10
160822117	chr2:160822117:T:C	9.60506e-08	-2.12258e-10	-1.0581	6.1057e-08	-2.12258e-10	-1.04649	3.24169e-06	-2.12258e-10	-1.03051
160822425	chr2:160822425:G:A	1.55627e-08	-1.66232	-1.21578	1.00389e-08	-1.61838	-1.23345	4.81336e-07	-1.71722	-1.22058
160822843	chr2:160822843:G:A	1.58199e-08	-1.74532	-1.11638	9.93309e-09	-1.71927	-1.14316	4.90095e-07	-1.79609	-1.12367
160822940	chr2:160822940:G:A	1.09796e-07	-2.12258e-10	-0.924348	6.93244e-08	-2.12258e-10	-0.919502	3.68394e-06	-2.12258e-10	-0.90262
160823064	chr2:160823064:T:A	1.37953e-07	-2.12258e-10	-0.696057	8.06764e-08	-2.12258e-10	-0.767851	4.35129e-06	-2.12258e-10	-0.736131
160823106	chr2:160823106:C:T	7.56287e-08	-2.12258e-10	-1.29714	4.75435e-08	-2.12258e-10	-1.29665	2.48304e-06	-2.12258e-10	-1.29712
160823302	chr2:160823302:C:T	1.57427e-08	-1.64183	-1.22476	1.01831e-08	-1.59621	-1.24136	4.85882e-07	-1.69912	-1.22927
160823807	chr2:160823807:G:T	1.68917e-08	-1.58237	-1.21378	1.09546e-08	-1.53277	-1.23177	5.1652e-07	-1.64852	-1.21873
160824124	chr2:160824124:A:G	2.13328e-08	-1.68204	-0.880687	1.28133e-08	-1.73803	-0.869785	6.4412e-07	-1.83178	-0.814689
160824417	chr2:160824417:C:T	1.56956e-08	-1.6516	-1.21799	1.01371e-08	-1.60669	-1.23541	4.84895e-07	-1.7077	-1.22272
160824474	chr2:160824474:TATATATTTA:T	7.85024e-08	-2.12258e-10	-1.25984	4.92823e-08	-2.12258e-10	-1.26073	2.5959e-06	-2.12258e-10	-1.25267
160824566	chr2:160824566:A:G	1.01539e-07	-2.12258e-10	-1.00253	6.44464e-08	-2.12258e-10	-0.992464	3.42423e-06	-2.12258e-10	-0.975727
160824633	chr2:160824633:C:T	1.08222e-07	-2.12258e-10	-0.938783	6.88428e-08	-2.12258e-10	-0.926473	3.63849e-06	-2.12258e-10	-0.915034
160825109	chr2:160825109:A:G	1.01715e-07	-2.12258e-10	-1.00079	6.45596e-08	-2.12258e-10	-0.990709	3.4304e-06	-2.12258e-10	-0.973927
160825442	chr2:160825442:G:A	2.63993e-08	-1.29021	-1.05943	1.25595e-08	-1.57075	-1.05707	5.60023e-07	-1.73626	-1.05012
160825641	chr2:160825641:C:T	1.62314e-08	-1.62258	-1.21345	1.04951e-08	-1.57603	-1.23136	4.99208e-07	-1.68305	-1.21828
160825741	chr2:160825741:T:A	1.59517e-08	-1.63547	-1.21794	1.03188e-08	-1.589	-1.23533	4.91817e-07	-1.69362	-1.22263
160825743	chr2:160825743:G:T	1.59248e-08	-1.63417	-1.22093	1.0303e-08	-1.58787	-1.238	4.90817e-07	-1.69268	-1.22561
160825940	chr2:160825940:A:G	1.35277e-07	-2.12258e-10	-0.715645	7.92065e-08	-2.12258e-10	-0.78624	4.26967e-06	-2.12258e-10	-0.755067
160826067	chr2:160826067:G:A	1.01847e-07	-2.12258e-10	-0.999497	6.46444e-08	-2.12258e-10	-0.989396	3.43504e-06	-2.12258e-10	-0.972576
160826258	chr2:160826258:C:T	1.7013e-08	-1.58762	-1.20137	1.10277e-08	-1.53724	-1.22065	5.23384e-07	-1.64742	-1.20663
160826312	chr2:160826312:G:A	1.43586e-08	-1.71951	-1.23911	1.39541e-08	-1.25084	-1.27168	5.31811e-07	-1.59559	-1.24248
160826406	chr2:160826406:T:C	1.01912e-07	-2.12258e-10	-0.998863	6.46883e-08	-2.12258e-10	-0.988718	3.43747e-06	-2.12258e-10	-0.971867
160826450	chr2:160826450:T:C	7.67867e-08	-2.12258e-10	-1.28194	4.83414e-08	-2.12258e-10	-1.28001	2.53965e-06	-2.12258e-10	-1.27458
160826742	chr2:160826742:C:A	2.81782e-08	-1.0156	-1.26882	1.20778e-08	-1.37785	-1.28908	4.97522e-07	-1.6322	-1.27252
160826957	chr2:160826957:C:T	4.24968e-08	-1.87354	-3.10475e-10	3.07677e-08	-1.73183	-3.10475e-10	1.46849e-06	-1.82237	-3.10475e-10
160827219	chr2:160827219:C:A	4.30649e-08	-1.86026	-3.10475e-10	2.65439e-08	-1.8795	-3.10475e-10	1.39479e-06	-1.87386	-3.10475e-10
160827361	chr2:160827361:C:T	1.44618e-08	-1.72052	-1.23094	1.39925e-08	-1.2536	-1.26618	5.35175e-07	-1.59722	-1.23454
160827596	chr2:160827596:A:G	1.82191e-08	-1.47416	-1.24634	8.04962e-09	-1.8527	-1.21997	4.76729e-07	-1.70152	-1.24589
160827641	chr2:160827641:T:C	1.44413e-08	-1.71288	-1.24	1.41071e-08	-1.23935	-1.27227	5.35538e-07	-1.58774	-1.24334
160829185	chr2:160829185:C:T	4.53078e-08	-0.561225	-1.24827	1.12795e-08	-1.50485	-1.23047	7.88824e-07	-1.19596	-1.24786
160829492	chr2:160829492:G:C	1.42257e-07	-2.12258e-10	-0.665335	9.1281e-08	-2.12258e-10	-0.644355	4.88172e-06	-2.12258e-10	-0.621105
160829599	chr2:160829599:A:C	7.56383e-08	-2.12258e-10	-1.29701	4.75226e-08	-2.12258e-10	-1.29709	2.48354e-06	-2.12258e-10	-1.29692
160829728	chr2:160829728:A:G	1.22997e-08	-1.83879	-1.27461	7.39272e-09	-1.87612	-1.28169	4.29739e-07	-1.77679	-1.27439
160830138	chr2:160830138:A:T	4.88349e-08	-0.500242	-1.23428	1.18506e-08	-1.47214	-1.21378	8.36051e-07	-1.15256	-1.23311
160830299	chr2:160830299:G:A	7.75932e-08	-2.12258e-10	-1.27149	4.81555e-08	-2.12258e-10	-1.28386	2.5475e-06	-2.12258e-10	-1.27149
160830833	chr2:160830833:A:G	1.12973e-07	-0.569772	-0.32605	5.93128e-08	-0.659866	-0.415607	5.55523e-06	-0.239073	-0.252791
160830881	chr2:160830881:C:G	1.30378e-08	-1.83988	-1.21524	1.12271e-08	-1.49422	-1.24575	6.31151e-07	-1.45912	-1.2077
160831535	chr2:160831535:T:C	2.4837e-08	-1.27076	-1.13988	1.17558e-08	-1.55495	-1.139	5.20156e-07	-1.72566	-1.13457
160831542	chr2:160831542:G:T	1.29992e-08	-1.82368	-1.2344	7.63298e-09	-1.87916	-1.24666	4.59004e-07	-1.75266	-1.23264
160831770	chr2:160831770:C:A	1.2043e-08	-1.84752	-1.28697	7.34438e-09	-1.87284	-1.29152	4.18394e-07	-1.79104	-1.28689
160831829	chr2:160831829:A:T	1.28442e-08	-1.827	-1.24308	7.58627e-09	-1.87874	-1.25322	4.53713e-07	-1.75725	-1.23964
160831881	chr2:160831881:T:C	1.2662e-08	-1.83911	-1.24526	7.59059e-09	-1.87623	-1.25516	4.44216e-07	-1.77617	-1.24187
160832214	chr2:160832214:G:T	2.49822e-08	-1.31638	-1.08843	1.19662e-08	-1.58977	-1.08644	5.36259e-07	-1.74956	-1.08018
160832572	chr2:160832572:C:A	7.68637e-08	-2.12258e-10	-1.28094	4.7958e-08	-2.12258e-10	-1.28797	2.51279e-06	-2.12258e-10	-1.28521
160832578	chr2:160832578:C:A	1.45267e-07	-2.12258e-10	-0.644402	8.4464e-08	-2.12258e-10	-0.721973	4.57462e-06	-2.12258e-10	-0.686079
160832581	chr2:160832581:C:A	1.50234e-07	-2.12258e-10	-0.610778	8.74096e-08	-2.12258e-10	-0.687693	4.72649e-06	-2.12258e-10	-0.65342
160832640	chr2:160832640:C:T	1.40256e-07	-2.12258e-10	-0.679504	8.92809e-08	-2.12258e-10	-0.666511	4.91884e-06	-2.12258e-10	-0.613531
160832744	chr2:160832744:A:G	1.4502e-08	-1.70437	-1.24432	9.63033e-09	-1.65071	-1.24267	4.55602e-07	-1.74395	-1.24879
160832938	chr2:160832938:A:G	2.51806e-07	-0.0943115	-3.10475e-10	1.84245e-07	0.0579708	-3.10475e-10	1.08363e-05	0.1763	-3.10475e-10
160833140	chr2:160833140:A:G	4.74992e-08	-0.514251	-1.24801	1.15664e-08	-1.48002	-1.23018	8.15046e-07	-1.16348	-1.24763
160833221	chr2:160833221:A:G	1.32146e-07	-2.12258e-10	-0.739064	7.75196e-08	-2.12258e-10	-0.807767	4.17629e-06	-2.12258e-10	-0.777181
160833227	chr2:160833227:G:A	2.45694e-08	-1.33215	-1.08932	1.18231e-08	-1.60098	-1.08726	5.31967e-07	-1.75683	-1.08095
160833540	chr2:160833540:C:G	1.59837e-08	-1.63422	-1.21718	1.03525e-08	-1.58647	-1.2346	4.92585e-07	-1.69287	-1.22182
160833659	chr2:160833659:T:C	1.42667e-08	-1.77835	-1.18669	1.11946e-08	-1.54609	-1.19677	4.7465e-07	-1.78092	-1.17086
160833829	chr2:160833829:T:C	1.41921e-08	-1.68291	-1.28738	7.5963e-09	-1.84208	-1.28856	5.14226e-07	-1.58678	-1.28491
160834157	chr2:160834157:A:C	1.28541e-08	-1.82171	-1.2476	7.55132e-09	-1.87933	-1.25725	4.5516e-07	-1.74943	-1.24428
160834302	chr2:160834302:A:C	1.38488e-07	-2.12258e-10	-0.692189	8.49843e-08	-2.12258e-10	-0.715831	4.55406e-06	-2.12258e-10	-0.690584
160834330	chr2:160834330:A:G	4.38382e-08	-1.84247	-3.10475e-10	3.12601e-08	-1.71596	-3.10475e-10	1.60682e-06	-1.73235	-3.10475e-10
160834688	chr2:160834688:A:G	1.40625e-08	-1.73241	-1.24705	1.35201e-08	-1.27734	-1.27678	5.18252e-07	-1.61376	-1.25013
160834691	chr2:160834691:G:C	1.29194e-08	-1.83278	-1.23147	7.66662e-09	-1.87777	-1.24365	4.54342e-07	-1.76634	-1.22917
160834790	chr2:160834790:T:A	1.29553e-08	-1.82384	-1.23763	7.61356e-09	-1.87911	-1.24925	4.57659e-07	-1.75276	-1.23548
160834886	chr2:160834886:C:G	1.35255e-08	-1.76354	-1.25486	1.26267e-08	-1.34077	-1.28171	4.93221e-07	-1.65571	-1.25769
160834945	chr2:160834945:T:A	2.47916e-07	-2.12258e-10	-0.109884	1.57521e-07	-2.12258e-10	-0.0987408	8.48768e-06	-2.12258e-10	-0.0679881
160835489	chr2:160835489:T:TTTC	1.77728e-08	-1.50629	-1.23902	1.16298e-08	-1.45105	-1.25368	5.39324e-07	-1.58119	-1.24285
160835529	chr2:160835529:TG:T	2.42484e-08	-1.30184	-1.13278	1.15747e-08	-1.57752	-1.13196	5.15955e-07	-1.74092	-1.12742
160835640	chr2:160835640:A:C	1.42851e-08	-1.79671	-1.16705	1.10356e-08	-1.57909	-1.17809	4.76026e-07	-1.79885	-1.15004
160836288	chr2:160836288:A:G	1.48924e-08	-1.7514	-1.17072	1.19033e-08	-1.49843	-1.18305	4.9474e-07	-1.75425	-1.15608
160836306	chr2:160836306:T:C	1.44747e-08	-1.67296	-1.27761	7.69412e-09	-1.83796	-1.27988	5.25416e-07	-1.57508	-1.27509
160836659	chr2:160836659:T:C	4.43159e-08	-0.613661	-1.21797	1.15623e-08	-1.52513	-1.18542	7.92898e-07	-1.21995	-1.21871
160836992	chr2:160836992:C:T	1.43105e-07	-2.12258e-10	-0.659394	8.35297e-08	-2.12258e-10	-0.733096	4.50961e-06	-2.12258e-10	-0.700392
160837217	chr2:160837217:G:A	8.51143e-08	-2.12258e-10	-1.17898	5.28347e-08	-2.12258e-10	-1.19113	2.79812e-06	-2.12258e-10	-1.17766
160837225	chr2:160837225:C:T	2.50822e-08	-1.2442	-1.15661	1.04288e-08	-1.72327	-1.09045	6.42935e-07	-1.48022	-1.1681
160837274	chr2:160837274:C:T	9.86342e-08	-0.509531	-0.522023	5.23523e-08	-0.598032	-0.602269	4.8883e-06	-0.163413	-0.456346
160837506	chr2:160837506:T:A	1.32156e-07	-2.12258e-10	-0.738989	7.75255e-08	-2.12258e-10	-0.807691	4.17636e-06	-2.12258e-10	-0.777163
160838131	chr2:160838131:G:A	1.19159e-08	-1.85515	-1.28995	1.00467e-08	-1.57767	-1.27338	5.33748e-07	-1.54637	-1.28806
160838469	chr2:160838469:C:T	2.14479e-08	-1.26021	-1.29714	1.03634e-08	-1.52388	-1.29614	4.52797e-07	-1.70202	-1.29689
160838702	chr2:160838702:A:G	1.19974e-08	-1.85228	-1.286	1.02058e-08	-1.5688	-1.26654	5.40786e-07	-1.53774	-1.28359
160838750	chr2:160838750:C:T	1.56343e-08	-1.72592	-1.14758	1.02119e-08	-1.66707	-1.16767	4.86313e-07	-1.75464	-1.17286
160839215	chr2:160839215:G:C	3.78367e-07	-2.12258e-10	0.312893	2.23253e-07	-2.12258e-10	0.250005	1.12571e-05	-2.12258e-10	0.214391
160839244	chr2:160839244:T:G	2.17425e-08	-1.24662	-1.29708	1.04562e-08	-1.51437	-1.29673	4.55807e-07	-1.69516	-1.29713
160839792	chr2:160839792:C:T	7.57128e-08	-2.12258e-10	-1.29603	4.75699e-08	-2.12258e-10	-1.2961	2.49133e-06	-2.12258e-10	-1.29379
160840264	chr2:160840264:T:C	5.99524e-08	-0.583887	-0.945534	1.54438e-08	-1.52912	-0.891973	1.05649e-06	-1.22734	-0.924313
160840476	chr2:160840476:T:C	5.0123e-08	-1.70849	-3.10475e-10	3.0134e-08	-1.75264	-3.10475e-10	1.66688e-06	-1.69565	-3.10475e-10
160840647	chr2:160840647:T:C	1.29154e-07	-2.12258e-10	-0.761969	7.60995e-08	-2.12258e-10	-0.826256	4.14576e-06	-2.12258e-10	-0.784518
160840739	chr2:160840739:G:A	1.01096e-07	-0.584245	-0.422661	5.33228e-08	-0.674928	-0.507006	4.95274e-06	-0.255345	-0.351317
160841115	chr2:160841115:T:C	9.92673e-08	-2.12258e-10	-1.02516	6.21327e-08	-2.12258e-10	-1.02903	3.3053e-06	-2.12258e-10	-1.01108
160841354	chr2:160841354:T:G	1.02689e-07	-2.12258e-10	-0.991269	6.51597e-08	-2.12258e-10	-0.981457	3.46311e-06	-2.12258e-10	-0.964436
160841768	chr2:160841768:T:C	1.43393e-07	-2.12258e-10	-0.657385	8.3687e-08	-2.12258e-10	-0.731214	4.51836e-06	-2.12258e-10	-0.698454
160841823	chr2:160841823:A:G	1.23816e-08	-1.84095	-1.26581	1.09387e-08	-1.53024	-1.23575	5.75875e-07	-1.49683	-1.26164
160842454	chr2:160842454:A:G	7.89157e-08	-2.12258e-10	-1.25459	4.87884e-08	-2.12258e-10	-1.27081	2.59115e-06	-2.12258e-10	-1.2545
160842720	chr2:160842720:T:C	1.21512e-07	-2.12258e-10	-0.822955	7.20503e-08	-2.12258e-10	-0.880933	3.89442e-06	-2.12258e-10	-0.847059
160842845	chr2:160842845:A:C	1.43105e-07	-2.12258e-10	-0.659394	8.35297e-08	-2.12258e-10	-0.733096	4.50961e-06	-2.12258e-10	-0.700392
160843234	chr2:160843234:A:C	8.2043e-08	-2.12258e-10	-1.21573	5.10368e-08	-2.12258e-10	-1.22575	2.69657e-06	-2.12258e-10	-1.21462
160843250	chr2:160843250:C:A	1.51308e-07	-2.12258e-10	-0.603656	9.54948e-08	-2.12258e-10	-0.599226	5.10762e-06	-2.12258e-10	-0.575871
160843603	chr2:160843603:G:GA	6.27444e-08	-0.53415	-0.949754	1.58449e-08	-1.5011	-0.894353	1.09351e-06	-1.18977	-0.927438
160844099	chr2:160844099:A:G	3.00537e-08	-1.1635	-1.05649	1.37843e-08	-1.47943	-1.05534	5.96113e-07	-1.674	-1.04993
160844494	chr2:160844494:G:A	1.0183e-07	-2.12258e-10	-0.999666	6.4614e-08	-2.12258e-10	-0.989867	3.43326e-06	-2.12258e-10	-0.973093
160844571	chr2:160844571:G:A	1.55961e-08	-1.65999	-1.21596	1.58504e-08	-1.13911	-1.25599	5.86952e-07	-1.51883	-1.22058
160844670	chr2:160844670:GCAC:G	1.09226e-07	-2.12258e-10	-0.929551	6.89467e-08	-2.12258e-10	-0.924964	3.66332e-06	-2.12258e-10	-0.908234
160844706	chr2:160844706:CA:C	1.08955e-07	-2.12258e-10	-0.932038	6.87728e-08	-2.12258e-10	-0.927489	3.65389e-06	-2.12258e-10	-0.910811
160844791	chr2:160844791:T:A	3.18294e-08	-0.89576	-1.26682	1.32082e-08	-1.28947	-1.288	5.3001e-07	-1.57085	-1.27061
160845232	chr2:160845232:A:G	5.71428e-08	-0.631705	-0.945713	1.51313e-08	-1.55113	-0.890405	1.02615e-06	-1.25843	-0.922359
160845539	chr2:160845539:C:A	1.3807e-07	-2.12258e-10	-0.695214	8.07824e-08	-2.12258e-10	-0.766538	4.35728e-06	-2.12258e-10	-0.734755
160845596	chr2:160845596:T:C	1.32999e-07	-2.12258e-10	-0.732634	7.79886e-08	-2.12258e-10	-0.801736	4.20209e-06	-2.12258e-10	-0.771021
160845619	chr2:160845619:T:G	5.61043e-08	-1.59576	-3.10475e-10	3.82567e-08	-1.51398	-3.10475e-10	1.77702e-06	-1.63167	-3.10475e-10
160846266	chr2:160846266:A:G	6.98151e-08	-0.184245	-1.19288	2.50242e-08	-0.751916	-1.18654	1.23147e-06	-0.813702	-1.18469
160846451	chr2:160846451:C:T	1.62077e-08	-1.6516	-1.18589	1.07627e-08	-1.58273	-1.19948	5.04921e-07	-1.68731	-1.20264
160846467	chr2:160846467:G:A	7.56453e-08	-2.12258e-10	-1.29692	4.75204e-08	-2.12258e-10	-1.29714	2.484e-06	-2.12258e-10	-1.29673
160846529	chr2:160846529:T:C	2.1585e-08	-1.2574	-1.29358	1.04525e-08	-1.52201	-1.28945	4.5539e-07	-1.7011	-1.29211
160846570	chr2:160846570:G:A	7.9074e-08	-2.12258e-10	-1.25259	4.9351e-08	-2.12258e-10	-1.25934	2.60104e-06	-2.12258e-10	-1.25069
160846854	chr2:160846854:A:T	1.28607e-07	-2.12258e-10	-0.766212	7.57954e-08	-2.12258e-10	-0.830261	4.12851e-06	-2.12258e-10	-0.788686
160846861	chr2:160846861:C:T	7.56755e-08	-2.12258e-10	-1.29652	4.75216e-08	-2.12258e-10	-1.29711	2.48472e-06	-2.12258e-10	-1.29644
160847167	chr2:160847167:G:C	2.3791e-07	-0.15108	-3.10475e-10	1.73309e-07	-0.00322275	-3.10475e-10	1.01731e-05	0.11314	-3.10475e-10
160847254	chr2:160847254:C:G	1.29154e-07	-2.12258e-10	-0.761969	7.60995e-08	-2.12258e-10	-0.826256	4.14576e-06	-2.12258e-10	-0.784518
160847652	chr2:160847652:G:A	5.0575e-08	-1.69952	-3.10475e-10	3.42331e-08	-1.62511	-3.10475e-10	1.62657e-06	-1.72013	-3.10475e-10
160847743	chr2:160847743:A:G	2.56676e-08	-1.23604	-1.1417	1.2171e-08	-1.52199	-1.13725	5.30286e-07	-1.7019	-1.13904
160847895	chr2:160847895:G:T	9.8242e-08	-2.12258e-10	-1.03554	6.3066e-08	-2.12258e-10	-1.01412	3.24276e-06	-2.12258e-10	-1.03018
160848652	chr2:160848652:T:C	2.05586e-08	-1.30288	-1.29681	1.00366e-08	-1.55704	-1.29502	4.42983e-07	-1.72454	-1.29629
160849040	chr2:160849040:G:A	7.60565e-08	-2.12258e-10	-1.2915	4.81801e-08	-2.12258e-10	-1.28335	2.50073e-06	-2.12258e-10	-1.29002
160849192	chr2:160849192:G:A	2.68891e-08	-1.22149	-1.10976	1.27021e-08	-1.5128	-1.10373	5.52564e-07	-1.69518	-1.10461
160849305	chr2:160849305:T:C	1.2744e-07	-2.12258e-10	-0.775329	7.51514e-08	-2.12258e-10	-0.838794	4.09188e-06	-2.12258e-10	-0.797598
160849321	chr2:160849321:A:T	2.02416e-08	-1.32499	-1.29025	9.95881e-09	-1.57529	-1.28455	4.41082e-07	-1.7373	-1.28783
160849582	chr2:160849582:G:A	1.66208e-07	-2.12258e-10	-0.509733	1.04935e-07	-2.12258e-10	-0.504954	5.61876e-06	-2.12258e-10	-0.480493
160849799	chr2:160849799:C:G	2.81054e-08	-1.16495	-1.12206	1.29507e-08	-1.47587	-1.12127	5.59821e-07	-1.67012	-1.11663
160849982	chr2:160849982:C:T	2.65237e-08	-1.05432	-1.29061	1.18483e-08	-1.38961	-1.2965	4.84368e-07	-1.63762	-1.29389
160850037	chr2:160850037:A:T	1.43249e-07	-2.12258e-10	-0.65839	8.36085e-08	-2.12258e-10	-0.732153	4.51399e-06	-2.12258e-10	-0.699422
160850315	chr2:160850315:C:A	2.84388e-08	-1.14793	-1.12729	1.32111e-08	-1.45535	-1.12189	5.64634e-07	-1.65458	-1.1236
160850325	chr2:160850325:A:G	2.22401e-08	-1.22568	-1.2954	1.06755e-08	-1.49819	-1.29216	4.62332e-07	-1.68383	-1.29424
160850442	chr2:160850442:G:T	7.56695e-08	-2.12258e-10	-1.2966	4.75362e-08	-2.12258e-10	-1.29681	2.483e-06	-2.12258e-10	-1.29714
160852025	chr2:160852025:T:C	1.00813e-07	-2.12258e-10	-1.00971	6.48195e-08	-2.12258e-10	-0.986692	3.33316e-06	-2.12258e-10	-1.00268
160852237	chr2:160852237:A:G	9.13064e-08	-2.12258e-10	-1.10875	6.13177e-08	-2.12258e-10	-1.04223	3.02804e-06	-2.12258e-10	-1.09869
160852252	chr2:160852252:C:T	7.78493e-08	-2.12258e-10	-1.2682	5.03556e-08	-2.12258e-10	-1.23919	2.56491e-06	-2.12258e-10	-1.26468
160853508	chr2:160853508:G:A	4.71604e-08	-1.08	-0.689419	2.58229e-08	-1.14865	-0.758386	2.13353e-06	-0.818142	-0.630685
160854269	chr2:160854269:G:C	1.48365e-08	-1.64088	-1.285	1.56969e-08	-1.10845	-1.29638	5.59628e-07	-1.5002	-1.28689
160854607	chr2:160854607:C:T	1.28921e-07	-2.12258e-10	-0.763775	8.50954e-08	-2.12258e-10	-0.714525	4.2955e-06	-2.12258e-10	-0.749036
160854733	chr2:160854733:A:G	1.00719e-07	0.192023	-1.20266	3.59796e-08	-0.383335	-1.19201	1.60222e-06	-0.54728	-1.18793
160854986	chr2:160854986:T:C	2.10256e-07	-2.12258e-10	-0.274644	1.43963e-07	-2.12258e-10	-0.188742	7.27857e-06	-2.12258e-10	-0.221669
160855025	chr2:160855025:T:C	1.29203e-07	-0.356151	-0.405433	6.75311e-08	-0.455106	-0.490604	6.48389e-06	-0.00390388	-0.33338
160855053	chr2:160855053:C:A	1.34852e-07	-2.12258e-10	-0.718793	9.27938e-08	-2.12258e-10	-0.627918	4.63499e-06	-2.12258e-10	-0.67297
160855370	chr2:160855370:G:A	8.02006e-08	-2.12258e-10	-1.23844	4.99878e-08	-2.12258e-10	-1.24652	2.59756e-06	-2.12258e-10	-1.25203
160855491	chr2:160855491:T:C	2.63641e-08	-1.10508	-1.24589	1.17819e-08	-1.44191	-1.24982	5.05277e-07	-1.64607	-1.24318
160855700	chr2:160855700:A:G	1.17606e-07	-0.454568	-0.401063	6.16364e-08	-0.55153	-0.485514	5.86703e-06	-0.108173	-0.329081
160855740	chr2:160855740:C:T	7.72292e-08	-0.344836	-0.931359	2.85438e-08	-0.890765	-0.916094	1.42398e-06	-0.947303	-0.905845
160855972	chr2:160855972:A:G	7.57261e-08	-2.12258e-10	-1.29585	4.7523e-08	-2.12258e-10	-1.29708	2.48341e-06	-2.12258e-10	-1.29697
160856178	chr2:160856178:T:C	7.61079e-08	-2.12258e-10	-1.29082	4.78402e-08	-2.12258e-10	-1.29043	2.5085e-06	-2.12258e-10	-1.28692
160856307	chr2:160856307:T:C	1.03398e-07	-2.12258e-10	-0.984385	6.58128e-08	-2.12258e-10	-0.971484	3.50021e-06	-2.12258e-10	-0.953781
160856407	chr2:160856407:G:A	2.85529e-08	-1.1898	-1.08141	1.33907e-08	-1.48926	-1.07448	5.78696e-07	-1.6787	-1.07488
160856525	chr2:160856525:G:C	2.58356e-08	-1.24951	-1.12171	1.22912e-08	-1.53346	-1.11595	5.37864e-07	-1.70994	-1.11681
160856580	chr2:160856580:C:G	7.75917e-08	-2.12258e-10	-1.27151	4.82988e-08	-2.12258e-10	-1.28089	2.53292e-06	-2.12258e-10	-1.27723
160856641	chr2:160856641:G:A	6.44283e-08	-1.45742	-3.10475e-10	3.84028e-08	-1.51017	-3.10475e-10	1.83469e-06	-1.59973	-3.10475e-10
160856846	chr2:160856846:C:T	1.18407e-08	-1.85977	-1.29166	9.91876e-09	-1.58836	-1.27551	5.26272e-07	-1.55897	-1.28957
160857315	chr2:160857315:T:C	3.29146e-08	-1.20816	-0.920896	1.52645e-08	-1.5133	-0.919473	6.70235e-07	-1.69696	-0.909774
160857478	chr2:160857478:A:C	2.26753e-07	-0.199113	-3.10475e-10	8.82859e-08	-0.677718	-3.10475e-10	3.9133e-06	-0.842221	-3.10475e-10
160857481	chr2:160857481:T:C	2.00981e-08	-1.48324	-1.13911	1.14912e-08	-1.6345	-1.08222	5.04593e-07	-1.74519	-1.14542
160857567	chr2:160857567:G:A	3.14287e-07	0.127335	-3.10475e-10	1.87548e-07	0.075735	-3.10475e-10	9.69115e-06	0.0646098	-3.10475e-10
160857796	chr2:160857796:C:T	1.54111e-08	-1.61267	-1.27521	1.01995e-08	-1.55262	-1.28334	4.79274e-07	-1.66293	-1.27916
160858218	chr2:160858218:A:C	1.23107e-08	-1.84232	-1.27018	7.42239e-09	-1.87448	-1.27932	4.27582e-07	-1.78421	-1.272
160858531	chr2:160858531:A:AT	2.94888e-08	-1.15537	-1.0836	1.35243e-08	-1.47192	-1.08189	5.85322e-07	-1.667	-1.0752
160858574	chr2:160858574:A:C	1.08316e-07	-2.12258e-10	-0.937921	6.83108e-08	-2.12258e-10	-0.93423	3.6277e-06	-2.12258e-10	-0.918004
160858596	chr2:160858596:T:G	1.20326e-07	-0.496443	-0.336327	6.26001e-08	-0.589728	-0.431803	5.83846e-06	-0.158273	-0.283864
160858741	chr2:160858741:G:A	2.6747e-07	-2.12258e-10	-0.0339658	1.74898e-07	-2.12258e-10	0.00590543	9.37043e-06	-2.12258e-10	0.0309556
160858976	chr2:160858976:A:G	1.71016e-07	-2.12258e-10	-0.481213	1.08601e-07	-2.12258e-10	-0.470619	5.85972e-06	-2.12258e-10	-0.438502
160859127	chr2:160859127:G:A	1.22027e-08	-1.85078	-1.27053	7.44383e-09	-1.87072	-1.28019	4.21186e-07	-1.79817	-1.27312
160860276	chr2:160860276:A:T	1.15215e-07	-0.876169	-3.10475e-10	8.88388e-08	-0.671474	-3.10475e-10	6.01831e-06	-0.411796	-3.10475e-10
160860844	chr2:160860844:T:C	7.58257e-08	-2.12258e-10	-1.29453	4.77459e-08	-2.12258e-10	-1.2924	2.48925e-06	-2.12258e-10	-1.29462
160860846	chr2:160860846:T:C	9.70499e-08	-0.523189	-0.524558	5.14702e-08	-0.613867	-0.603428	4.81331e-06	-0.17792	-0.457299
160860872	chr2:160860872:A:G	7.60862e-08	-2.12258e-10	-1.29111	4.76791e-08	-2.12258e-10	-1.29381	2.49857e-06	-2.12258e-10	-1.29089
160860954	chr2:160860954:G:A	1.13581e-07	-2.12258e-10	-0.890459	7.23046e-08	-2.12258e-10	-0.87741	3.85554e-06	-2.12258e-10	-0.857093
160862313	chr2:160862313:A:G	1.50959e-08	-1.67402	-1.23452	1.55027e-08	-1.15435	-1.26293	8.72896e-07	-1.10674	-1.23581
160862470	chr2:160862470:G:A	1.80797e-08	-1.84652	-0.881663	1.22693e-08	-1.73518	-0.916018	6.38628e-07	-1.78412	-0.870913
160862478	chr2:160862478:C:T	5.75401e-08	-1.57049	-3.10475e-10	3.93697e-08	-1.4853	-3.10475e-10	1.82229e-06	-1.60651	-3.10475e-10
160862832	chr2:160862832:T:C	8.70426e-08	-2.12258e-10	-1.15658	5.36836e-08	-2.12258e-10	-1.17519	2.81905e-06	-2.12258e-10	-1.1702
160863195	chr2:160863195:G:C	3.70407e-08	-0.718489	-1.29247	3.10855e-08	-0.424422	-1.29714	2.59803e-06	0.0420057	-1.29386
160863450	chr2:160863450:T:C	1.70649e-07	-2.12258e-10	-0.483362	1.08372e-07	-2.12258e-10	-0.472724	5.84672e-06	-2.12258e-10	-0.440723
160864310	chr2:160864310:G:T	1.46985e-08	-1.69595	-1.23928	1.45822e-08	-1.2065	-1.272	5.48077e-07	-1.56518	-1.24276
160864329	chr2:160864329:G:C	5.5032e-08	-1.61506	-3.10475e-10	3.76226e-08	-1.53069	-3.10475e-10	1.75646e-06	-1.6433	-3.10475e-10
160864935	chr2:160864935:T:C	1.43023e-07	-2.12258e-10	-0.659965	8.34811e-08	-2.12258e-10	-0.733678	4.50709e-06	-2.12258e-10	-0.700951
160865319	chr2:160865319:C:T	2.35724e-08	-1.32999	-1.1329	1.13477e-08	-1.59831	-1.13097	5.10162e-07	-1.7553	-1.12433
160865411	chr2:160865411:G:A	1.08681e-07	-2.12258e-10	-0.934557	6.85842e-08	-2.12258e-10	-0.930236	3.64267e-06	-2.12258e-10	-0.913887
160865452	chr2:160865452:T:C	1.33979e-08	-1.81829	-1.20959	8.56908e-09	-1.7843	-1.22584	4.37892e-07	-1.82391	-1.20847
160865488	chr2:160865488:G:A	1.82858e-08	-1.854	-0.862851	1.27082e-08	-1.71827	-0.897783	6.60107e-07	-1.77039	-0.851564
160865735	chr2:160865735:G:A	6.6607e-06	3.18101	-3.10475e-10	1.73359e-06	2.29965	-3.10475e-10	0.000117829	2.56263	-3.10475e-10
160865834	chr2:160865834:A:G	4.2497e-08	-0.57894	-1.2946	1.06229e-08	-1.50929	-1.286	7.5066e-07	-1.19998	-1.29343
160866621	chr2:160866621:G:A	1.03039e-07	-2.12258e-10	-0.987863	6.54856e-08	-2.12258e-10	-0.976467	3.4831e-06	-2.12258e-10	-0.95868
160866786	chr2:160866786:A:G	3.10286e-08	-1.25725	-0.930814	1.45646e-08	-1.54994	-0.929767	6.46729e-07	-1.72218	-0.92025
160866794	chr2:160866794:G:C	2.03039e-08	-1.46125	-1.15091	2.51736e-08	-0.818609	-1.11389	7.61847e-07	-1.33537	-1.14324
160866805	chr2:160866805:A:G	1.08511e-07	-2.12258e-10	-0.936119	6.84349e-08	-2.12258e-10	-0.932416	3.6344e-06	-2.12258e-10	-0.916161
160866962	chr2:160866962:G:A	6.61551e-07	0.871614	-3.10475e-10	1.51785e-07	-0.135834	-3.10475e-10	8.68438e-06	-0.0450778	-3.10475e-10
160867000	chr2:160867000:A:G	9.52477e-08	-2.12258e-10	-1.06649	6.09753e-08	-2.12258e-10	-1.04783	3.12792e-06	-2.12258e-10	-1.06623
160867237	chr2:160867237:A:G	9.15578e-08	-2.12258e-10	-1.106	5.72011e-08	-2.12258e-10	-1.11173	3.03794e-06	-2.12258e-10	-1.09542
160867317	chr2:160867317:G:A	1.69065e-07	-2.12258e-10	-0.492691	1.0669e-07	-2.12258e-10	-0.488371	5.71362e-06	-2.12258e-10	-0.463751
160867464	chr2:160867464:T:C	8.26587e-08	-2.12258e-10	-1.20825	5.29132e-08	-2.12258e-10	-1.18965	2.73622e-06	-2.12258e-10	-1.20003
160868090	chr2:160868090:A:AT	1.39951e-08	-1.79935	-1.18492	1.25091e-08	-1.40674	-1.22511	7.07131e-07	-1.36639	-1.18675
160868164	chr2:160868164:C:T	3.3709e-08	-1.17816	-0.927049	1.53822e-08	-1.49912	-0.925971	6.71679e-07	-1.68876	-0.915823
160868355	chr2:160868355:A:G	5.0027e-08	-0.665156	-1.04525	2.82441e-08	-0.744868	-1.07255	2.36682e-06	-0.331827	-1.01323
160868794	chr2:160868794:TC:T	7.59652e-08	-2.12258e-10	-1.2927	4.76902e-08	-2.12258e-10	-1.29357	2.49391e-06	-2.12258e-10	-1.29275
160868873	chr2:160868873:G:T	1.22418e-08	-1.86392	-1.2542	7.97614e-09	-1.79963	-1.28221	4.31699e-07	-1.78422	-1.26241
160869012	chr2:160869012:A:G	3.62069e-08	-0.955712	-1.07801	1.1338e-08	-1.70416	-1.02597	7.43237e-07	-1.43506	-1.06829
160869351	chr2:160869351:C:G	1.50265e-08	-1.61909	-1.29407	8.47028e-09	-1.74258	-1.27915	4.07954e-07	-1.81106	-1.29214
160869417	chr2:160869417:TATC:T	3.42826e-08	-1.17279	-0.91554	1.24385e-08	-1.79173	-0.845767	7.67527e-07	-1.57975	-0.891431
160869909	chr2:160869909:C:G	1.1208e-07	-2.12258e-10	-0.903755	6.88596e-08	-2.12258e-10	-0.926229	3.71234e-06	-2.12258e-10	-0.894941
160869958	chr2:160869958:G:A	2.56805e-08	-1.87625	-0.500996	1.57025e-08	-1.78032	-0.624155	8.49149e-07	-1.87609	-0.494036
160870206	chr2:160870206:T:C	7.56507e-08	-2.12258e-10	-1.29685	4.75216e-08	-2.12258e-10	-1.29711	2.48396e-06	-2.12258e-10	-1.29675
160870583	chr2:160870583:A:G	7.65447e-08	-2.12258e-10	-1.2851	4.83596e-08	-2.12258e-10	-1.27963	2.5129e-06	-2.12258e-10	-1.28517
160870926	chr2:160870926:A:C	4.91171e-08	-1.43647	-0.292298	3.11751e-08	-1.34216	-0.37652	1.40634e-06	-1.48883	-0.376785
160871305	chr2:160871305:G:T	4.2455e-08	-1.87453	-3.10475e-10	3.09319e-08	-1.72651	-3.10475e-10	1.47241e-06	-1.8197	-3.10475e-10
160871797	chr2:160871797:T:G	1.96919e-08	-1.52869	-1.11407	1.33057e-08	-1.43615	-1.13395	6.11107e-07	-1.56854	-1.13055
160872080	chr2:160872080:G:A	9.19713e-08	-2.12258e-10	-1.1015	5.72479e-08	-2.12258e-10	-1.11091	3.04114e-06	-2.12258e-10	-1.09437
160872220	chr2:160872220:C:T	9.51549e-08	-2.12258e-10	-1.06747	5.99937e-08	-2.12258e-10	-1.06406	3.17563e-06	-2.12258e-10	-1.0511
160872253	chr2:160872253:C:CTCA	6.39269e-08	-1.46523	-3.10475e-10	3.82352e-08	-1.51454	-3.10475e-10	1.81579e-06	-1.61008	-3.10475e-10
160872654	chr2:160872654:T:A	8.65935e-08	-2.12258e-10	-1.16175	5.38235e-08	-2.12258e-10	-1.17259	2.78229e-06	-2.12258e-10	-1.18333
160872655	chr2:160872655:T:A	6.52762e-08	-0.19854	-1.2458	4.25786e-08	-0.156798	-1.25015	1.97731e-06	-0.280839	-1.24403
160872749	chr2:160872749:G:A	9.64926e-08	-2.12258e-10	-1.05351	6.08113e-08	-2.12258e-10	-1.05052	3.22067e-06	-2.12258e-10	-1.03701
160872755	chr2:160872755:C:T	7.57051e-08	-2.12258e-10	-1.29613	4.75243e-08	-2.12258e-10	-1.29706	2.48324e-06	-2.12258e-10	-1.29704
160872803	chr2:160872803:T:C	2.2934e-08	-1.32891	-1.16144	1.10919e-08	-1.59796	-1.15412	5.02703e-07	-1.73212	-1.16224
160872884	chr2:160872884:A:G	1.20743e-07	-0.531264	-0.298041	6.32061e-08	-0.623015	-0.388882	5.9925e-06	-0.193619	-0.222476
160873094	chr2:160873094:G:A	1.39037e-08	-1.85883	-1.13199	8.5694e-09	-1.84343	-1.16667	4.56826e-07	-1.85536	-1.1347
160873167	chr2:160873167:G:A	7.56533e-08	-2.12258e-10	-1.29681	4.75217e-08	-2.12258e-10	-1.29711	2.48513e-06	-2.12258e-10	-1.29628
160874521	chr2:160874521:C:CA	4.34379e-08	-1.85164	-3.10475e-10	2.72596e-08	-1.85289	-3.10475e-10	1.44965e-06	-1.83528	-3.10475e-10
160874534	chr2:160874534:G:A	1.01897e-07	-2.12258e-10	-0.999012	6.53482e-08	-2.12258e-10	-0.978569	3.3424e-06	-2.12258e-10	-0.999915
160874674	chr2:160874674:C:T	4.27064e-08	-1.86862	-3.10475e-10	2.65515e-08	-1.87921	-3.10475e-10	1.38957e-06	-1.87761	-3.10475e-10
160874705	chr2:160874705:C:T	1.34928e-08	-1.87231	-1.14851	8.69364e-09	-1.82013	-1.17558	4.4352e-07	-1.86881	-1.15081
160874839	chr2:160874839:T:C	7.62677e-08	-2.12258e-10	-1.28872	4.81567e-08	-2.12258e-10	-1.28384	2.50489e-06	-2.12258e-10	-1.28836
160875264	chr2:160875264:G:A	1.02265e-07	-2.12258e-10	-0.995403	6.55986e-08	-2.12258e-10	-0.974744	3.35308e-06	-2.12258e-10	-0.996724
160875570	chr2:160875570:G:A	6.95835e-08	-0.965758	-0.414687	2.33096e-08	-1.7038	-0.305635	1.44039e-06	-1.47607	-0.365615
160875586	chr2:160875586:C:A	1.80912e-08	-1.60241	-1.12514	1.87236e-08	-1.04252	-1.186	6.851e-07	-1.45344	-1.13136
160875735	chr2:160875735:G:A	8.04859e-08	-2.12258e-10	-1.23489	4.98097e-08	-2.12258e-10	-1.25009	2.6589e-06	-2.12258e-10	-1.22869
160876023	chr2:160876023:C:T	9.01014e-08	-2.12258e-10	-1.12204	5.58423e-08	-2.12258e-10	-1.13577	2.99372e-06	-2.12258e-10	-1.11009
160876198	chr2:160876198:C:G	1.14323e-07	-2.12258e-10	-0.883948	7.19535e-08	-2.12258e-10	-0.882277	3.83819e-06	-2.12258e-10	-0.861602
160876327	chr2:160876327:T:C	5.29657e-07	-2.12258e-10	0.649257	3.33045e-07	-2.12258e-10	0.649979	1.82798e-05	-2.12258e-10	0.699192
160876620	chr2:160876620:G:A	1.87848e-08	-1.59434	-1.09559	1.94072e-08	-1.03062	-1.16204	7.13443e-07	-1.44246	-1.1018
160876852	chr2:160876852:C:T	7.62586e-08	-2.12258e-10	-1.28884	4.81495e-08	-2.12258e-10	-1.28399	2.50458e-06	-2.12258e-10	-1.28848
160877439	chr2:160877439:C:T	7.58154e-08	-2.12258e-10	-1.29467	4.78196e-08	-2.12258e-10	-1.29086	2.49136e-06	-2.12258e-10	-1.29377
160878987	chr2:160878987:T:A	3.36043e-08	-0.888347	-1.21997	1.0129e-08	-1.66015	-1.18275	6.55182e-07	-1.40978	-1.21967
160879099	chr2:160879099:A:C	1.9355e-08	-1.5879	-1.07212	2.00325e-08	-1.01839	-1.14255	7.34837e-07	-1.43597	-1.07874
160880313	chr2:160880313:T:C	7.57331e-08	-2.12258e-10	-1.29576	4.76749e-08	-2.12258e-10	-1.29389	2.48596e-06	-2.12258e-10	-1.29594
160880613	chr2:160880613:T:A	1.13207e-07	-0.452823	-0.440929	5.96332e-08	-0.54549	-0.524597	5.64866e-06	-0.104801	-0.370385
160880908	chr2:160880908:A:G	1.21805e-08	-1.85825	-1.26489	7.83964e-09	-1.81093	-1.28817	4.22547e-07	-1.79603	-1.27202
160880966	chr2:160880966:T:C	7.10445e-08	-1.35967	-3.10475e-10	3.9801e-08	-1.47441	-3.10475e-10	1.90474e-06	-1.56226	-3.10475e-10
160881009	chr2:160881009:C:T	1.58056e-08	-1.59685	-1.26576	1.70284e-08	-1.03685	-1.28657	5.98198e-07	-1.44994	-1.27049
160881210	chr2:160881210:C:T	1.22386e-08	-1.86306	-1.25532	7.9552e-09	-1.80186	-1.28262	4.3062e-07	-1.78617	-1.26296
160882406	chr2:160882406:A:G	9.49431e-08	-1.06969	-3.10475e-10	6.93653e-08	-0.918911	-3.10475e-10	4.34377e-06	-0.737861	-3.10475e-10
160883068	chr2:160883068:C:T	1.26698e-08	-1.86261	-1.22115	8.12318e-09	-1.80299	-1.26059	4.43735e-07	-1.78729	-1.23184
160883107	chr2:160883107:T:C	1.85957e-07	-0.397458	-3.10475e-10	8.573e-08	-0.707095	-3.10475e-10	3.74958e-06	-0.884961	-3.10475e-10
160883229	chr2:160883229:A:G	1.20096e-07	-0.452615	-0.382063	6.29904e-08	-0.54669	-0.468626	6.0064e-06	-0.104601	-0.309177
160883265	chr2:160883265:A:G	1.28316e-08	-1.83952	-1.23154	7.94343e-09	-1.87713	-1.20882	4.48561e-07	-1.79064	-1.21768
160883689	chr2:160883689:C:T	5.77405e-08	-0.915156	-0.651858	1.85431e-08	-1.67963	-0.558564	1.15495e-06	-1.4388	-0.623746
160884443	chr2:160884443:G:A	1.81856e-08	-1.5438	-1.17855	1.97888e-08	-0.945515	-1.22766	6.99597e-07	-1.38067	-1.18319
160884622	chr2:160884622:T:C	1.21104e-08	-1.87483	-1.25408	8.25834e-09	-1.765	-1.28207	4.48621e-07	-1.74604	-1.26214
160884843	chr2:160884843:C:G	7.60516e-08	-2.12258e-10	-1.29156	4.78837e-08	-2.12258e-10	-1.28952	2.49287e-06	-2.12258e-10	-1.29317
160885119	chr2:160885119:C:T	1.11325e-07	-0.525677	-0.384839	5.84915e-08	-0.618144	-0.471273	5.51141e-06	-0.187717	-0.312066
160885218	chr2:160885218:G:C	1.13686e-07	-0.504692	-0.384839	5.97186e-08	-0.597381	-0.471273	5.64058e-06	-0.16455	-0.312066
160885307	chr2:160885307:T:A	5.82844e-08	-1.55764	-3.10475e-10	4.20337e-08	-1.41983	-3.10475e-10	2.23863e-06	-1.40074	-3.10475e-10
160885540	chr2:160885540:G:A	8.39423e-08	-0.638891	-0.553952	3.20466e-08	-1.04575	-0.645354	1.71848e-06	-1.12067	-0.544494
160885804	chr2:160885804:A:C	1.16942e-07	-2.12258e-10	-0.861295	7.15703e-08	-2.12258e-10	-0.887618	3.78214e-06	-2.12258e-10	-0.876312
160885836	chr2:160885836:C:T	1.41672e-07	-0.281059	-0.388399	7.31675e-08	-0.390317	-0.47523	7.0543e-06	0.0631119	-0.316078
160885873	chr2:160885873:T:C	7.99508e-08	-2.12258e-10	-1.24156	5.0171e-08	-2.12258e-10	-1.24286	2.64326e-06	-2.12258e-10	-1.23459
160886042	chr2:160886042:T:C	1.9381e-07	-2.12258e-10	-0.356096	1.30876e-07	-2.12258e-10	-0.284051	6.59828e-06	-2.12258e-10	-0.319795
160886255	chr2:160886255:A:G	9.57697e-08	-2.12258e-10	-1.06103	5.92136e-08	-2.12258e-10	-1.07715	3.16995e-06	-2.12258e-10	-1.05289
160886669	chr2:160886669:A:G	4.15169e-08	-0.605228	-1.29164	3.34837e-08	-0.350102	-1.29714	2.81922e-06	0.125156	-1.2953
160887283	chr2:160887283:T:C	1.68166e-07	-0.510885	0.0128674	8.69156e-08	-0.602308	-0.0910525	8.38228e-06	-0.179895	0.0994111
160887504	chr2:160887504:G:A	4.26244e-08	-1.87055	-3.10475e-10	2.69795e-08	-1.86322	-3.10475e-10	1.61722e-06	-1.7259	-3.10475e-10
160887688	chr2:160887688:T:A	3.65455e-08	-1.26928	-0.755136	1.62514e-08	-1.6314	-0.738717	7.94168e-07	-1.70482	-0.732248
160888064	chr2:160888064:T:C	1.8905e-07	-2.12258e-10	-0.38096	1.28183e-07	-2.12258e-10	-0.304843	6.46506e-06	-2.12258e-10	-0.340191
160888457	chr2:160888457:G:A	7.84433e-08	-2.12258e-10	-1.2606	4.85697e-08	-2.12258e-10	-1.2753	2.57746e-06	-2.12258e-10	-1.2598
160888475	chr2:160888475:A:G	1.29968e-07	-2.12258e-10	-0.755681	7.82019e-08	-2.12258e-10	-0.799004	4.20894e-06	-2.12258e-10	-0.769392
160888686	chr2:160888686:A:T	4.86281e-08	-1.73877	-3.10475e-10	3.23697e-08	-1.68108	-3.10475e-10	1.55839e-06	-1.76295	-3.10475e-10
160889500	chr2:160889500:G:A	1.87176e-08	-1.62311	-1.0704	1.64138e-08	-1.21963	-1.14054	7.42465e-07	-1.42845	-1.07593
160889567	chr2:160889567:T:C	1.05629e-07	-0.865216	-0.0978236	3.27142e-08	-1.66693	-0.00355827	2.09657e-06	-1.4228	-0.0434973
160889708	chr2:160889708:C:T	1.12707e-07	-0.896055	-0.00212196	3.70169e-08	-1.67494	0.128014	2.29062e-06	-1.43277	0.0549907
160890031	chr2:160890031:T:C	1.0631e-07	-0.876275	-0.0803367	3.31901e-08	-1.6715	0.0154481	2.12037e-06	-1.4302	-0.0248124
160890120	chr2:160890120:T:C	7.94193e-08	-2.12258e-10	-1.24823	5.04639e-08	-2.12258e-10	-1.23704	2.61707e-06	-2.12258e-10	-1.24455
160890133	chr2:160890133:C:T	8.91476e-08	-0.468618	-0.664061	4.78648e-08	-0.561919	-0.727999	4.334e-06	-0.132827	-0.607287
160890254	chr2:160890254:TA:T	7.62178e-08	-2.12258e-10	-1.28938	4.79897e-08	-2.12258e-10	-1.28731	2.49682e-06	-2.12258e-10	-1.29159
160890343	chr2:160890343:T:G	2.19295e-08	-1.37153	-1.16361	1.09357e-08	-1.63126	-1.13501	5.19739e-07	-1.69956	-1.16147
160890349	chr2:160890349:G:A	4.52526e-08	-1.81071	-3.10475e-10	4.028e-08	-1.46244	-3.10475e-10	1.60688e-06	-1.73231	-3.10475e-10
160890352	chr2:160890352:A:G	2.10895e-08	-1.40053	-1.17367	1.06424e-08	-1.65049	-1.14297	5.0687e-07	-1.71616	-1.16994
160890397	chr2:160890397:A:C	1.89407e-07	-0.619782	0.240708	5.26315e-08	-1.49896	0.303981	3.43885e-06	-1.27953	0.308059
160890485	chr2:160890485:C:T	5.53408e-08	-1.60946	-3.10475e-10	4.54359e-08	-1.342	-3.10475e-10	2.29125e-06	-1.37751	-3.10475e-10
160890587	chr2:160890587:T:C	2.93141e-07	-2.12258e-10	0.0576799	1.8298e-07	-2.12258e-10	0.0510783	9.99571e-06	-2.12258e-10	0.0955525
160890919	chr2:160890919:C:T	7.88472e-08	-2.12258e-10	-1.25546	4.87697e-08	-2.12258e-10	-1.27119	2.59123e-06	-2.12258e-10	-1.25447
160890998	chr2:160890998:T:C	1.72355e-08	-1.60677	-1.16923	1.55551e-08	-1.19384	-1.22006	6.87764e-07	-1.40809	-1.17282
160891079	chr2:160891079:TC:T	3.13874e-08	-1.74804	-0.428526	1.47036e-08	-1.87486	-0.595349	1.02022e-06	-1.7835	-0.403087
160891406	chr2:160891406:T:C	2.04517e-08	-1.41578	-1.18912	1.03596e-08	-1.66001	-1.16037	4.95221e-07	-1.72388	-1.18548
160891422	chr2:160891422:T:C	3.40742e-08	-1.75547	-0.338961	1.8132e-08	-1.87213	-0.388486	1.14668e-06	-1.77329	-0.296447
160891537	chr2:160891537:G:A	8.05807e-08	-2.12258e-10	-1.23371	5.03844e-08	-2.12258e-10	-1.23862	2.65616e-06	-2.12258e-10	-1.22972
160891753	chr2:160891753:A:C	1.44651e-07	-0.307322	-0.34133	7.48467e-08	-0.412473	-0.430383	7.26525e-06	0.0439698	-0.26747
160891928	chr2:160891928:G:A	1.62711e-08	-1.58627	-1.24731	1.43488e-08	-1.21843	-1.2762	6.54711e-07	-1.38173	-1.24843
160891981	chr2:160891981:G:T	1.5132e-07	-1.0352	0.431621	5.42967e-08	-1.73623	0.572393	3.24634e-06	-1.52658	0.497506
160892260	chr2:160892260:GC:G	1.34704e-07	-0.377866	-0.342024	6.99598e-08	-0.479328	-0.431049	6.74465e-06	-0.0296706	-0.268184
160892262	chr2:160892262:G:A	1.35586e-07	-0.37134	-0.342024	7.04271e-08	-0.472672	-0.431049	6.79727e-06	-0.0218982	-0.268184
160892405	chr2:160892405:G:A	6.66386e-08	-0.866254	-0.557434	3.58274e-08	-0.945042	-0.634542	3.13781e-06	-0.571181	-0.491899
160892420	chr2:160892420:G:A	1.23785e-07	-2.12258e-10	-0.804425	7.75575e-08	-2.12258e-10	-0.807279	4.13296e-06	-2.12258e-10	-0.787609
160892485	chr2:160892485:G:A	4.25123e-08	-1.87318	-3.10475e-10	2.68554e-08	-1.86783	-3.10475e-10	1.42482e-06	-1.85256	-3.10475e-10
160892494	chr2:160892494:C:T	8.05159e-08	-2.12258e-10	-1.23452	5.03457e-08	-2.12258e-10	-1.23938	2.65397e-06	-2.12258e-10	-1.23055
160892709	chr2:160892709:T:C	3.69266e-08	-1.2874	-0.726643	1.58058e-08	-1.67358	-0.724344	8.02785e-07	-1.72019	-0.706077
160893071	chr2:160893071:ATAAT:A	1.52641e-08	-1.62749	-1.26998	1.32904e-08	-1.2816	-1.28966	6.06634e-07	-1.43549	-1.27095
160893445	chr2:160893445:G:A	3.2495e-08	-1.34633	-0.795552	1.46482e-08	-1.68445	-0.789535	7.29296e-07	-1.75005	-0.772227
160893613	chr2:160893613:G:A	7.9332e-08	-2.12258e-10	-1.24933	4.98065e-08	-2.12258e-10	-1.25015	2.62232e-06	-2.12258e-10	-1.24255
160893631	chr2:160893631:G:C	8.55011e-08	-0.952962	-0.221481	2.75656e-08	-1.70498	-0.136748	1.73543e-06	-1.48114	-0.174211
160893644	chr2:160893644:G:A	7.10555e-08	-0.726592	-0.632918	2.0833e-08	-1.58454	-0.537217	1.31616e-06	-1.30384	-0.628045
160893706	chr2:160893706:C:T	1.12128e-07	-0.933225	0.0298972	3.74298e-08	-1.69131	0.155475	2.29769e-06	-1.4569	0.0822013
160893717	chr2:160893717:C:T	9.10018e-08	-2.12258e-10	-1.11209	5.97694e-08	-2.12258e-10	-1.0678	3.02751e-06	-2.12258e-10	-1.09886
160893775	chr2:160893775:T:C	8.77189e-08	-0.958908	-0.189927	3.02056e-08	-1.47034	-0.27993	4.45513e-06	-0.437473	-0.275075
160893792	chr2:160893792:A:G	1.12706e-07	-0.898194	-3.10475e-10	8.64997e-08	-0.698157	-3.10475e-10	5.84305e-06	-0.44135	-3.10475e-10
160893967	chr2:160893967:T:C	1.83472e-08	-1.66437	-1.04913	1.1688e-08	-1.63261	-1.06713	5.69736e-07	-1.72823	-1.04095
160894024	chr2:160894024:G:A	8.73531e-08	-2.12258e-10	-1.15301	5.70898e-08	-2.12258e-10	-1.11367	2.90163e-06	-2.12258e-10	-1.14133
160894091	chr2:160894091:A:C	7.98172e-08	-0.961714	-0.281519	2.58683e-08	-1.70875	-0.196532	1.62987e-06	-1.4866	-0.2315
160894450	chr2:160894450:C:G	7.56932e-08	-2.12258e-10	-1.29628	4.75373e-08	-2.12258e-10	-1.29678	2.48733e-06	-2.12258e-10	-1.29539
160894694	chr2:160894694:A:T	8.64841e-08	-2.12258e-10	-1.16301	5.65063e-08	-2.12258e-10	-1.12395	2.87411e-06	-2.12258e-10	-1.15086
160894773	chr2:160894773:A:T	1.26115e-07	-2.12258e-10	-0.785776	7.90248e-08	-2.12258e-10	-0.788536	4.21251e-06	-2.12258e-10	-0.768544
160894791	chr2:160894791:G:A	3.29968e-08	-1.32025	-0.806308	1.47199e-08	-1.66898	-0.800114	7.3051e-07	-1.73723	-0.78339
160894994	chr2:160894994:C:T	8.91325e-08	-2.12258e-10	-1.13285	5.68492e-08	-2.12258e-10	-1.1179	2.92308e-06	-2.12258e-10	-1.13397
160895010	chr2:160895010:C:A	1.80755e-08	-1.69334	-1.03508	1.15536e-08	-1.65964	-1.05166	5.65942e-07	-1.7473	-1.02857
160895041	chr2:160895041:T:C	1.30759e-08	-1.85196	-1.20025	7.87962e-09	-1.86309	-1.23093	4.27716e-07	-1.85857	-1.19733
160895147	chr2:160895147:T:C	5.18208e-08	-1.67518	-3.10475e-10	3.9398e-08	-1.48458	-3.10475e-10	1.90844e-06	-1.56032	-3.10475e-10
160895401	chr2:160895401:A:C	1.49385e-07	-0.28774	-0.328703	7.75367e-08	-0.389317	-0.418229	7.54522e-06	0.0688154	-0.254504
160895530	chr2:160895530:ATATAT:A	4.5522e-08	-1.80478	-3.10475e-10	3.15397e-08	-1.70705	-3.10475e-10	1.55609e-06	-1.76443	-3.10475e-10
160895616	chr2:160895616:T:G	1.25226e-08	-1.85123	-1.24421	7.55692e-09	-1.87021	-1.26562	4.09611e-07	-1.85743	-1.24172
160895669	chr2:160895669:C:T	2.61007e-08	-1.73479	-0.626219	1.24759e-08	-1.86576	-0.768744	8.47561e-07	-1.77183	-0.60017
160895973	chr2:160895973:C:T	1.83387e-08	-1.66349	-1.05046	1.17594e-08	-1.62695	-1.06669	5.71782e-07	-1.72117	-1.04443
160896075	chr2:160896075:C:CA	1.97792e-07	-2.12258e-10	-0.335754	1.34322e-07	-2.12258e-10	-0.258058	6.77049e-06	-2.12258e-10	-0.29403
160896339	chr2:160896339:GTTAT:G	1.39095e-07	-2.12258e-10	-0.687817	8.35038e-08	-2.12258e-10	-0.733406	4.50176e-06	-2.12258e-10	-0.702135
160896645	chr2:160896645:G:A	1.97737e-08	-1.81617	-0.822448	1.13832e-08	-1.87692	-0.849235	6.72543e-07	-1.81544	-0.787854
160896665	chr2:160896665:G:GC	2.22274e-08	-1.39883	-1.12282	1.10092e-08	-1.67192	-1.08764	5.34158e-07	-1.71345	-1.12022
160896837	chr2:160896837:T:C	2.20591e-08	-1.40827	-1.12098	1.097e-08	-1.67753	-1.08561	5.32326e-07	-1.71875	-1.11836
160896973	chr2:160896973:GTA:G	7.59705e-08	-2.12258e-10	-1.29263	4.7669e-08	-2.12258e-10	-1.29402	2.50342e-06	-2.12258e-10	-1.28895
160897094	chr2:160897094:G:C	7.56938e-08	-2.12258e-10	-1.29628	4.75376e-08	-2.12258e-10	-1.29678	2.48736e-06	-2.12258e-10	-1.29538
160897197	chr2:160897197:G:A	8.91204e-08	-2.12258e-10	-1.13298	5.83976e-08	-2.12258e-10	-1.09102	2.96286e-06	-2.12258e-10	-1.12045
160897549	chr2:160897549:C:T	8.45456e-08	-2.12258e-10	-1.18568	5.49745e-08	-2.12258e-10	-1.15143	2.81393e-06	-2.12258e-10	-1.17202
160897701	chr2:160897701:G:A	9.22048e-08	-2.12258e-10	-1.09896	5.69211e-08	-2.12258e-10	-1.11663	2.99539e-06	-2.12258e-10	-1.10953
160897745	chr2:160897745:T:C	8.69818e-08	-2.12258e-10	-1.15727	5.68765e-08	-2.12258e-10	-1.11742	2.89138e-06	-2.12258e-10	-1.14487
160897809	chr2:160897809:GTCTT:G	1.5662e-08	-1.60316	-1.26858	1.38451e-08	-1.24145	-1.28892	6.28529e-07	-1.40143	-1.26954
160898490	chr2:160898490:T:C	2.4746e-08	-1.75511	-0.6592	1.20386e-08	-1.87168	-0.798493	8.06396e-07	-1.7896	-0.632188
160898516	chr2:160898516:T:C	1.90126e-07	-0.625436	0.250152	5.27987e-08	-1.5022	0.310385	3.44357e-06	-1.28346	0.313369
160898647	chr2:160898647:G:A	8.74907e-08	-2.12258e-10	-1.15144	5.71993e-08	-2.12258e-10	-1.11176	2.90554e-06	-2.12258e-10	-1.13998
160898895	chr2:160898895:T:C	2.93203e-08	-1.45151	-0.79318	1.63592e-08	-1.6835	-0.68001	7.4659e-07	-1.7233	-0.775544
160899424	chr2:160899424:A:G	7.59413e-08	-2.12258e-10	-1.29301	4.76511e-08	-2.12258e-10	-1.29439	2.49299e-06	-2.12258e-10	-1.29312
160899769	chr2:160899769:A:G	1.56419e-08	-1.58943	-1.28359	8.25344e-09	-1.77888	-1.26879	4.16073e-07	-1.7998	-1.28369
160899893	chr2:160899893:G:T	1.61934e-08	-1.56407	-1.2743	8.48831e-09	-1.76349	-1.25612	4.25871e-07	-1.78592	-1.2743
160899971	chr2:160899971:TGA:T	7.00891e-08	-1.3732	-3.10475e-10	4.1754e-08	-1.4265	-3.10475e-10	1.97599e-06	-1.52553	-3.10475e-10
160900181	chr2:160900181:T:C	1.50937e-08	-1.79395	-1.11475	8.83573e-09	-1.87163	-1.10786	5.16321e-07	-1.76884	-1.09879
160900214	chr2:160900214:C:T	3.67457e-08	-1.25149	-0.76746	1.59866e-08	-1.62518	-0.761367	7.88337e-07	-1.70125	-0.743186
160900254	chr2:160900254:A:C	7.56301e-08	-2.12258e-10	-1.29712	4.75267e-08	-2.12258e-10	-1.29701	2.48304e-06	-2.12258e-10	-1.29712
160900281	chr2:160900281:AGTCCCTG:A	1.37683e-07	-2.12258e-10	-0.698022	9.51256e-08	-2.12258e-10	-0.6031	4.74155e-06	-2.12258e-10	-0.650239
160900618	chr2:160900618:G:A	8.13572e-08	-2.12258e-10	-1.22412	5.00534e-08	-2.12258e-10	-1.24521	2.67417e-06	-2.12258e-10	-1.22296
160900630	chr2:160900630:A:G	2.8588e-08	-1.41278	-0.857207	1.35613e-08	-1.70614	-0.844933	6.60901e-07	-1.76595	-0.854809
160900762	chr2:160900762:T:C	9.20281e-08	-0.925932	-0.174946	2.92721e-08	-1.69337	-0.088292	1.85361e-06	-1.46338	-0.126093
160900912	chr2:160900912:T:C	8.40496e-08	-2.12258e-10	-1.19157	5.47049e-08	-2.12258e-10	-1.15634	2.78989e-06	-2.12258e-10	-1.1806
160900932	chr2:160900932:G:C	1.17073e-07	-2.12258e-10	-0.860177	7.68977e-08	-2.12258e-10	-0.815822	3.89429e-06	-2.12258e-10	-0.847092
160901053	chr2:160901053:T:C	1.70462e-08	-1.61996	-1.16708	8.86875e-09	-1.82571	-1.15005	4.48348e-07	-1.84215	-1.16664
160901443	chr2:160901443:T:C	1.75123e-08	-1.53352	-1.22655	1.67098e-08	-1.07977	-1.26254	7.15143e-07	-1.31242	-1.22946
160901545	chr2:160901545:T:C	8.33531e-08	-0.94386	-0.256027	2.66962e-08	-1.70145	-0.172333	1.68714e-06	-1.4748	-0.208771
160901842	chr2:160901842:C:A	1.69527e-08	-1.87927	-0.913273	1.12531e-08	-1.81845	-0.919197	5.67426e-07	-1.87888	-0.894368
160902169	chr2:160902169:A:G	8.4201e-08	-0.942517	-0.247249	2.69606e-08	-1.70066	-0.163259	1.7011e-06	-1.47531	-0.20002
160902296	chr2:160902296:G:C	7.75815e-08	-2.12258e-10	-1.27164	4.91518e-08	-2.12258e-10	-1.26338	2.55286e-06	-2.12258e-10	-1.26939
160902419	chr2:160902419:T:A	8.46859e-08	-0.957789	-0.226234	2.73638e-08	-1.70754	-0.141536	1.72195e-06	-1.48476	-0.178383
160902622	chr2:160902622:A:G	1.88838e-07	-2.12258e-10	-0.38208	1.29004e-07	-2.12258e-10	-0.298457	6.52463e-06	-2.12258e-10	-0.33102
160902631	chr2:160902631:T:C	2.89054e-08	-1.42743	-0.831513	1.38609e-08	-1.71401	-0.815216	6.7621e-07	-1.77292	-0.824935
160902754	chr2:160902754:C:T	1.20918e-08	-1.86601	-1.26444	7.54287e-09	-1.85666	-1.28103	3.95746e-07	-1.87082	-1.26277
160902920	chr2:160902920:A:G	5.07929e-08	-1.69522	-3.10475e-10	3.43203e-08	-1.62256	-3.10475e-10	1.62747e-06	-1.71958	-3.10475e-10
160903059	chr2:160903059:T:G	9.25016e-08	-0.933955	-0.161791	2.95218e-08	-1.69859	-0.0745802	1.87156e-06	-1.46731	-0.112524
160903268	chr2:160903268:C:T	1.72178e-07	-0.322149	-0.152296	8.79155e-08	-0.431831	-0.250091	9.89423e-06	0.159985	-0.0746375
160903956	chr2:160903956:T:C	7.81852e-08	-2.12258e-10	-1.26389	4.89434e-08	-2.12258e-10	-1.26763	2.57455e-06	-2.12258e-10	-1.26093
160904364	chr2:160904364:A:C	8.99805e-08	-2.12258e-10	-1.12338	5.75751e-08	-2.12258e-10	-1.10521	3.06483e-06	-2.12258e-10	-1.08661
160904383	chr2:160904383:C:A	7.80041e-08	-2.12258e-10	-1.26621	4.93454e-08	-2.12258e-10	-1.25945	2.5625e-06	-2.12258e-10	-1.26562
160904406	chr2:160904406:G:A	2.09472e-07	-2.12258e-10	-0.278384	1.43499e-07	-2.12258e-10	-0.191971	7.23007e-06	-2.12258e-10	-0.228355
160904688	chr2:160904688:T:A	1.00931e-07	-2.12258e-10	-1.00853	6.05708e-08	-2.12258e-10	-1.05449	3.30829e-06	-2.12258e-10	-1.01017
160904694	chr2:160904694:C:T	1.91081e-07	-2.12258e-10	-0.370276	1.23068e-07	-2.12258e-10	-0.345558	6.30968e-06	-2.12258e-10	-0.364519
160904953	chr2:160904953:T:C	1.15111e-07	-0.270071	-0.607004	2.78362e-08	-1.32681	-0.505154	2.30088e-06	-0.785337	-0.587974
160905301	chr2:160905301:A:G	3.15448e-07	-2.12258e-10	0.131021	2.20237e-07	-2.12258e-10	0.236408	1.08486e-05	-2.12258e-10	0.177436
160905616	chr2:160905616:AAT:A	1.30527e-07	-2.12258e-10	-0.751394	7.66681e-08	-2.12258e-10	-0.818813	4.25813e-06	-2.12258e-10	-0.757774
160905693	chr2:160905693:T:C	1.00682e-07	-2.12258e-10	-1.011	6.3458e-08	-2.12258e-10	-1.00792	3.3616e-06	-2.12258e-10	-0.994188
160906220	chr2:160906220:G:A	7.56992e-08	-2.12258e-10	-1.2962	4.75747e-08	-2.12258e-10	-1.296	2.49083e-06	-2.12258e-10	-1.29399
160906448	chr2:160906448:T:C	6.96119e-08	-1.06052	-0.319519	3.77005e-08	-1.34832	-0.180308	1.52556e-06	-1.49861	-0.285631
160906722	chr2:160906722:C:T	1.21102e-07	-2.12258e-10	-0.826341	8.03113e-08	-2.12258e-10	-0.772388	4.08853e-06	-2.12258e-10	-0.798419
160907056	chr2:160907056:T:C	1.18575e-07	-2.12258e-10	-0.847431	7.43545e-08	-2.12258e-10	-0.849454	3.95681e-06	-2.12258e-10	-0.831166
160907485	chr2:160907485:C:T	1.76496e-07	-1.09469	0.645018	1.00049e-07	-1.37726	0.82462	3.96209e-06	-1.52486	0.69503
160907867	chr2:160907867:C:T	4.56435e-08	-1.80211	-3.10475e-10	2.66426e-08	-1.87579	-3.10475e-10	1.40502e-06	-1.86655	-3.10475e-10
160908122	chr2:160908122:T:G	1.62887e-07	-2.12258e-10	-0.529917	1.03647e-07	-2.12258e-10	-0.517304	5.62277e-06	-2.12258e-10	-0.47978
160908359	chr2:160908359:C:A	4.27966e-08	-1.86651	-3.10475e-10	2.67046e-08	-1.87346	-3.10475e-10	1.38675e-06	-1.87964	-3.10475e-10
160908620	chr2:160908620:G:A	1.04974e-07	-2.12258e-10	-0.969259	6.34952e-08	-2.12258e-10	-1.00733	3.39618e-06	-2.12258e-10	-0.983953
160908786	chr2:160908786:G:T	1.31454e-07	-2.12258e-10	-0.744313	7.88182e-08	-2.12258e-10	-0.791154	4.26044e-06	-2.12258e-10	-0.757231
160908890	chr2:160908890:T:A	7.58404e-08	-2.12258e-10	-1.29434	4.76912e-08	-2.12258e-10	-1.29355	2.48467e-06	-2.12258e-10	-1.29646
160909170	chr2:160909170:T:C	1.33196e-07	-1.11713	0.385981	7.75963e-08	-1.35661	0.549828	3.00323e-06	-1.53954	0.432624
160909182	chr2:160909182:A:G	1.54084e-07	-2.12258e-10	-0.585474	9.80361e-08	-2.12258e-10	-0.572962	5.31092e-06	-2.12258e-10	-0.536839
160909947	chr2:160909947:A:G	7.37871e-08	-0.0488867	-1.2729	1.53214e-08	-1.17771	-1.25134	1.31686e-06	-0.656159	-1.27519
160910179	chr2:160910179:A:G	4.25228e-08	-1.87293	-3.10475e-10	2.65954e-08	-1.87756	-3.10475e-10	1.38883e-06	-1.87814	-3.10475e-10
160910849	chr2:160910849:A:C	5.73771e-08	-0.712441	-0.860885	3.14115e-08	-0.78688	-0.924245	2.67053e-06	-0.412014	-0.812313
160912514	chr2:160912514:G:A	4.98178e-08	-1.7146	-3.10475e-10	2.84646e-08	-1.80964	-3.10475e-10	1.44557e-06	-1.8381	-3.10475e-10
160912602	chr2:160912602:A:C	2.35486e-08	-1.31752	-1.14639	2.56841e-08	-0.833236	-1.07919	9.1537e-07	-1.16082	-1.13421
160912835	chr2:160912835:CT:C	1.05743e-07	-2.12258e-10	-0.961959	6.56599e-08	-2.12258e-10	-0.97381	3.51117e-06	-2.12258e-10	-0.950655
160912942	chr2:160912942:C:T	1.33903e-07	0.101972	-0.827828	2.34664e-08	-1.2009	-0.801831	2.74502e-06	-0.385141	-0.811672
160913198	chr2:160913198:C:T	7.79782e-08	-2.12258e-10	-1.26654	4.95282e-08	-2.12258e-10	-1.25576	2.56554e-06	-2.12258e-10	-1.26443
160913917	chr2:160913917:A:G	5.18276e-07	-1.44001	2.06754	2.64154e-07	-1.3081	1.72634	2.65395e-05	-1.11912	2.19115
160914041	chr2:160914041:A:G	4.49581e-08	-1.81724	-3.10475e-10	3.08042e-08	-1.73065	-3.10475e-10	1.48056e-06	-1.81418	-3.10475e-10
160914064	chr2:160914064:G:A	2.19413e-07	-0.972946	0.740931	9.03452e-08	-1.23083	0.576172	5.0585e-06	-1.31284	0.727308
160914123	chr2:160914123:A:G	2.40406e-08	-1.27169	-1.17154	1.77026e-08	-1.09475	-1.18984	7.07639e-07	-1.37207	-1.18035
160914402	chr2:160914402:C:T	6.88617e-08	-1.84023	0.449359	3.81721e-08	-1.87359	0.357393	2.23192e-06	-1.86761	0.463866
160914789	chr2:160914789:C:A	3.60999e-08	-0.88482	-1.15186	2.9595e-08	-0.639876	-1.13082	8.48312e-07	-1.21738	-1.15373
160915107	chr2:160915107:G:T	7.56935e-08	-2.12258e-10	-1.29628	4.75365e-08	-2.12258e-10	-1.2968	2.483e-06	-2.12258e-10	-1.29713
160915147	chr2:160915147:G:A	8.2845e-08	-2.12258e-10	-1.206	5.26694e-08	-2.12258e-10	-1.19426	2.72396e-06	-2.12258e-10	-1.20452
160915190	chr2:160915190:C:A	4.56793e-08	-1.80133	-3.10475e-10	3.39802e-08	-1.63252	-3.10475e-10	1.65947e-06	-1.7001	-3.10475e-10
160915768	chr2:160915768:T:C	7.42279e-08	-1.31583	-3.10475e-10	4.45558e-08	-1.36156	-3.10475e-10	2.07357e-06	-1.47733	-3.10475e-10
160916158	chr2:160916158:A:G	8.71246e-08	-1.06379	-0.0918401	6.81885e-08	-0.642708	-0.293314	7.18306e-06	-0.241755	0.0068774
160916250	chr2:160916250:C:T	1.01751e-07	-2.12258e-10	-1.00045	6.6354e-08	-2.12258e-10	-0.963294	3.39164e-06	-2.12258e-10	-0.985289
160916293	chr2:160916293:G:A	9.59233e-08	-2.12258e-10	-1.05942	6.20335e-08	-2.12258e-10	-1.03062	3.15786e-06	-2.12258e-10	-1.05671
160916299	chr2:160916299:C:A	3.03573e-08	-1.02809	-1.18185	2.20024e-08	-0.906884	-1.16026	7.25917e-07	-1.34468	-1.18224
160916646	chr2:160916646:T:C	1.19679e-07	-2.12258e-10	-0.838163	7.11301e-08	-2.12258e-10	-0.893788	3.93925e-06	-2.12258e-10	-0.835614
160916860	chr2:160916860:C:G	3.15218e-08	-1.00222	-1.17007	2.29129e-08	-0.879087	-1.14751	7.49244e-07	-1.32466	-1.17063
160916939	chr2:160916939:G:A	2.31685e-07	-0.479045	0.301452	1.02902e-07	-0.60917	0.0846513	4.22387e-06	-1.08348	0.317633
160916949	chr2:160916949:G:A	4.26155e-08	-1.87075	-3.10475e-10	2.69507e-08	-1.86429	-3.10475e-10	1.3871e-06	-1.87939	-3.10475e-10
160916996	chr2:160916996:A:G	8.99152e-08	-2.12258e-10	-1.1241	5.7163e-08	-2.12258e-10	-1.11239	2.97178e-06	-2.12258e-10	-1.11744
160917179	chr2:160917179:T:C	2.8118e-07	-0.437238	0.453261	1.25157e-07	-0.564595	0.235868	5.13636e-06	-1.04701	0.476749
160917563	chr2:160917563:G:A	6.97269e-08	-1.80826	0.42987	3.73389e-08	-1.87402	0.335754	2.19791e-06	-1.85771	0.438618
160917784	chr2:160917784:C:T	1.72148e-07	-2.12258e-10	-0.474616	1.01292e-07	-2.12258e-10	-0.540292	5.44146e-06	-2.12258e-10	-0.512555
160918074	chr2:160918074:C:T	2.44048e-07	-0.389515	0.263906	1.08299e-07	-0.521096	0.047689	4.34206e-06	-1.01803	0.279779
160918577	chr2:160918577:GAAGA:G	2.18218e-07	-0.483542	0.246065	9.72017e-08	-0.612674	0.0311649	3.98482e-06	-1.08588	0.261765
160918597	chr2:160918597:T:A	3.49151e-08	-0.906329	-1.16372	2.84894e-08	-0.664557	-1.14421	8.23874e-07	-1.23421	-1.16613
160918978	chr2:160918978:C:T	2.2894e-07	-0.464218	0.274704	1.01553e-07	-0.595421	0.0577049	4.16052e-06	-1.07154	0.290573
160919377	chr2:160919377:T:A	1.47556e-07	-2.12258e-10	-0.628762	9.43199e-08	-2.12258e-10	-0.611605	4.78949e-06	-2.12258e-10	-0.64018
160919577	chr2:160919577:T:C	2.61826e-07	-2.12258e-10	-0.0552929	1.72534e-07	-2.12258e-10	-0.00770179	8.83978e-06	-2.12258e-10	-0.0273411
160919709	chr2:160919709:T:C	3.30788e-08	-1.09607	-1.02801	1.70335e-08	-1.27459	-1.04852	8.30683e-07	-1.37301	-1.0191
160919753	chr2:160919753:ATGTC:A	2.94353e-07	-0.36993	0.431737	1.27231e-07	-0.514821	0.20253	5.20883e-06	-1.00499	0.448737
160919894	chr2:160919894:T:C	8.90776e-07	2.39388	-1.22476	2.95072e-07	1.74691	-1.21799	1.73473e-05	1.86175	-1.21492
160920160	chr2:160920160:C:T	3.74074e-08	-0.773519	-1.22759	2.29039e-08	-0.813199	-1.21379	1.04097e-06	-0.943032	-1.22342
160920203	chr2:160920203:C:T	6.69373e-08	-1.50991	0.0906944	3.0178e-08	-1.64313	-0.108053	3.55906e-06	-1.23358	0.29647
160920235	chr2:160920235:G:A	4.13429e-08	-0.885831	-1.01524	3.59645e-08	-0.586334	-0.989433	1.01121e-06	-1.17463	-1.02083
160920370	chr2:160920370:A:T	1.19117e-07	-2.12258e-10	-0.842862	7.33589e-08	-2.12258e-10	-0.862934	3.93044e-06	-2.12258e-10	-0.837852
160920510	chr2:160920510:C:T	4.25026e-08	-1.87341	-3.10475e-10	5.34774e-08	-1.17904	-3.10475e-10	1.41662e-06	-1.85833	-3.10475e-10
160920619	chr2:160920619:A:G	5.75767e-08	-1.56985	-3.10475e-10	3.70985e-08	-1.54472	-3.10475e-10	1.97448e-06	-1.5263	-3.10475e-10
160921355	chr2:160921355:G:T	2.72481e-07	-0.555675	0.540273	1.26783e-07	-0.632559	0.316734	5.28518e-06	-1.10532	0.563619
160921366	chr2:160921366:G:C	4.42883e-08	-1.83225	-3.10475e-10	3.0159e-08	-1.75181	-3.10475e-10	1.46094e-06	-1.82752	-3.10475e-10
160921609	chr2:160921609:T:A	4.45619e-08	-1.82609	-3.10475e-10	3.04635e-08	-1.74177	-3.10475e-10	1.47043e-06	-1.82105	-3.10475e-10
160922536	chr2:160922536:T:C	2.83248e-08	-1.15416	-1.12508	2.15099e-08	-0.989179	-1.1006	7.21022e-07	-1.40741	-1.12627
160922654	chr2:160922654:C:T	2.93466e-08	-1.11984	-1.12396	2.23599e-08	-0.951687	-1.09934	7.42251e-07	-1.37955	-1.12512
160922761	chr2:160922761:A:G	2.76034e-08	-1.17505	-1.12999	2.09462e-08	-1.00987	-1.10647	7.05638e-07	-1.42364	-1.13161
160922817	chr2:160922817:C:T	2.88607e-08	-1.13178	-1.12871	2.19633e-08	-0.964505	-1.10442	7.31554e-07	-1.38933	-1.12986
160922896	chr2:160922896:A:G	4.29053e-08	-1.86398	-3.10475e-10	2.85475e-08	-1.80673	-3.10475e-10	1.41454e-06	-1.8598	-3.10475e-10
160923688	chr2:160923688:G:C	1.28405e-06	2.67862	-1.14382	3.60336e-07	1.91985	-1.19111	2.15761e-05	2.03145	-1.16646
160924179	chr2:160924179:C:G	7.88362e-08	-2.12258e-10	-1.2556	4.99355e-08	-2.12258e-10	-1.24757	2.59088e-06	-2.12258e-10	-1.25461
160924954	chr2:160924954:C:T	1.51439e-07	-2.12258e-10	-0.602787	9.75189e-08	-2.12258e-10	-0.578252	4.99852e-06	-2.12258e-10	-0.597461
160925295	chr2:160925295:A:G	1.25018e-06	2.73789	-1.22982	3.5505e-07	1.97366	-1.2597	2.11053e-05	2.08779	-1.24487
160925663	chr2:160925663:A:G	4.37866e-08	-1.84364	-3.10475e-10	2.95566e-08	-1.77199	-3.10475e-10	1.44412e-06	-1.8391	-3.10475e-10
160925864	chr2:160925864:G:A	6.08497e-08	-1.47361	-0.0409536	2.74932e-08	-1.61388	-0.230475	3.22743e-06	-1.18877	0.153856
160926398	chr2:160926398:G:A	5.83952e-08	-1.47839	-0.0773523	2.64674e-08	-1.61827	-0.264115	3.08223e-06	-1.19552	0.114574
160926573	chr2:160926573:TG:T	1.21356e-07	-2.12258e-10	-0.82424	7.59402e-08	-2.12258e-10	-0.828352	4.09865e-06	-2.12258e-10	-0.795946
160927206	chr2:160927206:A:G	2.21745e-08	-1.25708	-1.26695	1.01475e-08	-1.57508	-1.26598	7.69241e-07	-1.19612	-1.27284
160927265	chr2:160927265:T:C	2.00106e-08	-1.38872	-1.238	1.56729e-08	-1.18461	-1.22175	5.40562e-07	-1.58033	-1.24142
160927703	chr2:160927703:C:T	1.37053e-07	-1.22529	0.522684	9.4822e-08	-1.18568	0.579388	3.73474e-06	-1.41388	0.524958
160927857	chr2:160927857:A:G	7.73108e-08	-2.12258e-10	-1.27514	4.86979e-08	-2.12258e-10	-1.27266	2.53441e-06	-2.12258e-10	-1.27664
160928191	chr2:160928191:C:T	1.27462e-07	0.506798	-1.28195	5.18944e-08	0.0692689	-1.27836	2.50491e-06	-0.00256827	-1.28578
160928249	chr2:160928249:T:C	4.24198e-08	-1.87536	-3.10475e-10	2.65689e-08	-1.87856	-3.10475e-10	1.44436e-06	-1.83894	-3.10475e-10
160928658	chr2:160928658:C:T	2.96289e-08	-1.00264	-1.23158	2.18623e-08	-0.829618	-1.24392	1.31177e-06	-0.686005	-1.24922
160928695	chr2:160928695:C:T	2.77358e-07	1.29944	-1.29711	9.62205e-08	0.705044	-1.2967	4.60565e-06	0.61768	-1.297
160928820	chr2:160928820:T:C	4.33464e-08	-1.85375	-3.10475e-10	2.75666e-08	-1.84169	-3.10475e-10	1.40988e-06	-1.8631	-3.10475e-10
160928912	chr2:160928912:C:T	1.18656e-07	0.20525	-1.05199	4.47837e-08	-0.274366	-1.08209	1.74622e-06	-0.606604	-1.04254
160929407	chr2:160929407:C:T	3.27095e-08	-1.05064	-1.08466	2.1892e-08	-0.9824	-1.08978	1.33551e-06	-0.834262	-1.08302
160930407	chr2:160930407:C:T	4.42326e-08	-1.83351	-3.10475e-10	2.70266e-08	-1.86148	-3.10475e-10	1.40453e-06	-1.8669	-3.10475e-10
160930558	chr2:160930558:T:C	7.57314e-08	-2.12258e-10	-1.29578	4.76004e-08	-2.12258e-10	-1.29546	2.48974e-06	-2.12258e-10	-1.29443
160930694	chr2:160930694:G:A	2.25124e-07	-2.12258e-10	-0.206322	1.35395e-07	-2.12258e-10	-0.250104	7.52157e-06	-2.12258e-10	-0.188829
160930704	chr2:160930704:C:T	1.24073e-07	-2.12258e-10	-0.802101	7.7019e-08	-2.12258e-10	-0.814247	4.13266e-06	-2.12258e-10	-0.787683
160931085	chr2:160931085:T:C	8.40849e-08	-2.12258e-10	-1.19115	5.24261e-08	-2.12258e-10	-1.19889	2.76711e-06	-2.12258e-10	-1.1888
160931337	chr2:160931337:A:G	2.21737e-07	-2.12258e-10	-0.221481	1.33385e-07	-2.12258e-10	-0.265055	7.40694e-06	-2.12258e-10	-0.204186
160931391	chr2:160931391:T:C	3.57708e-07	0.26093	-0.00418394	2.80129e-07	0.659915	-0.182963	4.61731e-05	1.47078	0.155011
160931540	chr2:160931540:G:A	0.000243968	6.78182	-3.10475e-10	3.69378e-05	5.35869	-3.10475e-10	0.00260465	5.65845	-3.10475e-10
160931778	chr2:160931778:C:A	1.39403e-06	2.67404	-1.05706	5.55519e-07	2.22003	-1.05842	3.72566e-05	2.47587	-1.06464
160932215	chr2:160932215:T:C	8.94876e-08	-2.12258e-10	-1.12887	5.70269e-08	-2.12258e-10	-1.11477	2.94476e-06	-2.12258e-10	-1.12658
160932347	chr2:160932347:A:G	1.03812e-07	-2.12258e-10	-0.980391	6.42398e-08	-2.12258e-10	-0.995675	3.43642e-06	-2.12258e-10	-0.972173
160932722	chr2:160932722:T:C	2.6005e-08	-1.06755	-1.29714	1.73288e-08	-1.00879	-1.29714	1.04399e-06	-0.866418	-1.29713
160932873	chr2:160932873:C:T	2.69959e-08	-1.0316	-1.29569	1.78032e-08	-0.98356	-1.29536	1.07106e-06	-0.842305	-1.29565
160932985	chr2:160932985:T:C	2.6616e-08	-1.04461	-1.29685	1.77327e-08	-0.986043	-1.29685	1.07003e-06	-0.841983	-1.29694
160933301	chr2:160933301:G:A	1.03695e-07	-2.12258e-10	-0.981521	6.41719e-08	-2.12258e-10	-0.996733	3.43254e-06	-2.12258e-10	-0.973302
160933809	chr2:160933809:G:A	7.77807e-08	-2.12258e-10	-1.26908	4.91028e-08	-2.12258e-10	-1.26438	2.56288e-06	-2.12258e-10	-1.26547
160934373	chr2:160934373:A:C	5.65403e-08	-1.58802	-3.10475e-10	4.32447e-08	-1.39142	-3.10475e-10	2.58305e-06	-1.25763	-3.10475e-10
160934543	chr2:160934543:C:T	5.48956e-08	-1.61754	-3.10475e-10	6.85615e-08	-0.930567	-3.10475e-10	1.84746e-06	-1.59279	-3.10475e-10
160934856	chr2:160934856:T:A	1.03743e-07	-2.12258e-10	-0.981053	6.41967e-08	-2.12258e-10	-0.996347	3.43401e-06	-2.12258e-10	-0.972875
160935248	chr2:160935248:C:G	1.61344e-08	-1.78564	-1.05637	1.01313e-08	-1.77374	-1.06893	5.79827e-07	-1.71168	-1.03995
160935701	chr2:160935701:T:C	2.85244e-08	-1.01311	-1.25911	1.92261e-08	-0.94128	-1.26075	1.1616e-06	-0.797555	-1.25925
160936089	chr2:160936089:G:A	2.49642e-08	-1.10857	-1.29695	1.66383e-08	-1.04964	-1.29695	9.96869e-07	-0.91272	-1.29702
160936131	chr2:160936131:A:C	1.93806e-07	-0.200322	-0.155791	1.13133e-07	-0.0858137	-0.343922	1.38227e-05	0.465328	-0.0456198
160936261	chr2:160936261:C:T	1.03695e-07	-2.12258e-10	-0.981521	6.41719e-08	-2.12258e-10	-0.996733	3.43254e-06	-2.12258e-10	-0.973302
160937767	chr2:160937767:G:A	7.62908e-08	-2.12258e-10	-1.28842	4.79827e-08	-2.12258e-10	-1.28746	2.50451e-06	-2.12258e-10	-1.28851
160937989	chr2:160937989:A:G	1.39142e-07	-0.687481	-3.10475e-10	9.30969e-08	-0.624657	-3.10475e-10	5.80111e-06	-0.448555	-3.10475e-10
160938202	chr2:160938202:A:T	7.86861e-07	2.01731	-0.972236	3.84455e-07	1.74908	-0.955556	1.43721e-05	1.43772	-0.979035
160938459	chr2:160938459:T:C	8.29931e-08	-1.20421	-3.10475e-10	5.63339e-08	-1.127	-3.10475e-10	3.51762e-06	-0.94882	-3.10475e-10
160938479	chr2:160938479:A:AT	5.36841e-08	-1.63985	-3.10475e-10	3.2579e-08	-1.67463	-3.10475e-10	1.85547e-06	-1.58847	-3.10475e-10
160938678	chr2:160938678:C:T	1.0369e-07	-2.12258e-10	-0.981571	6.41688e-08	-2.12258e-10	-0.996781	3.43237e-06	-2.12258e-10	-0.973352
160938785	chr2:160938785:C:T	1.03695e-07	-2.12258e-10	-0.981521	6.41719e-08	-2.12258e-10	-0.996733	3.43254e-06	-2.12258e-10	-0.973302
160939047	chr2:160939047:T:C	5.02099e-07	1.86568	-1.26985	3.3066e-07	1.90759	-1.26479	1.97762e-05	2.04897	-1.27109
160939462	chr2:160939462:T:C	8.78775e-08	-1.14703	-3.10475e-10	5.9975e-08	-1.06437	-3.10475e-10	3.78567e-06	-0.87538	-3.10475e-10
160939679	chr2:160939679:G:A	8.09819e-08	-2.12258e-10	-1.22875	5.04624e-08	-2.12258e-10	-1.23707	2.66722e-06	-2.12258e-10	-1.22557
160940100	chr2:160940100:T:C	1.04211e-07	-2.12258e-10	-0.976555	6.44783e-08	-2.12258e-10	-0.991969	3.44967e-06	-2.12258e-10	-0.968326
160940238	chr2:160940238:A:C	1.10492e-07	-2.12258e-10	-0.918032	7.13893e-08	-2.12258e-10	-0.890151	3.6729e-06	-2.12258e-10	-0.905622
160940311	chr2:160940311:A:G	8.3451e-08	-2.12258e-10	-1.19871	5.34451e-08	-2.12258e-10	-1.17964	2.74585e-06	-2.12258e-10	-1.19651
160940468	chr2:160940468:C:T	4.27139e-07	1.71168	-1.27754	2.78894e-07	1.74685	-1.27432	1.66109e-05	1.88315	-1.27969
160940749	chr2:160940749:C:T	2.73573e-07	-2.12258e-10	-0.0114033	1.79817e-07	-2.12258e-10	0.0336404	9.12912e-06	-2.12258e-10	0.00486543
160940818	chr2:160940818:C:T	3.06105e-08	-0.911896	-1.28973	2.05019e-08	-0.848803	-1.28898	1.24547e-06	-0.697447	-1.28964
160941002	chr2:160941002:A:G	3.41478e-08	-0.86608	-1.22619	2.31e-08	-0.792166	-1.2263	1.41148e-06	-0.637343	-1.22462
160941472	chr2:160941472:A:T	5.79007e-08	-0.717591	-0.846651	3.2501e-08	-0.798095	-0.878933	1.33022e-06	-1.09829	-0.822975
160941610	chr2:160941610:A:G	1.0173e-07	-2.12258e-10	-1.00065	6.39963e-08	-2.12258e-10	-0.999473	3.41364e-06	-2.12258e-10	-0.978825
160942327	chr2:160942327:C:A	1.0725e-06	2.21287	-0.858098	4.99332e-07	1.89384	-0.838863	1.80354e-05	1.54843	-0.862697
160942722	chr2:160942722:C:T	6.03069e-07	2.03536	-1.2563	3.97278e-07	2.07651	-1.25017	2.3759e-05	2.21936	-1.25801
160942758	chr2:160942758:G:T	5.13118e-08	-1.68505	-3.10475e-10	3.09309e-08	-1.72654	-3.10475e-10	1.56692e-06	-1.75749	-3.10475e-10
160943603	chr2:160943603:A:G	6.17426e-07	2.02656	-1.22397	4.08587e-07	2.06977	-1.21537	2.43072e-05	2.21019	-1.22601
160944354	chr2:160944354:A:G	1.61045e-07	-2.12258e-10	-0.541291	1.03388e-07	-2.12258e-10	-0.519813	5.27813e-06	-2.12258e-10	-0.543032
160944415	chr2:160944415:G:A	2.08143e-08	-1.78603	-0.801302	1.29481e-08	-1.78963	-0.807715	7.40389e-07	-1.73305	-0.774137
160944644	chr2:160944644:A:G	2.46051e-08	-1.13927	-1.28075	1.67395e-08	-1.0597	-1.28083	1.0146e-06	-0.912647	-1.27946
160944645	chr2:160944645:T:A	7.8587e-08	-2.12258e-10	-1.25877	4.90947e-08	-2.12258e-10	-1.26455	2.57179e-06	-2.12258e-10	-1.262
160944854	chr2:160944854:A:G	4.09363e-07	1.63877	-1.24714	2.77939e-07	1.71061	-1.24151	1.59054e-05	1.80944	-1.24938
160945866	chr2:160945866:G:A	7.6404e-08	-2.12258e-10	-1.28694	4.78727e-08	-2.12258e-10	-1.28975	2.50456e-06	-2.12258e-10	-1.28849
160946301	chr2:160946301:T:C	3.64432e-08	-1.16378	-0.863442	2.0918e-08	-1.21977	-0.897921	9.21756e-07	-1.44535	-0.842728
160946712	chr2:160946712:G:A	1.0171e-06	2.18186	-0.880117	4.78146e-07	1.87194	-0.860324	1.72528e-05	1.52544	-0.884074
160946725	chr2:160946725:T:C	7.63636e-08	-2.12258e-10	-1.28747	4.78512e-08	-2.12258e-10	-1.2902	2.50335e-06	-2.12258e-10	-1.28898
160946798	chr2:160946798:T:G	2.5703e-08	-1.10886	-1.2675	1.75243e-08	-1.02798	-1.26673	1.06558e-06	-0.875844	-1.26724
160947259	chr2:160947259:A:G	7.61205e-08	-2.12258e-10	-1.29066	4.78127e-08	-2.12258e-10	-1.29101	2.49415e-06	-2.12258e-10	-1.29266
160947671	chr2:160947671:G:A	7.84969e-08	-2.12258e-10	-1.25991	4.89011e-08	-2.12258e-10	-1.2685	2.56735e-06	-2.12258e-10	-1.26373
160947677	chr2:160947677:C:G	3.7385e-05	3.69641	1.20965	1.41683e-05	3.17498	1.22549	0.000353143	2.40793	1.25234
160947683	chr2:160947683:G:A	2.26677e-07	0.386928	-0.586373	1.43924e-07	0.513836	-0.702851	1.66164e-05	1.13631	-0.532529
160947803	chr2:160947803:G:A	3.12087e-07	0.378023	-0.257714	1.94362e-07	0.546332	-0.434909	2.37696e-05	1.11717	-0.155363
160947854	chr2:160947854:A:T	9.77274e-07	2.18676	-0.924966	4.58463e-07	1.87598	-0.906396	1.6563e-05	1.52925	-0.92868
160947871	chr2:160947871:T:C	2.87401e-07	0.169184	-0.131278	1.72351e-07	0.311162	-0.319928	2.2327e-05	0.915602	-0.0164082
160947886	chr2:160947886:C:T	7.63662e-08	-2.12258e-10	-1.28743	4.78526e-08	-2.12258e-10	-1.29017	2.50342e-06	-2.12258e-10	-1.28894
160948127	chr2:160948127:A:G	9.24133e-08	-2.12258e-10	-1.0967	5.73643e-08	-2.12258e-10	-1.10888	3.05261e-06	-2.12258e-10	-1.09061
160948764	chr2:160948764:G:A	3.19542e-07	0.23115	-0.0872349	1.95294e-07	0.391971	-0.275765	2.38929e-05	0.949936	0.0170435
160949206	chr2:160949206:C:A	2.42854e-08	-1.14021	-1.29289	1.62446e-08	-1.07869	-1.29185	9.7779e-07	-0.936666	-1.2924
160949672	chr2:160949672:C:T	1.61412e-08	-1.80616	-1.03544	1.01031e-08	-1.79484	-1.05061	5.75139e-07	-1.73927	-1.02048
160950002	chr2:160950002:G:A	8.73344e-08	-2.12258e-10	-1.15323	5.58796e-08	-2.12258e-10	-1.1351	2.88576e-06	-2.12258e-10	-1.14681
160950115	chr2:160950115:C:T	1.92621e-08	-1.78484	-0.879989	1.19824e-08	-1.78967	-0.885184	6.82285e-07	-1.73325	-0.855666
160950287	chr2:160950287:T:C	3.54644e-07	1.50346	-1.25532	2.36822e-07	1.55918	-1.25017	1.42296e-05	1.70665	-1.25792
160950308	chr2:160950308:C:T	9.33767e-08	-2.12258e-10	-1.08633	5.79446e-08	-2.12258e-10	-1.09881	3.08495e-06	-2.12258e-10	-1.08007
160950529	chr2:160950529:T:C	2.57604e-08	-1.10009	-1.27404	1.73912e-08	-1.03019	-1.27215	1.05106e-06	-0.883659	-1.27314
160950634	chr2:160950634:C:T	1.29061e-06	2.37995	-0.840053	6.0239e-07	2.06225	-0.819642	2.15234e-05	1.70692	-0.84438
160950844	chr2:160950844:G:A	8.60974e-08	-1.16749	-3.10475e-10	4.67298e-08	-1.31392	-3.10475e-10	2.66518e-06	-1.22633	-3.10475e-10
160950974	chr2:160950974:T:C	2.6402e-08	-1.06758	-1.28195	1.78568e-08	-0.995505	-1.28041	1.08363e-06	-0.845057	-1.28123
160951156	chr2:160951156:T:C	3.9715e-08	-1.09834	-0.842907	2.27293e-08	-1.15689	-0.877751	9.90424e-07	-1.39483	-0.821394
160951527	chr2:160951527:T:A	3.78939e-07	1.57419	-1.25979	2.53416e-07	1.63156	-1.25483	1.52673e-05	1.78131	-1.2622
160951857	chr2:160951857:G:C	2.58379e-08	-1.08855	-1.28258	1.74595e-08	-1.01722	-1.2812	1.05555e-06	-0.87058	-1.28196
160951927	chr2:160951927:A:G	4.68121e-08	-1.77683	-3.10475e-10	2.83596e-08	-1.81333	-3.10475e-10	1.43792e-06	-1.84341	-3.10475e-10
160952119	chr2:160952119:T:C	3.84968e-07	1.59251	-1.26232	2.57463e-07	1.65005	-1.25747	1.55295e-05	1.80073	-1.2646
160952179	chr2:160952179:A:C	4.64044e-08	-1.74254	-0.0430355	3.45573e-08	-1.44827	-0.167404	2.19861e-06	-1.35695	-0.0618298
160952220	chr2:160952220:A:G	2.70845e-08	-1.04452	-1.27949	1.83483e-08	-0.970912	-1.27785	1.11484e-06	-0.81916	-1.27873
160952332	chr2:160952332:T:A	2.61363e-08	-1.08207	-1.27757	1.76642e-08	-1.01091	-1.27585	1.07037e-06	-0.861824	-1.27678
160952455	chr2:160952455:T:C	8.00813e-07	2.15843	-1.09578	4.19075e-07	1.95361	-1.07386	1.5532e-05	1.63577	-1.09947
160952812	chr2:160952812:G:A	9.82101e-08	-2.12258e-10	-1.03586	6.08134e-08	-2.12258e-10	-1.05049	3.24237e-06	-2.12258e-10	-1.0303
160952858	chr2:160952858:A:AT	3.97674e-07	1.4995	-1.13684	2.53332e-07	1.51061	-1.13421	1.50992e-05	1.64995	-1.14191
160953023	chr2:160953023:G:C	2.99723e-08	-0.948655	-1.27404	2.04846e-08	-0.865241	-1.27339	1.26425e-06	-0.698379	-1.27374
160953201	chr2:160953201:C:T	1.05686e-06	2.24137	-0.901291	4.97498e-07	1.93329	-0.881999	1.78715e-05	1.58159	-0.904987
160953347	chr2:160953347:T:A	2.66041e-08	-1.04542	-1.29648	1.77827e-08	-0.984034	-1.29604	1.07911e-06	-0.834204	-1.29626
160953598	chr2:160953598:G:C	1.03193e-07	-2.12258e-10	-0.986367	6.21594e-08	-2.12258e-10	-1.0286	3.40645e-06	-2.12258e-10	-0.980932
160953729	chr2:160953729:C:T	2.75708e-07	0.0891659	-0.0927948	1.64912e-07	0.23267	-0.285553	2.11787e-05	0.824291	0.0221026
160953908	chr2:160953908:T:G	8.35704e-08	-2.12258e-10	-1.19728	5.30893e-08	-2.12258e-10	-1.18632	2.74915e-06	-2.12258e-10	-1.19531
160954355	chr2:160954355:C:G	7.56938e-08	-2.12258e-10	-1.29628	4.75547e-08	-2.12258e-10	-1.29642	2.48359e-06	-2.12258e-10	-1.2969
160954368	chr2:160954368:TTC:T	7.85943e-08	-2.12258e-10	-1.25867	4.90466e-08	-2.12258e-10	-1.26553	2.56856e-06	-2.12258e-10	-1.26326
160954655	chr2:160954655:G:A	7.98223e-08	-2.12258e-10	-1.24317	4.97579e-08	-2.12258e-10	-1.25113	2.60521e-06	-2.12258e-10	-1.24909
160955054	chr2:160955054:G:A	7.85442e-08	-2.12258e-10	-1.25931	4.90184e-08	-2.12258e-10	-1.2661	2.56699e-06	-2.12258e-10	-1.26387
160955137	chr2:160955137:T:C	3.89172e-08	-1.17242	-0.789114	2.18911e-08	-1.23967	-0.832547	9.72356e-07	-1.46285	-0.771786
160955329	chr2:160955329:C:A	2.1112e-08	-1.77937	-0.793763	1.3133e-08	-1.78452	-0.798655	7.51479e-07	-1.72672	-0.765593
160955446	chr2:160955446:T:C	8.09491e-08	-2.12258e-10	-1.22915	5.03921e-08	-2.12258e-10	-1.23846	2.64119e-06	-2.12258e-10	-1.23537
160955646	chr2:160955646:A:G	8.59104e-07	2.29643	-1.16351	4.21901e-07	2.03577	-1.14929	1.57011e-05	1.71586	-1.16874
160955841	chr2:160955841:C:T	3.13296e-07	0.124177	-3.10475e-10	1.37756e-07	-0.232817	-3.10475e-10	6.63108e-06	-0.314836	-3.10475e-10
160956106	chr2:160956106:G:T	1.51341e-06	2.94659	-1.24745	6.85226e-07	2.61284	-1.24139	2.46566e-05	2.24905	-1.25061
160956141	chr2:160956141:T:C	2.04079e-06	2.9318	-0.933682	9.28748e-07	2.59092	-0.915381	3.34133e-05	2.23908	-0.936733
160956231	chr2:160956231:C:T	5.51299e-08	-0.529978	-1.0833	3.28439e-08	-0.555689	-1.11084	1.27404e-06	-0.892517	-1.07189
160956253	chr2:160956253:T:G	8.0958e-08	-0.345311	-0.88373	4.66692e-08	-0.390612	-0.924602	1.79743e-06	-0.751019	-0.869224
160957205	chr2:160957205:T:C	8.16772e-08	-2.12258e-10	-1.2202	5.1846e-08	-2.12258e-10	-1.21002	2.68751e-06	-2.12258e-10	-1.21799
160957260	chr2:160957260:G:A	1.36302e-07	-1.72249	1.0144	8.10315e-08	-1.64135	0.877891	7.41327e-06	-1.36383	1.16049
160957342	chr2:160957342:T:C	2.85409e-08	-1.12294	-1.14869	1.67788e-08	-1.17105	-1.16713	7.14666e-07	-1.40781	-1.13473
160957854	chr2:160957854:C:A	1.95072e-07	-1.635	1.2854	1.1514e-07	-1.53466	1.1225	1.12978e-05	-1.20925	1.42725
160958059	chr2:160958059:A:T	1.17471e-07	-1.75153	0.894753	6.95371e-08	-1.67805	0.761612	6.19699e-06	-1.42014	1.0376
160958251	chr2:160958251:A:T	9.62496e-08	-2.12258e-10	-1.05603	6.11492e-08	-2.12258e-10	-1.04498	3.15704e-06	-2.12258e-10	-1.05697
160958691	chr2:160958691:G:A	3.10632e-08	-1.04617	-1.14078	2.13057e-08	-0.96371	-1.13561	1.23638e-06	-0.855366	-1.13905
160958824	chr2:160958824:C:A	3.77978e-07	-1.70587	2.01774	1.996e-07	-1.60672	1.74474	2.16348e-05	-1.31122	2.17892
160959309	chr2:160959309:T:C	3.68145e-07	1.57837	-1.29286	2.56283e-07	1.68256	-1.29458	1.54675e-05	1.82446	-1.29232
160959576	chr2:160959576:C:T	3.02301e-08	-1.05411	-1.16002	2.07442e-08	-0.970878	-1.15516	1.20314e-06	-0.863285	-1.15838
160959577	chr2:160959577:G:A	3.53659e-07	-1.75511	2.00047	1.8439e-07	-1.66946	1.72822	1.93263e-05	-1.40749	2.16236
160959805	chr2:160959805:G:A	3.90107e-07	0.200452	0.142997	2.3336e-07	0.364018	-0.0697341	3.12486e-05	0.96873	0.266641
160959840	chr2:160959840:G:A	1.36736e-05	3.65391	0.246343	4.63541e-06	3.05812	0.225063	0.000146058	2.50953	0.267867
160959937	chr2:160959937:G:C	0.000112366	6.00655	-3.10475e-10	1.79606e-05	4.63764	-3.10475e-10	0.00124372	4.91926	-3.10475e-10
160959961	chr2:160959961:C:A	7.57783e-08	-2.12258e-10	-1.29516	4.76684e-08	-2.12258e-10	-1.29403	2.49568e-06	-2.12258e-10	-1.29204
160960021	chr2:160960021:T:C	9.12168e-08	-1.70179	0.592056	5.3701e-08	-1.60884	0.433975	4.77322e-06	-1.31931	0.675731
160960243	chr2:160960243:C:T	2.23027e-08	-1.25635	-1.26192	1.49397e-08	-1.19541	-1.25887	8.20584e-07	-1.14275	-1.2616
160960369	chr2:160960369:C:T	2.87678e-08	-1.80318	-0.46053	1.83054e-08	-1.75669	-0.494407	1.22512e-06	-1.58381	-0.419751
160960388	chr2:160960388:G:T	6.00106e-08	-1.75687	0.228417	3.58367e-08	-1.68036	0.101037	2.9832e-06	-1.42827	0.314663
160960432	chr2:160960432:G:A	8.42022e-08	-2.12258e-10	-1.18975	5.39658e-08	-2.12258e-10	-1.16995	2.77116e-06	-2.12258e-10	-1.18734
160961505	chr2:160961505:G:A	9.3401e-08	-1.69095	0.604884	5.50707e-08	-1.59585	0.446169	4.92949e-06	-1.29979	0.68842
160961549	chr2:160961549:T:C	6.89591e-08	-1.71826	0.328807	4.14482e-08	-1.63108	0.197224	3.56296e-06	-1.35325	0.417242
160961833	chr2:160961833:T:C	9.23842e-08	-1.68267	0.585657	5.46329e-08	-1.58563	0.427965	4.9031e-06	-1.28599	0.669253
160961988	chr2:160961988:A:C	3.60691e-05	3.93897	0.931249	1.1187e-05	3.27867	0.885535	0.000355195	2.70825	0.957817
160962128	chr2:160962128:C:T	7.88595e-08	-2.12258e-10	-1.2553	4.88826e-08	-2.12258e-10	-1.26888	2.59633e-06	-2.12258e-10	-1.2525
160962186	chr2:160962186:A:G	1.92087e-07	-2.12258e-10	-0.365026	1.18355e-07	-2.12258e-10	-0.384612	6.36989e-06	-2.12258e-10	-0.355021
160962732	chr2:160962732:A:T	3.93436e-07	0.205991	0.145956	2.35613e-07	0.3709	-0.0670061	3.16816e-05	0.979426	0.269708
160963401	chr2:160963401:T:C	8.05636e-08	-2.12258e-10	-1.23393	5.00017e-08	-2.12258e-10	-1.24624	2.62409e-06	-2.12258e-10	-1.24187
160963541	chr2:160963541:A:G	1.23396e-07	-1.63259	0.825012	7.55785e-08	-1.5329	0.69977	6.78169e-06	-1.20885	0.916469
160963653	chr2:160963653:T:A	4.30246e-08	-1.8612	-3.10475e-10	2.65558e-08	-1.87905	-3.10475e-10	1.38789e-06	-1.87882	-3.10475e-10
160964023	chr2:160964023:T:C	6.17583e-06	2.88242	0.223008	2.43216e-06	2.39304	0.245194	7.65826e-05	1.87966	0.252104
160964294	chr2:160964294:A:G	1.1169e-07	-1.67293	0.765683	6.80717e-08	-1.57954	0.641802	5.96834e-06	-1.27538	0.855249
160964316	chr2:160964316:C:T	1.18345e-07	-1.64152	0.792155	7.24804e-08	-1.54269	0.667713	6.45973e-06	-1.22399	0.882969
160964491	chr2:160964491:A:G	8.57856e-08	-1.17112	-3.10475e-10	3.84482e-08	-1.50899	-3.10475e-10	2.03737e-06	-1.49494	-3.10475e-10
160964624	chr2:160964624:T:C	9.37045e-08	-1.65478	0.571954	5.82914e-08	-1.56044	0.467594	5.08081e-06	-1.24992	0.668788
160964635	chr2:160964635:C:T	1.1876e-07	-1.65231	0.806445	7.2582e-08	-1.55528	0.681702	6.44164e-06	-1.24146	0.897637
160964698	chr2:160964698:C:T	1.03255e-07	-1.69315	0.707379	6.27041e-08	-1.60526	0.585389	5.4082e-06	-1.31562	0.796931
160964826	chr2:160964826:C:T	4.26726e-08	-1.86941	-3.10475e-10	2.66347e-08	-1.87608	-3.10475e-10	1.38716e-06	-1.87935	-3.10475e-10
160964900	chr2:160964900:C:A	7.56856e-08	-2.12258e-10	-1.29638	4.75917e-08	-2.12258e-10	-1.29564	2.49031e-06	-2.12258e-10	-1.2942
160965068	chr2:160965068:T:C	1.41053e-08	-1.72164	-1.25478	9.08393e-09	-1.69017	-1.26162	5.20054e-07	-1.61002	-1.25041
160965299	chr2:160965299:T:C	5.50877e-06	3.87914	-0.888015	1.8431e-06	3.25254	-0.891633	5.6409e-05	2.69105	-0.865028
160965414	chr2:160965414:G:T	1.01542e-07	-1.69022	0.687717	6.17592e-08	-1.60139	0.566336	5.33116e-06	-1.30987	0.776833
160965465	chr2:160965465:TTATC:T	9.91669e-08	-1.70493	0.678765	6.01357e-08	-1.61916	0.557468	5.14618e-06	-1.33576	0.767416
160965633	chr2:160965633:T:C	8.98012e-08	-2.12258e-10	-1.12537	5.58903e-08	-2.12258e-10	-1.13491	2.97264e-06	-2.12258e-10	-1.11715
160965761	chr2:160965761:T:TAA	1.11653e-07	-1.63972	0.732141	6.85731e-08	-1.54007	0.60967	6.10073e-06	-1.22011	0.821911
160965790	chr2:160965790:T:G	7.66084e-06	3.12212	0.198789	2.9902e-06	2.62364	0.221158	9.25056e-05	2.09258	0.228084
160966052	chr2:160966052:G:A	7.9097e-06	3.11881	0.234061	3.07862e-06	2.61723	0.256707	9.54972e-05	2.08879	0.263705
160966335	chr2:160966335:G:C	5.73373e-07	-2.12258e-10	0.728563	3.35603e-07	-2.12258e-10	0.65763	1.90137e-05	-2.12258e-10	0.738559
160966416	chr2:160966416:AG:A	8.05616e-08	-1.71684	0.482886	4.95898e-08	-1.63549	0.380977	4.15652e-06	-1.36008	0.57815
160966446	chr2:160966446:T:G	1.1259e-07	-2.12258e-10	-0.899223	7.16626e-08	-2.12258e-10	-0.886329	3.6895e-06	-2.12258e-10	-0.901113
160967135	chr2:160967135:CA:C	1.67377e-06	2.63082	-0.830952	7.80451e-07	2.31132	-0.809747	2.59139e-05	1.87384	-0.825664
160967221	chr2:160967221:C:T	9.11217e-08	-2.12258e-10	-1.11078	5.669e-08	-2.12258e-10	-1.1207	3.01736e-06	-2.12258e-10	-1.10222
160968411	chr2:160968411:G:A	4.10701e-07	-1.68594	2.08083	2.33023e-07	-1.5864	1.87923	2.36419e-05	-1.28141	2.23783
160968490	chr2:160968490:C:T	1.07844e-07	-1.69898	0.75669	6.53256e-08	-1.61203	0.633117	5.62965e-06	-1.32566	0.847106
160968554	chr2:160968554:C:T	8.0411e-08	-1.72968	0.493857	4.93185e-08	-1.65143	0.391434	4.10273e-06	-1.38375	0.5888
160968806	chr2:160968806:A:G	4.56436e-08	-1.80211	-3.10475e-10	2.7573e-08	-1.84146	-3.10475e-10	1.42865e-06	-1.84988	-3.10475e-10
160968819	chr2:160968819:T:C	9.17378e-08	-2.12258e-10	-1.10404	5.61484e-08	-2.12258e-10	-1.1303	2.97741e-06	-2.12258e-10	-1.11555
160968876	chr2:160968876:CCACAGCATT:C	7.5637e-08	-2.12258e-10	-1.29703	4.75204e-08	-2.12258e-10	-1.29714	2.48364e-06	-2.12258e-10	-1.29688
160968943	chr2:160968943:T:C	2.11886e-08	-1.72668	-0.842832	1.35947e-08	-1.64846	-0.900153	1.03361e-06	-1.37933	-0.794209
160969050	chr2:160969050:G:C	3.20046e-07	0.0380853	0.107407	1.90352e-07	0.193269	-0.102694	2.48593e-05	0.77773	0.2289
160969253	chr2:160969253:G:A	1.91808e-08	-1.39296	-1.27611	1.30031e-08	-1.31807	-1.27504	5.63498e-07	-1.50466	-1.27554
160969371	chr2:160969371:ATT:A	4.73798e-08	-1.61846	-0.146314	3.04906e-08	-1.53249	-0.208386	2.52563e-06	-1.21746	-0.0626484
160969374	chr2:160969374:T:C	4.72586e-08	-1.62102	-0.146314	3.04007e-08	-1.53545	-0.208386	2.51535e-06	-1.22154	-0.0626484
160969849	chr2:160969849:G:A	2.31498e-08	-1.6029	-0.878085	1.52656e-08	-1.52088	-0.911816	1.11885e-06	-1.25186	-0.842441
160970067	chr2:160970067:C:T	1.22832e-07	-0.812158	-3.10475e-10	9.18731e-08	-0.637889	-3.10475e-10	6.06901e-06	-0.403408	-3.10475e-10
160970693	chr2:160970693:G:T	3.05039e-08	-1.54877	-0.656349	1.99785e-08	-1.44384	-0.719805	1.54049e-06	-1.15991	-0.614598
160970916	chr2:160970916:A:G	7.8739e-08	-2.12258e-10	-1.25683	4.92318e-08	-2.12258e-10	-1.26176	2.59827e-06	-2.12258e-10	-1.25176
160971146	chr2:160971146:C:T	1.92726e-07	0.412469	-0.774173	1.27157e-07	0.504842	-0.817717	1.14122e-05	0.973561	-0.745478
160972554	chr2:160972554:T:G	1.55261e-07	-2.12258e-10	-0.577867	1.0006e-07	-2.12258e-10	-0.552526	5.0881e-06	-2.12258e-10	-0.579699
160972609	chr2:160972609:C:G	8.40646e-08	-2.12258e-10	-1.19139	5.23394e-08	-2.12258e-10	-1.20055	2.7794e-06	-2.12258e-10	-1.18437
160972899	chr2:160972899:A:T	7.56598e-08	-2.12258e-10	-1.29673	4.75622e-08	-2.12258e-10	-1.29626	2.4881e-06	-2.12258e-10	-1.29509
160973981	chr2:160973981:G:A	6.38874e-07	0.967888	-0.131152	3.99651e-07	1.15644	-0.324141	5.48149e-05	1.82012	-0.022764
160974095	chr2:160974095:C:G	4.75847e-07	0.892001	-0.349876	3.05722e-07	1.06392	-0.499542	5.0444e-05	1.92416	-0.209901
160974321	chr2:160974321:T:C	2.16282e-07	-2.12258e-10	-0.246391	1.40203e-07	-2.12258e-10	-0.215206	7.07333e-06	-2.12258e-10	-0.250272
160974596	chr2:160974596:C:A	9.88119e-08	-2.12258e-10	-1.02975	6.1261e-08	-2.12258e-10	-1.04315	3.28157e-06	-2.12258e-10	-1.01828
160974795	chr2:160974795:G:A	8.57843e-08	-2.12258e-10	-1.17114	5.25457e-08	-2.12258e-10	-1.19661	2.82569e-06	-2.12258e-10	-1.16785
160974808	chr2:160974808:C:T	9.83805e-08	-2.12258e-10	-1.03413	6.10004e-08	-2.12258e-10	-1.04742	3.26693e-06	-2.12258e-10	-1.02275
160974883	chr2:160974883:T:G	6.58536e-07	0.988156	-0.121108	4.10814e-07	1.1751	-0.31526	5.652e-05	1.84154	-0.0135444
160974940	chr2:160974940:G:A	8.53865e-08	-2.12258e-10	-1.17578	5.43343e-08	-2.12258e-10	-1.16314	2.80935e-06	-2.12258e-10	-1.17365
160974976	chr2:160974976:T:C	4.49732e-06	2.78826	-3.10475e-10	1.59558e-06	2.21669	-3.10475e-10	8.27833e-05	2.20962	-3.10475e-10
160975678	chr2:160975678:G:A	6.26798e-08	-0.364974	-1.11996	4.1766e-08	-0.309655	-1.11656	2.69044e-06	-0.102063	-1.11484
160975989	chr2:160975989:A:G	2.70805e-08	-1.0366	-1.28755	1.6795e-08	-1.04669	-1.29053	7.6325e-07	-1.19194	-1.28483
160976429	chr2:160976429:T:C	8.08105e-08	-2.12258e-10	-1.23087	5.13162e-08	-2.12258e-10	-1.22029	2.65561e-06	-2.12258e-10	-1.22993
160976675	chr2:160976675:G:A	3.03767e-07	1.00441	-0.911125	2.03817e-07	1.1107	-0.951781	2.17203e-05	1.75693	-0.885286
160976709	chr2:160976709:A:G	4.77038e-07	0.723508	-0.178884	2.7882e-07	0.681022	-0.208754	2.37829e-05	1.10992	-0.147556
160977056	chr2:160977056:T:C	5.96851e-07	0.926037	-0.157342	3.74791e-07	1.11596	-0.347894	5.10028e-05	1.7754	-0.0501221
160977432	chr2:160977432:T:C	6.32968e-07	0.982189	-0.15474	3.9833e-07	1.17445	-0.345469	5.46085e-05	1.84092	-0.047332
160977577	chr2:160977577:A:G	6.03055e-08	-0.395781	-1.12777	4.01553e-08	-0.341358	-1.12419	2.58749e-06	-0.132909	-1.12301
160977605	chr2:160977605:G:A	7.56547e-08	-2.12258e-10	-1.29679	4.7609e-08	-2.12258e-10	-1.29528	2.4832e-06	-2.12258e-10	-1.29706
160977686	chr2:160977686:T:C	2.66877e-07	-0.0361829	-3.10475e-10	2.31489e-07	0.286234	-3.10475e-10	1.31329e-05	0.368514	-3.10475e-10
160977842	chr2:160977842:A:G	8.94764e-08	-2.12258e-10	-1.129	5.48531e-08	-2.12258e-10	-1.15364	2.90599e-06	-2.12258e-10	-1.13983
160978271	chr2:160978271:A:G	3.17058e-07	1.19558	-1.05946	2.15531e-07	1.30812	-1.09332	2.31348e-05	1.97323	-1.03849
160978559	chr2:160978559:A:G	1.63292e-07	-2.12258e-10	-0.52743	1.05313e-07	-2.12258e-10	-0.501357	5.34959e-06	-2.12258e-10	-0.529583
160979044	chr2:160979044:G:T	5.8052e-07	0.886708	-0.145756	3.63837e-07	1.07566	-0.337254	4.94406e-05	1.7321	-0.0379284
160979137	chr2:160979137:C:T	4.86564e-08	-1.73819	-3.10475e-10	3.12407e-08	-1.71658	-3.10475e-10	1.62814e-06	-1.71916	-3.10475e-10
160979582	chr2:160979582:G:A	6.19517e-07	0.957647	-0.15168	3.89441e-07	1.14909	-0.342675	5.3311e-05	1.81367	-0.0441307
160980222	chr2:160980222:A:G	4.91611e-07	0.84874	-0.274026	3.10658e-07	1.03417	-0.453774	4.12543e-05	1.68543	-0.172276
160980262	chr2:160980262:CTATT:C	6.17536e-07	0.932642	-0.129877	3.87579e-07	1.12441	-0.32279	5.29768e-05	1.78462	-0.0213644
160980615	chr2:160980615:G:A	1.55587e-07	-2.12258e-10	-0.575768	1.01025e-07	-2.12258e-10	-0.542933	5.1489e-06	-2.12258e-10	-0.567821
160980627	chr2:160980627:T:C	5.77676e-07	0.89666	-0.160618	3.62609e-07	1.08595	-0.350919	4.92404e-05	1.74369	-0.0535809
160980781	chr2:160980781:C:T	6.15911e-07	0.959897	-0.159766	3.87386e-07	1.15117	-0.350047	5.2955e-05	1.81542	-0.0525833
160980813	chr2:160980813:G:A	4.27577e-08	-1.86742	-3.10475e-10	3.49816e-08	-1.60348	-3.10475e-10	1.42692e-06	-1.85108	-3.10475e-10
160981818	chr2:160981818:GA:G	6.338e-07	0.967208	-0.138447	3.98212e-07	1.15929	-0.330601	5.46377e-05	1.82442	-0.0302978
160981860	chr2:160981860:G:T	6.34166e-07	0.960961	-0.131622	3.98129e-07	1.15284	-0.324361	5.46448e-05	1.81741	-0.0231594
160981979	chr2:160981979:A:G	8.66389e-08	-2.12258e-10	-1.16122	5.56048e-08	-2.12258e-10	-1.14003	2.85201e-06	-2.12258e-10	-1.15858
160982112	chr2:160982112:C:T	5.24437e-07	0.914922	-0.275569	3.33245e-07	1.10601	-0.455433	4.46545e-05	1.76621	-0.173854
160982188	chr2:160982188:T:TA	6.17844e-08	-1.49932	-3.10475e-10	3.71137e-08	-1.54431	-3.10475e-10	2.15329e-06	-1.43961	-3.10475e-10
160982609	chr2:160982609:T:C	8.09507e-08	-2.12258e-10	-1.22913	4.99141e-08	-2.12258e-10	-1.24799	2.66119e-06	-2.12258e-10	-1.22783
160983126	chr2:160983126:A:G	3.75201e-07	-2.12258e-10	0.30449	2.45662e-07	-2.12258e-10	0.34566	1.22705e-05	-2.12258e-10	0.300597
160983361	chr2:160983361:T:C	7.6675e-08	-2.12258e-10	-1.2834	4.80476e-08	-2.12258e-10	-1.28611	2.52398e-06	-2.12258e-10	-1.28077
160983364	chr2:160983364:T:C	4.99749e-07	0.826986	-0.235853	3.13911e-07	1.00987	-0.419058	4.18029e-05	1.65825	-0.131884
160983659	chr2:160983659:G:A	6.91133e-08	-1.38722	-3.10475e-10	4.51857e-08	-1.34752	-3.10475e-10	2.17043e-06	-1.43168	-3.10475e-10
160983664	chr2:160983664:TG:T	1.33542e-07	-2.12258e-10	-0.728559	8.08237e-08	-2.12258e-10	-0.766028	4.3099e-06	-2.12258e-10	-0.745689
160983737	chr2:160983737:G:A	8.43336e-08	-2.12258e-10	-1.18819	5.36237e-08	-2.12258e-10	-1.17631	2.77408e-06	-2.12258e-10	-1.18629
160984689	chr2:160984689:T:C	1.6156e-08	-1.56097	-1.27971	9.77015e-09	-1.59416	-1.28481	5.6072e-07	-1.49868	-1.28646
160984699	chr2:160984699:A:C	1.60399e-08	-1.56812	-1.27977	9.70722e-09	-1.60056	-1.28487	5.56573e-07	-1.50605	-1.28651
160985194	chr2:160985194:C:T	1.28583e-07	-0.766394	-3.10475e-10	8.79253e-08	-0.68181	-3.10475e-10	4.79296e-06	-0.639456	-3.10475e-10
160985224	chr2:160985224:C:G	1.2054e-08	-1.87963	-1.25395	7.56779e-09	-1.87193	-1.26247	3.9813e-07	-1.87791	-1.24967
160985274	chr2:160985274:T:G	4.15915e-07	-2.12258e-10	0.40751	2.72897e-07	-2.12258e-10	0.450795	1.35786e-05	-2.12258e-10	0.401889
160985953	chr2:160985953:A:G	7.76359e-08	-2.12258e-10	-1.27094	4.84402e-08	-2.12258e-10	-1.27797	2.55728e-06	-2.12258e-10	-1.26766
160986057	chr2:160986057:C:T	1.20108e-08	-1.87889	-1.25828	7.59855e-09	-1.86395	-1.26639	3.97992e-07	-1.87369	-1.25423
160986079	chr2:160986079:A:C	6.96176e-08	-1.6729	0.292949	3.12318e-08	-1.80083	0.0839649	1.95613e-06	-1.80427	0.268636
160986083	chr2:160986083:A:G	7.60357e-08	-2.12258e-10	-1.29177	4.77587e-08	-2.12258e-10	-1.29214	2.49145e-06	-2.12258e-10	-1.29374
160986236	chr2:160986236:C:A	3.18224e-07	-2.12258e-10	0.139784	1.94497e-07	-2.12258e-10	0.112121	1.05344e-05	-2.12258e-10	0.148043
160986461	chr2:160986461:C:T	1.03102e-07	-2.12258e-10	-0.98725	6.36157e-08	-2.12258e-10	-1.00544	3.42163e-06	-2.12258e-10	-0.976486
160986530	chr2:160986530:G:A	4.87729e-08	-1.7358	-3.10475e-10	3.13479e-08	-1.71315	-3.10475e-10	1.6319e-06	-1.71686	-3.10475e-10
160986708	chr2:160986708:G:A	1.1932e-07	0.0544309	-0.89559	7.67857e-08	0.106684	-0.923963	6.72029e-06	0.572348	-0.87382
160986770	chr2:160986770:G:T	8.4719e-08	-2.12258e-10	-1.18363	5.38912e-08	-2.12258e-10	-1.17133	2.78733e-06	-2.12258e-10	-1.18152
160986890	chr2:160986890:C:T	9.19173e-08	-2.12258e-10	-1.10208	5.69924e-08	-2.12258e-10	-1.11538	3.04674e-06	-2.12258e-10	-1.09253
160987254	chr2:160987254:C:T	8.86896e-08	-2.12258e-10	-1.13783	5.63331e-08	-2.12258e-10	-1.12702	2.89673e-06	-2.12258e-10	-1.14302
160987355	chr2:160987355:CAT:C	8.47783e-08	-2.12258e-10	-1.18293	5.39307e-08	-2.12258e-10	-1.1706	2.78929e-06	-2.12258e-10	-1.18082
160987413	chr2:160987413:G:A	2.11841e-07	0.703639	-0.970775	1.40459e-07	0.796359	-1.00974	1.50234e-05	1.44972	-0.946719
160987622	chr2:160987622:G:A	2.36488e-07	-2.12258e-10	-0.157073	1.51017e-07	-2.12258e-10	-0.140907	7.6235e-06	-2.12258e-10	-0.175368
160987874	chr2:160987874:G:A	7.96645e-08	-2.12258e-10	-1.24515	5.03645e-08	-2.12258e-10	-1.23901	2.61617e-06	-2.12258e-10	-1.24489
160987887	chr2:160987887:G:A	7.68128e-08	-2.12258e-10	-1.2816	4.81522e-08	-2.12258e-10	-1.28393	2.52296e-06	-2.12258e-10	-1.28117
160987969	chr2:160987969:T:C	1.48134e-07	-2.12258e-10	-0.624852	9.52789e-08	-2.12258e-10	-0.60149	4.85196e-06	-2.12258e-10	-0.627222
160988029	chr2:160988029:G:T	2.88917e-07	0.917433	-0.874265	1.92854e-07	1.02022	-0.916583	2.03733e-05	1.65442	-0.846798
160988373	chr2:160988373:T:C	7.86416e-08	-2.12258e-10	-1.25807	4.8983e-08	-2.12258e-10	-1.26682	2.59204e-06	-2.12258e-10	-1.25416
160988882	chr2:160988882:C:T	8.82794e-08	-2.12258e-10	-1.14247	5.39266e-08	-2.12258e-10	-1.17067	2.9079e-06	-2.12258e-10	-1.13917
160988942	chr2:160988942:T:C	7.81822e-08	-1.26393	-3.10475e-10	5.36047e-08	-1.17666	-3.10475e-10	2.44027e-06	-1.3145	-3.10475e-10
160989113	chr2:160989113:G:T	2.07614e-08	-1.6361	-0.953781	1.34978e-08	-1.61833	-0.937446	7.59553e-07	-1.52745	-0.954176
160989138	chr2:160989138:AG:A	1.57462e-07	-2.12258e-10	-0.563787	1.01288e-07	-2.12258e-10	-0.540333	5.15429e-06	-2.12258e-10	-0.566773
160989329	chr2:160989329:C:T	2.27125e-08	-1.55974	-0.94031	1.4803e-08	-1.53956	-0.923907	8.42684e-07	-1.43601	-0.94176
160990261	chr2:160990261:T:C	1.35762e-07	-2.12258e-10	-0.712067	8.66737e-08	-2.12258e-10	-0.696148	4.45342e-06	-2.12258e-10	-0.712932
160990490	chr2:160990490:G:A	7.81344e-08	-2.12258e-10	-1.26454	4.93165e-08	-2.12258e-10	-1.26004	2.56475e-06	-2.12258e-10	-1.26474
160990726	chr2:160990726:G:A	5.36359e-08	-0.476861	-1.16389	3.7434e-08	-0.380573	-1.15514	2.50271e-06	-0.122663	-1.16657
160991021	chr2:160991021:T:C	1.04662e-07	-2.12258e-10	-0.972233	6.77898e-08	-2.12258e-10	-0.941886	3.4653e-06	-2.12258e-10	-0.963804
160991102	chr2:160991102:A:G	9.22947e-08	-2.12258e-10	-1.09799	5.94057e-08	-2.12258e-10	-1.07391	3.04908e-06	-2.12258e-10	-1.09176
160991131	chr2:160991131:A:G	3.62814e-06	2.5735	-3.10475e-10	1.29756e-06	2.00994	-3.10475e-10	6.73392e-05	2.00314	-3.10475e-10
160992347	chr2:160992347:T:C	8.46215e-08	-2.12258e-10	-1.18478	5.27513e-08	-2.12258e-10	-1.19271	2.79635e-06	-2.12258e-10	-1.17829
160992422	chr2:160992422:C:G	7.60931e-08	-2.12258e-10	-1.29101	4.77439e-08	-2.12258e-10	-1.29245	2.49884e-06	-2.12258e-10	-1.29078
160992571	chr2:160992571:T:C	1.92413e-08	-1.77678	-0.889129	1.35838e-08	-1.70518	-0.844236	7.31144e-07	-1.62361	-0.896138
160992698	chr2:160992698:C:T	5.06191e-07	0.563298	0.040643	3.10145e-07	0.746463	-0.16772	4.03637e-05	1.35363	0.137694
160992816	chr2:160992816:T:C	2.02626e-08	-1.74629	-0.867901	1.444e-08	-1.66644	-0.821849	7.82288e-07	-1.57701	-0.875129
160993062	chr2:160993062:C:T	7.82887e-08	-2.12258e-10	-1.26257	4.90066e-08	-2.12258e-10	-1.26634	2.58109e-06	-2.12258e-10	-1.25839
160993356	chr2:160993356:A:G	1.26832e-08	-1.79912	-1.28357	8.32503e-09	-1.76076	-1.27827	4.61498e-07	-1.69361	-1.28628
160993468	chr2:160993468:ATACTTT:A	1.88671e-07	0.0383886	-0.421359	1.20346e-07	0.07319	-0.441115	9.91325e-06	0.490153	-0.402885
160993559	chr2:160993559:G:A	7.78082e-08	-2.12258e-10	-1.26873	4.85322e-08	-2.12258e-10	-1.27607	2.53802e-06	-2.12258e-10	-1.27522
160994381	chr2:160994381:T:C	2.42178e-07	0.65212	-0.785419	1.63707e-07	0.813405	-0.873627	1.79476e-05	1.43194	-0.751084
160994965	chr2:160994965:C:T	1.99889e-08	-1.79278	-0.835018	1.40817e-08	-1.72692	-0.786502	7.53341e-07	-1.64958	-0.84026
160995130	chr2:160995130:G:T	2.61863e-07	0.135842	-0.190993	1.66982e-07	0.171878	-0.212292	1.39759e-05	0.597561	-0.166833
160995474	chr2:160995474:C:T	1.38723e-07	-2.12258e-10	-0.690492	8.94638e-08	-2.12258e-10	-0.664464	4.53367e-06	-2.12258e-10	-0.695071
160995544	chr2:160995544:T:C	1.39408e-07	-2.12258e-10	-0.68557	8.99161e-08	-2.12258e-10	-0.659421	4.55601e-06	-2.12258e-10	-0.690157
160996356	chr2:160996356:T:C	4.06976e-07	-2.12258e-10	0.385781	2.46774e-07	-2.12258e-10	0.350177	1.35151e-05	-2.12258e-10	0.397205
160996368	chr2:160996368:T:G	9.04177e-08	-2.12258e-10	-1.11853	5.80491e-08	-2.12258e-10	-1.09701	3.00535e-06	-2.12258e-10	-1.10621
160996481	chr2:160996481:T:C	2.08074e-08	-1.78897	-0.798692	1.47053e-08	-1.72189	-0.748204	7.85962e-07	-1.6434	-0.804048
160996926	chr2:160996926:T:C	2.09283e-08	-1.28475	-1.29712	1.2468e-08	-1.33872	-1.29641	7.43403e-07	-1.20701	-1.29611
160997296	chr2:160997296:C:T	1.38346e-07	-2.12258e-10	-0.693217	8.92206e-08	-2.12258e-10	-0.667186	4.52132e-06	-2.12258e-10	-0.6978
160997568	chr2:160997568:A:G	1.79534e-07	-2.12258e-10	-0.43261	1.13482e-07	-2.12258e-10	-0.42665	5.77645e-06	-2.12258e-10	-0.452814
160997758	chr2:160997758:C:T	2.00596e-08	-1.60619	-1.01808	1.28571e-08	-1.59435	-1.01005	7.25866e-07	-1.49909	-1.0279
160997795	chr2:160997795:A:G	5.07501e-07	0.362451	0.244077	3.02438e-07	0.535146	0.0184314	4.00351e-05	1.1369	0.346253
160997911	chr2:160997911:A:G	8.0375e-08	-2.12258e-10	-1.23627	5.02492e-08	-2.12258e-10	-1.2413	2.65337e-06	-2.12258e-10	-1.23077
160998232	chr2:160998232:A:G	1.91714e-08	-1.41088	-1.25867	1.16741e-08	-1.45062	-1.25031	6.88145e-07	-1.33315	-1.24721
160998481	chr2:160998481:C:T	2.52172e-07	-2.12258e-10	-0.0928616	1.73907e-07	-2.12258e-10	0.000219822	8.37764e-06	-2.12258e-10	-0.0810373
160998492	chr2:160998492:T:C	2.57721e-07	0.12882	-0.199915	1.64349e-07	0.164819	-0.221127	1.37376e-05	0.589388	-0.175852
160998779	chr2:160998779:C:G	1.37046e-08	-1.77161	-1.23363	9.09174e-09	-1.72868	-1.22225	5.03795e-07	-1.6534	-1.23879
160998996	chr2:160998996:C:T	4.23734e-08	-1.87645	-3.10475e-10	2.66219e-08	-1.87656	-3.10475e-10	1.39055e-06	-1.87691	-3.10475e-10
160999056	chr2:160999056:G:A	6.30327e-08	-0.504665	-0.974654	3.82052e-08	-0.517034	-0.998294	2.43705e-06	-0.336094	-0.97972
160999529	chr2:160999529:C:G	1.58019e-07	-2.12258e-10	-0.560258	1.04167e-07	-2.12258e-10	-0.512304	5.26024e-06	-2.12258e-10	-0.546426
160999991	chr2:160999991:G:C	2.40718e-07	0.15174	-0.291084	1.53042e-07	0.184002	-0.311585	1.28073e-05	0.611558	-0.268145
161000195	chr2:161000195:T:C	4.79302e-08	-1.38191	-0.371314	3.41708e-08	-1.30439	-0.32254	1.57098e-06	-1.40296	-0.351945
161000218	chr2:161000218:G:A	1.27018e-08	-1.82959	-1.25164	8.30774e-09	-1.79918	-1.24193	4.53166e-07	-1.74218	-1.25592
161000373	chr2:161000373:A:C	1.56458e-07	-2.12258e-10	-0.570187	1.03107e-07	-2.12258e-10	-0.522535	5.20737e-06	-2.12258e-10	-0.556529
161000480	chr2:161000480:TTTG:T	3.96544e-08	-0.859191	-1.08358	3.46071e-08	-0.522541	-1.0917	1.69561e-06	-0.612931	-1.06563
161001045	chr2:161001045:C:T	1.14005e-07	-2.12258e-10	-0.886733	7.31912e-08	-2.12258e-10	-0.865223	3.73343e-06	-2.12258e-10	-0.889277
161001527	chr2:161001527:C:T	2.42282e-07	0.6366	-0.769469	1.62693e-07	0.792671	-0.859105	1.79116e-05	1.41346	-0.734611
161001536	chr2:161001536:T:G	2.56195e-07	0.114227	-0.191262	1.63824e-07	0.152982	-0.212487	1.36788e-05	0.576312	-0.167067
161001697	chr2:161001697:TG:T	2.08556e-08	-1.77491	-0.810436	1.47945e-08	-1.70359	-0.760452	7.94405e-07	-1.62111	-0.815651
161002233	chr2:161002233:C:T	1.30698e-08	-1.82385	-1.22882	8.30827e-09	-1.80487	-1.23617	4.62077e-07	-1.75519	-1.22344
161002345	chr2:161002345:G:A	8.65875e-07	0.242738	0.898031	5.10587e-07	0.455053	0.62221	5.8144e-05	0.846721	1.0096
161002388	chr2:161002388:C:T	1.35065e-08	-1.81052	-1.20928	8.5942e-09	-1.78962	-1.21759	4.81396e-07	-1.73453	-1.20314
161002448	chr2:161002448:C:T	2.37302e-07	0.110152	-0.263791	1.51244e-07	0.145005	-0.284411	1.2596e-05	0.567136	-0.240356
161002465	chr2:161002465:C:T	1.29183e-08	-1.77871	-1.28561	8.30549e-09	-1.75261	-1.28877	4.64703e-07	-1.6893	-1.28366
161002528	chr2:161002528:C:T	1.4872e-07	-2.12258e-10	-0.620909	9.78058e-08	-2.12258e-10	-0.575315	4.94642e-06	-2.12258e-10	-0.60794
161002529	chr2:161002529:A:G	1.48905e-07	-2.12258e-10	-0.619663	9.79306e-08	-2.12258e-10	-0.574039	4.95261e-06	-2.12258e-10	-0.606689
161002710	chr2:161002710:C:G	5.79469e-08	-1.56345	-3.10475e-10	2.99304e-08	-1.75942	-3.10475e-10	1.56223e-06	-1.76049	-3.10475e-10
161002777	chr2:161002777:T:G	1.5807e-08	-1.82516	-1.03736	1.08485e-08	-1.77222	-1.00204	5.82168e-07	-1.70633	-1.04127
161002836	chr2:161002836:C:T	1.84465e-08	-1.84689	-0.861212	1.26832e-08	-1.80288	-0.815143	6.65223e-07	-1.74745	-0.866783
161002911	chr2:161002911:C:T	1.46712e-07	-2.12258e-10	-0.634497	9.46741e-08	-2.12258e-10	-0.607858	4.79187e-06	-2.12258e-10	-0.639682
161003026	chr2:161003026:A:G	7.96484e-08	-2.12258e-10	-1.24535	4.98148e-08	-2.12258e-10	-1.24999	2.62829e-06	-2.12258e-10	-1.24027
161003158	chr2:161003158:A:C	2.45569e-07	0.199263	-0.318658	1.57224e-07	0.237972	-0.338597	1.32015e-05	0.669451	-0.295721
161003209	chr2:161003209:C:A	2.72524e-07	0.804642	-0.819888	1.8535e-07	0.968628	-0.904682	2.05507e-05	1.60263	-0.786336
161003249	chr2:161003249:T:C	2.41811e-07	0.695489	-0.830304	1.64025e-07	0.855845	-0.914122	1.79414e-05	1.47762	-0.797115
161003524	chr2:161003524:A:G	7.4858e-08	-0.401819	-0.90556	4.53355e-08	-0.412469	-0.931738	2.92019e-06	-0.223876	-0.911079
161004912	chr2:161004912:A:G	2.46978e-07	0.206449	-0.320122	1.58841e-07	0.250969	-0.341363	1.34113e-05	0.682932	-0.293435
161004966	chr2:161004966:A:G	1.71063e-07	-2.12258e-10	-0.48094	1.13139e-07	-2.12258e-10	-0.429681	5.74116e-06	-2.12258e-10	-0.458943
161005002	chr2:161005002:G:A	1.93912e-07	0.53909	-0.894656	1.31415e-07	0.692299	-0.972234	1.39952e-05	1.29631	-0.864196
161005224	chr2:161005224:G:A	2.30456e-07	0.10481	-0.28772	1.47901e-07	0.14718	-0.308938	1.23675e-05	0.568987	-0.260515
161005720	chr2:161005720:G:A	2.36954e-07	0.169479	-0.324587	1.51909e-07	0.210384	-0.3454	1.27552e-05	0.63721	-0.297878
161005945	chr2:161005945:T:C	7.55993e-08	-0.358782	-0.938743	4.60328e-08	-0.365492	-0.963452	2.9678e-06	-0.175025	-0.943758
161006541	chr2:161006541:A:G	1.16627e-07	-1.87969	1.0157	6.66961e-08	-1.87959	0.921441	3.88378e-06	-1.87479	1.02499
161006655	chr2:161006655:A:C	7.7197e-08	-2.12258e-10	-1.27661	4.86231e-08	-2.12258e-10	-1.2742	2.52621e-06	-2.12258e-10	-1.27988
161007486	chr2:161007486:C:T	2.77113e-07	0.294107	-0.292655	1.74809e-07	0.318876	-0.313482	1.5095e-05	0.7757	-0.267942
161007700	chr2:161007700:A:G	7.60819e-08	-2.12258e-10	-1.29116	4.77433e-08	-2.12258e-10	-1.29246	2.50268e-06	-2.12258e-10	-1.28924
161008220	chr2:161008220:T:C	8.26021e-08	-2.12258e-10	-1.20894	5.37264e-08	-2.12258e-10	-1.17439	2.73742e-06	-2.12258e-10	-1.19959
161008511	chr2:161008511:G:A	1.66697e-08	-1.78016	-1.02922	1.15289e-08	-1.71886	-0.994583	6.25918e-07	-1.64088	-1.03426
161009221	chr2:161009221:A:G	6.25666e-07	0.63193	0.183915	5.18695e-07	1.10615	-0.0131305	6.03825e-05	1.5989	0.295191
161009390	chr2:161009390:C:T	1.69719e-07	0.565916	-1.05474	5.47801e-08	-0.10082	-1.05415	6.68991e-06	0.758296	-1.0643
161009750	chr2:161009750:TTGA:T	1.16486e-07	-2.12258e-10	-0.865204	7.57499e-08	-2.12258e-10	-0.830861	3.88273e-06	-2.12258e-10	-0.850066
161009981	chr2:161009981:T:G	9.3403e-08	-1.08605	-3.10475e-10	6.58354e-08	-0.97114	-3.10475e-10	2.90658e-06	-1.13963	-3.10475e-10
161009993	chr2:161009993:G:A	2.27504e-07	0.93902	-1.13482	7.40614e-08	0.273573	-1.12698	1.05773e-05	1.28767	-1.13556
161010216	chr2:161010216:G:A	2.41444e-06	3.35692	-1.19067	7.17695e-07	2.62644	-1.20869	0.00010816	3.6776	-1.20059
161010368	chr2:161010368:G:A	1.52605e-06	2.86158	-1.15412	6.17481e-07	2.42461	-1.15726	8.96682e-05	3.45817	-1.16866
161010370	chr2:161010370:C:T	8.07871e-08	-0.196919	-1.03424	2.70338e-08	-0.818369	-1.04284	3.60479e-06	0.121772	-1.04611
161010427	chr2:161010427:C:T	2.18459e-07	-2.12258e-10	-0.236373	1.42255e-07	-2.12258e-10	-0.200677	7.22536e-06	-2.12258e-10	-0.229006
161010445	chr2:161010445:C:T	7.5496e-08	-0.0993961	-1.1995	2.51883e-08	-0.729685	-1.20223	3.45614e-06	0.241102	-1.20755
161010526	chr2:161010526:G:A	2.51964e-06	3.35491	-1.14601	7.5427e-07	2.63848	-1.17102	0.000112318	3.67821	-1.16348
161010693	chr2:161010693:G:A	1.56426e-07	-0.633708	0.0633175	7.93551e-08	-0.77097	-0.0133949	3.63783e-06	-0.9677	0.0524846
161010848	chr2:161010848:T:C	1.99699e-07	-2.12258e-10	-0.326161	1.25777e-07	-2.12258e-10	-0.323784	6.37781e-06	-2.12258e-10	-0.353779
161011009	chr2:161011009:G:A	7.92664e-08	-2.12258e-10	-1.25016	4.9281e-08	-2.12258e-10	-1.26076	2.56458e-06	-2.12258e-10	-1.26481
161011416	chr2:161011416:G:A	7.74375e-08	-2.12258e-10	-1.2735	4.8303e-08	-2.12258e-10	-1.28081	2.53725e-06	-2.12258e-10	-1.27552
161011488	chr2:161011488:A:G	7.63065e-08	-2.12258e-10	-1.28821	4.83473e-08	-2.12258e-10	-1.27989	2.50144e-06	-2.12258e-10	-1.28974
```
