## Supplementary material for "Characterization of shared and ancestry-specific signals driving complex traits using multi-ancestry fine-mapping": s1.afreq

```
#CHROM	ID	REF	ALT	ALT_FREQS	OBS_CT
2	rs34722451	A	T	0.798211	1006
2	rs60275260	T	A	0.897614	1006
2	rs13029783	A	T	0.798211	1006
2	rs148077628	A	G	0.0119284	1006
2	rs56384808	G	T	0.0994036	1006
2	rs12463509	C	T	0.0994036	1006
2	rs13001599	A	G	0.0248509	1006
2	rs13028108	T	A	0.897614	1006
2	rs79320005	G	A	0.0218688	1006
2	rs3849348	C	T	0.798211	1006
2	rs3849349	A	C	0.798211	1006
2	rs3849350	G	A	0.897614	1006
2	rs3849351	A	G	0.795229	1006
2	rs2358145	G	A	0.897614	1006
2	rs6711192	G	C	0.798211	1006
2	rs6726406	T	C	0.897614	1006
2	rs6715397	C	A	0.897614	1006
2	rs62187563	G	A	0.0984095	1006
2	rs3914096	A	G	0.897614	1006
2	rs12620974	T	C	0.902584	1006
2	rs13035499	A	T	0.0576541	1006
2	rs62187565	T	C	0.0994036	1006
2	rs145260432	G	A	0.0248509	1006
2	rs17243975	A	G	0.0636183	1006
2	rs139591616	C	T	0.026839	1006
2	rs62187567	G	A	0.0994036	1006
2	rs13026747	G	T	0.819085	1006
2	rs13032282	G	C	0.918489	1006
2	rs7588198	G	T	0.819085	1006
2	rs10202267	T	A	0.819085	1006
2	rs10190057	G	T	0.918489	1006
2	rs7592112	C	G	0.819085	1006
2	rs7595197	G	T	0.819085	1006
2	rs114722420	A	G	0.0178926	1006
2	rs6746745	G	T	0.918489	1006
2	rs60824222	A	C	0.0994036	1006
2	rs34006307	C	T	0.100398	1006
2	rs2358146	T	C	0.919483	1006
2	rs2358147	T	G	0.919483	1006
2	rs116270371	C	T	0.0258449	1006
2	rs148468804	C	T	0.0994036	1006
2	rs2358148	G	A	0.918489	1006
2	rs141073547	G	A	0.00894632	1006
2	rs150094097	C	G	0.0337972	1006
2	rs3849352	T	A	0.918489	1006
2	rs62187569	A	G	0.0994036	1006
2	rs62187570	C	G	0.0994036	1006
2	rs3849353	G	C	0.819085	1006
2	rs62187571	A	G	0.0994036	1006
2	rs77467165	G	T	0.0248509	1006
2	rs3914093	A	G	0.923459	1006
2	rs62187572	A	T	0.0208748	1006
2	rs76099699	C	T	0.027833	1006
2	rs2358149	G	A	0.918489	1006
2	rs74342949	A	C	0.027833	1006
2	rs116673969	G	T	0.0139165	1006
2	rs4664427	C	T	0.819085	1006
2	rs62187573	G	A	0.0984095	1006
2	rs6432688	C	G	0.819085	1006
2	rs117804150	G	A	0.0576541	1006
2	rs6432689	C	T	0.926441	1006
2	rs3849354	C	T	0.919483	1006
2	rs2358152	G	T	0.919483	1006
2	rs72866989	G	A	0.0228628	1006
2	rs62187574	T	C	0.0994036	1006
2	rs7589304	A	G	0.82008	1006
2	rs77198442	A	G	0.82008	1006
2	rs57365346	G	A	0.0188867	1006
2	rs62187576	G	T	0.0576541	1006
2	rs12467662	G	A	0.0994036	1006
2	rs77465985	G	T	0.0119284	1006
2	rs77136429	A	G	0.0218688	1006
2	rs3849355	G	A	0.82008	1006
2	rs13399736	C	A	0.202783	1006
2	rs4664046	G	A	0.0586481	1006
2	rs7558189	A	G	0.919483	1006
2	rs55650699	T	C	0.0994036	1006
2	rs35903683	A	C	0.0298211	1006
2	rs11688932	T	C	0.919483	1006
2	rs3849356	C	T	0.919483	1006
2	rs10200009	T	G	0.919483	1006
2	rs114664466	G	C	0.0447316	1006
2	rs3902687	T	C	0.919483	1006
2	rs3902688	A	T	0.919483	1006
2	rs3902689	G	A	0.919483	1006
2	rs149367449	T	A	0.0308151	1006
2	rs142620316	G	A	0.0994036	1006
2	rs62187597	A	T	0.0994036	1006
2	rs7572645	A	G	0.82008	1006
2	rs4001652	C	A	0.919483	1006
2	rs4001653	G	A	0.919483	1006
2	rs4001644	A	C	0.82008	1006
2	rs114990399	A	G	0.0139165	1006
2	rs77324008	A	G	0.0248509	1006
2	rs7564390	A	G	0.919483	1006
2	rs10187624	T	C	0.919483	1006
2	rs143250572	C	T	0.0725646	1006
2	rs78859970	A	G	0.0168986	1006
2	rs7574669	A	G	0.919483	1006
2	rs56145818	G	A	0.0994036	1006
2	rs10182681	G	A	0.919483	1006
2	rs10206065	A	G	0.919483	1006
2	rs11689708	T	G	0.0129225	1006
2	rs7560349	G	A	0.919483	1006
2	rs3911925	A	G	0.4334	1006
2	rs114943271	G	A	0.0149105	1006
2	rs4107578	G	A	0.919483	1006
2	rs60495163	C	T	0.0994036	1006
2	rs188585134	T	C	0.00994036	1006
2	rs13410944	C	T	0.260437	1006
2	rs10191709	G	A	0.919483	1006
2	rs115727981	G	A	0.00894632	1006
2	rs56100249	T	C	0.0994036	1006
2	rs116425635	C	T	0.0198807	1006
2	rs138483479	T	C	0.0208748	1006
2	rs55893794	G	A	0.0994036	1006
2	rs57464189	G	A	0.0994036	1006
2	rs116735440	A	G	0.0387674	1006
2	rs55999219	G	A	0.0994036	1006
2	rs114491590	G	T	0.0149105	1006
2	rs1510088	G	A	0.919483	1006
2	rs1510089	T	A	0.919483	1006
2	rs62187603	G	A	0.0994036	1006
2	rs140475751	T	C	0.0506958	1006
2	rs62187604	A	G	0.0994036	1006
2	rs11884269	G	A	0.919483	1006
2	rs111618755	G	A	0.919483	1006
2	rs2020027	G	A	0.0994036	1006
2	rs55840249	C	A	0.0994036	1006
2	rs12470830	C	T	0.0994036	1006
2	rs1913666	C	T	0.919483	1006
2	rs1588395	A	G	0.919483	1006
2	rs62187608	T	G	0.0994036	1006
2	rs62187609	C	T	0.0994036	1006
2	rs62187610	T	A	0.397614	1006
2	rs62187611	A	G	0.0994036	1006
2	rs62187612	A	G	0.0994036	1006
2	rs13017694	G	T	0.422465	1006
2	rs12473497	T	C	0.0994036	1006
2	rs12469302	G	T	0.0994036	1006
2	rs62187613	T	C	0.0994036	1006
2	rs72870244	G	A	0.0139165	1006
2	rs72870248	G	A	0.0984095	1006
2	rs62187614	C	G	0.0984095	1006
2	rs1515182	A	G	0.0984095	1006
2	rs12465645	A	G	0.0984095	1006
2	rs79002211	G	A	0.0208748	1006
2	rs12465734	A	G	0.0984095	1006
2	rs10198573	G	T	0.927435	1006
2	rs56153413	G	T	0.0984095	1006
2	rs55782047	A	C	0.0984095	1006
2	rs12692637	T	G	0.917495	1006
2	rs12692638	C	T	0.819085	1006
2	rs115807548	T	C	0.0168986	1006
2	rs141949063	G	A	0.0159046	1006
2	rs971027	T	A	0.819085	1006
2	rs6713999	T	C	0.917495	1006
2	rs971028	T	C	0.917495	1006
2	rs62187646	T	C	0.0984095	1006
2	rs62187647	C	T	0.0984095	1006
2	rs2202888	C	T	0.917495	1006
2	rs145549865	A	G	0.0994036	1006
2	rs138838307	T	C	0.0298211	1006
2	rs12464282	C	T	0.0994036	1006
2	rs2175142	T	C	0.0994036	1006
2	rs991605	T	C	0.917495	1006
2	rs1027906	T	A	0.917495	1006
2	rs55821334	A	G	0.0994036	1006
2	rs146737928	G	C	0.0139165	1006
2	rs56407015	G	A	0.0994036	1006
2	rs7599570	A	G	0.917495	1006
2	rs2389550	G	A	0.414513	1006
2	rs74327418	T	G	0.00795229	1006
2	rs1397088	C	A	0.917495	1006
2	rs1397089	G	A	0.917495	1006
2	rs2389549	T	C	0.0994036	1006
2	rs72871796	A	G	0.0159046	1006
2	rs7340274	G	C	0.919483	1006
2	rs142030517	A	T	0.00994036	1006
2	rs56094729	C	T	0.0994036	1006
2	rs2389548	G	C	0.818091	1006
2	rs1605869	T	A	0.917495	1006
2	rs62187652	C	G	0.0984095	1006
2	rs979375	T	G	0.740557	1006
2	rs62187653	T	C	0.0994036	1006
2	rs72873603	C	T	0.0994036	1006
2	rs62187654	C	T	0.0914513	1006
2	rs72873607	G	A	0.0994036	1006
2	rs1510087	A	G	0.925447	1006
2	rs1828329	G	A	0.917495	1006
2	rs72873614	A	G	0.0168986	1006
2	rs1397087	G	A	0.916501	1006
2	rs1567420	T	C	0.0994036	1006
2	rs1567421	G	T	0.0994036	1006
2	rs74443206	G	A	0.0695825	1006
2	rs116251683	G	A	0.0119284	1006
2	rs16845945	C	T	0.0994036	1006
2	rs72873624	G	A	0.0994036	1006
2	rs17225644	G	T	0.0337972	1006
2	rs12473088	A	G	0.0994036	1006
2	rs146640623	T	C	0.0139165	1006
2	rs147183356	C	T	0.0119284	1006
2	rs62187655	C	G	0.0994036	1006
2	rs62187656	A	G	0.0994036	1006
2	rs62187657	G	A	0.0994036	1006
2	rs62187658	A	C	0.0994036	1006
2	rs72873628	T	C	0.0168986	1006
2	rs1510094	A	G	0.810139	1006
2	rs7557876	A	G	0.810139	1006
2	rs72873632	T	C	0.0159046	1006
2	rs56371522	G	A	0.0994036	1006
2	rs62188960	A	C	0.0994036	1006
2	rs4664432	G	A	0.909543	1006
2	rs12470590	A	G	0.0994036	1006
2	rs115562071	C	T	0.0994036	1006
2	rs1605868	A	T	0.909543	1006
2	rs185565058	C	T	0.0129225	1006
2	rs79299044	T	A	0.207753	1006
2	rs2892770	T	C	0.810139	1006
2	rs72873645	G	A	0.0994036	1006
2	rs62188961	A	G	0.0994036	1006
2	rs55925603	G	A	0.0994036	1006
2	rs56260047	G	T	0.0994036	1006
2	rs62188966	C	T	0.0626243	1006
2	rs56405014	C	T	0.0994036	1006
2	rs3849340	A	T	0.909543	1006
2	rs2874856	C	G	0.909543	1006
2	rs3843852	C	T	0.909543	1006
2	rs114292148	G	A	0.0109344	1006
2	rs3843853	T	A	0.810139	1006
2	rs16845960	A	G	0.0994036	1006
2	rs3842970	A	T	0.909543	1006
2	rs6744289	G	T	0.909543	1006
2	rs6759390	T	G	0.909543	1006
2	rs10497218	G	C	0.909543	1006
2	rs6432694	T	A	0.909543	1006
2	rs1510084	C	T	0.810139	1006
2	rs6432695	A	G	0.909543	1006
2	rs77155259	G	A	0.0477137	1006
2	rs10930027	C	T	0.909543	1006
2	rs10803781	A	G	0.909543	1006
2	rs6432696	G	A	0.909543	1006
2	rs111240024	G	A	0.0218688	1006
2	rs4664047	C	G	0.810139	1006
2	rs9646768	G	T	0.055666	1006
2	rs10191294	G	T	0.909543	1006
2	rs6432697	A	G	0.909543	1006
2	rs6432698	C	T	0.909543	1006
2	rs76670807	G	C	0.0129225	1006
2	rs75397490	C	G	0.0159046	1006
2	rs144143397	G	A	0.0129225	1006
2	rs1876816	C	T	0.909543	1006
2	rs1876815	T	C	0.916501	1006
2	rs79227269	G	A	0.0208748	1006
2	rs1876814	G	A	0.811133	1006
2	rs6432699	C	A	0.810139	1006
2	rs6747334	A	G	0.810139	1006
2	rs6734286	T	C	0.909543	1006
2	rs6758760	C	T	0.810139	1006
2	rs6759082	C	A	0.909543	1006
2	rs12623977	A	G	0.909543	1006
2	rs2389428	C	T	0.909543	1006
2	rs1588396	T	G	0.909543	1006
2	rs4408743	G	A	0.909543	1006
2	rs4580395	C	T	0.810139	1006
2	rs1818547	T	C	0.909543	1006
2	rs150538732	G	C	0.00695825	1006
2	rs10930028	C	T	0.909543	1006
2	rs62188983	G	C	0.0994036	1006
2	rs62188984	G	A	0.0994036	1006
2	rs2063804	A	C	0.909543	1006
2	rs2063803	A	G	0.909543	1006
2	rs35678280	G	C	0.0337972	1006
2	rs6750756	A	T	0.810139	1006
2	rs56039028	G	A	0.0994036	1006
2	rs6750881	A	G	0.909543	1006
2	rs62188986	T	C	0.909543	1006
2	rs146254543	G	A	0.0258449	1006
2	rs10930029	G	A	0.909543	1006
2	rs142590370	A	G	0.0139165	1006
2	rs2389424	C	A	0.909543	1006
2	rs1515183	G	T	0.810139	1006
2	rs75833670	C	T	0.0129225	1006
2	rs1996233	T	C	0.909543	1006
2	rs1399648	C	T	0.909543	1006
2	rs16845997	C	A	0.0994036	1006
2	rs77954090	T	C	0.0129225	1006
2	rs4664433	G	A	0.909543	1006
2	rs3843854	A	G	0.909543	1006
2	rs3860428	T	C	0.909543	1006
2	rs3843855	C	T	0.909543	1006
2	rs10930030	T	C	0.909543	1006
2	rs13015678	T	A	0.0178926	1006
2	rs55638078	T	C	0.0994036	1006
2	rs146213217	A	T	0.0129225	1006
2	rs62188987	T	A	0.0994036	1006
2	rs12692640	G	A	0.810139	1006
2	rs12467042	G	A	0.0994036	1006
2	rs2222022	G	A	0.909543	1006
2	rs1473956	T	C	0.917495	1006
2	rs1828924	T	C	0.917495	1006
2	rs62188988	T	C	0.0984095	1006
2	rs2389425	A	G	0.917495	1006
2	rs1158463	A	G	0.917495	1006
2	rs72875528	C	T	0.0984095	1006
2	rs7603929	C	T	0.917495	1006
2	rs12474470	T	C	0.0984095	1006
2	rs9287815	A	T	0.917495	1006
2	rs56274002	A	T	0.0984095	1006
2	rs12692641	A	G	0.917495	1006
2	rs16846026	T	C	0.0984095	1006
2	rs74953308	C	T	0.027833	1006
2	rs9677118	T	A	0.917495	1006
2	rs62188990	G	A	0.0984095	1006
2	rs2138176	G	A	0.917495	1006
2	rs6746798	C	T	0.917495	1006
2	rs4404284	T	C	0.917495	1006
2	rs4521055	C	T	0.917495	1006
2	rs12467279	A	G	0.0984095	1006
2	rs114198913	A	G	0.0149105	1006
2	rs138284995	T	C	0.0984095	1006
2	rs35100979	A	G	0.0198807	1006
2	rs1567982	T	C	0.917495	1006
2	rs62189003	T	A	0.0984095	1006
2	rs1567981	A	G	0.82008	1006
2	rs1040135	T	C	0.206759	1006
2	rs62189004	T	C	0.0298211	1006
2	rs1399651	A	G	0.917495	1006
2	rs1399650	G	A	0.82008	1006
2	rs147133814	T	A	0.0149105	1006
2	rs11682136	A	T	0.917495	1006
2	rs13392446	T	A	0.917495	1006
2	rs190548876	C	T	0.00994036	1006
2	rs10169187	G	C	0.917495	1006
2	rs10171562	C	T	0.917495	1006
2	rs1515186	G	A	0.832008	1006
2	rs4309587	C	T	0.055666	1006
2	rs7578900	G	C	0.929423	1006
2	rs4664436	T	C	0.929423	1006
2	rs13000436	T	G	0.0298211	1006
2	rs1515185	T	C	0.832008	1006
2	rs13417851	T	G	0.0974155	1006
2	rs55841284	A	G	0.0974155	1006
2	rs56315911	G	T	0.0974155	1006
2	rs1515184	A	G	0.0974155	1006
2	rs16846047	T	C	0.0974155	1006
2	rs62189005	T	C	0.0974155	1006
2	rs13014399	C	G	0.832008	1006
2	rs16846050	G	A	0.0974155	1006
2	rs34513749	T	C	0.028827	1006
2	rs1849881	G	T	0.929423	1006
2	rs17727965	C	T	0.0357853	1006
2	rs16846053	T	G	0.0984095	1006
2	rs12476631	T	C	0.0974155	1006
2	rs17728078	A	G	0.413519	1006
2	rs16846064	G	C	0.0974155	1006
2	rs6752007	C	T	0.832008	1006
2	rs12474713	C	A	0.0974155	1006
2	rs7568920	A	G	0.930417	1006
2	rs6704789	T	A	0.833002	1006
2	rs62189006	A	G	0.0974155	1006
2	rs2389426	G	A	0.0974155	1006
2	rs10197108	G	A	0.833002	1006
2	rs62189007	G	A	0.0974155	1006
2	rs62189008	C	T	0.0974155	1006
2	rs7602938	C	T	0.930417	1006
2	rs72875596	A	G	0.0974155	1006
2	rs72875598	A	G	0.0974155	1006
2	rs62189009	T	A	0.0974155	1006
2	rs11543499	T	C	0.930417	1006
2	rs77558547	C	T	0.0974155	1006
2	rs2389551	A	G	0.930417	1006
2	rs116280146	T	C	0.0168986	1006
2	rs12479001	G	T	0.0974155	1006
2	rs7591103	A	G	0.833002	1006
2	rs66761688	T	C	0.0974155	1006
2	rs72877304	C	T	0.0149105	1006
2	rs3911105	T	C	0.930417	1006
2	rs3903713	C	A	0.833002	1006
2	rs2322649	G	A	0.833002	1006
2	rs3849341	T	C	0.833002	1006
2	rs142882090	G	A	0.0149105	1006
2	rs116027826	G	A	0.0387674	1006
2	rs144742386	G	A	0.0159046	1006
2	rs4664048	A	T	0.833002	1006
2	rs62189012	G	A	0.101392	1006
2	rs62189013	G	A	0.101392	1006
2	rs62189014	C	G	0.0308151	1006
2	rs62189015	T	C	0.112326	1006
2	rs75110208	C	T	0.0487078	1006
2	rs74437022	A	G	0.0735586	1006
2	rs16846073	C	G	0.111332	1006
2	rs72877309	A	G	0.104374	1006
2	rs185797371	G	A	0.0109344	1006
2	rs57887363	C	T	0.104374	1006
2	rs11901817	A	G	0.16998	1006
2	rs115856958	G	C	0.0109344	1006
2	rs62189017	A	G	0.104374	1006
2	rs34306396	G	A	0.198807	1006
2	rs2892769	A	G	0.446322	1006
2	rs11903617	A	G	0.0308151	1006
2	rs7584481	T	C	0.0646123	1006
2	rs72877317	C	T	0.0178926	1006
2	rs11891026	A	G	0.168986	1006
2	rs1006427	T	C	0.104374	1006
2	rs1006428	A	C	0.104374	1006
2	rs1551052	T	G	0.168986	1006
2	rs7578065	C	T	0.0576541	1006
2	rs2122284	A	T	0.104374	1006
2	rs11903493	G	A	0.0298211	1006
2	rs1551053	T	G	0.0208748	1006
2	rs1023835	A	G	0.104374	1006
2	rs185307411	G	A	0.0129225	1006
2	rs1449629	A	G	0.168986	1006
2	rs58622044	A	G	0.104374	1006
2	rs13392556	C	T	0.39165	1006
2	rs56965753	A	G	0.104374	1006
2	rs13014908	G	A	0.0636183	1006
2	rs56009150	T	C	0.104374	1006
2	rs2892768	C	T	0.104374	1006
2	rs62189041	T	C	0.104374	1006
2	rs6714082	T	A	0.167992	1006
2	rs7561567	A	G	0.395626	1006
2	rs62189042	G	T	0.104374	1006
2	rs12467613	G	T	0.104374	1006
2	rs12467625	C	A	0.104374	1006
2	rs71424715	G	T	0.0258449	1006
2	rs6755071	C	T	0.167992	1006
2	rs11893602	G	A	0.05666	1006
2	rs973940	A	G	0.167992	1006
2	rs72877343	A	C	0.104374	1006
2	rs971284	C	T	0.185885	1006
2	rs62189043	A	T	0.104374	1006
2	rs55666706	T	C	0.104374	1006
2	rs16846085	G	A	0.0487078	1006
2	rs12470743	G	A	0.105368	1006
2	rs112617101	G	A	0.0228628	1006
2	rs62189045	G	C	0.104374	1006
2	rs62189046	C	G	0.104374	1006
2	rs7573979	T	C	0.0636183	1006
2	rs62189047	T	A	0.104374	1006
2	rs62189048	G	C	0.104374	1006
2	rs77512782	G	A	0.187873	1006
2	rs138380068	A	G	0.0129225	1006
2	rs56026147	T	C	0.104374	1006
2	rs7581747	T	C	0.167992	1006
2	rs139951946	A	G	0.0119284	1006
2	rs145339136	C	A	0.0258449	1006
2	rs35304298	G	T	0.104374	1006
2	rs75641726	G	A	0.026839	1006
2	rs7609393	A	C	0.0636183	1006
2	rs7583212	G	A	0.05666	1006
2	rs1449641	T	C	0.104374	1006
2	rs149817404	G	A	0.0109344	1006
2	rs114656665	C	T	0.0258449	1006
2	rs7597134	A	G	0.395626	1006
2	rs13022437	G	A	0.167992	1006
2	rs62189051	G	A	0.104374	1006
2	rs62189052	C	G	0.104374	1006
2	rs62189053	G	A	0.104374	1006
2	rs62189054	C	G	0.104374	1006
2	rs150875074	T	C	0.0139165	1006
2	rs62189055	C	A	0.104374	1006
2	rs961421	G	C	0.104374	1006
2	rs1449640	C	T	0.0248509	1006
2	rs13006199	A	G	0.167992	1006
2	rs41267437	G	A	0.104374	1006
2	rs72877356	A	G	0.164016	1006
2	rs12997445	T	C	0.0705765	1006
2	rs10193728	T	C	0.162028	1006
2	rs985957	T	G	0.0675944	1006
2	rs4263123	A	G	0.0675944	1006
2	rs6713937	T	C	0.763419	1006
2	rs17784966	T	G	0.0318091	1006
2	rs113613752	A	C	0.027833	1006
2	rs62189057	A	G	0.0934394	1006
2	rs13413741	A	G	0.178926	1006
2	rs56374905	G	C	0.0934394	1006
2	rs112635412	C	T	0.027833	1006
2	rs62189059	T	C	0.0934394	1006
2	rs16846107	G	T	0.161034	1006
2	rs77521637	C	T	0.0318091	1006
2	rs72877362	G	A	0.0208748	1006
2	rs78102257	C	A	0.202783	1006
2	rs13420505	A	T	0.161034	1006
2	rs62190660	G	T	0.0934394	1006
2	rs13399126	C	T	0.161034	1006
2	rs1449636	T	C	0.0606362	1006
2	rs10469686	T	C	0.161034	1006
2	rs12692642	T	C	0.463221	1006
2	rs74358500	G	T	0.0308151	1006
2	rs140383285	A	C	0.0109344	1006
2	rs75661971	A	G	0.027833	1006
2	rs11896941	G	A	0.0675944	1006
2	rs62190661	A	G	0.0934394	1006
2	rs111481408	G	A	0.0119284	1006
2	rs2389533	C	A	0.161034	1006
2	rs12053256	G	A	0.0934394	1006
2	rs11898650	T	A	0.0675944	1006
2	rs2892792	A	G	0.719682	1006
2	rs62190662	T	C	0.0934394	1006
2	rs62190663	T	G	0.0934394	1006
2	rs62190664	G	T	0.0934394	1006
2	rs62190665	C	A	0.0934394	1006
2	rs113438125	C	T	0.0308151	1006
2	rs62190666	C	T	0.0934394	1006
2	rs62190667	G	A	0.0934394	1006
2	rs78209294	A	T	0.394632	1006
2	rs13016526	C	T	0.0675944	1006
2	rs76534272	G	C	0.00994036	1006
2	rs190862361	T	G	0.0139165	1006
2	rs112702753	G	A	0.0119284	1006
2	rs75245513	A	G	0.0308151	1006
2	rs188532218	A	C	0.0119284	1006
2	rs11903790	C	T	0.0298211	1006
2	rs62190668	A	G	0.0934394	1006
2	rs80243756	T	G	0.00894632	1006
2	rs62190669	C	T	0.0934394	1006
2	rs11891120	A	T	0.161034	1006
2	rs62190670	A	G	0.0934394	1006
2	rs62190671	A	G	0.100398	1006
2	rs1551051	T	A	0.719682	1006
2	rs7577037	T	A	0.0606362	1006
2	rs72877379	C	T	0.0934394	1006
2	rs72877381	A	T	0.0934394	1006
2	rs62190672	A	T	0.0934394	1006
2	rs62190673	T	C	0.0934394	1006
2	rs1979112	A	C	0.161034	1006
2	rs7604275	A	G	0.0606362	1006
2	rs192373707	C	A	0.0139165	1006
2	rs77882688	C	A	0.0705765	1006
2	rs11885877	G	A	0.0298211	1006
2	rs113289945	A	G	0.0934394	1006
2	rs74715808	C	T	0.027833	1006
2	rs1449634	G	C	0.72167	1006
2	rs115744858	A	G	0.0318091	1006
2	rs75926333	G	A	0.0944334	1006
2	rs62190674	C	T	0.0934394	1006
2	rs34935338	T	G	0.161034	1006
2	rs115691546	G	A	0.0208748	1006
2	rs62187680	A	G	0.0934394	1006
2	rs79018192	G	C	0.0606362	1006
2	rs62187681	G	T	0.0934394	1006
2	rs12989249	A	G	0.0606362	1006
2	rs1710512	A	G	0.0675944	1006
2	rs55647762	G	T	0.0934394	1006
2	rs56018438	A	T	0.0934394	1006
2	rs148528566	A	G	0.00894632	1006
2	rs3902192	T	C	0.0606362	1006
2	rs3849342	A	G	0.0934394	1006
2	rs3849343	C	A	0.0934394	1006
2	rs3849344	C	T	0.0934394	1006
2	rs13416456	C	A	0.394632	1006
2	rs62187684	A	G	0.0934394	1006
2	rs11898165	G	A	0.0298211	1006
2	rs4603779	T	C	0.0934394	1006
2	rs3849345	C	T	0.0944334	1006
2	rs59829975	T	G	0.0934394	1006
2	rs60050769	G	T	0.0934394	1006
2	rs78158618	C	A	0.0308151	1006
2	rs12988751	G	A	0.0298211	1006
2	rs7594116	C	T	0.0606362	1006
2	rs56154342	G	A	0.0934394	1006
2	rs61692975	C	T	0.0934394	1006
2	rs62187688	C	A	0.0914513	1006
2	rs62187695	G	T	0.0934394	1006
2	rs1449637	T	A	0.161034	1006
2	rs62187696	T	C	0.0934394	1006
2	rs62187697	A	G	0.0934394	1006
2	rs72877400	T	A	0.0934394	1006
2	rs62187698	G	A	0.0934394	1006
2	rs62187699	T	C	0.0934394	1006
2	rs62187700	C	T	0.0934394	1006
2	rs13031103	G	C	0.0298211	1006
2	rs193048866	A	G	0.0129225	1006
2	rs72879207	A	G	0.0934394	1006
2	rs72879209	A	G	0.0934394	1006
2	rs13386213	C	G	0.393638	1006
2	rs9636282	T	A	0.0934394	1006
2	rs9636283	T	C	0.0934394	1006
2	rs9636284	C	T	0.0934394	1006
2	rs111486619	C	T	0.0228628	1006
2	rs9636285	A	G	0.0934394	1006
2	rs72879215	T	C	0.0934394	1006
2	rs62187702	G	A	0.0924453	1006
2	rs1227926	C	G	0.161034	1006
2	rs71424719	C	T	0.0685885	1006
2	rs13036052	G	T	0.0238569	1006
2	rs7589581	A	G	0.0308151	1006
2	rs1667597	A	G	0.190855	1006
2	rs62187703	G	A	0.0914513	1006
2	rs62187704	C	T	0.0914513	1006
2	rs34095253	C	T	0.547714	1006
2	rs72879226	T	A	0.0924453	1006
2	rs72879227	C	T	0.0914513	1006
2	rs55969921	G	A	0.0914513	1006
2	rs56299944	T	A	0.0914513	1006
2	rs10200835	A	C	0.0914513	1006
2	rs72879231	C	T	0.0914513	1006
2	rs72879233	G	A	0.0914513	1006
2	rs2084545	A	G	0.0914513	1006
2	rs1234510	C	T	0.653082	1006
2	rs2100213	A	G	0.0914513	1006
2	rs56223065	C	T	0.0914513	1006
2	rs56264166	G	T	0.0914513	1006
2	rs56027511	C	T	0.0914513	1006
2	rs56091742	G	A	0.0914513	1006
2	rs10207837	A	T	0.55169	1006
2	rs62187711	T	G	0.0914513	1006
2	rs72879248	C	G	0.0914513	1006
2	rs72879250	A	G	0.0914513	1006
2	rs1227922	T	C	0.0914513	1006
2	rs149235385	C	T	0.0218688	1006
2	rs62187712	A	G	0.0914513	1006
2	rs62187713	T	C	0.0914513	1006
2	rs1227921	C	G	0.649105	1006
2	rs2892796	G	A	0.0914513	1006
2	rs62187736	C	G	0.0914513	1006
2	rs55970269	T	C	0.0914513	1006
2	rs55658092	A	C	0.0914513	1006
2	rs55764479	T	A	0.0914513	1006
2	rs116082270	G	A	0.0119284	1006
2	rs72879263	G	T	0.0914513	1006
2	rs75465194	G	A	0.0785288	1006
2	rs62187739	C	T	0.0914513	1006
2	rs1227920	A	C	0.667992	1006
2	rs1227919	C	T	0.659046	1006
2	rs2084544	G	A	0.0815109	1006
2	rs2084543	C	T	0.082505	1006
2	rs961324	A	G	0.67992	1006
2	rs62187740	C	A	0.082505	1006
2	rs62187741	T	A	0.082505	1006
2	rs72879275	G	A	0.082505	1006
2	rs1449632	A	G	0.681909	1006
2	rs1449631	T	C	0.5666	1006
2	rs1449630	A	G	0.5666	1006
2	rs1996265	A	G	0.082505	1006
2	rs62187742	T	G	0.082505	1006
2	rs1227925	A	G	0.680915	1006
2	rs56190932	T	G	0.082505	1006
2	rs56142719	T	C	0.082505	1006
2	rs72879281	T	C	0.082505	1006
2	rs116086616	C	T	0.0308151	1006
2	rs78438058	G	A	0.0168986	1006
2	rs72879284	T	G	0.082505	1006
2	rs62187745	G	A	0.082505	1006
2	rs4455163	T	A	0.082505	1006
2	rs2090270	C	A	0.082505	1006
2	rs1227923	A	C	0.678926	1006
2	rs150347241	A	G	0.00894632	1006
2	rs115093702	A	G	0.082505	1006
2	rs1584532	A	G	0.678926	1006
2	rs1710510	G	T	0.0318091	1006
2	rs115797153	A	C	0.0407555	1006
2	rs35826432	A	G	0.564612	1006
2	rs62187747	T	A	0.082505	1006
2	rs72879293	G	A	0.082505	1006
2	rs62187748	C	T	0.082505	1006
2	rs62187749	C	A	0.082505	1006
2	rs62187750	C	T	0.082505	1006
2	rs62187752	T	G	0.083499	1006
2	rs1237104	G	A	0.678926	1006
2	rs17785236	A	T	0.166998	1006
2	rs55961814	T	G	0.082505	1006
2	rs1227936	T	A	0.713718	1006
2	rs62187754	T	G	0.082505	1006
2	rs41267441	A	C	0.082505	1006
2	rs62187756	A	C	0.082505	1006
2	rs62187757	A	G	0.082505	1006
2	rs2053865	C	T	0.564612	1006
2	rs75174596	T	C	0.0347913	1006
2	rs62187758	G	T	0.082505	1006
2	rs1227933	T	C	0.678926	1006
2	rs62187759	A	C	0.082505	1006
2	rs1227932	C	A	0.596421	1006
2	rs1227930	G	A	0.0318091	1006
2	rs62188760	G	A	0.082505	1006
2	rs62188761	A	G	0.082505	1006
2	rs62188762	C	T	0.082505	1006
2	rs1227929	T	G	0.596421	1006
2	rs62188763	G	A	0.0666004	1006
2	rs62188764	G	C	0.082505	1006
2	rs10497224	T	A	0.321074	1006
2	rs72881015	A	T	0.082505	1006
2	rs62188765	G	A	0.082505	1006
2	rs62188766	G	A	0.082505	1006
2	rs79961351	A	G	0.0616302	1006
2	rs72881021	G	C	0.082505	1006
2	rs55736476	C	A	0.082505	1006
2	rs56063742	G	A	0.082505	1006
2	rs34185330	A	G	0.027833	1006
2	rs10179404	T	C	0.321074	1006
2	rs114460145	T	C	0.0228628	1006
2	rs1949321	A	T	0.475149	1006
2	rs62188767	G	A	0.082505	1006
2	rs62188768	A	C	0.082505	1006
2	rs72881030	A	G	0.082505	1006
2	rs72881034	A	G	0.082505	1006
2	rs72881037	A	G	0.082505	1006
2	rs180803210	A	G	0.0129225	1006
2	rs111774717	A	T	0.0178926	1006
2	rs41265135	A	C	0.0367793	1006
2	rs62188769	C	G	0.082505	1006
2	rs113955997	C	T	0.00695825	1006
2	rs72881042	T	C	0.082505	1006
2	rs35292746	T	C	0.564612	1006
2	rs56078948	T	A	0.082505	1006
2	rs7587058	G	A	0.564612	1006
2	rs140682348	A	G	0.0228628	1006
2	rs62188771	C	A	0.082505	1006
2	rs72881046	T	C	0.082505	1006
2	rs11683174	T	C	0.321074	1006
2	rs55711310	G	A	0.082505	1006
2	rs1996266	G	A	0.286282	1006
2	rs6716303	A	G	0.564612	1006
2	rs139545109	G	A	0.00795229	1006
2	rs6720337	A	G	0.647117	1006
2	rs9678556	T	C	0.026839	1006
2	rs56140629	A	G	0.082505	1006
2	rs1913818	A	G	0.564612	1006
2	rs72881053	C	T	0.082505	1006
2	rs1878065	A	G	0.321074	1006
2	rs62188773	A	G	0.0974155	1006
2	rs16846172	G	A	0.418489	1006
2	rs115285217	A	G	0.0228628	1006
2	rs6729402	A	G	0.321074	1006
2	rs6707956	G	T	0.418489	1006
2	rs62188792	T	C	0.0974155	1006
2	rs141686513	C	T	0.0238569	1006
2	rs139579418	A	C	0.0168986	1006
2	rs41267443	T	C	0.0974155	1006
2	rs1913803	G	A	0.321074	1006
2	rs62188794	A	G	0.0974155	1006
2	rs62188795	G	A	0.0974155	1006
2	rs62188796	T	C	0.0974155	1006
2	rs186999753	C	T	0.0119284	1006
2	rs72881071	T	G	0.0974155	1006
2	rs72881073	G	A	0.0974155	1006
2	rs1913805	T	C	0.321074	1006
2	rs10190968	C	G	0.476143	1006
2	rs66511613	A	G	0.321074	1006
2	rs62188798	C	T	0.0974155	1006
2	rs6744713	G	T	0.321074	1006
2	rs72865206	G	T	0.0974155	1006
2	rs6716102	A	C	0.026839	1006
2	rs58326818	G	A	0.0974155	1006
2	rs55746961	G	A	0.0318091	1006
2	rs35568763	C	T	0.418489	1006
2	rs76296250	C	G	0.286282	1006
2	rs6706364	T	A	0.0149105	1006
2	rs62188800	G	A	0.0974155	1006
2	rs62188801	T	C	0.082505	1006
2	rs62188802	G	A	0.0974155	1006
2	rs147931676	T	C	0.0417495	1006
2	rs144781346	G	A	0.0974155	1006
2	rs115848314	G	T	0.0974155	1006
2	rs145683575	G	C	0.0208748	1006
2	rs111575110	T	C	0.549702	1006
2	rs62188804	A	G	0.0974155	1006
2	rs62188805	G	T	0.0974155	1006
2	rs62188807	A	G	0.0974155	1006
2	rs112856039	G	T	0.419483	1006
2	rs113345084	C	T	0.549702	1006
2	rs111639038	C	G	0.549702	1006
2	rs79520046	G	A	0.418489	1006
2	rs112223805	T	A	0.418489	1006
2	rs140112068	T	C	0.0974155	1006
2	rs144793671	C	T	0.0974155	1006
2	rs58909484	C	T	0.0974155	1006
2	rs6432703	G	C	0.321074	1006
2	rs16846179	T	G	0.0974155	1006
2	rs62188810	A	G	0.0974155	1006
2	rs72865220	G	T	0.0974155	1006
2	rs73003553	T	C	0.0347913	1006
2	rs1343902	A	G	0.321074	1006
2	rs62188811	A	C	0.0974155	1006
2	rs1343883	T	G	0.0974155	1006
2	rs61748241	G	A	0.0129225	1006
2	rs182123854	T	A	0.0109344	1006
2	rs145605013	T	G	0.028827	1006
2	rs114368432	G	A	0.0318091	1006
2	rs17729070	C	G	0.321074	1006
2	rs4146952	T	A	0.0974155	1006
2	rs62188816	T	A	0.0974155	1006
2	rs1913814	A	G	0.321074	1006
2	rs62188817	T	C	0.0974155	1006
2	rs1913813	T	C	0.418489	1006
2	rs10169534	C	G	0.0457256	1006
2	rs62188818	T	G	0.0974155	1006
2	rs16846181	A	C	0.0974155	1006
2	rs6432704	A	G	0.418489	1006
2	rs77357117	G	A	0.0526839	1006
2	rs6754546	A	G	0.549702	1006
2	rs6726796	G	A	0.0347913	1006
2	rs75903460	T	C	0.027833	1006
2	rs2176136	T	C	0.550696	1006
2	rs62188819	G	C	0.0974155	1006
2	rs61743994	A	T	0.0318091	1006
2	rs61744553	T	C	0.0974155	1006
2	rs76086380	G	A	0.0328032	1006
2	rs6734760	C	T	0.550696	1006
2	rs7594396	A	G	0.32008	1006
2	rs74969799	G	C	0.0397614	1006
2	rs62188820	T	A	0.0974155	1006
2	rs116552922	C	T	0.0238569	1006
2	rs72865241	G	A	0.0974155	1006
2	rs75843778	G	A	0.0208748	1006
2	rs62188821	G	A	0.0974155	1006
2	rs6725233	C	G	0.0357853	1006
2	rs55931021	A	G	0.0974155	1006
2	rs62188823	T	C	0.0974155	1006
2	rs75103907	T	G	0.0477137	1006
2	rs149415270	G	A	0.0129225	1006
2	rs62188824	T	C	0.0974155	1006
2	rs72865255	A	C	0.0974155	1006
2	rs72865256	T	A	0.0974155	1006
2	rs76713929	C	T	0.404573	1006
2	rs72865260	C	G	0.0974155	1006
2	rs72865262	A	G	0.0974155	1006
2	rs62188825	A	G	0.0974155	1006
2	rs62188826	G	A	0.0974155	1006
2	rs62188827	A	T	0.0974155	1006
2	rs62188838	G	A	0.0974155	1006
2	rs62188839	G	A	0.0974155	1006
2	rs78948593	C	T	0.0318091	1006
2	rs10211012	A	G	0.321074	1006
2	rs55949502	T	C	0.0874751	1006
2	rs55693861	G	A	0.0974155	1006
2	rs6715439	A	G	0.32008	1006
2	rs62188842	G	T	0.0974155	1006
2	rs62188843	C	T	0.0974155	1006
2	rs72865276	T	A	0.0218688	1006
2	rs6748280	G	A	0.32008	1006
2	rs1913809	A	G	0.0974155	1006
2	rs141369798	A	G	0.0109344	1006
2	rs56399725	G	A	0.0974155	1006
2	rs62188845	G	A	0.0974155	1006
2	rs72865282	G	C	0.0974155	1006
2	rs115091516	C	T	0.0457256	1006
2	rs7601354	G	C	0.321074	1006
2	rs72865285	T	G	0.0974155	1006
2	rs80081227	G	A	0.0318091	1006
2	rs77176486	G	A	0.0228628	1006
2	rs62188846	C	T	0.0974155	1006
2	rs62188848	G	C	0.0984095	1006
2	rs62188849	G	C	0.0974155	1006
2	rs72865293	G	A	0.0974155	1006
2	rs140391977	G	A	0.00994036	1006
2	rs78352279	G	A	0.0318091	1006
2	rs62188850	T	C	0.0974155	1006
2	rs62188851	T	G	0.0974155	1006
2	rs62188852	A	G	0.0974155	1006
2	rs6432705	T	C	0.549702	1006
2	rs12328761	A	G	0.32008	1006
2	rs6715491	C	T	0.550696	1006
2	rs145032080	C	T	0.00994036	1006
2	rs72865298	A	G	0.0974155	1006
2	rs145765232	T	C	0.0139165	1006
2	rs62188857	A	G	0.0974155	1006
2	rs10930036	C	T	0.32008	1006
2	rs72867006	G	T	0.0974155	1006
2	rs74797791	C	T	0.0974155	1006
2	rs115789664	T	C	0.0119284	1006
2	rs180956873	A	C	0.0208748	1006
2	rs115686922	T	G	0.0318091	1006
2	rs57058277	C	A	0.0974155	1006
2	rs58510689	A	G	0.0974155	1006
2	rs78385443	T	C	0.0318091	1006
2	rs57300571	G	A	0.0974155	1006
2	rs61358430	C	T	0.0974155	1006
2	rs72867014	A	G	0.0974155	1006
2	rs62189660	C	G	0.0974155	1006
2	rs59699314	T	G	0.0974155	1006
2	rs62189662	G	T	0.0974155	1006
2	rs10930037	A	G	0.285288	1006
2	rs116134317	C	T	0.0318091	1006
2	rs56160038	C	A	0.0974155	1006
2	rs4664440	C	T	0.321074	1006
2	rs56378636	A	C	0.0974155	1006
2	rs55885919	A	G	0.0974155	1006
2	rs62189666	A	G	0.0974155	1006
2	rs10181572	G	A	0.0447316	1006
2	rs62189667	C	G	0.0974155	1006
2	rs2077859	G	A	0.0974155	1006
2	rs72867035	T	A	0.0974155	1006
2	rs76287305	T	C	0.0318091	1006
2	rs74935201	G	A	0.0318091	1006
2	rs141164517	G	T	0.0308151	1006
2	rs77959849	T	C	0.0318091	1006
2	rs78941812	G	A	0.0318091	1006
2	rs138692548	A	G	0.00695825	1006
2	rs184153638	G	A	0.0139165	1006
2	rs80271151	A	G	0.0129225	1006
2	rs13021256	T	A	0.371769	1006
2	rs75711413	G	A	0.0178926	1006
2	rs12619801	G	A	0.0109344	1006
2	rs6432706	C	T	0.323062	1006
2	rs77596461	G	A	0.0109344	1006
2	rs147264919	G	A	0.00994036	1006
2	rs6717424	A	G	0.38668	1006
2	rs74978301	A	G	0.0109344	1006
2	rs58364273	A	C	0.0109344	1006
2	rs13022438	A	G	0.348907	1006
2	rs2176135	G	A	0.765408	1006
2	rs77825624	C	T	0.0109344	1006
2	rs11693702	T	A	0.416501	1006
2	rs75998758	A	T	0.0497018	1006
2	rs13430823	T	C	0.32505	1006
2	rs77787032	G	A	0.0109344	1006
2	rs76438605	T	A	0.0109344	1006
2	rs12474587	G	T	0.398608	1006
2	rs1913807	T	C	0.766402	1006
2	rs77902933	G	A	0.0109344	1006
2	rs2222057	A	T	0.766402	1006
2	rs76204919	G	A	0.0109344	1006
2	rs4368346	T	A	0.766402	1006
2	rs13421039	C	T	0.324056	1006
2	rs1913808	G	A	0.324056	1006
2	rs114564511	C	T	0.0168986	1006
2	rs62189668	T	A	0.387674	1006
2	rs7604885	G	A	0.415507	1006
2	rs12614520	T	C	0.0109344	1006
2	rs76560348	T	G	0.0377734	1006
2	rs74685687	C	T	0.0168986	1006
2	rs80119344	A	G	0.0109344	1006
2	rs79306574	T	C	0.0377734	1006
2	rs78029508	C	T	0.0109344	1006
2	rs6707646	C	T	0.442346	1006
2	rs114768389	A	T	0.0109344	1006
2	rs78565750	C	A	0.0109344	1006
2	rs146357347	C	G	0.0377734	1006
2	rs138988641	G	C	0.0109344	1006
2	rs36080928	G	A	0.0258449	1006
2	rs7580486	T	G	0.416501	1006
2	rs114901629	A	G	0.0168986	1006
2	rs74406816	T	C	0.0109344	1006
2	rs4637136	A	G	0.388668	1006
2	rs79339484	T	C	0.0109344	1006
2	rs116444520	T	C	0.0168986	1006
2	rs10221808	A	G	0.319085	1006
2	rs115839156	G	T	0.0377734	1006
2	rs114459135	A	C	0.0367793	1006
2	rs12619850	A	G	0.0119284	1006
2	rs12466127	C	A	0.350895	1006
2	rs114443436	A	T	0.0109344	1006
2	rs13011013	G	A	0.388668	1006
2	rs75999062	C	A	0.0109344	1006
2	rs151215234	T	A	0.0347913	1006
2	rs12472555	T	G	0.416501	1006
2	rs117090465	A	G	0.0109344	1006
2	rs76916685	G	A	0.0109344	1006
2	rs79868844	G	T	0.0109344	1006
2	rs79187915	G	A	0.00894632	1006
2	rs4572609	C	G	0.351889	1006
2	rs4500960	C	T	0.44334	1006
2	rs77632359	A	G	0.0168986	1006
2	rs75748626	A	G	0.0109344	1006
2	rs16846221	G	T	0.0258449	1006
2	rs4233647	G	A	0.388668	1006
2	rs61748243	C	T	0.0109344	1006
2	rs142267931	G	A	0.00894632	1006
2	rs34147598	C	T	0.0318091	1006
2	rs13021985	G	A	0.399602	1006
2	rs11901687	A	C	0.0258449	1006
2	rs138420669	C	T	0.0168986	1006
2	rs76760048	C	G	0.0447316	1006
2	rs75235959	C	T	0.0377734	1006
2	rs78193237	G	T	0.0109344	1006
2	rs12986853	C	T	0.388668	1006
2	rs59058310	G	A	0.0109344	1006
2	rs75783176	T	A	0.0109344	1006
2	rs4432469	A	G	0.76839	1006
2	rs4341949	T	C	0.76839	1006
2	rs79493199	C	T	0.0168986	1006
2	rs4664442	G	A	0.416501	1006
2	rs9808497	C	T	0.766402	1006
2	rs115622587	G	C	0.0139165	1006
2	rs59780371	A	G	0.0109344	1006
2	rs10497223	G	A	0.0258449	1006
2	rs4340536	C	G	0.416501	1006
2	rs4295021	G	T	0.388668	1006
2	rs73003589	T	C	0.0258449	1006
2	rs72867092	A	G	0.026839	1006
2	rs115377349	A	G	0.0377734	1006
2	rs4316948	G	T	0.78827	1006
2	rs114723076	G	A	0.0159046	1006
2	rs2909444	A	G	0.610338	1006
2	rs115963266	C	T	0.0109344	1006
2	rs2909456	C	T	0.643141	1006
2	rs74751450	G	T	0.0328032	1006
2	rs1558958	G	C	0.21173	1006
2	rs12622869	C	G	0.0109344	1006
2	rs115950140	G	A	0.0129225	1006
2	rs76713329	T	G	0.0258449	1006
2	rs77853537	C	T	0.0159046	1006
2	rs2909455	T	C	0.610338	1006
2	rs77781469	G	A	0.0159046	1006
2	rs62189686	G	A	0.026839	1006
2	rs2052400	A	G	0.643141	1006
2	rs2098526	G	A	0.026839	1006
2	rs1861979	T	C	0.610338	1006
2	rs2909457	G	A	0.583499	1006
2	rs114184322	G	A	0.0149105	1006
2	rs2909443	G	A	0.610338	1006
2	rs115277329	A	G	0.0159046	1006
2	rs79054484	T	C	0.0109344	1006
2	rs76175257	A	G	0.0258449	1006
2	rs78098999	A	T	0.0328032	1006
2	rs12617336	G	C	0.0109344	1006
2	rs116824536	C	T	0.028827	1006
2	rs17759529	C	G	0.213718	1006
2	rs12617656	T	C	0.345924	1006
2	rs76057000	T	A	0.0109344	1006
2	rs4140685	G	T	0.345924	1006
2	rs138675795	C	T	0.0139165	1006
2	rs2970933	T	C	0.609344	1006
2	rs16846230	G	A	0.027833	1006
2	rs2909445	G	A	0.213718	1006
2	rs2287509	G	T	0.615308	1006
2	rs2268894	C	T	0.559642	1006
2	rs16846234	A	T	0.0337972	1006
2	rs2970932	A	G	0.610338	1006
2	rs759717	G	C	0.222664	1006
2	rs7565794	T	C	0.348907	1006
2	rs148317728	A	G	0.00994036	1006
2	rs144883421	G	A	0.0188867	1006
2	rs12621633	G	A	0.00994036	1006
2	rs75328653	A	C	0.00994036	1006
2	rs78400999	T	C	0.00994036	1006
2	rs77011221	G	C	0.0109344	1006
2	rs77770606	A	G	0.0904573	1006
2	rs6432707	A	T	0.347913	1006
2	rs2909447	C	T	0.0139165	1006
2	rs41268649	C	T	0.0477137	1006
2	rs2909448	C	T	0.590457	1006
2	rs2909449	G	A	0.59841	1006
2	rs117705573	T	A	0.00994036	1006
2	rs2389643	C	T	0.0974155	1006
2	rs10166311	G	A	0.34493	1006
2	rs10166124	C	T	0.34493	1006
2	rs2909450	G	A	0.215706	1006
2	rs1014444	A	G	0.366799	1006
2	rs1014445	A	G	0.635189	1006
2	rs2042069	C	T	0.60835	1006
2	rs142456029	G	A	0.00994036	1006
2	rs74620385	T	C	0.00994036	1006
2	rs16846253	A	G	0.026839	1006
2	rs2909451	C	T	0.214712	1006
2	rs2268890	A	G	0.60835	1006
2	rs2970931	T	C	0.609344	1006
2	rs41268651	T	C	0.0149105	1006
2	rs17848906	G	T	0.00994036	1006
2	rs2300757	G	C	0.34493	1006
2	rs75747997	A	G	0.0159046	1006
2	rs11677330	C	T	0.0347913	1006
2	rs77732408	G	A	0.0328032	1006
2	rs2111849	C	A	0.0178926	1006
2	rs2302872	G	A	0.00994036	1006
2	rs78191208	G	A	0.0188867	1006
2	rs12692646	T	A	0.342942	1006
2	rs16846261	G	A	0.026839	1006
2	rs75392894	T	C	0.0188867	1006
2	rs116584428	T	C	0.0218688	1006
2	rs74956912	G	A	0.0656064	1006
2	rs3788980	C	T	0.026839	1006
2	rs2302873	T	C	0.342942	1006
2	rs13409045	C	T	0.414513	1006
2	rs79187411	A	C	0.026839	1006
2	rs79115159	A	G	0.00994036	1006
2	rs79870511	G	A	0.00994036	1006
2	rs75117684	T	C	0.00994036	1006
2	rs2300756	A	C	0.026839	1006
2	rs2300755	G	A	0.38668	1006
2	rs2268889	C	T	0.351889	1006
2	rs2268888	C	T	0.026839	1006
2	rs4664443	A	G	0.414513	1006
2	rs2284873	T	C	0.0457256	1006
2	rs7573951	A	G	0.413519	1006
2	rs2284872	G	A	0.341948	1006
2	rs2284871	C	T	0.329026	1006
2	rs114874471	C	T	0.0159046	1006
2	rs2284870	T	C	0.371769	1006
2	rs111987954	G	A	0.0119284	1006
2	rs11691329	C	T	0.0347913	1006
2	rs13020751	A	G	0.0994036	1006
2	rs1558957	T	C	0.631213	1006
2	rs7608798	G	A	0.342942	1006
2	rs2160927	C	T	0.342942	1006
2	rs75733325	C	T	0.0188867	1006
2	rs2111850	T	C	0.342942	1006
2	rs6432708	C	T	0.633201	1006
2	rs111434412	T	C	0.00994036	1006
2	rs2284869	T	C	0.0258449	1006
2	rs76077165	C	A	0.0934394	1006
2	rs10930040	A	G	0.34493	1006
2	rs80354787	T	G	0.0159046	1006
2	rs147933438	C	T	0.00894632	1006
2	rs80318928	G	A	0.0864811	1006
2	rs12995983	T	C	0.257455	1006
2	rs73971540	A	G	0.00994036	1006
2	rs11900409	T	G	0.413519	1006
2	rs73971541	C	T	0.00994036	1006
2	rs3788979	C	T	0.146123	1006
2	rs3788978	G	T	0.00994036	1006
2	rs146329758	T	C	0.00994036	1006
2	rs73971542	A	G	0.00994036	1006
2	rs16822665	C	T	0.33002	1006
2	rs79724736	C	T	0.0258449	1006
2	rs2302874	A	G	0.00994036	1006
2	rs73971543	G	A	0.00994036	1006
2	rs138191868	C	T	0.0159046	1006
2	rs73971544	A	G	0.00994036	1006
2	rs115905739	C	T	0.0188867	1006
2	rs116302758	T	C	0.0397614	1006
2	rs17848916	A	C	0.00994036	1006
2	rs73971545	T	C	0.00994036	1006
2	rs4364036	C	T	0.0168986	1006
2	rs79076454	G	A	0.0188867	1006
2	rs6725970	G	T	0.0188867	1006
2	rs73971546	T	C	0.00994036	1006
2	rs73971547	A	T	0.00994036	1006
2	rs73971548	T	C	0.00994036	1006
2	rs73971549	G	A	0.00994036	1006
2	rs72868664	T	C	0.0198807	1006
2	rs6744557	T	C	0.00994036	1006
2	rs6729733	C	T	0.00994036	1006
2	rs73971550	C	G	0.00994036	1006
2	rs73971551	T	C	0.00994036	1006
2	rs73971552	T	A	0.00994036	1006
2	rs72868667	T	C	0.0198807	1006
2	rs60851734	C	T	0.00994036	1006
2	rs75295478	T	C	0.00994036	1006
2	rs61265379	A	C	0.00994036	1006
2	rs78817705	C	A	0.00994036	1006
2	rs12995636	G	A	0.65507	1006
2	rs112588911	G	A	0.00994036	1006
2	rs111527599	A	G	0.0188867	1006
2	rs72868669	C	T	0.0159046	1006
2	rs73971554	T	A	0.00994036	1006
2	rs73971555	G	A	0.00994036	1006
2	rs56755168	T	C	0.00994036	1006
2	rs61022164	G	C	0.00994036	1006
2	rs56274911	A	G	0.00994036	1006
2	rs59240137	G	A	0.00994036	1006
2	rs79373486	G	T	0.0238569	1006
2	rs6741949	G	C	0.411531	1006
2	rs4664446	A	G	0.485089	1006
2	rs67264085	C	T	0.696819	1006
2	rs72868675	T	C	0.114314	1006
2	rs75900502	T	C	0.0675944	1006
2	rs76911509	T	C	0.0129225	1006
2	rs113082932	G	A	0.21173	1006
2	rs67399148	T	C	0.371769	1006
2	rs6733162	G	C	0.609344	1006
2	rs75062246	T	C	0.161034	1006
2	rs77999304	C	A	0.175944	1006
2	rs113170512	G	A	0.0119284	1006
2	rs150882622	G	A	0.0119284	1006
2	rs143983813	A	G	0.0198807	1006
2	rs75623878	A	G	0.0357853	1006
2	rs80269466	G	A	0.0119284	1006
2	rs75881470	C	T	0.0119284	1006
2	rs10490422	G	T	0.026839	1006
2	rs34536659	G	C	0.356859	1006
2	rs12618391	T	A	0.0119284	1006
2	rs12615031	G	A	0.0119284	1006
2	rs73009181	A	T	0.256461	1006
2	rs116959595	C	A	0.0119284	1006
2	rs76339676	A	G	0.213718	1006
2	rs873826	G	A	0.354871	1006
2	rs2892816	A	G	0.356859	1006
2	rs192008895	G	A	0.0109344	1006
2	rs741529	G	A	0.114314	1006
2	rs34450218	G	T	0.355865	1006
2	rs115719986	G	A	0.0367793	1006
2	rs151249204	G	A	0.0129225	1006
2	rs3788976	G	A	0.253479	1006
2	rs12614077	C	T	0.0119284	1006
2	rs12618149	T	C	0.0119284	1006
2	rs7566261	A	G	0.253479	1006
2	rs2193681	T	C	0.355865	1006
2	rs2284868	C	G	0.0119284	1006
2	rs2216447	T	C	0.356859	1006
2	rs62189690	A	G	0.368787	1006
2	rs62189691	T	C	0.372763	1006
2	rs139729013	G	A	0.0109344	1006
2	rs12469930	G	A	0.0119284	1006
2	rs12469968	G	A	0.514911	1006
2	rs6727102	A	G	0.350895	1006
2	rs5022713	C	G	0.350895	1006
2	rs114526604	G	A	0.0119284	1006
2	rs2080714	G	T	0.333996	1006
2	rs116041626	T	C	0.0119284	1006
2	rs62189692	G	C	0.333996	1006
2	rs35280626	C	T	0.291252	1006
2	rs74435445	G	A	0.0129225	1006
2	rs76961472	A	G	0.0119284	1006
2	rs139319299	T	G	0.0119284	1006
2	rs2268886	T	C	0.0248509	1006
2	rs10930041	A	C	0.0119284	1006
2	rs2268885	A	G	0.0119284	1006
2	rs2300754	T	A	0.0119284	1006
2	rs2300753	C	A	0.0119284	1006
2	rs74646882	A	T	0.0119284	1006
2	rs1861975	A	C	0.348907	1006
2	rs1861976	T	G	0.346918	1006
2	rs1861977	T	C	0.346918	1006
2	rs1861978	T	G	0.333996	1006
2	rs35128070	G	A	0.333996	1006
2	rs17574	A	G	0.345924	1006
2	rs13015258	T	G	0.600398	1006
2	rs115498481	G	T	0.00994036	1006
2	rs79700168	G	A	0.00994036	1006
2	rs113799395	T	C	0.0139165	1006
2	rs150128644	C	T	0.0238569	1006
2	rs138585555	G	C	0.0238569	1006
2	rs2075340	A	T	0.45825	1006
2	rs35393124	G	A	0.384692	1006
2	rs6754128	A	G	0.397614	1006
2	rs7593348	T	G	0.459245	1006
2	rs7593349	T	C	0.459245	1006
2	rs7593366	T	A	0.384692	1006
2	rs72870405	T	A	0.0586481	1006
2	rs2193677	C	G	0.459245	1006
2	rs145473963	A	G	0.0357853	1006
2	rs10930042	G	A	0.395626	1006
2	rs149571911	G	A	0.00695825	1006
2	rs116123210	A	T	0.0357853	1006
2	rs56143052	C	G	0.0606362	1006
2	rs72870407	G	C	0.0606362	1006
2	rs112827450	A	G	0.0328032	1006
2	rs9677255	G	T	0.385686	1006
2	rs36102437	G	A	0.384692	1006
2	rs35505926	C	T	0.456262	1006
2	rs71424727	T	C	0.0119284	1006
2	rs12468996	C	T	0.0725646	1006
2	rs56286749	G	A	0.0168986	1006
2	rs13013477	T	C	0.388668	1006
2	rs56021349	C	T	0.0586481	1006
2	rs4420712	T	G	0.462227	1006
2	rs12233178	A	G	0.0586481	1006
2	rs4436979	T	C	0.388668	1006
2	rs75201431	T	C	0.0437376	1006
2	rs973551	G	A	0.389662	1006
2	rs72870422	T	G	0.055666	1006
2	rs759716	C	A	0.461233	1006
2	rs72870425	C	T	0.055666	1006
2	rs2098525	C	T	0.397614	1006
2	rs11689257	G	A	0.0666004	1006
2	rs11695224	T	C	0.0666004	1006
2	rs56379423	G	A	0.387674	1006
2	rs2270447	T	C	0.055666	1006
2	rs113197479	C	A	0.0298211	1006
2	rs55745161	C	T	0.387674	1006
2	rs55836196	C	T	0.387674	1006
2	rs188292706	C	T	0.0228628	1006
2	rs7564465	A	G	0.554672	1006
2	rs2080712	A	G	0.539761	1006
2	rs2052401	T	C	0.436382	1006
2	rs60813937	C	G	0.0298211	1006
2	rs16846291	T	G	0.0298211	1006
2	rs116580375	T	C	0.0457256	1006
2	rs75166367	G	A	0.0497018	1006
2	rs10515929	G	A	0.185885	1006
2	rs113179738	A	G	0.026839	1006
2	rs16846296	A	G	0.0298211	1006
2	rs148731662	G	A	0.0129225	1006
2	rs62189714	C	A	0.470179	1006
2	rs4233648	C	T	0.461233	1006
2	rs117482779	C	A	0.0188867	1006
2	rs35148929	T	C	0.182903	1006
2	rs2892826	C	A	0.40159	1006
2	rs11885343	C	T	0.40159	1006
2	rs17710179	A	G	0.0308151	1006
2	rs28378735	A	G	0.217694	1006
2	rs11897585	A	G	0.40159	1006
2	rs11886859	C	G	0.40159	1006
2	rs7571944	G	C	0.40159	1006
2	rs76006213	C	T	0.0308151	1006
2	rs115435995	C	G	0.0308151	1006
2	rs2193679	T	C	0.434394	1006
2	rs76967837	G	A	0.0308151	1006
2	rs80285124	A	C	0.0308151	1006
2	rs10185053	A	G	0.403579	1006
2	rs10174056	T	A	0.40159	1006
2	rs10185151	A	G	0.40159	1006
2	rs6432709	A	C	0.40159	1006
2	rs35733101	T	C	0.220676	1006
2	rs75257481	G	C	0.0308151	1006
2	rs10171070	C	T	0.400596	1006
2	rs2241242	G	A	0.400596	1006
2	rs2075300	T	C	0.400596	1006
2	rs17761282	A	G	0.0308151	1006
2	rs2075301	C	T	0.400596	1006
2	rs2241243	G	A	0.40159	1006
2	rs12052431	C	T	0.40159	1006
2	rs114438602	G	A	0.0159046	1006
2	rs10171915	G	T	0.400596	1006
2	rs116297428	C	T	0.0168986	1006
2	rs10198168	A	T	0.400596	1006
2	rs10174693	C	A	0.400596	1006
2	rs114779135	A	C	0.0337972	1006
2	rs2160711	A	G	0.0188867	1006
2	rs6432710	A	C	0.434394	1006
2	rs12692647	C	T	0.400596	1006
2	rs2389679	G	C	0.434394	1006
2	rs144092344	T	C	0.0308151	1006
2	rs2193495	T	C	0.403579	1006
2	rs10490423	C	T	0.400596	1006
2	rs115338631	G	T	0.0188867	1006
2	rs2052352	C	T	0.4334	1006
2	rs13431489	A	G	0.403579	1006
2	rs116068336	T	C	0.0308151	1006
2	rs10194114	C	T	0.400596	1006
2	rs4395257	G	T	0.434394	1006
2	rs149955042	C	T	0.0308151	1006
2	rs7599934	C	T	0.434394	1006
2	rs78764281	C	T	0.0308151	1006
2	rs13011432	A	C	0.4334	1006
2	rs35596334	C	T	0.402584	1006
2	rs10165543	T	A	0.402584	1006
2	rs10176758	A	C	0.434394	1006
2	rs34262531	C	T	0.183897	1006
2	rs2389680	A	G	0.402584	1006
2	rs2216338	G	A	0.400596	1006
2	rs146227382	A	G	0.0397614	1006
2	rs7607713	G	A	0.402584	1006
2	rs7568666	T	C	0.402584	1006
2	rs7607756	C	A	0.4334	1006
2	rs7608081	G	A	0.402584	1006
2	rs7564122	A	G	0.400596	1006
2	rs145778047	A	G	0.0188867	1006
2	rs2389681	G	T	0.402584	1006
2	rs117818514	G	A	0.0308151	1006
2	rs2111489	T	G	0.400596	1006
2	rs1558862	A	T	0.400596	1006
2	rs116956425	C	A	0.0308151	1006
2	rs141102226	A	T	0.0109344	1006
2	rs116122308	G	A	0.0308151	1006
2	rs7598422	G	T	0.399602	1006
2	rs75944814	T	C	0.0308151	1006
2	rs10180049	G	A	0.399602	1006
2	rs7599142	C	T	0.428429	1006
2	rs7599446	G	A	0.431412	1006
2	rs6729181	A	C	0.434394	1006
2	rs10209700	A	G	0.404573	1006
2	rs10198838	T	G	0.432406	1006
2	rs10186588	G	T	0.40159	1006
2	rs79405265	T	C	0.0328032	1006
2	rs75046427	T	A	0.0328032	1006
2	rs76995123	G	A	0.0308151	1006
2	rs77840913	T	C	0.0258449	1006
2	rs113647830	T	C	0.0337972	1006
2	rs146886822	G	T	0.0308151	1006
2	rs140648917	C	T	0.0149105	1006
2	rs79739937	G	A	0.0308151	1006
2	rs7561020	G	A	0.402584	1006
2	rs73973006	T	A	0.0347913	1006
2	rs13416088	G	A	0.212724	1006
2	rs79950401	A	G	0.0308151	1006
2	rs1990761	G	A	0.649105	1006
2	rs77277939	G	T	0.00695825	1006
2	rs13429709	T	C	0.293241	1006
2	rs41368446	T	G	0.0596421	1006
2	rs35424779	A	G	0.0168986	1006
2	rs35328019	G	A	0.0168986	1006
2	rs16846320	G	A	0.0168986	1006
2	rs6717263	C	A	0.0168986	1006
2	rs6717609	C	A	0.0168986	1006
2	rs6717659	C	A	0.0168986	1006
2	rs6732914	T	C	0.0168986	1006
2	rs7581952	A	C	0.0168986	1006
2	rs7569992	T	G	0.0168986	1006
2	rs77708839	G	A	0.0159046	1006
2	rs11897425	C	A	0.0168986	1006
2	rs4664447	T	C	0.0168986	1006
2	rs5647	G	A	0.0168986	1006
2	rs5645	G	A	0.0168986	1006
2	rs4664448	G	A	0.0168986	1006
2	rs4664449	G	C	0.0168986	1006
2	rs17711059	A	G	0.0109344	1006
2	rs13001107	G	C	0.0168986	1006
2	rs35205044	T	A	0.0168986	1006
2	rs77498465	G	A	0.0516899	1006
2	rs79820653	C	A	0.0864811	1006
2	rs17762054	T	C	0.0228628	1006
2	rs3761656	T	G	0.0636183	1006
2	rs2193494	G	A	0.0168986	1006
2	rs13028221	A	G	0.0168986	1006
2	rs13010545	T	G	0.0168986	1006
2	rs76245676	T	C	0.00795229	1006
2	rs4664450	G	T	0.0168986	1006
2	rs150196120	G	C	0.0188867	1006
2	rs34211565	A	G	0.0168986	1006
2	rs10170813	C	T	0.0805169	1006
2	rs62188162	A	C	0.0168986	1006
2	rs147157342	T	C	0.0198807	1006
2	rs10189636	T	G	0.0168986	1006
2	rs6726201	A	G	0.0168986	1006
2	rs6759791	C	T	0.0168986	1006
2	rs112682886	A	C	0.0377734	1006
2	rs6759933	C	A	0.297217	1006
2	rs80063898	C	G	0.028827	1006
2	rs78684153	C	G	0.0119284	1006
2	rs2892827	A	T	0.194831	1006
2	rs75040848	G	A	0.0188867	1006
2	rs77042286	A	G	0.00894632	1006
2	rs7583035	A	G	0.0119284	1006
2	rs73973016	C	T	0.0109344	1006
2	rs78504899	T	C	0.0238569	1006
2	rs4664451	T	C	0.0109344	1006
2	rs9973461	A	C	0.0109344	1006
2	rs3764917	T	C	0.192843	1006
2	rs6707966	C	T	0.0109344	1006
2	rs78455439	T	C	0.0109344	1006
2	rs6739523	T	C	0.0109344	1006
2	rs6724537	C	T	0.0109344	1006
2	rs6753165	A	G	0.0109344	1006
2	rs2300752	A	G	0.0109344	1006
2	rs2300751	T	A	0.0357853	1006
2	rs78034415	C	T	0.0109344	1006
2	rs74339912	T	C	0.0129225	1006
2	rs2268883	T	G	0.0109344	1006
2	rs71424730	A	G	0.0447316	1006
2	rs2389682	G	T	0.0109344	1006
2	rs41474547	A	T	0.0109344	1006
2	rs6715552	G	A	0.0109344	1006
2	rs10174131	C	T	0.0198807	1006
2	rs79475499	C	A	0.0298211	1006
2	rs3788974	T	C	0.0109344	1006
2	rs78998339	A	T	0.027833	1006
2	rs115049402	C	G	0.00894632	1006
2	rs74515859	C	G	0.0407555	1006
2	rs62188185	G	T	0.0377734	1006
2	rs76063384	C	A	0.00994036	1006
2	rs76713183	A	C	0.0228628	1006
2	rs4664452	C	T	0.0119284	1006
2	rs3788973	T	C	0.0109344	1006
2	rs3788972	C	T	0.0109344	1006
2	rs80088189	G	A	0.0119284	1006
2	rs13386912	A	C	0.0119284	1006
2	rs62188186	T	A	0.0159046	1006
2	rs35495332	A	G	0.0178926	1006
2	rs76714048	T	C	0.0675944	1006
2	rs76961970	G	A	0.0218688	1006
2	rs149129952	T	G	0.0308151	1006
2	rs139300121	G	A	0.0258449	1006
2	rs76803791	A	G	0.0119284	1006
2	rs6706926	T	G	0.0119284	1006
2	rs77457066	A	G	0.0506958	1006
2	rs12467922	A	G	0.0109344	1006
2	rs78472008	A	G	0.0109344	1006
2	rs12477178	G	A	0.0119284	1006
2	rs16846368	A	C	0.0109344	1006
2	rs2284867	A	T	0.0109344	1006
2	rs10490425	A	T	0.0109344	1006
2	rs76537278	G	A	0.0198807	1006
2	rs79046650	C	T	0.0119284	1006
2	rs77372562	G	A	0.0109344	1006
2	rs2300750	T	C	0.0109344	1006
2	rs16846375	G	A	0.0109344	1006
2	rs189265760	A	G	0.00994036	1006
2	rs113229770	A	C	0.0119284	1006
2	rs6748542	A	G	0.0119284	1006
2	rs6735909	T	A	0.0109344	1006
2	rs6759558	C	G	0.0109344	1006
2	rs4664453	G	A	0.0109344	1006
2	rs4664454	C	G	0.0109344	1006
2	rs16846386	G	A	0.0119284	1006
2	rs16846387	T	C	0.0109344	1006
2	rs71424731	T	C	0.0467197	1006
2	rs148024969	T	C	0.0119284	1006
2	rs12473366	A	T	0.0109344	1006
2	rs2075302	T	C	0.446322	1006
2	rs74378743	G	C	0.0109344	1006
2	rs977907	T	A	0.0318091	1006
2	rs16846389	T	A	0.0109344	1006
2	rs76799118	T	A	0.0149105	1006
2	rs114155840	C	T	0.0238569	1006
2	rs3827491	A	G	0.0119284	1006
2	rs16846391	A	G	0.0109344	1006
2	rs10439290	C	T	0.0119284	1006
2	rs11679244	C	A	0.446322	1006
2	rs16846396	T	C	0.0109344	1006
2	rs77508932	C	T	0.0109344	1006
2	rs11891916	C	T	0.0119284	1006
2	rs4338976	T	A	0.0109344	1006
2	rs3788970	A	G	0.0119284	1006
2	rs78040884	T	C	0.0218688	1006
2	rs72871616	G	A	0.0119284	1006
2	rs80192819	G	A	0.0109344	1006
2	rs6746339	C	T	0.0159046	1006
2	rs3788969	T	C	0.0109344	1006
2	rs141390616	C	T	0.0119284	1006
2	rs76099239	C	T	0.0109344	1006
2	rs35701596	G	T	0.0467197	1006
2	rs77335736	C	T	0.0109344	1006
2	rs4664050	C	T	0.0109344	1006
2	rs4664051	G	A	0.0109344	1006
2	rs76818513	T	A	0.0109344	1006
2	rs117759694	C	G	0.0109344	1006
2	rs117027526	C	A	0.0109344	1006
2	rs112075616	T	C	0.0109344	1006
2	rs184641782	G	A	0.0198807	1006
2	rs35557909	G	A	0.0188867	1006
2	rs75229796	C	T	0.0109344	1006
2	rs12471175	T	C	0.0119284	1006
2	rs12471176	T	G	0.0119284	1006
2	rs78455346	A	C	0.0109344	1006
2	rs34693174	C	A	0.0467197	1006
2	rs76518093	G	C	0.0198807	1006
2	rs78213063	G	A	0.0218688	1006
2	rs3788968	G	C	0.0109344	1006
2	rs3788967	G	A	0.0109344	1006
2	rs3788966	C	T	0.0109344	1006
2	rs11886710	A	G	0.0109344	1006
2	rs13422767	G	A	0.166004	1006
2	rs3761654	A	C	0.0109344	1006
2	rs16846429	C	T	0.0109344	1006
2	rs4664052	T	G	0.0109344	1006
2	rs1978379	A	G	0.0109344	1006
2	rs1978380	G	A	0.0109344	1006
2	rs1978381	C	T	0.0109344	1006
2	rs74416012	C	T	0.0109344	1006
2	rs12475869	C	G	0.0109344	1006
2	rs12475870	C	T	0.0109344	1006
2	rs10930045	A	G	0.0109344	1006
2	rs11885511	T	C	0.0109344	1006
2	rs11901433	C	T	0.0109344	1006
2	rs11890856	A	G	0.0109344	1006
2	rs11901508	C	A	0.0109344	1006
2	rs11901711	G	A	0.0109344	1006
2	rs74493538	T	C	0.0109344	1006
2	rs714164	C	T	0.0109344	1006
2	rs78405315	C	T	0.0109344	1006
2	rs16822684	G	A	0.0109344	1006
2	rs77404097	T	A	0.0109344	1006
2	rs145769275	A	G	0.0129225	1006
2	rs75204721	G	A	0.0109344	1006
2	rs78372490	C	T	0.0109344	1006
2	rs1125604	T	C	0.0109344	1006
2	rs1125605	T	C	0.0109344	1006
2	rs2111484	A	T	0.0109344	1006
2	rs2160710	A	G	0.0109344	1006
2	rs4664456	T	A	0.0109344	1006
2	rs4664457	G	A	0.0109344	1006
2	rs4664458	C	A	0.0109344	1006
2	rs2111485	A	G	0.602386	1006
2	rs12464666	T	A	0.0109344	1006
2	rs12476601	G	A	0.0109344	1006
2	rs78489768	A	G	0.0109344	1006
2	rs75979203	G	T	0.0109344	1006
2	rs80294282	G	A	0.00994036	1006
2	rs79613750	T	C	0.00994036	1006
2	rs76701499	G	A	0.00994036	1006
2	rs4664459	A	T	0.0109344	1006
2	rs12469704	A	T	0.0109344	1006
2	rs12477828	G	A	0.0109344	1006
2	rs113715020	T	C	0.0109344	1006
2	rs79269663	G	A	0.0159046	1006
2	rs12477811	C	A	0.0109344	1006
2	rs16846492	C	T	0.0109344	1006
2	rs10165813	C	T	0.0109344	1006
2	rs75583423	C	T	0.0109344	1006
2	rs16846499	T	A	0.0119284	1006
2	rs75324021	C	T	0.0218688	1006
2	rs17713557	G	T	0.0467197	1006
2	rs114165927	G	C	0.054672	1006
2	rs77645656	A	G	0.0109344	1006
2	rs72871619	T	C	0.0427435	1006
2	rs10186055	G	A	0.0119284	1006
2	rs17713609	C	T	0.0705765	1006
2	rs35760436	A	G	0.0119284	1006
2	rs12465701	C	T	0.0109344	1006
2	rs12467077	C	T	0.0109344	1006
2	rs34162299	G	A	0.0805169	1006
2	rs7558405	T	C	0.0119284	1006
2	rs1990760	C	T	0.605368	1006
2	rs36070180	C	T	0.0228628	1006
2	rs3761652	C	A	0.0109344	1006
2	rs17764770	T	C	0.0298211	1006
2	rs35667974	T	C	0.00994036	1006
2	rs12474565	T	C	0.0119284	1006
2	rs34298676	A	G	0.0457256	1006
2	rs7558987	C	T	0.0109344	1006
2	rs12993854	G	C	0.0467197	1006
2	rs2111486	G	A	0.0109344	1006
2	rs3747518	A	G	0.0119284	1006
2	rs3747517	T	C	0.750497	1006
2	rs918161	G	T	0.0109344	1006
2	rs41463049	G	T	0.0109344	1006
2	rs80323851	A	G	0.0258449	1006
2	rs80139450	C	G	0.0119284	1006
2	rs10188109	G	T	0.0109344	1006
2	rs78456138	C	T	0.0129225	1006
2	rs13388189	A	G	0.0129225	1006
2	rs34977319	C	T	0.0854871	1006
2	rs4664053	A	T	0.0109344	1006
2	rs75624198	C	T	0.0159046	1006
2	rs76267308	C	A	0.0109344	1006
2	rs2287292	T	G	0.0109344	1006
2	rs35337543	C	G	0.0188867	1006
2	rs2287293	G	C	0.0109344	1006
2	rs7590692	T	C	0.0109344	1006
2	rs7603101	A	G	0.0119284	1006
2	rs72871627	A	G	0.0188867	1006
2	rs6432714	A	T	0.0119284	1006
2	rs16846553	G	T	0.0109344	1006
2	rs13431841	G	A	0.0109344	1006
2	rs13431848	G	A	0.0109344	1006
2	rs16846555	C	T	0.0109344	1006
2	rs12479043	C	G	0.0109344	1006
2	rs10930046	T	C	0.0119284	1006
2	rs6734769	G	A	0.0109344	1006
2	rs12464349	C	T	0.0109344	1006
2	rs12464391	C	A	0.0109344	1006
2	rs7602311	T	C	0.0109344	1006
2	rs16846565	A	G	0.0109344	1006
2	rs7567566	T	C	0.0129225	1006
2	rs139409390	G	T	0.0109344	1006
2	rs10179671	A	G	0.0109344	1006
2	rs726323	T	C	0.0109344	1006
2	rs4664460	T	C	0.0109344	1006
2	rs7565446	G	T	0.0119284	1006
2	rs7591660	A	G	0.0109344	1006
2	rs35502110	G	A	0.0139165	1006
2	rs6746073	A	C	0.0109344	1006
2	rs72871628	C	T	0.0427435	1006
2	rs75082921	C	T	0.0109344	1006
2	rs6718470	G	T	0.0109344	1006
2	rs12466054	G	A	0.0109344	1006
2	rs12474122	A	C	0.0109344	1006
2	rs4664461	A	G	0.0109344	1006
2	rs13313772	T	G	0.0109344	1006
2	rs13313773	T	A	0.0109344	1006
2	rs57206768	G	A	0.0109344	1006
2	rs12475321	A	G	0.0109344	1006
2	rs78771123	A	G	0.00894632	1006
2	rs6758639	A	G	0.0109344	1006
2	rs77216124	T	G	0.00994036	1006
2	rs12476567	A	C	0.0109344	1006
2	rs4664462	A	C	0.0109344	1006
2	rs4664463	T	C	0.0119284	1006
2	rs12478730	A	C	0.0109344	1006
2	rs12474958	T	G	0.0109344	1006
2	rs74881754	G	T	0.0109344	1006
2	rs77088072	G	A	0.00994036	1006
2	rs974551	T	C	0.0109344	1006
2	rs12471127	T	G	0.0109344	1006
2	rs10439291	G	A	0.0109344	1006
2	rs10439256	T	C	0.0109344	1006
2	rs16846585	G	C	0.0109344	1006
2	rs16846591	T	C	0.0109344	1006
2	rs58375444	T	C	0.0119284	1006
2	rs57983132	T	C	0.0109344	1006
2	rs58990349	C	T	0.0109344	1006
2	rs13023380	G	A	0.50994	1006
2	rs2163215	G	T	0.0109344	1006
2	rs73971815	T	C	0.0119284	1006
2	rs79454205	A	G	0.0159046	1006
2	rs72871633	T	C	0.0198807	1006
2	rs10195025	C	T	0.0119284	1006
2	rs12473955	G	A	0.0109344	1006
2	rs12479125	T	C	0.0119284	1006
2	rs16846600	A	G	0.0119284	1006
2	rs145697462	A	T	0.0109344	1006
2	rs75275335	G	A	0.0208748	1006
2	rs36084110	C	T	0.0258449	1006
2	rs148361640	G	A	0.0109344	1006
2	rs17782569	A	G	0.0109344	1006
2	rs12478636	T	C	0.0109344	1006
2	rs12478709	T	C	0.0119284	1006
2	rs79711023	G	A	0.028827	1006
2	rs139827152	T	C	0.0109344	1006
2	rs74690496	A	G	0.0308151	1006
2	rs149861369	T	C	0.0109344	1006
2	rs10203640	C	T	0.0119284	1006
2	rs17715295	T	C	0.0119284	1006
2	rs17715343	C	G	0.111332	1006
2	rs76082546	T	C	0.00795229	1006
2	rs76162067	G	A	0.0119284	1006
2	rs73971820	C	T	0.0119284	1006
2	rs75419615	T	C	0.0109344	1006
2	rs62188193	G	A	0.0387674	1006
2	rs1864430	T	G	0.0119284	1006
2	rs74932686	A	T	0.0109344	1006
2	rs11897697	A	C	0.0109344	1006
2	rs12472542	T	C	0.0109344	1006
2	rs12468353	G	A	0.0109344	1006
2	rs6730189	C	T	0.0109344	1006
2	rs71424734	G	A	0.0666004	1006
2	rs112802868	C	T	0.0119284	1006
2	rs6749112	A	G	0.00994036	1006
2	rs6735912	T	G	0.00994036	1006
2	rs11888158	G	C	0.0109344	1006
2	rs146086581	C	T	0.0208748	1006
2	rs76878342	C	A	0.0109344	1006
2	rs75629719	A	G	0.00994036	1006
2	rs4664464	T	C	0.0109344	1006
2	rs4664465	C	G	0.00994036	1006
2	rs4664466	C	T	0.00994036	1006
2	rs4664467	C	T	0.00994036	1006
2	rs35544136	C	G	0.00994036	1006
2	rs11894889	T	C	0.00994036	1006
2	rs75232675	T	C	0.0159046	1006
2	rs12468951	C	T	0.0109344	1006
2	rs10196203	T	C	0.0109344	1006
2	rs11892373	G	T	0.0109344	1006
2	rs13432094	A	T	0.0695825	1006
2	rs2033300	G	T	0.0109344	1006
2	rs34602448	C	G	0.00994036	1006
2	rs7567026	T	C	0.0109344	1006
2	rs2241662	C	G	0.00994036	1006
2	rs72871634	C	T	0.0168986	1006
2	rs75779674	C	T	0.0188867	1006
2	rs78202855	C	T	0.0308151	1006
2	rs3788965	C	T	0.0109344	1006
2	rs12468578	A	C	0.0109344	1006
2	rs3788964	T	C	0.149105	1006
2	rs76908370	A	G	0.028827	1006
2	rs17783344	T	G	0.157058	1006
2	rs145937230	C	G	0.0188867	1006
2	rs7587426	C	T	0.524851	1006
2	rs16846633	C	T	0.00994036	1006
2	rs7608315	A	C	0.463221	1006
2	rs75671050	C	T	0.0129225	1006
2	rs3209790	C	T	0.0675944	1006
2	rs34199765	C	T	0.027833	1006
2	rs984971	A	G	0.358847	1006
2	rs143073614	T	C	0.0178926	1006
2	rs75164340	G	T	0.0109344	1006
2	rs79262587	T	C	0.0109344	1006
2	rs76716846	G	A	0.0178926	1006
2	rs78410446	A	G	0.0139165	1006
2	rs75275514	T	C	0.0139165	1006
2	rs75162577	A	G	0.0149105	1006
2	rs78358420	C	G	0.0119284	1006
2	rs80155384	T	C	0.0129225	1006
2	rs2068330	C	G	0.360835	1006
2	rs1549020	T	G	0.246521	1006
2	rs34382064	C	A	0.0347913	1006
2	rs34960521	C	A	0.027833	1006
2	rs78865966	G	T	0.0526839	1006
2	rs145141513	T	C	0.0188867	1006
2	rs77103287	G	A	0.0308151	1006
2	rs79077660	C	T	0.0168986	1006
2	rs76329021	C	T	0.0109344	1006
2	rs17783977	G	A	0.0109344	1006
2	rs140595660	A	C	0.00795229	1006
2	rs11678257	G	A	0.0258449	1006
2	rs76148966	A	T	0.0149105	1006
2	rs80354452	C	T	0.0119284	1006
2	rs76459697	T	C	0.0208748	1006
2	rs77027277	A	G	0.0328032	1006
2	rs75347320	T	C	0.0109344	1006
2	rs78461700	A	T	0.0328032	1006
2	rs142624560	G	A	0.0149105	1006
2	rs77446212	T	G	0.0437376	1006
2	rs17716942	T	C	0.161034	1006
2	rs79900435	C	T	0.0337972	1006
2	rs114799607	C	T	0.0129225	1006
2	rs149107275	T	A	0.0119284	1006
2	rs188254874	A	C	0.0119284	1006
2	rs13022749	A	T	0.644135	1006
2	rs75187618	A	G	0.0526839	1006
2	rs77693762	C	T	0.107356	1006
2	rs74327750	G	A	0.0119284	1006
2	rs75959645	T	C	0.0139165	1006
2	rs74738973	A	G	0.0109344	1006
2	rs146572802	T	C	0.0119284	1006
2	rs180677827	A	T	0.0178926	1006
2	rs33998987	T	C	0.335984	1006
2	rs143225085	T	G	0.0238569	1006
2	rs185291864	G	A	0.0129225	1006
2	rs192645574	C	A	0.00994036	1006
2	rs115579045	T	C	0.0119284	1006
2	rs150679901	T	C	0.0129225	1006
2	rs80185911	T	C	0.0159046	1006
2	rs111357270	C	T	0.0159046	1006
2	rs62188199	C	T	0.0675944	1006
2	rs62188200	A	G	0.0198807	1006
2	rs2389712	G	A	0.0109344	1006
2	rs17784744	C	T	0.0109344	1006
2	rs17728270	T	C	0.0775348	1006
2	rs76684000	G	A	0.0487078	1006
2	rs77506733	T	C	0.0298211	1006
2	rs12464272	T	A	0.055666	1006
2	rs73018982	A	G	0.055666	1006
2	rs114746654	C	T	0.027833	1006
2	rs6736845	C	T	0.055666	1006
2	rs10200670	C	T	0.055666	1006
2	rs6734436	T	C	0.055666	1006
2	rs111458125	T	G	0.054672	1006
2	rs73018991	G	T	0.055666	1006
2	rs116377669	A	G	0.0188867	1006
2	rs77544974	G	A	0.0367793	1006
2	rs73018994	A	G	0.0626243	1006
2	rs16846727	G	A	0.055666	1006
2	rs16846732	T	A	0.054672	1006
2	rs80067013	G	A	0.0129225	1006
2	rs78038088	C	T	0.0526839	1006
2	rs79683528	A	G	0.0119284	1006
2	rs16846743	C	T	0.054672	1006
2	rs73020604	G	C	0.054672	1006
2	rs183153630	T	C	0.0109344	1006
2	rs34562680	C	T	0.0258449	1006
2	rs6758303	G	C	0.055666	1006
2	rs35696140	A	G	0.205765	1006
2	rs13406089	G	A	0.33499	1006
2	rs80206001	G	A	0.05666	1006
2	rs60520748	G	A	0.054672	1006
2	rs7594587	A	T	0.055666	1006
2	rs73020617	C	T	0.055666	1006
2	rs6715546	T	G	0.055666	1006
2	rs75920367	A	G	0.0367793	1006
2	rs73020623	T	C	0.054672	1006
2	rs59627828	A	T	0.055666	1006
2	rs13422692	G	C	0.055666	1006
2	rs58790118	T	C	0.055666	1006
2	rs76846105	T	C	0.055666	1006
2	rs34777723	T	A	0.210736	1006
2	rs13022784	A	G	0.131213	1006
2	rs888274	C	T	0.271372	1006
2	rs34737132	T	C	0.0337972	1006
2	rs985621	G	A	0.0636183	1006
2	rs73020634	C	T	0.055666	1006
2	rs985623	A	G	0.0675944	1006
2	rs532638784	G	C	0.0298211	1006
2	rs7568839	T	C	0.242545	1006
2	rs73020650	C	T	0.054672	1006
2	rs78993969	T	G	0.0536779	1006
2	rs62188206	G	T	0.109344	1006
2	rs1485978	G	A	0.0626243	1006
```
