## Supplementary material for "Characterization of shared and ancestry-specific signals driving complex traits using multi-ancestry fine-mapping": s1_ref.bim

```
2	rs34722451	0	162346545	A	T
2	rs60275260	0	162346619	T	A
2	rs13029783	0	162347038	A	T
2	rs148077628	0	162347751	A	G
2	rs56384808	0	162347755	G	T
2	rs12463509	0	162347948	C	T
2	rs13001599	0	162350219	A	G
2	rs13028108	0	162350238	T	A
2	rs79320005	0	162350279	G	A
2	rs3849348	0	162350566	C	T
2	rs3849349	0	162350750	A	C
2	rs3849350	0	162350772	G	A
2	rs3849351	0	162350904	A	G
2	rs2358145	0	162352163	G	A
2	rs6711192	0	162352757	G	C
2	rs6726406	0	162352888	T	C
2	rs6715397	0	162353990	C	A
2	rs62187563	0	162354653	G	A
2	rs3914096	0	162356090	A	G
2	rs12620974	0	162359983	T	C
2	rs13035499	0	162360492	A	T
2	rs62187565	0	162360575	T	C
2	rs145260432	0	162361808	G	A
2	rs17243975	0	162361899	A	G
2	rs139591616	0	162362836	C	T
2	rs62187567	0	162363066	G	A
2	rs13026747	0	162364504	G	T
2	rs13032282	0	162364792	G	C
2	rs7588198	0	162365202	G	T
2	rs10202267	0	162366126	T	A
2	rs10190057	0	162366176	G	T
2	rs7592112	0	162366517	C	G
2	rs7595197	0	162366835	G	T
2	rs114722420	0	162366926	A	G
2	rs6746745	0	162367152	G	T
2	rs60824222	0	162368719	A	C
2	rs34006307	0	162369959	C	T
2	rs2358146	0	162370326	T	C
2	rs2358147	0	162370327	T	G
2	rs116270371	0	162370462	C	T
2	rs148468804	0	162371597	C	T
2	rs2358148	0	162372133	G	A
2	rs141073547	0	162372189	G	A
2	rs150094097	0	162372251	C	G
2	rs3849352	0	162372378	T	A
2	rs62187569	0	162373517	A	G
2	rs62187570	0	162373899	C	G
2	rs3849353	0	162374138	G	C
2	rs62187571	0	162374319	A	G
2	rs77467165	0	162374820	G	T
2	rs3914093	0	162374844	A	G
2	rs62187572	0	162375040	A	T
2	rs76099699	0	162375168	C	T
2	rs2358149	0	162375473	G	A
2	rs74342949	0	162377041	A	C
2	rs116673969	0	162377563	G	T
2	rs4664427	0	162377889	C	T
2	rs62187573	0	162378064	G	A
2	rs6432688	0	162378656	C	G
2	rs117804150	0	162379222	G	A
2	rs6432689	0	162379760	C	T
2	rs3849354	0	162380509	C	T
2	rs2358152	0	162382136	G	T
2	rs72866989	0	162382170	G	A
2	rs62187574	0	162382776	T	C
2	rs7589304	0	162383293	A	G
2	rs77198442	0	162383668	A	G
2	rs57365346	0	162386309	G	A
2	rs62187576	0	162386765	G	T
2	rs12467662	0	162386784	G	A
2	rs77465985	0	162386895	G	T
2	rs77136429	0	162387049	A	G
2	rs3849355	0	162387714	G	A
2	rs13399736	0	162388262	C	A
2	rs4664046	0	162388621	G	A
2	rs7558189	0	162388775	A	G
2	rs55650699	0	162388931	T	C
2	rs35903683	0	162389352	A	C
2	rs11688932	0	162389452	T	C
2	rs3849356	0	162390116	C	T
2	rs10200009	0	162390369	T	G
2	rs114664466	0	162390738	G	C
2	rs3902687	0	162392315	T	C
2	rs3902688	0	162392421	A	T
2	rs3902689	0	162392460	G	A
2	rs149367449	0	162396578	T	A
2	rs142620316	0	162398015	G	A
2	rs62187597	0	162398263	A	T
2	rs7572645	0	162398278	A	G
2	rs4001652	0	162398609	C	A
2	rs4001653	0	162398827	G	A
2	rs4001644	0	162398867	A	C
2	rs114990399	0	162400797	A	G
2	rs77324008	0	162401059	A	G
2	rs7564390	0	162401639	A	G
2	rs10187624	0	162401652	T	C
2	rs143250572	0	162401705	C	T
2	rs78859970	0	162403664	A	G
2	rs7574669	0	162403694	A	G
2	rs56145818	0	162403778	G	A
2	rs10182681	0	162404452	G	A
2	rs10206065	0	162404476	A	G
2	rs11689708	0	162405430	T	G
2	rs7560349	0	162407394	G	A
2	rs3911925	0	162407930	A	G
2	rs114943271	0	162408194	G	A
2	rs4107578	0	162408414	G	A
2	rs60495163	0	162408807	C	T
2	rs188585134	0	162408961	T	C
2	rs13410944	0	162411997	C	T
2	rs10191709	0	162412380	G	A
2	rs115727981	0	162412765	G	A
2	rs56100249	0	162415157	T	C
2	rs116425635	0	162417200	C	T
2	rs138483479	0	162417499	T	C
2	rs55893794	0	162418751	G	A
2	rs57464189	0	162419312	G	A
2	rs116735440	0	162420906	A	G
2	rs55999219	0	162421361	G	A
2	rs114491590	0	162421477	G	T
2	rs1510088	0	162421852	G	A
2	rs1510089	0	162421878	T	A
2	rs62187603	0	162422517	G	A
2	rs140475751	0	162422633	T	C
2	rs62187604	0	162423676	A	G
2	rs11884269	0	162423780	G	A
2	rs111618755	0	162424337	G	A
2	rs2020027	0	162425878	G	A
2	rs55840249	0	162426849	C	A
2	rs12470830	0	162429996	C	T
2	rs1913666	0	162430482	C	T
2	rs1588395	0	162430725	A	G
2	rs62187608	0	162431138	T	G
2	rs62187609	0	162431500	C	T
2	rs62187610	0	162431878	T	A
2	rs62187611	0	162431946	A	G
2	rs62187612	0	162432494	A	G
2	rs13017694	0	162433413	G	T
2	rs12473497	0	162433766	T	C
2	rs12469302	0	162433831	G	T
2	rs62187613	0	162434474	T	C
2	rs72870244	0	162434942	G	A
2	rs72870248	0	162435849	G	A
2	rs62187614	0	162436285	C	G
2	rs1515182	0	162436934	A	G
2	rs12465645	0	162437639	A	G
2	rs79002211	0	162437652	G	A
2	rs12465734	0	162437859	A	G
2	rs10198573	0	162438682	G	T
2	rs56153413	0	162440079	G	T
2	rs55782047	0	162440255	A	C
2	rs12692637	0	162441440	T	G
2	rs12692638	0	162441486	C	T
2	rs115807548	0	162442427	T	C
2	rs141949063	0	162444324	G	A
2	rs971027	0	162444614	T	A
2	rs6713999	0	162444770	T	C
2	rs971028	0	162444811	T	C
2	rs62187646	0	162445488	T	C
2	rs62187647	0	162446018	C	T
2	rs2202888	0	162446422	C	T
2	rs145549865	0	162446607	A	G
2	rs138838307	0	162448101	T	C
2	rs12464282	0	162448855	C	T
2	rs2175142	0	162450124	T	C
2	rs991605	0	162450369	T	C
2	rs1027906	0	162450407	T	A
2	rs55821334	0	162452014	A	G
2	rs146737928	0	162454406	G	C
2	rs56407015	0	162455625	G	A
2	rs7599570	0	162456399	A	G
2	rs2389550	0	162458401	G	A
2	rs74327418	0	162459704	T	G
2	rs1397088	0	162461454	C	A
2	rs1397089	0	162461562	G	A
2	rs2389549	0	162462209	T	C
2	rs72871796	0	162462235	A	G
2	rs7340274	0	162462535	G	C
2	rs142030517	0	162464685	A	T
2	rs56094729	0	162464835	C	T
2	rs2389548	0	162465110	G	C
2	rs1605869	0	162466733	T	A
2	rs62187652	0	162468033	C	G
2	rs979375	0	162468888	T	G
2	rs62187653	0	162469128	T	C
2	rs72873603	0	162469665	C	T
2	rs62187654	0	162470969	C	T
2	rs72873607	0	162471174	G	A
2	rs1510087	0	162471695	A	G
2	rs1828329	0	162473058	G	A
2	rs72873614	0	162473264	A	G
2	rs1397087	0	162473284	G	A
2	rs1567420	0	162475601	T	C
2	rs1567421	0	162475617	G	T
2	rs74443206	0	162476059	G	A
2	rs116251683	0	162479454	G	A
2	rs16845945	0	162480684	C	T
2	rs72873624	0	162481453	G	A
2	rs17225644	0	162481767	G	T
2	rs12473088	0	162485073	A	G
2	rs146640623	0	162485662	T	C
2	rs147183356	0	162487186	C	T
2	rs62187655	0	162487440	C	G
2	rs62187656	0	162487699	A	G
2	rs62187657	0	162488091	G	A
2	rs62187658	0	162488095	A	C
2	rs72873628	0	162488242	T	C
2	rs1510094	0	162489191	A	G
2	rs7557876	0	162489534	A	G
2	rs72873632	0	162490332	T	C
2	rs56371522	0	162491109	G	A
2	rs62188960	0	162492578	A	C
2	rs4664432	0	162492948	G	A
2	rs12470590	0	162493102	A	G
2	rs115562071	0	162493241	C	T
2	rs1605868	0	162493538	A	T
2	rs185565058	0	162493833	C	T
2	rs79299044	0	162494182	T	A
2	rs2892770	0	162494831	T	C
2	rs72873645	0	162495047	G	A
2	rs62188961	0	162495399	A	G
2	rs55925603	0	162497210	G	A
2	rs56260047	0	162497225	G	T
2	rs62188966	0	162497467	C	T
2	rs56405014	0	162497603	C	T
2	rs3849340	0	162500476	A	T
2	rs2874856	0	162500955	C	G
2	rs3843852	0	162501455	C	T
2	rs114292148	0	162501506	G	A
2	rs3843853	0	162501591	T	A
2	rs16845960	0	162501613	A	G
2	rs3842970	0	162501659	A	T
2	rs6744289	0	162502169	G	T
2	rs6759390	0	162502191	T	G
2	rs10497218	0	162502510	G	C
2	rs6432694	0	162503282	T	A
2	rs1510084	0	162503743	C	T
2	rs6432695	0	162503882	A	G
2	rs77155259	0	162504240	G	A
2	rs10930027	0	162504558	C	T
2	rs10803781	0	162504743	A	G
2	rs6432696	0	162505428	G	A
2	rs111240024	0	162505820	G	A
2	rs4664047	0	162505870	C	G
2	rs9646768	0	162506297	G	T
2	rs10191294	0	162507077	G	T
2	rs6432697	0	162507366	A	G
2	rs6432698	0	162507623	C	T
2	rs76670807	0	162507861	G	C
2	rs75397490	0	162508245	C	G
2	rs144143397	0	162508365	G	A
2	rs1876816	0	162508594	C	T
2	rs1876815	0	162508740	T	C
2	rs79227269	0	162508817	G	A
2	rs1876814	0	162508823	G	A
2	rs6432699	0	162509239	C	A
2	rs6747334	0	162509879	A	G
2	rs6734286	0	162509996	T	C
2	rs6758760	0	162510841	C	T
2	rs6759082	0	162511078	C	A
2	rs12623977	0	162511191	A	G
2	rs2389428	0	162511519	C	T
2	rs1588396	0	162511930	T	G
2	rs4408743	0	162512296	G	A
2	rs4580395	0	162512347	C	T
2	rs1818547	0	162512976	T	C
2	rs150538732	0	162513440	G	C
2	rs10930028	0	162513611	C	T
2	rs62188983	0	162513959	G	C
2	rs62188984	0	162514518	G	A
2	rs2063804	0	162514780	A	C
2	rs2063803	0	162514822	A	G
2	rs35678280	0	162515802	G	C
2	rs6750756	0	162516308	A	T
2	rs56039028	0	162516363	G	A
2	rs6750881	0	162516443	A	G
2	rs62188986	0	162517582	T	C
2	rs146254543	0	162517865	G	A
2	rs10930029	0	162517990	G	A
2	rs142590370	0	162518130	A	G
2	rs2389424	0	162518365	C	A
2	rs1515183	0	162518582	G	T
2	rs75833670	0	162519274	C	T
2	rs1996233	0	162519628	T	C
2	rs1399648	0	162520422	C	T
2	rs16845997	0	162521046	C	A
2	rs77954090	0	162521192	T	C
2	rs4664433	0	162521210	G	A
2	rs3843854	0	162523231	A	G
2	rs3860428	0	162523718	T	C
2	rs3843855	0	162524055	C	T
2	rs10930030	0	162524275	T	C
2	rs13015678	0	162524493	T	A
2	rs55638078	0	162524997	T	C
2	rs146213217	0	162525208	A	T
2	rs62188987	0	162525686	T	A
2	rs12692640	0	162525915	G	A
2	rs12467042	0	162526971	G	A
2	rs2222022	0	162527050	G	A
2	rs1473956	0	162530235	T	C
2	rs1828924	0	162530360	T	C
2	rs62188988	0	162531068	T	C
2	rs2389425	0	162531161	A	G
2	rs1158463	0	162532520	A	G
2	rs72875528	0	162533523	C	T
2	rs7603929	0	162534981	C	T
2	rs12474470	0	162535336	T	C
2	rs9287815	0	162536177	A	T
2	rs56274002	0	162536715	A	T
2	rs12692641	0	162537623	A	G
2	rs16846026	0	162537691	T	C
2	rs74953308	0	162538297	C	T
2	rs9677118	0	162539709	T	A
2	rs62188990	0	162540635	G	A
2	rs2138176	0	162542073	G	A
2	rs6746798	0	162542990	C	T
2	rs4404284	0	162543318	T	C
2	rs4521055	0	162543817	C	T
2	rs12467279	0	162544744	A	G
2	rs114198913	0	162544958	A	G
2	rs138284995	0	162546756	T	C
2	rs35100979	0	162546956	A	G
2	rs1567982	0	162547636	T	C
2	rs62189003	0	162548104	T	A
2	rs1567981	0	162549099	A	G
2	rs1040135	0	162549321	T	C
2	rs62189004	0	162549747	T	C
2	rs1399651	0	162551645	A	G
2	rs1399650	0	162551718	G	A
2	rs147133814	0	162552325	T	A
2	rs11682136	0	162552396	A	T
2	rs13392446	0	162552695	T	A
2	rs190548876	0	162554296	C	T
2	rs10169187	0	162555574	G	C
2	rs10171562	0	162555720	C	T
2	rs1515186	0	162556360	G	A
2	rs4309587	0	162556587	C	T
2	rs7578900	0	162557679	G	C
2	rs4664436	0	162558490	T	C
2	rs13000436	0	162559399	T	G
2	rs1515185	0	162559426	T	C
2	rs13417851	0	162559919	T	G
2	rs55841284	0	162560011	A	G
2	rs56315911	0	162560186	G	T
2	rs1515184	0	162561347	A	G
2	rs16846047	0	162561946	T	C
2	rs62189005	0	162562386	T	C
2	rs13014399	0	162563151	C	G
2	rs16846050	0	162563553	G	A
2	rs34513749	0	162564424	T	C
2	rs1849881	0	162564556	G	T
2	rs17727965	0	162565003	C	T
2	rs16846053	0	162566045	T	G
2	rs12476631	0	162566936	T	C
2	rs17728078	0	162567668	A	G
2	rs16846064	0	162568941	G	C
2	rs6752007	0	162568973	C	T
2	rs12474713	0	162569341	C	A
2	rs7568920	0	162572966	A	G
2	rs6704789	0	162573172	T	A
2	rs62189006	0	162573586	A	G
2	rs2389426	0	162573858	G	A
2	rs10197108	0	162574306	G	A
2	rs62189007	0	162574323	G	A
2	rs62189008	0	162574436	C	T
2	rs7602938	0	162575039	C	T
2	rs72875596	0	162575057	A	G
2	rs72875598	0	162575096	A	G
2	rs62189009	0	162575178	T	A
2	rs11543499	0	162577301	T	C
2	rs77558547	0	162577379	C	T
2	rs2389551	0	162577380	A	G
2	rs116280146	0	162577680	T	C
2	rs12479001	0	162578325	G	T
2	rs7591103	0	162578724	A	G
2	rs66761688	0	162578911	T	C
2	rs72877304	0	162579337	C	T
2	rs3911105	0	162579551	T	C
2	rs3903713	0	162580384	C	A
2	rs2322649	0	162580936	G	A
2	rs3849341	0	162581030	T	C
2	rs142882090	0	162581052	G	A
2	rs116027826	0	162581592	G	A
2	rs144742386	0	162582091	G	A
2	rs4664048	0	162582254	A	T
2	rs62189012	0	162583141	G	A
2	rs62189013	0	162583323	G	A
2	rs62189014	0	162583412	C	G
2	rs62189015	0	162583504	T	C
2	rs75110208	0	162584373	C	T
2	rs74437022	0	162585826	A	G
2	rs16846073	0	162586548	C	G
2	rs72877309	0	162587828	A	G
2	rs185797371	0	162588080	G	A
2	rs57887363	0	162588720	C	T
2	rs11901817	0	162588841	A	G
2	rs115856958	0	162589744	G	C
2	rs62189017	0	162589843	A	G
2	rs34306396	0	162589911	G	A
2	rs2892769	0	162590447	A	G
2	rs11903617	0	162590489	A	G
2	rs7584481	0	162591109	T	C
2	rs72877317	0	162591779	C	T
2	rs11891026	0	162591876	A	G
2	rs1006427	0	162592328	T	C
2	rs1006428	0	162592559	A	C
2	rs1551052	0	162592654	T	G
2	rs7578065	0	162593171	C	T
2	rs2122284	0	162593260	A	T
2	rs11903493	0	162593514	G	A
2	rs1551053	0	162593582	T	G
2	rs1023835	0	162593973	A	G
2	rs185307411	0	162594512	G	A
2	rs1449629	0	162594824	A	G
2	rs58622044	0	162596287	A	G
2	rs13392556	0	162596840	C	T
2	rs56965753	0	162597251	A	G
2	rs13014908	0	162598128	G	A
2	rs56009150	0	162598582	T	C
2	rs2892768	0	162598980	C	T
2	rs62189041	0	162599506	T	C
2	rs6714082	0	162600156	T	A
2	rs7561567	0	162601192	A	G
2	rs62189042	0	162602320	G	T
2	rs12467613	0	162603216	G	T
2	rs12467625	0	162603387	C	A
2	rs71424715	0	162604960	G	T
2	rs6755071	0	162605230	C	T
2	rs11893602	0	162605959	G	A
2	rs973940	0	162607400	A	G
2	rs72877343	0	162607487	A	C
2	rs971284	0	162608454	C	T
2	rs62189043	0	162608466	A	T
2	rs55666706	0	162610397	T	C
2	rs16846085	0	162611072	G	A
2	rs12470743	0	162611202	G	A
2	rs112617101	0	162612272	G	A
2	rs62189045	0	162612367	G	C
2	rs62189046	0	162612371	C	G
2	rs7573979	0	162612915	T	C
2	rs62189047	0	162613314	T	A
2	rs62189048	0	162613494	G	C
2	rs77512782	0	162613603	G	A
2	rs138380068	0	162613907	A	G
2	rs56026147	0	162614089	T	C
2	rs7581747	0	162615115	T	C
2	rs139951946	0	162616898	A	G
2	rs145339136	0	162617000	C	A
2	rs35304298	0	162617185	G	T
2	rs75641726	0	162618114	G	A
2	rs7609393	0	162619376	A	C
2	rs7583212	0	162619408	G	A
2	rs1449641	0	162619567	T	C
2	rs149817404	0	162620561	G	A
2	rs114656665	0	162621244	C	T
2	rs7597134	0	162621531	A	G
2	rs13022437	0	162622285	G	A
2	rs62189051	0	162622318	G	A
2	rs62189052	0	162623869	C	G
2	rs62189053	0	162624324	G	A
2	rs62189054	0	162624654	C	G
2	rs150875074	0	162625155	T	C
2	rs62189055	0	162625749	C	A
2	rs961421	0	162626099	G	C
2	rs1449640	0	162626294	C	T
2	rs13006199	0	162626768	A	G
2	rs41267437	0	162627391	G	A
2	rs72877356	0	162628462	A	G
2	rs12997445	0	162628969	T	C
2	rs10193728	0	162629343	T	C
2	rs985957	0	162629799	T	G
2	rs4263123	0	162629937	A	G
2	rs6713937	0	162630130	T	C
2	rs17784966	0	162630193	T	G
2	rs113613752	0	162630322	A	C
2	rs62189057	0	162630944	A	G
2	rs13413741	0	162631337	A	G
2	rs56374905	0	162631445	G	C
2	rs112635412	0	162632055	C	T
2	rs62189059	0	162632167	T	C
2	rs16846107	0	162632256	G	T
2	rs77521637	0	162632312	C	T
2	rs72877362	0	162632313	G	A
2	rs78102257	0	162632362	C	A
2	rs13420505	0	162632943	A	T
2	rs62190660	0	162633704	G	T
2	rs13399126	0	162634309	C	T
2	rs1449636	0	162635439	T	C
2	rs10469686	0	162635831	T	C
2	rs12692642	0	162636614	T	C
2	rs74358500	0	162636722	G	T
2	rs140383285	0	162637411	A	C
2	rs75661971	0	162637866	A	G
2	rs11896941	0	162638463	G	A
2	rs62190661	0	162639126	A	G
2	rs111481408	0	162639279	G	A
2	rs2389533	0	162639726	C	A
2	rs12053256	0	162639998	G	A
2	rs11898650	0	162640604	T	A
2	rs2892792	0	162640725	A	G
2	rs62190662	0	162641009	T	C
2	rs62190663	0	162642886	T	G
2	rs62190664	0	162643794	G	T
2	rs62190665	0	162644338	C	A
2	rs113438125	0	162644405	C	T
2	rs62190666	0	162645206	C	T
2	rs62190667	0	162645269	G	A
2	rs78209294	0	162645529	A	T
2	rs13016526	0	162646002	C	T
2	rs76534272	0	162646600	G	C
2	rs190862361	0	162647380	T	G
2	rs112702753	0	162647533	G	A
2	rs75245513	0	162648141	A	G
2	rs188532218	0	162648475	A	C
2	rs11903790	0	162648576	C	T
2	rs62190668	0	162649932	A	G
2	rs80243756	0	162651104	T	G
2	rs62190669	0	162651698	C	T
2	rs11891120	0	162652258	A	T
2	rs62190670	0	162652742	A	G
2	rs62190671	0	162652961	A	G
2	rs1551051	0	162653362	T	A
2	rs7577037	0	162654154	T	A
2	rs72877379	0	162654239	C	T
2	rs72877381	0	162655845	A	T
2	rs62190672	0	162655969	A	T
2	rs62190673	0	162656901	T	C
2	rs1979112	0	162657955	A	C
2	rs7604275	0	162658137	A	G
2	rs192373707	0	162659187	C	A
2	rs77882688	0	162660052	C	A
2	rs11885877	0	162660794	G	A
2	rs113289945	0	162663293	A	G
2	rs74715808	0	162663915	C	T
2	rs1449634	0	162664012	G	C
2	rs115744858	0	162664145	A	G
2	rs75926333	0	162664635	G	A
2	rs62190674	0	162664961	C	T
2	rs34935338	0	162665489	T	G
2	rs115691546	0	162665708	G	A
2	rs62187680	0	162665727	A	G
2	rs79018192	0	162666187	G	C
2	rs62187681	0	162666479	G	T
2	rs12989249	0	162666737	A	G
2	rs1710512	0	162667167	A	G
2	rs55647762	0	162667317	G	T
2	rs56018438	0	162667377	A	T
2	rs148528566	0	162667422	A	G
2	rs3902192	0	162668234	T	C
2	rs3849342	0	162668341	A	G
2	rs3849343	0	162668466	C	A
2	rs3849344	0	162668544	C	T
2	rs13416456	0	162668812	C	A
2	rs62187684	0	162668871	A	G
2	rs11898165	0	162668902	G	A
2	rs4603779	0	162669284	T	C
2	rs3849345	0	162669555	C	T
2	rs59829975	0	162671833	T	G
2	rs60050769	0	162671889	G	T
2	rs78158618	0	162672013	C	A
2	rs12988751	0	162672211	G	A
2	rs7594116	0	162672809	C	T
2	rs56154342	0	162672810	G	A
2	rs61692975	0	162673036	C	T
2	rs62187688	0	162673253	C	A
2	rs62187695	0	162675515	G	T
2	rs1449637	0	162675950	T	A
2	rs62187696	0	162676507	T	C
2	rs62187697	0	162676532	A	G
2	rs72877400	0	162676691	T	A
2	rs62187698	0	162677305	G	A
2	rs62187699	0	162677323	T	C
2	rs62187700	0	162677773	C	T
2	rs13031103	0	162678313	G	C
2	rs193048866	0	162678815	A	G
2	rs72879207	0	162679388	A	G
2	rs72879209	0	162679434	A	G
2	rs13386213	0	162679904	C	G
2	rs9636282	0	162680395	T	A
2	rs9636283	0	162680402	T	C
2	rs9636284	0	162680512	C	T
2	rs111486619	0	162680631	C	T
2	rs9636285	0	162680702	A	G
2	rs72879215	0	162681223	T	C
2	rs62187702	0	162683163	G	A
2	rs1227926	0	162683893	C	G
2	rs71424719	0	162684144	C	T
2	rs13036052	0	162684269	G	T
2	rs7589581	0	162684420	A	G
2	rs1667597	0	162685991	A	G
2	rs62187703	0	162686215	G	A
2	rs62187704	0	162686327	C	T
2	rs34095253	0	162686443	C	T
2	rs72879226	0	162687168	T	A
2	rs72879227	0	162687291	C	T
2	rs55969921	0	162687409	G	A
2	rs56299944	0	162687459	T	A
2	rs10200835	0	162688039	A	C
2	rs72879231	0	162688210	C	T
2	rs72879233	0	162688299	G	A
2	rs2084545	0	162688490	A	G
2	rs1234510	0	162688627	C	T
2	rs2100213	0	162688818	A	G
2	rs56223065	0	162689407	C	T
2	rs56264166	0	162689452	G	T
2	rs56027511	0	162689516	C	T
2	rs56091742	0	162689525	G	A
2	rs10207837	0	162690305	A	T
2	rs62187711	0	162691061	T	G
2	rs72879248	0	162691366	C	G
2	rs72879250	0	162691367	A	G
2	rs1227922	0	162691640	T	C
2	rs149235385	0	162691789	C	T
2	rs62187712	0	162691893	A	G
2	rs62187713	0	162692117	T	C
2	rs1227921	0	162692200	C	G
2	rs2892796	0	162692610	G	A
2	rs62187736	0	162693288	C	G
2	rs55970269	0	162693554	T	C
2	rs55658092	0	162693559	A	C
2	rs55764479	0	162693738	T	A
2	rs116082270	0	162693767	G	A
2	rs72879263	0	162694101	G	T
2	rs75465194	0	162694343	G	A
2	rs62187739	0	162694427	C	T
2	rs1227920	0	162695599	A	C
2	rs1227919	0	162695741	C	T
2	rs2084544	0	162696255	G	A
2	rs2084543	0	162696414	C	T
2	rs961324	0	162697503	A	G
2	rs62187740	0	162698486	C	A
2	rs62187741	0	162698524	T	A
2	rs72879275	0	162698823	G	A
2	rs1449632	0	162699009	A	G
2	rs1449631	0	162699012	T	C
2	rs1449630	0	162699039	A	G
2	rs1996265	0	162699576	A	G
2	rs62187742	0	162700097	T	G
2	rs1227925	0	162700173	A	G
2	rs56190932	0	162700404	T	G
2	rs56142719	0	162700711	T	C
2	rs72879281	0	162701153	T	C
2	rs116086616	0	162701454	C	T
2	rs78438058	0	162701456	G	A
2	rs72879284	0	162701736	T	G
2	rs62187745	0	162702806	G	A
2	rs4455163	0	162702998	T	A
2	rs2090270	0	162703227	C	A
2	rs1227923	0	162703831	A	C
2	rs150347241	0	162704235	A	G
2	rs115093702	0	162704537	A	G
2	rs1584532	0	162704711	A	G
2	rs1710510	0	162705055	G	T
2	rs115797153	0	162705404	A	C
2	rs35826432	0	162705966	A	G
2	rs62187747	0	162706074	T	A
2	rs72879293	0	162706476	G	A
2	rs62187748	0	162707054	C	T
2	rs62187749	0	162707188	C	A
2	rs62187750	0	162707350	C	T
2	rs62187752	0	162709033	T	G
2	rs1237104	0	162709256	G	A
2	rs17785236	0	162710152	A	T
2	rs55961814	0	162710187	T	G
2	rs1227936	0	162711016	T	A
2	rs62187754	0	162711184	T	G
2	rs41267441	0	162711682	A	C
2	rs62187756	0	162712142	A	C
2	rs62187757	0	162714289	A	G
2	rs2053865	0	162715135	C	T
2	rs75174596	0	162715237	T	C
2	rs62187758	0	162715902	G	T
2	rs1227933	0	162715915	T	C
2	rs62187759	0	162716009	A	C
2	rs1227932	0	162716881	C	A
2	rs1227930	0	162717686	G	A
2	rs62188760	0	162717753	G	A
2	rs62188761	0	162718829	A	G
2	rs62188762	0	162720090	C	T
2	rs1227929	0	162720101	T	G
2	rs62188763	0	162720836	G	A
2	rs62188764	0	162721292	G	C
2	rs10497224	0	162722373	T	A
2	rs72881015	0	162722543	A	T
2	rs62188765	0	162723185	G	A
2	rs62188766	0	162723219	G	A
2	rs79961351	0	162723523	A	G
2	rs72881021	0	162724050	G	C
2	rs55736476	0	162724784	C	A
2	rs56063742	0	162724957	G	A
2	rs34185330	0	162725335	A	G
2	rs10179404	0	162725429	T	C
2	rs114460145	0	162725810	T	C
2	rs1949321	0	162725846	A	T
2	rs62188767	0	162725872	G	A
2	rs62188768	0	162725924	A	C
2	rs72881030	0	162726068	A	G
2	rs72881034	0	162726966	A	G
2	rs72881037	0	162727020	A	G
2	rs180803210	0	162727071	A	G
2	rs111774717	0	162728505	A	T
2	rs41265135	0	162728938	A	C
2	rs62188769	0	162729669	C	G
2	rs113955997	0	162730002	C	T
2	rs72881042	0	162730003	T	C
2	rs35292746	0	162730312	T	C
2	rs56078948	0	162730992	T	A
2	rs7587058	0	162731186	G	A
2	rs140682348	0	162731257	A	G
2	rs62188771	0	162731383	C	A
2	rs72881046	0	162731761	T	C
2	rs11683174	0	162731926	T	C
2	rs55711310	0	162732650	G	A
2	rs1996266	0	162732684	G	A
2	rs6716303	0	162732719	A	G
2	rs139545109	0	162733115	G	A
2	rs6720337	0	162733699	A	G
2	rs9678556	0	162733784	T	C
2	rs56140629	0	162734009	A	G
2	rs1913818	0	162734191	A	G
2	rs72881053	0	162734759	C	T
2	rs1878065	0	162735254	A	G
2	rs62188773	0	162736275	A	G
2	rs16846172	0	162736370	G	A
2	rs115285217	0	162736415	A	G
2	rs6729402	0	162736529	A	G
2	rs6707956	0	162737714	G	T
2	rs62188792	0	162737940	T	C
2	rs141686513	0	162738478	C	T
2	rs139579418	0	162738548	A	C
2	rs41267443	0	162738781	T	C
2	rs1913803	0	162740349	G	A
2	rs62188794	0	162740583	A	G
2	rs62188795	0	162741007	G	A
2	rs62188796	0	162741162	T	C
2	rs186999753	0	162741485	C	T
2	rs72881071	0	162741508	T	G
2	rs72881073	0	162741757	G	A
2	rs1913805	0	162742621	T	C
2	rs10190968	0	162742749	C	G
2	rs66511613	0	162742855	A	G
2	rs62188798	0	162742898	C	T
2	rs6744713	0	162743260	G	T
2	rs72865206	0	162743262	G	T
2	rs6716102	0	162743354	A	C
2	rs58326818	0	162743388	G	A
2	rs55746961	0	162743661	G	A
2	rs35568763	0	162743765	C	T
2	rs76296250	0	162743825	C	G
2	rs6706364	0	162744169	T	A
2	rs62188800	0	162744336	G	A
2	rs62188801	0	162744546	T	C
2	rs62188802	0	162744988	G	A
2	rs147931676	0	162745117	T	C
2	rs144781346	0	162745335	G	A
2	rs115848314	0	162745501	G	T
2	rs145683575	0	162745507	G	C
2	rs111575110	0	162745533	T	C
2	rs62188804	0	162745768	A	G
2	rs62188805	0	162746093	G	T
2	rs62188807	0	162746208	A	G
2	rs112856039	0	162747208	G	T
2	rs113345084	0	162747223	C	T
2	rs111639038	0	162747335	C	G
2	rs79520046	0	162747437	G	A
2	rs112223805	0	162747444	T	A
2	rs140112068	0	162747610	T	C
2	rs144793671	0	162747950	C	T
2	rs58909484	0	162748109	C	T
2	rs6432703	0	162748159	G	C
2	rs16846179	0	162749056	T	G
2	rs62188810	0	162749078	A	G
2	rs72865220	0	162749671	G	T
2	rs73003553	0	162749878	T	C
2	rs1343902	0	162750159	A	G
2	rs62188811	0	162750305	A	C
2	rs1343883	0	162750674	T	G
2	rs61748241	0	162751233	G	A
2	rs182123854	0	162752135	T	A
2	rs145605013	0	162753170	T	G
2	rs114368432	0	162753258	G	A
2	rs17729070	0	162753343	C	G
2	rs4146952	0	162753646	T	A
2	rs62188816	0	162754155	T	A
2	rs1913814	0	162754223	A	G
2	rs62188817	0	162754225	T	C
2	rs1913813	0	162755523	T	C
2	rs10169534	0	162755829	C	G
2	rs62188818	0	162756195	T	G
2	rs16846181	0	162756254	A	C
2	rs6432704	0	162756378	A	G
2	rs77357117	0	162757307	G	A
2	rs6754546	0	162757676	A	G
2	rs6726796	0	162758123	G	A
2	rs75903460	0	162758257	T	C
2	rs2176136	0	162758875	T	C
2	rs62188819	0	162759309	G	C
2	rs61743994	0	162759371	A	T
2	rs61744553	0	162759502	T	C
2	rs76086380	0	162759768	G	A
2	rs6734760	0	162760195	C	T
2	rs7594396	0	162760974	A	G
2	rs74969799	0	162760999	G	C
2	rs62188820	0	162761535	T	A
2	rs116552922	0	162761686	C	T
2	rs72865241	0	162762034	G	A
2	rs75843778	0	162762797	G	A
2	rs62188821	0	162762959	G	A
2	rs6725233	0	162763024	C	G
2	rs55931021	0	162764496	A	G
2	rs62188823	0	162764874	T	C
2	rs75103907	0	162765135	T	G
2	rs149415270	0	162765181	G	A
2	rs62188824	0	162765714	T	C
2	rs72865255	0	162765759	A	C
2	rs72865256	0	162765762	T	A
2	rs76713929	0	162766566	C	T
2	rs72865260	0	162767251	C	G
2	rs72865262	0	162767292	A	G
2	rs62188825	0	162767453	A	G
2	rs62188826	0	162767653	G	A
2	rs62188827	0	162768208	A	T
2	rs62188838	0	162771641	G	A
2	rs62188839	0	162771668	G	A
2	rs78948593	0	162771784	C	T
2	rs10211012	0	162771809	A	G
2	rs55949502	0	162772114	T	C
2	rs55693861	0	162772516	G	A
2	rs6715439	0	162772897	A	G
2	rs62188842	0	162773110	G	T
2	rs62188843	0	162773290	C	T
2	rs72865276	0	162773392	T	A
2	rs6748280	0	162773915	G	A
2	rs1913809	0	162774359	A	G
2	rs141369798	0	162774398	A	G
2	rs56399725	0	162775126	G	A
2	rs62188845	0	162775239	G	A
2	rs72865282	0	162775389	G	C
2	rs115091516	0	162775457	C	T
2	rs7601354	0	162775534	G	C
2	rs72865285	0	162775632	T	G
2	rs80081227	0	162775764	G	A
2	rs77176486	0	162775835	G	A
2	rs62188846	0	162775861	C	T
2	rs62188848	0	162776944	G	C
2	rs62188849	0	162777621	G	C
2	rs72865293	0	162778099	G	A
2	rs140391977	0	162778170	G	A
2	rs78352279	0	162778229	G	A
2	rs62188850	0	162779314	T	C
2	rs62188851	0	162779450	T	G
2	rs62188852	0	162779920	A	G
2	rs6432705	0	162779958	T	C
2	rs12328761	0	162779995	A	G
2	rs6715491	0	162780079	C	T
2	rs145032080	0	162780637	C	T
2	rs72865298	0	162780773	A	G
2	rs145765232	0	162781705	T	C
2	rs62188857	0	162783862	A	G
2	rs10930036	0	162785323	C	T
2	rs72867006	0	162785658	G	T
2	rs74797791	0	162786299	C	T
2	rs115789664	0	162786953	T	C
2	rs180956873	0	162787053	A	C
2	rs115686922	0	162787489	T	G
2	rs57058277	0	162787585	C	A
2	rs58510689	0	162787895	A	G
2	rs78385443	0	162788019	T	C
2	rs57300571	0	162788109	G	A
2	rs61358430	0	162788257	C	T
2	rs72867014	0	162788496	A	G
2	rs62189660	0	162790001	C	G
2	rs59699314	0	162790098	T	G
2	rs62189662	0	162790152	G	T
2	rs10930037	0	162790288	A	G
2	rs116134317	0	162790793	C	T
2	rs56160038	0	162790842	C	A
2	rs4664440	0	162790882	C	T
2	rs56378636	0	162790992	A	C
2	rs55885919	0	162790994	A	G
2	rs62189666	0	162792412	A	G
2	rs10181572	0	162792864	G	A
2	rs62189667	0	162793037	C	G
2	rs2077859	0	162793798	G	A
2	rs72867035	0	162794085	T	A
2	rs76287305	0	162794252	T	C
2	rs74935201	0	162794369	G	A
2	rs141164517	0	162794696	G	T
2	rs77959849	0	162795082	T	C
2	rs78941812	0	162795083	G	A
2	rs138692548	0	162795340	A	G
2	rs184153638	0	162796001	G	A
2	rs80271151	0	162796444	A	G
2	rs13021256	0	162796517	T	A
2	rs75711413	0	162797067	G	A
2	rs12619801	0	162797500	G	A
2	rs6432706	0	162797621	C	T
2	rs77596461	0	162798025	G	A
2	rs147264919	0	162798423	G	A
2	rs6717424	0	162798581	A	G
2	rs74978301	0	162798738	A	G
2	rs58364273	0	162799639	A	C
2	rs13022438	0	162800372	A	G
2	rs2176135	0	162801454	G	A
2	rs77825624	0	162801558	C	T
2	rs11693702	0	162802184	T	A
2	rs75998758	0	162802712	A	T
2	rs13430823	0	162802795	T	C
2	rs77787032	0	162802908	G	A
2	rs76438605	0	162802978	T	A
2	rs12474587	0	162802993	G	T
2	rs1913807	0	162803308	T	C
2	rs77902933	0	162803433	G	A
2	rs2222057	0	162803510	A	T
2	rs76204919	0	162803545	G	A
2	rs4368346	0	162803641	T	A
2	rs13421039	0	162803883	C	T
2	rs1913808	0	162804678	G	A
2	rs114564511	0	162804826	C	T
2	rs62189668	0	162805019	T	A
2	rs7604885	0	162806408	G	A
2	rs12614520	0	162807073	T	C
2	rs76560348	0	162807927	T	G
2	rs74685687	0	162808104	C	T
2	rs80119344	0	162808199	A	G
2	rs79306574	0	162808397	T	C
2	rs78029508	0	162808459	C	T
2	rs6707646	0	162808640	C	T
2	rs114768389	0	162809285	A	T
2	rs78565750	0	162809598	C	A
2	rs146357347	0	162809963	C	G
2	rs138988641	0	162810022	G	C
2	rs36080928	0	162810113	G	A
2	rs7580486	0	162810159	T	G
2	rs114901629	0	162810351	A	G
2	rs74406816	0	162810426	T	C
2	rs4637136	0	162811186	A	G
2	rs79339484	0	162811365	T	C
2	rs116444520	0	162812245	T	C
2	rs10221808	0	162813807	A	G
2	rs115839156	0	162814012	G	T
2	rs114459135	0	162814187	A	C
2	rs12619850	0	162814823	A	G
2	rs12466127	0	162815262	C	A
2	rs114443436	0	162815794	A	T
2	rs13011013	0	162816167	G	A
2	rs75999062	0	162816191	C	A
2	rs151215234	0	162816202	T	A
2	rs12472555	0	162816728	T	G
2	rs117090465	0	162817139	A	G
2	rs76916685	0	162817700	G	A
2	rs79868844	0	162818030	G	T
2	rs79187915	0	162818274	G	A
2	rs4572609	0	162818464	C	G
2	rs4500960	0	162818621	C	T
2	rs77632359	0	162819488	A	G
2	rs75748626	0	162819613	A	G
2	rs16846221	0	162820220	G	T
2	rs4233647	0	162821515	G	A
2	rs61748243	0	162821644	C	T
2	rs142267931	0	162822304	G	A
2	rs34147598	0	162822349	C	T
2	rs13021985	0	162822709	G	A
2	rs11901687	0	162822779	A	C
2	rs138420669	0	162823085	C	T
2	rs76760048	0	162823836	C	G
2	rs75235959	0	162823952	C	T
2	rs78193237	0	162824254	G	T
2	rs12986853	0	162825174	C	T
2	rs59058310	0	162825389	G	A
2	rs75783176	0	162826384	T	A
2	rs4432469	0	162827022	A	G
2	rs4341949	0	162827033	T	C
2	rs79493199	0	162827718	C	T
2	rs4664442	0	162828001	G	A
2	rs9808497	0	162829902	C	T
2	rs115622587	0	162830956	G	C
2	rs59780371	0	162831311	A	G
2	rs10497223	0	162831523	G	A
2	rs4340536	0	162831693	C	G
2	rs4295021	0	162831756	G	T
2	rs73003589	0	162831847	T	C
2	rs72867092	0	162831921	A	G
2	rs115377349	0	162833179	A	G
2	rs4316948	0	162834595	G	T
2	rs114723076	0	162835335	G	A
2	rs2909444	0	162836272	A	G
2	rs115963266	0	162836838	C	T
2	rs2909456	0	162836954	C	T
2	rs74751450	0	162837337	G	T
2	rs1558958	0	162838775	G	C
2	rs12622869	0	162841133	C	G
2	rs115950140	0	162841877	G	A
2	rs76713329	0	162842620	T	G
2	rs77853537	0	162842889	C	T
2	rs2909455	0	162843078	T	C
2	rs77781469	0	162843236	G	A
2	rs62189686	0	162843324	G	A
2	rs2052400	0	162843668	A	G
2	rs2098526	0	162845276	G	A
2	rs1861979	0	162845565	T	C
2	rs2909457	0	162845855	G	A
2	rs114184322	0	162846178	G	A
2	rs2909443	0	162846439	G	A
2	rs115277329	0	162846884	A	G
2	rs79054484	0	162847070	T	C
2	rs76175257	0	162847226	A	G
2	rs78098999	0	162847527	A	T
2	rs12617336	0	162849312	G	C
2	rs116824536	0	162850658	C	T
2	rs17759529	0	162851013	C	G
2	rs12617656	0	162851147	T	C
2	rs76057000	0	162851358	T	A
2	rs4140685	0	162852079	G	T
2	rs138675795	0	162853433	C	T
2	rs2970933	0	162854276	T	C
2	rs16846230	0	162854427	G	A
2	rs2909445	0	162854818	G	A
2	rs2287509	0	162854908	G	T
2	rs2268894	0	162856148	C	T
2	rs16846234	0	162857452	A	T
2	rs2970932	0	162858200	A	G
2	rs759717	0	162858323	G	C
2	rs7565794	0	162859000	T	C
2	rs148317728	0	162859024	A	G
2	rs144883421	0	162859435	G	A
2	rs12621633	0	162859436	G	A
2	rs75328653	0	162859934	A	C
2	rs78400999	0	162859950	T	C
2	rs77011221	0	162860846	G	C
2	rs77770606	0	162861575	A	G
2	rs6432707	0	162863959	A	T
2	rs2909447	0	162864475	C	T
2	rs41268649	0	162865133	C	T
2	rs2909448	0	162866255	C	T
2	rs2909449	0	162866338	G	A
2	rs117705573	0	162866470	T	A
2	rs2389643	0	162866992	C	T
2	rs10166311	0	162867613	G	A
2	rs10166124	0	162867622	C	T
2	rs2909450	0	162867791	G	A
2	rs1014444	0	162868858	A	G
2	rs1014445	0	162869203	A	G
2	rs2042069	0	162869670	C	T
2	rs142456029	0	162869850	G	A
2	rs74620385	0	162870262	T	C
2	rs16846253	0	162870511	A	G
2	rs2909451	0	162871798	C	T
2	rs2268890	0	162872492	A	G
2	rs2970931	0	162873188	T	C
2	rs41268651	0	162873512	T	C
2	rs17848906	0	162873552	G	T
2	rs2300757	0	162874170	G	C
2	rs75747997	0	162874913	A	G
2	rs11677330	0	162874922	C	T
2	rs77732408	0	162875176	G	A
2	rs2111849	0	162875843	C	A
2	rs2302872	0	162876768	G	A
2	rs78191208	0	162876985	G	A
2	rs12692646	0	162877028	T	A
2	rs16846261	0	162877400	G	A
2	rs75392894	0	162877734	T	C
2	rs116584428	0	162877823	T	C
2	rs74956912	0	162878335	G	A
2	rs3788980	0	162878769	C	T
2	rs2302873	0	162879452	T	C
2	rs13409045	0	162880383	C	T
2	rs79187411	0	162880625	A	C
2	rs79115159	0	162882018	A	G
2	rs79870511	0	162882871	G	A
2	rs75117684	0	162883361	T	C
2	rs2300756	0	162883865	A	C
2	rs2300755	0	162883962	G	A
2	rs2268889	0	162885110	C	T
2	rs2268888	0	162885450	C	T
2	rs4664443	0	162885889	A	G
2	rs2284873	0	162886963	T	C
2	rs7573951	0	162887741	A	G
2	rs2284872	0	162887969	G	A
2	rs2284871	0	162888055	C	T
2	rs114874471	0	162888105	C	T
2	rs2284870	0	162888727	T	C
2	rs111987954	0	162889414	G	A
2	rs11691329	0	162889486	C	T
2	rs13020751	0	162889802	A	G
2	rs1558957	0	162890175	T	C
2	rs7608798	0	162890217	G	A
2	rs2160927	0	162891075	C	T
2	rs75733325	0	162891272	C	T
2	rs2111850	0	162891279	T	C
2	rs6432708	0	162891848	C	T
2	rs111434412	0	162892442	T	C
2	rs2284869	0	162893280	T	C
2	rs76077165	0	162893338	C	A
2	rs10930040	0	162894766	A	G
2	rs80354787	0	162895963	T	G
2	rs147933438	0	162899282	C	T
2	rs80318928	0	162899780	G	A
2	rs12995983	0	162899803	T	C
2	rs73971540	0	162900716	A	G
2	rs11900409	0	162900764	T	G
2	rs73971541	0	162900834	C	T
2	rs3788979	0	162900889	C	T
2	rs3788978	0	162900939	G	T
2	rs146329758	0	162900973	T	C
2	rs73971542	0	162901303	A	G
2	rs16822665	0	162901327	C	T
2	rs79724736	0	162901414	C	T
2	rs2302874	0	162901811	A	G
2	rs73971543	0	162903071	G	A
2	rs138191868	0	162903410	C	T
2	rs73971544	0	162903579	A	G
2	rs115905739	0	162903794	C	T
2	rs116302758	0	162904013	T	C
2	rs17848916	0	162904384	A	C
2	rs73971545	0	162904533	T	C
2	rs4364036	0	162904624	C	T
2	rs79076454	0	162905614	G	A
2	rs6725970	0	162906295	G	T
2	rs73971546	0	162906532	T	C
2	rs73971547	0	162906774	A	T
2	rs73971548	0	162906882	T	C
2	rs73971549	0	162906890	G	A
2	rs72868664	0	162907004	T	C
2	rs6744557	0	162907080	T	C
2	rs6729733	0	162907232	C	T
2	rs73971550	0	162907487	C	G
2	rs73971551	0	162907743	T	C
2	rs73971552	0	162907820	T	A
2	rs72868667	0	162907825	T	C
2	rs60851734	0	162908011	C	T
2	rs75295478	0	162908063	T	C
2	rs61265379	0	162908477	A	C
2	rs78817705	0	162908578	C	A
2	rs12995636	0	162908664	G	A
2	rs112588911	0	162908735	G	A
2	rs111527599	0	162908739	A	G
2	rs72868669	0	162909242	C	T
2	rs73971554	0	162909414	T	A
2	rs73971555	0	162909437	G	A
2	rs56755168	0	162909589	T	C
2	rs61022164	0	162909602	G	C
2	rs56274911	0	162909773	A	G
2	rs59240137	0	162909880	G	A
2	rs79373486	0	162910135	G	T
2	rs6741949	0	162910223	G	C
2	rs4664446	0	162910403	A	G
2	rs67264085	0	162910536	C	T
2	rs72868675	0	162911252	T	C
2	rs75900502	0	162911690	T	C
2	rs76911509	0	162911766	T	C
2	rs113082932	0	162912005	G	A
2	rs67399148	0	162913166	T	C
2	rs6733162	0	162913498	G	C
2	rs75062246	0	162913579	T	C
2	rs77999304	0	162913811	C	A
2	rs113170512	0	162914000	G	A
2	rs150882622	0	162914472	G	A
2	rs143983813	0	162914517	A	G
2	rs75623878	0	162915842	A	G
2	rs80269466	0	162915969	G	A
2	rs75881470	0	162916381	C	T
2	rs10490422	0	162916413	G	T
2	rs34536659	0	162916578	G	C
2	rs12618391	0	162916603	T	A
2	rs12615031	0	162916702	G	A
2	rs73009181	0	162917337	A	T
2	rs116959595	0	162917414	C	A
2	rs76339676	0	162917461	A	G
2	rs873826	0	162918071	G	A
2	rs2892816	0	162918521	A	G
2	rs192008895	0	162918741	G	A
2	rs741529	0	162919489	G	A
2	rs34450218	0	162919552	G	T
2	rs115719986	0	162920222	G	A
2	rs151249204	0	162920549	G	A
2	rs3788976	0	162921135	G	A
2	rs12614077	0	162921573	C	T
2	rs12618149	0	162921602	T	C
2	rs7566261	0	162921606	A	G
2	rs2193681	0	162921728	T	C
2	rs2284868	0	162922060	C	G
2	rs2216447	0	162922108	T	C
2	rs62189690	0	162922728	A	G
2	rs62189691	0	162922734	T	C
2	rs139729013	0	162923287	G	A
2	rs12469930	0	162923834	G	A
2	rs12469968	0	162923917	G	A
2	rs6727102	0	162924330	A	G
2	rs5022713	0	162924483	C	G
2	rs114526604	0	162924775	G	A
2	rs2080714	0	162925047	G	T
2	rs116041626	0	162925383	T	C
2	rs62189692	0	162925618	G	C
2	rs35280626	0	162926544	C	T
2	rs74435445	0	162926617	G	A
2	rs76961472	0	162926929	A	G
2	rs139319299	0	162926982	T	G
2	rs2268886	0	162927345	T	C
2	rs10930041	0	162927416	A	C
2	rs2268885	0	162927929	A	G
2	rs2300754	0	162928366	T	A
2	rs2300753	0	162928465	C	A
2	rs74646882	0	162928666	A	T
2	rs1861975	0	162929300	A	C
2	rs1861976	0	162929554	T	G
2	rs1861977	0	162929555	T	C
2	rs1861978	0	162929709	T	G
2	rs35128070	0	162929732	G	A
2	rs17574	0	162929979	A	G
2	rs13015258	0	162930725	T	G
2	rs115498481	0	162931074	G	T
2	rs79700168	0	162932056	G	A
2	rs113799395	0	162932549	T	C
2	rs150128644	0	162933505	C	T
2	rs138585555	0	162933527	G	C
2	rs2075340	0	162933561	A	T
2	rs35393124	0	162934547	G	A
2	rs6754128	0	162936284	A	G
2	rs7593348	0	162936987	T	G
2	rs7593349	0	162936988	T	C
2	rs7593366	0	162937033	T	A
2	rs72870405	0	162937083	T	A
2	rs2193677	0	162938654	C	G
2	rs145473963	0	162938911	A	G
2	rs10930042	0	162939467	G	A
2	rs149571911	0	162939990	G	A
2	rs116123210	0	162941328	A	T
2	rs56143052	0	162941650	C	G
2	rs72870407	0	162942674	G	C
2	rs112827450	0	162942922	A	G
2	rs9677255	0	162944350	G	T
2	rs36102437	0	162944498	G	A
2	rs35505926	0	162944637	C	T
2	rs71424727	0	162946689	T	C
2	rs12468996	0	162947756	C	T
2	rs56286749	0	162949943	G	A
2	rs13013477	0	162950320	T	C
2	rs56021349	0	162951911	C	T
2	rs4420712	0	162952349	T	G
2	rs12233178	0	162952825	A	G
2	rs4436979	0	162953150	T	C
2	rs75201431	0	162953533	T	C
2	rs973551	0	162956032	G	A
2	rs72870422	0	162956056	T	G
2	rs759716	0	162957039	C	A
2	rs72870425	0	162957410	C	T
2	rs2098525	0	162958136	C	T
2	rs11689257	0	162958353	G	A
2	rs11695224	0	162958360	T	C
2	rs56379423	0	162959647	G	A
2	rs2270447	0	162959748	T	C
2	rs113197479	0	162959831	C	A
2	rs55745161	0	162960210	C	T
2	rs55836196	0	162960391	C	T
2	rs188292706	0	162960872	C	T
2	rs7564465	0	162960873	A	G
2	rs2080712	0	162961929	A	G
2	rs2052401	0	162962045	T	C
2	rs60813937	0	162963195	C	G
2	rs16846291	0	162963597	T	G
2	rs116580375	0	162963929	T	C
2	rs75166367	0	162964301	G	A
2	rs10515929	0	162964753	G	A
2	rs113179738	0	162965148	A	G
2	rs16846296	0	162966102	A	G
2	rs148731662	0	162966403	G	A
2	rs62189714	0	162966841	C	A
2	rs4233648	0	162967020	C	T
2	rs117482779	0	162967085	C	A
2	rs35148929	0	162967545	T	C
2	rs2892826	0	162968258	C	A
2	rs11885343	0	162968873	C	T
2	rs17710179	0	162969271	A	G
2	rs28378735	0	162969494	A	G
2	rs11897585	0	162969662	A	G
2	rs11886859	0	162969703	C	G
2	rs7571944	0	162969946	G	C
2	rs76006213	0	162970161	C	T
2	rs115435995	0	162971275	C	G
2	rs2193679	0	162971863	T	C
2	rs76967837	0	162971864	G	A
2	rs80285124	0	162972073	A	C
2	rs10185053	0	162972339	A	G
2	rs10174056	0	162972370	T	A
2	rs10185151	0	162972385	A	G
2	rs6432709	0	162973892	A	C
2	rs35733101	0	162974111	T	C
2	rs75257481	0	162974735	G	C
2	rs10171070	0	162974878	C	T
2	rs2241242	0	162974894	G	A
2	rs2075300	0	162974976	T	C
2	rs17761282	0	162975083	A	G
2	rs2075301	0	162975169	C	T
2	rs2241243	0	162975187	G	A
2	rs12052431	0	162975397	C	T
2	rs114438602	0	162975479	G	A
2	rs10171915	0	162975503	G	T
2	rs116297428	0	162975715	C	T
2	rs10198168	0	162975991	A	T
2	rs10174693	0	162976091	C	A
2	rs114779135	0	162976796	A	C
2	rs2160711	0	162977965	A	G
2	rs6432710	0	162978379	A	C
2	rs12692647	0	162978811	C	T
2	rs2389679	0	162979151	G	C
2	rs144092344	0	162979779	T	C
2	rs2193495	0	162982138	T	C
2	rs10490423	0	162982446	C	T
2	rs115338631	0	162983513	G	T
2	rs2052352	0	162983749	C	T
2	rs13431489	0	162984829	A	G
2	rs116068336	0	162987462	T	C
2	rs10194114	0	162987525	C	T
2	rs4395257	0	162987645	G	T
2	rs149955042	0	162987884	C	T
2	rs7599934	0	162988247	C	T
2	rs78764281	0	162988401	C	T
2	rs13011432	0	162988760	A	C
2	rs35596334	0	162988828	C	T
2	rs10165543	0	162989081	T	A
2	rs10176758	0	162989116	A	C
2	rs34262531	0	162989608	C	T
2	rs2389680	0	162989903	A	G
2	rs2216338	0	162989968	G	A
2	rs146227382	0	162990011	A	G
2	rs7607713	0	162990290	G	A
2	rs7568666	0	162990369	T	C
2	rs7607756	0	162990462	C	A
2	rs7608081	0	162990576	G	A
2	rs7564122	0	162990727	A	G
2	rs145778047	0	162991075	A	G
2	rs2389681	0	162991247	G	T
2	rs117818514	0	162991474	G	A
2	rs2111489	0	162991675	T	G
2	rs1558862	0	162991884	A	T
2	rs116956425	0	162991910	C	A
2	rs141102226	0	162992004	A	T
2	rs116122308	0	162992671	G	A
2	rs7598422	0	162992731	G	T
2	rs75944814	0	162993352	T	C
2	rs10180049	0	162993472	G	A
2	rs7599142	0	162993491	C	T
2	rs7599446	0	162993569	G	A
2	rs6729181	0	162994684	A	C
2	rs10209700	0	162995159	A	G
2	rs10198838	0	162995178	T	G
2	rs10186588	0	162995222	G	T
2	rs79405265	0	162995514	T	C
2	rs75046427	0	162996045	T	A
2	rs76995123	0	162996174	G	A
2	rs77840913	0	162996252	T	C
2	rs113647830	0	162996687	T	C
2	rs146886822	0	162996723	G	T
2	rs140648917	0	162996748	C	T
2	rs79739937	0	162997032	G	A
2	rs7561020	0	162997265	G	A
2	rs73973006	0	162997610	T	A
2	rs13416088	0	162997659	G	A
2	rs79950401	0	162997683	A	G
2	rs1990761	0	162997703	G	A
2	rs77277939	0	162997814	G	T
2	rs13429709	0	162997960	T	C
2	rs41368446	0	162998113	T	G
2	rs35424779	0	162998852	A	G
2	rs35328019	0	162998941	G	A
2	rs16846320	0	162999000	G	A
2	rs6717263	0	162999055	C	A
2	rs6717609	0	162999263	C	A
2	rs6717659	0	162999355	C	A
2	rs6732914	0	162999388	T	C
2	rs7581952	0	163000856	A	C
2	rs7569992	0	163001224	T	G
2	rs77708839	0	163002258	G	A
2	rs11897425	0	163002834	C	A
2	rs4664447	0	163003191	T	C
2	rs5647	0	163005158	G	A
2	rs5645	0	163005674	G	A
2	rs4664448	0	163007420	G	A
2	rs4664449	0	163007575	G	C
2	rs17711059	0	163007725	A	G
2	rs13001107	0	163010011	G	C
2	rs35205044	0	163010111	T	A
2	rs77498465	0	163010483	G	A
2	rs79820653	0	163010677	C	A
2	rs17762054	0	163010686	T	C
2	rs3761656	0	163011235	T	G
2	rs2193494	0	163011991	G	A
2	rs13028221	0	163012551	A	G
2	rs13010545	0	163012730	T	G
2	rs76245676	0	163012737	T	C
2	rs4664450	0	163014173	G	T
2	rs150196120	0	163014908	G	C
2	rs34211565	0	163014992	A	G
2	rs10170813	0	163015464	C	T
2	rs62188162	0	163015586	A	C
2	rs147157342	0	163016101	T	C
2	rs10189636	0	163017009	T	G
2	rs6726201	0	163018750	A	G
2	rs6759791	0	163020371	C	T
2	rs112682886	0	163020518	A	C
2	rs6759933	0	163020523	C	A
2	rs80063898	0	163021123	C	G
2	rs78684153	0	163023687	C	G
2	rs2892827	0	163024377	A	T
2	rs75040848	0	163024378	G	A
2	rs77042286	0	163025297	A	G
2	rs7583035	0	163025929	A	G
2	rs73973016	0	163026299	C	T
2	rs78504899	0	163026372	T	C
2	rs4664451	0	163028490	T	C
2	rs9973461	0	163028888	A	C
2	rs3764917	0	163030336	T	C
2	rs6707966	0	163032334	C	T
2	rs78455439	0	163034461	T	C
2	rs6739523	0	163036379	T	C
2	rs6724537	0	163036538	C	T
2	rs6753165	0	163036617	A	G
2	rs2300752	0	163037680	A	G
2	rs2300751	0	163038425	T	A
2	rs78034415	0	163038819	C	T
2	rs74339912	0	163039698	T	C
2	rs2268883	0	163041387	T	G
2	rs71424730	0	163041404	A	G
2	rs2389682	0	163044021	G	T
2	rs41474547	0	163044219	A	T
2	rs6715552	0	163044355	G	A
2	rs10174131	0	163046546	C	T
2	rs79475499	0	163048971	C	A
2	rs3788974	0	163049639	T	C
2	rs78998339	0	163051929	A	T
2	rs115049402	0	163052374	C	G
2	rs74515859	0	163052377	C	G
2	rs62188185	0	163053109	G	T
2	rs76063384	0	163053224	C	A
2	rs76713183	0	163054299	A	C
2	rs4664452	0	163054724	C	T
2	rs3788973	0	163055995	T	C
2	rs3788972	0	163056157	C	T
2	rs80088189	0	163056386	G	A
2	rs13386912	0	163056952	A	C
2	rs62188186	0	163057208	T	A
2	rs35495332	0	163057846	A	G
2	rs76714048	0	163057893	T	C
2	rs76961970	0	163059861	G	A
2	rs149129952	0	163061657	T	G
2	rs139300121	0	163062117	G	A
2	rs76803791	0	163062323	A	G
2	rs6706926	0	163063179	T	G
2	rs77457066	0	163063359	A	G
2	rs12467922	0	163065067	A	G
2	rs78472008	0	163065325	A	G
2	rs12477178	0	163065873	G	A
2	rs16846368	0	163066000	A	C
2	rs2284867	0	163067441	A	T
2	rs10490425	0	163067457	A	T
2	rs76537278	0	163067583	G	A
2	rs79046650	0	163068646	C	T
2	rs77372562	0	163069058	G	A
2	rs2300750	0	163069309	T	C
2	rs16846375	0	163069503	G	A
2	rs189265760	0	163069886	A	G
2	rs113229770	0	163069938	A	C
2	rs6748542	0	163070111	A	G
2	rs6735909	0	163070596	T	A
2	rs6759558	0	163070707	C	G
2	rs4664453	0	163071037	G	A
2	rs4664454	0	163071161	C	G
2	rs16846386	0	163071726	G	A
2	rs16846387	0	163073082	T	C
2	rs71424731	0	163074888	T	C
2	rs148024969	0	163075108	T	C
2	rs12473366	0	163075264	A	T
2	rs2075302	0	163076146	T	C
2	rs74378743	0	163077840	G	C
2	rs977907	0	163077855	T	A
2	rs16846389	0	163078195	T	A
2	rs76799118	0	163079011	T	A
2	rs114155840	0	163079330	C	T
2	rs3827491	0	163080793	A	G
2	rs16846391	0	163080982	A	G
2	rs10439290	0	163081432	C	T
2	rs11679244	0	163082395	C	A
2	rs16846396	0	163083150	T	C
2	rs77508932	0	163083301	C	T
2	rs11891916	0	163084480	C	T
2	rs4338976	0	163084998	T	A
2	rs3788970	0	163086429	A	G
2	rs78040884	0	163086780	T	C
2	rs72871616	0	163086815	G	A
2	rs80192819	0	163087096	G	A
2	rs6746339	0	163087425	C	T
2	rs3788969	0	163087770	T	C
2	rs141390616	0	163088807	C	T
2	rs76099239	0	163088943	C	T
2	rs35701596	0	163089006	G	T
2	rs77335736	0	163089866	C	T
2	rs4664050	0	163090609	C	T
2	rs4664051	0	163090970	G	A
2	rs76818513	0	163091184	T	A
2	rs117759694	0	163091301	C	G
2	rs117027526	0	163091326	C	A
2	rs112075616	0	163091427	T	C
2	rs184641782	0	163091436	G	A
2	rs35557909	0	163091448	G	A
2	rs75229796	0	163091544	C	T
2	rs12471175	0	163091753	T	C
2	rs12471176	0	163091754	T	G
2	rs78455346	0	163093104	A	C
2	rs34693174	0	163094173	C	A
2	rs76518093	0	163096887	G	C
2	rs78213063	0	163096934	G	A
2	rs3788968	0	163097600	G	C
2	rs3788967	0	163097970	G	A
2	rs3788966	0	163097979	C	T
2	rs11886710	0	163098145	A	G
2	rs13422767	0	163100259	G	A
2	rs3761654	0	163102338	A	C
2	rs16846429	0	163103228	C	T
2	rs4664052	0	163103900	T	G
2	rs1978379	0	163104111	A	G
2	rs1978380	0	163104278	G	A
2	rs1978381	0	163104291	C	T
2	rs74416012	0	163104739	C	T
2	rs12475869	0	163105296	C	G
2	rs12475870	0	163105297	C	T
2	rs10930045	0	163105460	A	G
2	rs11885511	0	163105603	T	C
2	rs11901433	0	163106053	C	T
2	rs11890856	0	163106162	A	G
2	rs11901508	0	163106198	C	A
2	rs11901711	0	163106511	G	A
2	rs74493538	0	163106535	T	C
2	rs714164	0	163106923	C	T
2	rs78405315	0	163106935	C	T
2	rs16822684	0	163107401	G	A
2	rs77404097	0	163107436	T	A
2	rs145769275	0	163107748	A	G
2	rs75204721	0	163107765	G	A
2	rs78372490	0	163107778	C	T
2	rs1125604	0	163108472	T	C
2	rs1125605	0	163108846	T	C
2	rs2111484	0	163109192	A	T
2	rs2160710	0	163109269	A	G
2	rs4664456	0	163110078	T	A
2	rs4664457	0	163110110	G	A
2	rs4664458	0	163110115	C	A
2	rs2111485	0	163110536	A	G
2	rs12464666	0	163110755	T	A
2	rs12476601	0	163110920	G	A
2	rs78489768	0	163110934	A	G
2	rs75979203	0	163111077	G	T
2	rs80294282	0	163111386	G	A
2	rs79613750	0	163111388	T	C
2	rs76701499	0	163111391	G	A
2	rs4664459	0	163111713	A	T
2	rs12469704	0	163112295	A	T
2	rs12477828	0	163112310	G	A
2	rs113715020	0	163112331	T	C
2	rs79269663	0	163112351	G	A
2	rs12477811	0	163112470	C	A
2	rs16846492	0	163112512	C	T
2	rs10165813	0	163113916	C	T
2	rs75583423	0	163114404	C	T
2	rs16846499	0	163114535	T	A
2	rs75324021	0	163115031	C	T
2	rs17713557	0	163117185	G	T
2	rs114165927	0	163117904	G	C
2	rs77645656	0	163118227	A	G
2	rs72871619	0	163119847	T	C
2	rs10186055	0	163119915	G	A
2	rs17713609	0	163119966	C	T
2	rs35760436	0	163120343	A	G
2	rs12465701	0	163120823	C	T
2	rs12467077	0	163122519	C	T
2	rs34162299	0	163122862	G	A
2	rs7558405	0	163123086	T	C
2	rs1990760	0	163124051	C	T
2	rs36070180	0	163124104	C	T
2	rs3761652	0	163124154	C	A
2	rs17764770	0	163124310	T	C
2	rs35667974	0	163124637	T	C
2	rs12474565	0	163124901	T	C
2	rs34298676	0	163126317	A	G
2	rs7558987	0	163126791	C	T
2	rs12993854	0	163126798	G	C
2	rs2111486	0	163127760	G	A
2	rs3747518	0	163128725	A	G
2	rs3747517	0	163128824	T	C
2	rs918161	0	163129668	G	T
2	rs41463049	0	163130030	G	T
2	rs80323851	0	163130908	A	G
2	rs80139450	0	163131472	C	G
2	rs10188109	0	163131504	G	T
2	rs78456138	0	163132346	C	T
2	rs13388189	0	163132753	A	G
2	rs34977319	0	163134428	C	T
2	rs4664053	0	163134682	A	T
2	rs75624198	0	163135236	C	T
2	rs76267308	0	163135577	C	A
2	rs2287292	0	163136262	T	G
2	rs35337543	0	163136505	C	G
2	rs2287293	0	163136727	G	C
2	rs7590692	0	163136771	T	C
2	rs7603101	0	163136935	A	G
2	rs72871627	0	163136942	A	G
2	rs6432714	0	163137352	A	T
2	rs16846553	0	163137459	G	T
2	rs13431841	0	163137683	G	A
2	rs13431848	0	163137695	G	A
2	rs16846555	0	163137748	C	T
2	rs12479043	0	163137871	C	G
2	rs10930046	0	163137983	T	C
2	rs6734769	0	163138785	G	A
2	rs12464349	0	163139455	C	T
2	rs12464391	0	163139566	C	A
2	rs7602311	0	163140165	T	C
2	rs16846565	0	163140794	A	G
2	rs7567566	0	163140977	T	C
2	rs139409390	0	163141171	G	T
2	rs10179671	0	163141328	A	G
2	rs726323	0	163141504	T	C
2	rs4664460	0	163143424	T	C
2	rs7565446	0	163144396	G	T
2	rs7591660	0	163144447	A	G
2	rs35502110	0	163144899	G	A
2	rs6746073	0	163145045	A	C
2	rs72871628	0	163145252	C	T
2	rs75082921	0	163145331	C	T
2	rs6718470	0	163145362	G	T
2	rs12466054	0	163145831	G	A
2	rs12474122	0	163145985	A	C
2	rs4664461	0	163146402	A	G
2	rs13313772	0	163146690	T	G
2	rs13313773	0	163146692	T	A
2	rs57206768	0	163146702	G	A
2	rs12475321	0	163147178	A	G
2	rs78771123	0	163147241	A	G
2	rs6758639	0	163148228	A	G
2	rs77216124	0	163148242	T	G
2	rs12476567	0	163148411	A	C
2	rs4664462	0	163149464	A	C
2	rs4664463	0	163149965	T	C
2	rs12478730	0	163150279	A	C
2	rs12474958	0	163150282	T	G
2	rs74881754	0	163150797	G	T
2	rs77088072	0	163150971	G	A
2	rs974551	0	163151369	T	C
2	rs12471127	0	163151812	T	G
2	rs10439291	0	163152022	G	A
2	rs10439256	0	163152351	T	C
2	rs16846585	0	163153536	G	C
2	rs16846591	0	163153880	T	C
2	rs58375444	0	163153981	T	C
2	rs57983132	0	163153995	T	C
2	rs58990349	0	163154346	C	T
2	rs13023380	0	163154363	G	A
2	rs2163215	0	163155080	G	T
2	rs73971815	0	163155858	T	C
2	rs79454205	0	163156224	A	G
2	rs72871633	0	163157385	T	C
2	rs10195025	0	163158159	C	T
2	rs12473955	0	163158525	G	A
2	rs12479125	0	163159077	T	C
2	rs16846600	0	163159334	A	G
2	rs145697462	0	163159729	A	T
2	rs75275335	0	163160450	G	A
2	rs36084110	0	163160798	C	T
2	rs148361640	0	163160893	G	A
2	rs17782569	0	163162581	A	G
2	rs12478636	0	163163616	T	C
2	rs12478709	0	163163791	T	C
2	rs79711023	0	163164483	G	A
2	rs139827152	0	163164832	T	C
2	rs74690496	0	163165574	A	G
2	rs149861369	0	163165654	T	C
2	rs10203640	0	163165715	C	T
2	rs17715295	0	163167154	T	C
2	rs17715343	0	163167746	C	G
2	rs76082546	0	163167960	T	C
2	rs76162067	0	163168695	G	A
2	rs73971820	0	163169961	C	T
2	rs75419615	0	163170156	T	C
2	rs62188193	0	163171828	G	A
2	rs1864430	0	163172304	T	G
2	rs74932686	0	163173629	A	T
2	rs11897697	0	163175656	A	C
2	rs12472542	0	163177778	T	C
2	rs12468353	0	163177984	G	A
2	rs6730189	0	163178312	C	T
2	rs71424734	0	163181121	G	A
2	rs112802868	0	163181216	C	T
2	rs6749112	0	163181249	A	G
2	rs6735912	0	163181279	T	G
2	rs11888158	0	163181702	G	C
2	rs146086581	0	163184213	C	T
2	rs76878342	0	163187715	C	A
2	rs75629719	0	163187840	A	G
2	rs4664464	0	163188433	T	C
2	rs4664465	0	163188445	C	G
2	rs4664466	0	163188615	C	T
2	rs4664467	0	163188709	C	T
2	rs35544136	0	163189037	C	G
2	rs11894889	0	163192628	T	C
2	rs75232675	0	163193118	T	C
2	rs12468951	0	163194261	C	T
2	rs10196203	0	163194668	T	C
2	rs11892373	0	163194831	G	T
2	rs13432094	0	163195888	A	T
2	rs2033300	0	163199288	G	T
2	rs34602448	0	163200366	C	G
2	rs7567026	0	163200678	T	C
2	rs2241662	0	163200912	C	G
2	rs72871634	0	163201317	C	T
2	rs75779674	0	163201407	C	T
2	rs78202855	0	163203827	C	T
2	rs3788965	0	163204781	C	T
2	rs12468578	0	163206543	A	C
2	rs3788964	0	163207480	T	C
2	rs76908370	0	163207971	A	G
2	rs17783344	0	163208893	T	G
2	rs145937230	0	163209276	C	G
2	rs7587426	0	163210343	C	T
2	rs16846633	0	163211491	C	T
2	rs7608315	0	163213723	A	C
2	rs75671050	0	163217791	C	T
2	rs3209790	0	163217812	C	T
2	rs34199765	0	163218493	C	T
2	rs984971	0	163224521	A	G
2	rs143073614	0	163225003	T	C
2	rs75164340	0	163227550	G	T
2	rs79262587	0	163230011	T	C
2	rs76716846	0	163232283	G	A
2	rs78410446	0	163232526	A	G
2	rs75275514	0	163232815	T	C
2	rs75162577	0	163235968	A	G
2	rs78358420	0	163236275	C	G
2	rs80155384	0	163237002	T	C
2	rs2068330	0	163237390	C	G
2	rs1549020	0	163240847	T	G
2	rs34382064	0	163241144	C	A
2	rs34960521	0	163243641	C	A
2	rs78865966	0	163244830	G	T
2	rs145141513	0	163246763	T	C
2	rs77103287	0	163248866	G	A
2	rs79077660	0	163250620	C	T
2	rs76329021	0	163250809	C	T
2	rs17783977	0	163250987	G	A
2	rs140595660	0	163251578	A	C
2	rs11678257	0	163252134	G	A
2	rs76148966	0	163255369	A	T
2	rs80354452	0	163256236	C	T
2	rs76459697	0	163257044	T	C
2	rs77027277	0	163257689	A	G
2	rs75347320	0	163258501	T	C
2	rs78461700	0	163258811	A	T
2	rs142624560	0	163259299	G	A
2	rs77446212	0	163260527	T	G
2	rs17716942	0	163260691	T	C
2	rs79900435	0	163261454	C	T
2	rs114799607	0	163267255	C	T
2	rs149107275	0	163269815	T	A
2	rs188254874	0	163271663	A	C
2	rs13022749	0	163272207	A	T
2	rs75187618	0	163273221	A	G
2	rs77693762	0	163279275	C	T
2	rs74327750	0	163279930	G	A
2	rs75959645	0	163280921	T	C
2	rs74738973	0	163282896	A	G
2	rs146572802	0	163283256	T	C
2	rs180677827	0	163283576	A	T
2	rs33998987	0	163284067	T	C
2	rs143225085	0	163284346	T	G
2	rs185291864	0	163285807	G	A
2	rs192645574	0	163286183	C	A
2	rs115579045	0	163286187	T	C
2	rs150679901	0	163286788	T	C
2	rs80185911	0	163288199	T	C
2	rs111357270	0	163292703	C	T
2	rs62188199	0	163293374	C	T
2	rs62188200	0	163294168	A	G
2	rs2389712	0	163294361	G	A
2	rs17784744	0	163296841	C	T
2	rs17728270	0	163297191	T	C
2	rs76684000	0	163301694	G	A
2	rs77506733	0	163302238	T	C
2	rs12464272	0	163305723	T	A
2	rs73018982	0	163308203	A	G
2	rs114746654	0	163308544	C	T
2	rs6736845	0	163310414	C	T
2	rs10200670	0	163310716	C	T
2	rs6734436	0	163311202	T	C
2	rs111458125	0	163312551	T	G
2	rs73018991	0	163313107	G	T
2	rs116377669	0	163314329	A	G
2	rs77544974	0	163314492	G	A
2	rs73018994	0	163314609	A	G
2	rs16846727	0	163316843	G	A
2	rs16846732	0	163319131	T	A
2	rs80067013	0	163319224	G	A
2	rs78038088	0	163319553	C	T
2	rs79683528	0	163319920	A	G
2	rs16846743	0	163321014	C	T
2	rs73020604	0	163323593	G	C
2	rs183153630	0	163325146	T	C
2	rs34562680	0	163325299	C	T
2	rs6758303	0	163325803	G	C
2	rs35696140	0	163325824	A	G
2	rs13406089	0	163326297	G	A
2	rs80206001	0	163327243	G	A
2	rs60520748	0	163329438	G	A
2	rs7594587	0	163330094	A	T
2	rs73020617	0	163331368	C	T
2	rs6715546	0	163331395	T	G
2	rs75920367	0	163334888	A	G
2	rs73020623	0	163335509	T	C
2	rs59627828	0	163335753	A	T
2	rs13422692	0	163336037	G	C
2	rs58790118	0	163336337	T	C
2	rs76846105	0	163336338	T	C
2	rs34777723	0	163336969	T	A
2	rs13022784	0	163337203	A	G
2	rs888274	0	163337649	C	T
2	rs34737132	0	163338426	T	C
2	rs985621	0	163339633	G	A
2	rs73020634	0	163339644	C	T
2	rs985623	0	163339765	A	G
2	rs532638784	0	163340760	G	C
2	rs7568839	0	163341892	T	C
2	rs73020650	0	163343112	C	T
2	rs78993969	0	163344064	T	G
2	rs62188206	0	163344564	G	T
2	rs1485978	0	163345284	G	A
```
