## Supplementary material for "Characterization of shared and ancestry-specific signals driving complex traits using multi-ancestry fine-mapping": s1_snps.txt

```
rs34722451
rs60275260
rs13029783
rs148077628
rs56384808
rs12463509
rs13001599
rs13028108
rs79320005
rs3849348
rs3849349
rs3849350
rs3849351
rs2358145
rs6711192
rs6726406
rs6715397
rs62187563
rs3914096
rs12620974
rs13035499
rs62187565
rs145260432
rs17243975
rs139591616
rs62187567
rs13026747
rs13032282
rs7588198
rs10202267
rs10190057
rs7592112
rs7595197
rs114722420
rs6746745
rs60824222
rs34006307
rs2358146
rs2358147
rs116270371
rs148468804
rs2358148
rs141073547
rs150094097
rs3849352
rs62187569
rs62187570
rs3849353
rs62187571
rs77467165
rs3914093
rs62187572
rs76099699
rs2358149
rs74342949
rs116673969
rs4664427
rs62187573
rs6432688
rs117804150
rs6432689
rs3849354
rs2358152
rs72866989
rs62187574
rs7589304
rs77198442
rs57365346
rs62187576
rs12467662
rs77465985
rs77136429
rs3849355
rs13399736
rs4664046
rs7558189
rs55650699
rs35903683
rs11688932
rs3849356
rs10200009
rs114664466
rs3902687
rs3902688
rs3902689
rs149367449
rs142620316
rs62187597
rs7572645
rs4001652
rs4001653
rs4001644
rs114990399
rs77324008
rs7564390
rs10187624
rs143250572
rs78859970
rs7574669
rs56145818
rs10182681
rs10206065
rs11689708
rs7560349
rs3911925
rs114943271
rs4107578
rs60495163
rs188585134
rs13410944
rs10191709
rs115727981
rs56100249
rs116425635
rs138483479
rs55893794
rs57464189
rs116735440
rs55999219
rs114491590
rs1510088
rs1510089
rs62187603
rs140475751
rs62187604
rs11884269
rs111618755
rs2020027
rs55840249
rs12470830
rs1913666
rs1588395
rs62187608
rs62187609
rs62187610
rs62187611
rs62187612
rs13017694
rs12473497
rs12469302
rs62187613
rs72870244
rs72870248
rs62187614
rs1515182
rs12465645
rs79002211
rs12465734
rs10198573
rs56153413
rs55782047
rs12692637
rs12692638
rs115807548
rs141949063
rs971027
rs6713999
rs971028
rs62187646
rs62187647
rs2202888
rs145549865
rs138838307
rs12464282
rs2175142
rs991605
rs1027906
rs55821334
rs146737928
rs56407015
rs7599570
rs2389550
rs74327418
rs1397088
rs1397089
rs2389549
rs72871796
rs7340274
rs142030517
rs56094729
rs2389548
rs1605869
rs62187652
rs979375
rs62187653
rs72873603
rs62187654
rs72873607
rs1510087
rs1828329
rs72873614
rs1397087
rs1567420
rs1567421
rs74443206
rs116251683
rs16845945
rs72873624
rs17225644
rs12473088
rs146640623
rs147183356
rs62187655
rs62187656
rs62187657
rs62187658
rs72873628
rs1510094
rs7557876
rs72873632
rs56371522
rs62188960
rs4664432
rs12470590
rs115562071
rs1605868
rs185565058
rs79299044
rs2892770
rs72873645
rs62188961
rs55925603
rs56260047
rs62188966
rs56405014
rs3849340
rs2874856
rs3843852
rs114292148
rs3843853
rs16845960
rs3842970
rs6744289
rs6759390
rs10497218
rs6432694
rs1510084
rs6432695
rs77155259
rs10930027
rs10803781
rs6432696
rs111240024
rs4664047
rs9646768
rs10191294
rs6432697
rs6432698
rs76670807
rs75397490
rs144143397
rs1876816
rs1876815
rs79227269
rs1876814
rs6432699
rs6747334
rs6734286
rs6758760
rs6759082
rs12623977
rs2389428
rs1588396
rs4408743
rs4580395
rs1818547
rs150538732
rs10930028
rs62188983
rs62188984
rs2063804
rs2063803
rs35678280
rs6750756
rs56039028
rs6750881
rs62188986
rs146254543
rs10930029
rs142590370
rs2389424
rs1515183
rs75833670
rs1996233
rs1399648
rs16845997
rs77954090
rs4664433
rs3843854
rs3860428
rs3843855
rs10930030
rs13015678
rs55638078
rs146213217
rs62188987
rs12692640
rs12467042
rs2222022
rs1473956
rs1828924
rs62188988
rs2389425
rs1158463
rs72875528
rs7603929
rs12474470
rs9287815
rs56274002
rs12692641
rs16846026
rs74953308
rs9677118
rs62188990
rs2138176
rs6746798
rs4404284
rs4521055
rs12467279
rs114198913
rs138284995
rs35100979
rs1567982
rs62189003
rs1567981
rs1040135
rs62189004
rs1399651
rs1399650
rs147133814
rs11682136
rs13392446
rs190548876
rs10169187
rs10171562
rs1515186
rs4309587
rs7578900
rs4664436
rs13000436
rs1515185
rs13417851
rs55841284
rs56315911
rs1515184
rs16846047
rs62189005
rs13014399
rs16846050
rs34513749
rs1849881
rs17727965
rs16846053
rs12476631
rs17728078
rs16846064
rs6752007
rs12474713
rs7568920
rs6704789
rs62189006
rs2389426
rs10197108
rs62189007
rs62189008
rs7602938
rs72875596
rs72875598
rs62189009
rs11543499
rs77558547
rs2389551
rs116280146
rs12479001
rs7591103
rs66761688
rs72877304
rs3911105
rs3903713
rs2322649
rs3849341
rs142882090
rs116027826
rs144742386
rs4664048
rs62189012
rs62189013
rs62189014
rs62189015
rs75110208
rs74437022
rs16846073
rs72877309
rs185797371
rs57887363
rs11901817
rs115856958
rs62189017
rs34306396
rs2892769
rs11903617
rs7584481
rs72877317
rs11891026
rs1006427
rs1006428
rs1551052
rs7578065
rs2122284
rs11903493
rs1551053
rs1023835
rs185307411
rs1449629
rs58622044
rs13392556
rs56965753
rs13014908
rs56009150
rs2892768
rs62189041
rs6714082
rs7561567
rs62189042
rs12467613
rs12467625
rs71424715
rs6755071
rs11893602
rs973940
rs72877343
rs971284
rs62189043
rs55666706
rs16846085
rs12470743
rs112617101
rs62189045
rs62189046
rs7573979
rs62189047
rs62189048
rs77512782
rs138380068
rs56026147
rs7581747
rs139951946
rs145339136
rs35304298
rs75641726
rs7609393
rs7583212
rs1449641
rs149817404
rs114656665
rs7597134
rs13022437
rs62189051
rs62189052
rs62189053
rs62189054
rs150875074
rs62189055
rs961421
rs1449640
rs13006199
rs41267437
rs72877356
rs12997445
rs10193728
rs985957
rs4263123
rs6713937
rs17784966
rs113613752
rs62189057
rs13413741
rs56374905
rs112635412
rs62189059
rs16846107
rs77521637
rs72877362
rs78102257
rs13420505
rs62190660
rs13399126
rs1449636
rs10469686
rs12692642
rs74358500
rs140383285
rs75661971
rs11896941
rs62190661
rs111481408
rs2389533
rs12053256
rs11898650
rs2892792
rs62190662
rs62190663
rs62190664
rs62190665
rs113438125
rs62190666
rs62190667
rs78209294
rs13016526
rs76534272
rs190862361
rs112702753
rs75245513
rs188532218
rs11903790
rs62190668
rs80243756
rs62190669
rs11891120
rs62190670
rs62190671
rs1551051
rs7577037
rs72877379
rs72877381
rs62190672
rs62190673
rs1979112
rs7604275
rs192373707
rs77882688
rs11885877
rs113289945
rs74715808
rs1449634
rs115744858
rs75926333
rs62190674
rs34935338
rs115691546
rs62187680
rs79018192
rs62187681
rs12989249
rs1710512
rs55647762
rs56018438
rs148528566
rs3902192
rs3849342
rs3849343
rs3849344
rs13416456
rs62187684
rs11898165
rs4603779
rs3849345
rs59829975
rs60050769
rs78158618
rs12988751
rs7594116
rs56154342
rs61692975
rs62187688
rs62187695
rs1449637
rs62187696
rs62187697
rs72877400
rs62187698
rs62187699
rs62187700
rs13031103
rs193048866
rs72879207
rs72879209
rs13386213
rs9636282
rs9636283
rs9636284
rs111486619
rs9636285
rs72879215
rs62187702
rs1227926
rs71424719
rs13036052
rs7589581
rs1667597
rs62187703
rs62187704
rs34095253
rs72879226
rs72879227
rs55969921
rs56299944
rs10200835
rs72879231
rs72879233
rs2084545
rs1234510
rs2100213
rs56223065
rs56264166
rs56027511
rs56091742
rs10207837
rs62187711
rs72879248
rs72879250
rs1227922
rs149235385
rs62187712
rs62187713
rs1227921
rs2892796
rs62187736
rs55970269
rs55658092
rs55764479
rs116082270
rs72879263
rs75465194
rs62187739
rs1227920
rs1227919
rs2084544
rs2084543
rs961324
rs62187740
rs62187741
rs72879275
rs1449632
rs1449631
rs1449630
rs1996265
rs62187742
rs1227925
rs56190932
rs56142719
rs72879281
rs116086616
rs78438058
rs72879284
rs62187745
rs4455163
rs2090270
rs1227923
rs150347241
rs115093702
rs1584532
rs1710510
rs115797153
rs35826432
rs62187747
rs72879293
rs62187748
rs62187749
rs62187750
rs62187752
rs1237104
rs17785236
rs55961814
rs1227936
rs62187754
rs41267441
rs62187756
rs62187757
rs2053865
rs75174596
rs62187758
rs1227933
rs62187759
rs1227932
rs1227930
rs62188760
rs62188761
rs62188762
rs1227929
rs62188763
rs62188764
rs10497224
rs72881015
rs62188765
rs62188766
rs79961351
rs72881021
rs55736476
rs56063742
rs34185330
rs10179404
rs114460145
rs1949321
rs62188767
rs62188768
rs72881030
rs72881034
rs72881037
rs180803210
rs111774717
rs41265135
rs62188769
rs113955997
rs72881042
rs35292746
rs56078948
rs7587058
rs140682348
rs62188771
rs72881046
rs11683174
rs55711310
rs1996266
rs6716303
rs139545109
rs6720337
rs9678556
rs56140629
rs1913818
rs72881053
rs1878065
rs62188773
rs16846172
rs115285217
rs6729402
rs6707956
rs62188792
rs141686513
rs139579418
rs41267443
rs1913803
rs62188794
rs62188795
rs62188796
rs186999753
rs72881071
rs72881073
rs1913805
rs10190968
rs66511613
rs62188798
rs6744713
rs72865206
rs6716102
rs58326818
rs55746961
rs35568763
rs76296250
rs6706364
rs62188800
rs62188801
rs62188802
rs147931676
rs144781346
rs115848314
rs145683575
rs111575110
rs62188804
rs62188805
rs62188807
rs112856039
rs113345084
rs111639038
rs79520046
rs112223805
rs140112068
rs144793671
rs58909484
rs6432703
rs16846179
rs62188810
rs72865220
rs73003553
rs1343902
rs62188811
rs1343883
rs61748241
rs182123854
rs145605013
rs114368432
rs17729070
rs4146952
rs62188816
rs1913814
rs62188817
rs1913813
rs10169534
rs62188818
rs16846181
rs6432704
rs77357117
rs6754546
rs6726796
rs75903460
rs2176136
rs62188819
rs61743994
rs61744553
rs76086380
rs6734760
rs7594396
rs74969799
rs62188820
rs116552922
rs72865241
rs75843778
rs62188821
rs6725233
rs55931021
rs62188823
rs75103907
rs149415270
rs62188824
rs72865255
rs72865256
rs76713929
rs72865260
rs72865262
rs62188825
rs62188826
rs62188827
rs62188838
rs62188839
rs78948593
rs10211012
rs55949502
rs55693861
rs6715439
rs62188842
rs62188843
rs72865276
rs6748280
rs1913809
rs141369798
rs56399725
rs62188845
rs72865282
rs115091516
rs7601354
rs72865285
rs80081227
rs77176486
rs62188846
rs62188848
rs62188849
rs72865293
rs140391977
rs78352279
rs62188850
rs62188851
rs62188852
rs6432705
rs12328761
rs6715491
rs145032080
rs72865298
rs145765232
rs62188857
rs10930036
rs72867006
rs74797791
rs115789664
rs180956873
rs115686922
rs57058277
rs58510689
rs78385443
rs57300571
rs61358430
rs72867014
rs62189660
rs59699314
rs62189662
rs10930037
rs116134317
rs56160038
rs4664440
rs56378636
rs55885919
rs62189666
rs10181572
rs62189667
rs2077859
rs72867035
rs76287305
rs74935201
rs141164517
rs77959849
rs78941812
rs138692548
rs184153638
rs80271151
rs13021256
rs75711413
rs12619801
rs6432706
rs77596461
rs147264919
rs6717424
rs74978301
rs58364273
rs13022438
rs2176135
rs77825624
rs11693702
rs75998758
rs13430823
rs77787032
rs76438605
rs12474587
rs1913807
rs77902933
rs2222057
rs76204919
rs4368346
rs13421039
rs1913808
rs114564511
rs62189668
rs7604885
rs12614520
rs76560348
rs74685687
rs80119344
rs79306574
rs78029508
rs6707646
rs114768389
rs78565750
rs146357347
rs138988641
rs36080928
rs7580486
rs114901629
rs74406816
rs4637136
rs79339484
rs116444520
rs10221808
rs115839156
rs114459135
rs12619850
rs12466127
rs114443436
rs13011013
rs75999062
rs151215234
rs12472555
rs117090465
rs76916685
rs79868844
rs79187915
rs4572609
rs4500960
rs77632359
rs75748626
rs16846221
rs4233647
rs61748243
rs142267931
rs34147598
rs13021985
rs11901687
rs138420669
rs76760048
rs75235959
rs78193237
rs12986853
rs59058310
rs75783176
rs4432469
rs4341949
rs79493199
rs4664442
rs9808497
rs115622587
rs59780371
rs10497223
rs4340536
rs4295021
rs73003589
rs72867092
rs115377349
rs4316948
rs114723076
rs2909444
rs115963266
rs2909456
rs74751450
rs1558958
rs12622869
rs115950140
rs76713329
rs77853537
rs2909455
rs77781469
rs62189686
rs2052400
rs2098526
rs1861979
rs2909457
rs114184322
rs2909443
rs115277329
rs79054484
rs76175257
rs78098999
rs12617336
rs116824536
rs17759529
rs12617656
rs76057000
rs4140685
rs138675795
rs2970933
rs16846230
rs2909445
rs2287509
rs2268894
rs16846234
rs2970932
rs759717
rs7565794
rs148317728
rs144883421
rs12621633
rs75328653
rs78400999
rs77011221
rs77770606
rs6432707
rs2909447
rs41268649
rs2909448
rs2909449
rs117705573
rs2389643
rs10166311
rs10166124
rs2909450
rs1014444
rs1014445
rs2042069
rs142456029
rs74620385
rs16846253
rs2909451
rs2268890
rs2970931
rs41268651
rs17848906
rs2300757
rs75747997
rs11677330
rs77732408
rs2111849
rs2302872
rs78191208
rs12692646
rs16846261
rs75392894
rs116584428
rs74956912
rs3788980
rs2302873
rs13409045
rs79187411
rs79115159
rs79870511
rs75117684
rs2300756
rs2300755
rs2268889
rs2268888
rs4664443
rs2284873
rs7573951
rs2284872
rs2284871
rs114874471
rs2284870
rs111987954
rs11691329
rs13020751
rs1558957
rs7608798
rs2160927
rs75733325
rs2111850
rs6432708
rs111434412
rs2284869
rs76077165
rs10930040
rs80354787
rs147933438
rs80318928
rs12995983
rs73971540
rs11900409
rs73971541
rs3788979
rs3788978
rs146329758
rs73971542
rs16822665
rs79724736
rs2302874
rs73971543
rs138191868
rs73971544
rs115905739
rs116302758
rs17848916
rs73971545
rs4364036
rs79076454
rs6725970
rs73971546
rs73971547
rs73971548
rs73971549
rs72868664
rs6744557
rs6729733
rs73971550
rs73971551
rs73971552
rs72868667
rs60851734
rs75295478
rs61265379
rs78817705
rs12995636
rs112588911
rs111527599
rs72868669
rs73971554
rs73971555
rs56755168
rs61022164
rs56274911
rs59240137
rs79373486
rs6741949
rs4664446
rs67264085
rs72868675
rs75900502
rs76911509
rs113082932
rs67399148
rs6733162
rs75062246
rs77999304
rs113170512
rs150882622
rs143983813
rs75623878
rs80269466
rs75881470
rs10490422
rs34536659
rs12618391
rs12615031
rs73009181
rs116959595
rs76339676
rs873826
rs2892816
rs192008895
rs741529
rs34450218
rs115719986
rs151249204
rs3788976
rs12614077
rs12618149
rs7566261
rs2193681
rs2284868
rs2216447
rs62189690
rs62189691
rs139729013
rs12469930
rs12469968
rs6727102
rs5022713
rs114526604
rs2080714
rs116041626
rs62189692
rs35280626
rs74435445
rs76961472
rs139319299
rs2268886
rs10930041
rs2268885
rs2300754
rs2300753
rs74646882
rs1861975
rs1861976
rs1861977
rs1861978
rs35128070
rs17574
rs13015258
rs115498481
rs79700168
rs113799395
rs150128644
rs138585555
rs2075340
rs35393124
rs6754128
rs7593348
rs7593349
rs7593366
rs72870405
rs2193677
rs145473963
rs10930042
rs149571911
rs116123210
rs56143052
rs72870407
rs112827450
rs9677255
rs36102437
rs35505926
rs71424727
rs12468996
rs56286749
rs13013477
rs56021349
rs4420712
rs12233178
rs4436979
rs75201431
rs973551
rs72870422
rs759716
rs72870425
rs2098525
rs11689257
rs11695224
rs56379423
rs2270447
rs113197479
rs55745161
rs55836196
rs188292706
rs7564465
rs2080712
rs2052401
rs60813937
rs16846291
rs116580375
rs75166367
rs10515929
rs113179738
rs16846296
rs148731662
rs62189714
rs4233648
rs117482779
rs35148929
rs2892826
rs11885343
rs17710179
rs28378735
rs11897585
rs11886859
rs7571944
rs76006213
rs115435995
rs2193679
rs76967837
rs80285124
rs10185053
rs10174056
rs10185151
rs6432709
rs35733101
rs75257481
rs10171070
rs2241242
rs2075300
rs17761282
rs2075301
rs2241243
rs12052431
rs114438602
rs10171915
rs116297428
rs10198168
rs10174693
rs114779135
rs2160711
rs6432710
rs12692647
rs2389679
rs144092344
rs2193495
rs10490423
rs115338631
rs2052352
rs13431489
rs116068336
rs10194114
rs4395257
rs149955042
rs7599934
rs78764281
rs13011432
rs35596334
rs10165543
rs10176758
rs34262531
rs2389680
rs2216338
rs146227382
rs7607713
rs7568666
rs7607756
rs7608081
rs7564122
rs145778047
rs2389681
rs117818514
rs2111489
rs1558862
rs116956425
rs141102226
rs116122308
rs7598422
rs75944814
rs10180049
rs7599142
rs7599446
rs6729181
rs10209700
rs10198838
rs10186588
rs79405265
rs75046427
rs76995123
rs77840913
rs113647830
rs146886822
rs140648917
rs79739937
rs7561020
rs73973006
rs13416088
rs79950401
rs1990761
rs77277939
rs13429709
rs41368446
rs35424779
rs35328019
rs16846320
rs6717263
rs6717609
rs6717659
rs6732914
rs7581952
rs7569992
rs77708839
rs11897425
rs4664447
rs5647
rs5645
rs4664448
rs4664449
rs17711059
rs13001107
rs35205044
rs77498465
rs79820653
rs17762054
rs3761656
rs2193494
rs13028221
rs13010545
rs76245676
rs4664450
rs150196120
rs34211565
rs10170813
rs62188162
rs147157342
rs10189636
rs6726201
rs6759791
rs112682886
rs6759933
rs80063898
rs78684153
rs2892827
rs75040848
rs77042286
rs7583035
rs73973016
rs78504899
rs4664451
rs9973461
rs3764917
rs6707966
rs78455439
rs6739523
rs6724537
rs6753165
rs2300752
rs2300751
rs78034415
rs74339912
rs2268883
rs71424730
rs2389682
rs41474547
rs6715552
rs10174131
rs79475499
rs3788974
rs78998339
rs115049402
rs74515859
rs62188185
rs76063384
rs76713183
rs4664452
rs3788973
rs3788972
rs80088189
rs13386912
rs62188186
rs35495332
rs76714048
rs76961970
rs149129952
rs139300121
rs76803791
rs6706926
rs77457066
rs12467922
rs78472008
rs12477178
rs16846368
rs2284867
rs10490425
rs76537278
rs79046650
rs77372562
rs2300750
rs16846375
rs189265760
rs113229770
rs6748542
rs6735909
rs6759558
rs4664453
rs4664454
rs16846386
rs16846387
rs71424731
rs148024969
rs12473366
rs2075302
rs74378743
rs977907
rs16846389
rs76799118
rs114155840
rs3827491
rs16846391
rs10439290
rs11679244
rs16846396
rs77508932
rs11891916
rs4338976
rs3788970
rs78040884
rs72871616
rs80192819
rs6746339
rs3788969
rs141390616
rs76099239
rs35701596
rs77335736
rs4664050
rs4664051
rs76818513
rs117759694
rs117027526
rs112075616
rs184641782
rs35557909
rs75229796
rs12471175
rs12471176
rs78455346
rs34693174
rs76518093
rs78213063
rs3788968
rs3788967
rs3788966
rs11886710
rs13422767
rs3761654
rs16846429
rs4664052
rs1978379
rs1978380
rs1978381
rs74416012
rs12475869
rs12475870
rs10930045
rs11885511
rs11901433
rs11890856
rs11901508
rs11901711
rs74493538
rs714164
rs78405315
rs16822684
rs77404097
rs145769275
rs75204721
rs78372490
rs1125604
rs1125605
rs2111484
rs2160710
rs4664456
rs4664457
rs4664458
rs2111485
rs12464666
rs12476601
rs78489768
rs75979203
rs80294282
rs79613750
rs76701499
rs4664459
rs12469704
rs12477828
rs113715020
rs79269663
rs12477811
rs16846492
rs10165813
rs75583423
rs16846499
rs75324021
rs17713557
rs114165927
rs77645656
rs72871619
rs10186055
rs17713609
rs35760436
rs12465701
rs12467077
rs34162299
rs7558405
rs1990760
rs36070180
rs3761652
rs17764770
rs35667974
rs12474565
rs34298676
rs7558987
rs12993854
rs2111486
rs3747518
rs3747517
rs918161
rs41463049
rs80323851
rs80139450
rs10188109
rs78456138
rs13388189
rs34977319
rs4664053
rs75624198
rs76267308
rs2287292
rs35337543
rs2287293
rs7590692
rs7603101
rs72871627
rs6432714
rs16846553
rs13431841
rs13431848
rs16846555
rs12479043
rs10930046
rs6734769
rs12464349
rs12464391
rs7602311
rs16846565
rs7567566
rs139409390
rs10179671
rs726323
rs4664460
rs7565446
rs7591660
rs35502110
rs6746073
rs72871628
rs75082921
rs6718470
rs12466054
rs12474122
rs4664461
rs13313772
rs13313773
rs57206768
rs12475321
rs78771123
rs6758639
rs77216124
rs12476567
rs4664462
rs4664463
rs12478730
rs12474958
rs74881754
rs77088072
rs974551
rs12471127
rs10439291
rs10439256
rs16846585
rs16846591
rs58375444
rs57983132
rs58990349
rs13023380
rs2163215
rs73971815
rs79454205
rs72871633
rs10195025
rs12473955
rs12479125
rs16846600
rs145697462
rs75275335
rs36084110
rs148361640
rs17782569
rs12478636
rs12478709
rs79711023
rs139827152
rs74690496
rs149861369
rs10203640
rs17715295
rs17715343
rs76082546
rs76162067
rs73971820
rs75419615
rs62188193
rs1864430
rs74932686
rs11897697
rs12472542
rs12468353
rs6730189
rs71424734
rs112802868
rs6749112
rs6735912
rs11888158
rs146086581
rs76878342
rs75629719
rs4664464
rs4664465
rs4664466
rs4664467
rs35544136
rs11894889
rs75232675
rs12468951
rs10196203
rs11892373
rs13432094
rs2033300
rs34602448
rs7567026
rs2241662
rs72871634
rs75779674
rs78202855
rs3788965
rs12468578
rs3788964
rs76908370
rs17783344
rs145937230
rs7587426
rs16846633
rs7608315
rs75671050
rs3209790
rs34199765
rs984971
rs143073614
rs75164340
rs79262587
rs76716846
rs78410446
rs75275514
rs75162577
rs78358420
rs80155384
rs2068330
rs1549020
rs34382064
rs34960521
rs78865966
rs145141513
rs77103287
rs79077660
rs76329021
rs17783977
rs140595660
rs11678257
rs76148966
rs80354452
rs76459697
rs77027277
rs75347320
rs78461700
rs142624560
rs77446212
rs17716942
rs79900435
rs114799607
rs149107275
rs188254874
rs13022749
rs75187618
rs77693762
rs74327750
rs75959645
rs74738973
rs146572802
rs180677827
rs33998987
rs143225085
rs185291864
rs192645574
rs115579045
rs150679901
rs80185911
rs111357270
rs62188199
rs62188200
rs2389712
rs17784744
rs17728270
rs76684000
rs77506733
rs12464272
rs73018982
rs114746654
rs6736845
rs10200670
rs6734436
rs111458125
rs73018991
rs116377669
rs77544974
rs73018994
rs16846727
rs16846732
rs80067013
rs78038088
rs79683528
rs16846743
rs73020604
rs183153630
rs34562680
rs6758303
rs35696140
rs13406089
rs80206001
rs60520748
rs7594587
rs73020617
rs6715546
rs75920367
rs73020623
rs59627828
rs13422692
rs58790118
rs76846105
rs34777723
rs13022784
rs888274
rs34737132
rs985621
rs73020634
rs985623
rs532638784
rs7568839
rs73020650
rs78993969
rs62188206
rs1485978
```
