## Supplementary material for "Characterization of shared and ancestry-specific signals driving complex traits using multi-ancestry fine-mapping": s2.afreq

```
#CHROM	ID	REF	ALT	ALT_FREQS	OBS_CT
2	rs34722451	A	T	0.84127	1008
2	rs60275260	T	A	0.991071	1008
2	rs13029783	A	T	0.84127	1008
2	rs56384808	G	T	0.14881	1008
2	rs12463509	C	T	0.14881	1008
2	rs116865565	C	T	0.0446429	1008
2	rs13028108	T	A	0.991071	1008
2	rs3849348	C	T	0.840278	1008
2	rs3849349	A	C	0.840278	1008
2	rs3849350	G	A	0.991071	1008
2	rs3849351	A	G	0.840278	1008
2	rs2358145	G	A	0.990079	1008
2	rs6711192	G	C	0.838294	1008
2	rs6726406	T	C	0.991071	1008
2	rs6715397	C	A	0.990079	1008
2	rs62187563	G	A	0.147817	1008
2	rs3914096	A	G	0.991071	1008
2	rs184828472	G	A	0.030754	1008
2	rs148658846	T	G	0.0109127	1008
2	rs12620974	T	C	0.991071	1008
2	rs62187565	T	C	0.149802	1008
2	rs62187567	G	A	0.150794	1008
2	rs13026747	G	T	0.839286	1008
2	rs13032282	G	C	0.991071	1008
2	rs7588198	G	T	0.839286	1008
2	rs10202267	T	A	0.839286	1008
2	rs10190057	G	T	0.990079	1008
2	rs7592112	C	G	0.839286	1008
2	rs7595197	G	T	0.838294	1008
2	rs6746745	G	T	0.991071	1008
2	rs60824222	A	C	0.150794	1008
2	rs34006307	C	T	0.150794	1008
2	rs2358146	T	C	0.991071	1008
2	rs2358147	T	G	0.991071	1008
2	rs148468804	C	T	0.150794	1008
2	rs2358148	G	A	0.991071	1008
2	rs3849352	T	A	0.991071	1008
2	rs62187569	A	G	0.150794	1008
2	rs62187570	C	G	0.150794	1008
2	rs3849353	G	C	0.839286	1008
2	rs79543423	G	T	0.0277778	1008
2	rs62187571	A	G	0.150794	1008
2	rs3914093	A	G	0.991071	1008
2	rs2358149	G	A	0.991071	1008
2	rs4664427	C	T	0.839286	1008
2	rs62187573	G	A	0.150794	1008
2	rs6432688	C	G	0.839286	1008
2	rs117804150	G	A	0.0625	1008
2	rs6432689	C	T	0.991071	1008
2	rs3849354	C	T	0.990079	1008
2	rs77473582	C	A	0.0287698	1008
2	rs2358152	G	T	0.990079	1008
2	rs62187574	T	C	0.150794	1008
2	rs7589304	A	G	0.839286	1008
2	rs77198442	A	G	0.838294	1008
2	rs187059784	A	T	0.030754	1008
2	rs57365346	G	A	0.375	1008
2	rs12467662	G	A	0.150794	1008
2	rs148732148	C	G	0.015873	1008
2	rs3849355	G	A	0.839286	1008
2	rs13399736	C	A	0.118056	1008
2	rs4664046	G	A	0.0704365	1008
2	rs7558189	A	G	0.990079	1008
2	rs55650699	T	C	0.150794	1008
2	rs11688932	T	C	0.990079	1008
2	rs3849356	C	T	0.990079	1008
2	rs10200009	T	G	0.990079	1008
2	rs114664466	G	C	0.00793651	1008
2	rs118110165	C	T	0.015873	1008
2	rs117058227	G	A	0.0396825	1008
2	rs3902687	T	C	0.990079	1008
2	rs3902688	A	T	0.991071	1008
2	rs3902689	G	A	0.990079	1008
2	rs142620316	G	A	0.150794	1008
2	rs62187597	A	T	0.151786	1008
2	rs7572645	A	G	0.839286	1008
2	rs4001652	C	A	0.990079	1008
2	rs4001653	G	A	0.990079	1008
2	rs4001644	A	C	0.839286	1008
2	rs117208053	A	G	0.0277778	1008
2	rs78413784	A	G	0.0128968	1008
2	rs7564390	A	G	0.990079	1008
2	rs10187624	T	C	0.991071	1008
2	rs191293243	A	G	0.0138889	1008
2	rs12468129	G	A	0.145833	1008
2	rs12468074	C	T	0.145833	1008
2	rs78860279	A	G	0.0337302	1008
2	rs7574669	A	G	0.990079	1008
2	rs56145818	G	A	0.149802	1008
2	rs10182681	G	A	0.990079	1008
2	rs10206065	A	G	0.990079	1008
2	rs7560349	G	A	0.990079	1008
2	rs3911925	A	G	0.00793651	1008
2	rs4107578	G	A	0.990079	1008
2	rs60495163	C	T	0.151786	1008
2	rs13410944	C	T	0.12004	1008
2	rs10191709	G	A	0.991071	1008
2	rs75049981	T	C	0.015873	1008
2	rs56100249	T	C	0.159722	1008
2	rs55893794	G	A	0.149802	1008
2	rs57464189	G	A	0.150794	1008
2	rs55999219	G	A	0.149802	1008
2	rs1510088	G	A	0.990079	1008
2	rs1510089	T	A	0.990079	1008
2	rs190473377	T	C	0.0228175	1008
2	rs62187603	G	A	0.150794	1008
2	rs199785247	A	T	0.030754	1008
2	rs62187604	A	G	0.151786	1008
2	rs11884269	G	A	0.990079	1008
2	rs111618755	G	A	0.990079	1008
2	rs2020027	G	A	0.150794	1008
2	rs148542157	C	A	0.046627	1008
2	rs55840249	C	A	0.150794	1008
2	rs12470830	C	T	0.149802	1008
2	rs1913666	C	T	0.991071	1008
2	rs1588395	A	G	0.991071	1008
2	rs12052442	C	A	0.162698	1008
2	rs62187608	T	G	0.150794	1008
2	rs62187609	C	T	0.149802	1008
2	rs62187610	T	A	0.00793651	1008
2	rs62187611	A	G	0.150794	1008
2	rs62187612	A	G	0.149802	1008
2	rs13017694	G	T	0.00793651	1008
2	rs77295794	A	G	0.255952	1008
2	rs12473497	T	C	0.150794	1008
2	rs12469302	G	T	0.150794	1008
2	rs62187613	T	C	0.150794	1008
2	rs72870248	G	A	0.147817	1008
2	rs62187614	C	G	0.149802	1008
2	rs1515182	A	G	0.149802	1008
2	rs12465645	A	G	0.149802	1008
2	rs12465734	A	G	0.149802	1008
2	rs76600571	G	A	0.257937	1008
2	rs147763283	T	C	0.0367063	1008
2	rs56153413	G	T	0.149802	1008
2	rs74316778	G	C	0.047619	1008
2	rs55782047	A	C	0.149802	1008
2	rs146955498	G	C	0.0436508	1008
2	rs12692638	C	T	0.849206	1008
2	rs971027	T	A	0.847222	1008
2	rs62187646	T	C	0.149802	1008
2	rs62187647	C	T	0.149802	1008
2	rs145549865	A	G	0.149802	1008
2	rs541579364	G	A	0.00793651	1008
2	rs12464282	C	T	0.149802	1008
2	rs2175142	T	C	0.149802	1008
2	rs55821334	A	G	0.149802	1008
2	rs56407015	G	A	0.149802	1008
2	rs2389550	G	A	0.00793651	1008
2	rs2389549	T	C	0.149802	1008
2	rs140896992	G	C	0.0257937	1008
2	rs117394791	A	G	0.015873	1008
2	rs77449583	A	C	0.0525794	1008
2	rs56094729	C	T	0.14881	1008
2	rs2389548	G	C	0.849206	1008
2	rs62187652	C	G	0.149802	1008
2	rs979375	T	G	0.518849	1008
2	rs62187653	T	C	0.149802	1008
2	rs72873603	C	T	0.149802	1008
2	rs149192163	T	C	0.0128968	1008
2	rs72873607	G	A	0.150794	1008
2	rs72873614	A	G	0.00892857	1008
2	rs1567420	T	C	0.147817	1008
2	rs1567421	G	T	0.147817	1008
2	rs79394245	T	C	0.0634921	1008
2	rs16845945	C	T	0.14881	1008
2	rs150780748	C	T	0.0138889	1008
2	rs72873624	G	A	0.149802	1008
2	rs151310070	G	A	0.0376984	1008
2	rs12473088	A	G	0.149802	1008
2	rs62187655	C	G	0.147817	1008
2	rs62187656	A	G	0.147817	1008
2	rs62187657	G	A	0.147817	1008
2	rs62187658	A	C	0.14881	1008
2	rs1510094	A	G	0.85119	1008
2	rs7557876	A	G	0.85119	1008
2	rs72873632	T	C	0.00892857	1008
2	rs56371522	G	A	0.147817	1008
2	rs62188960	A	C	0.147817	1008
2	rs12470590	A	G	0.147817	1008
2	rs115562071	C	T	0.147817	1008
2	rs2892770	T	C	0.85119	1008
2	rs72873645	G	A	0.147817	1008
2	rs62188961	A	G	0.147817	1008
2	rs55925603	G	A	0.147817	1008
2	rs56260047	G	T	0.147817	1008
2	rs56405014	C	T	0.146825	1008
2	rs61658534	C	G	0.0535714	1008
2	rs145658537	A	G	0.0545635	1008
2	rs76178919	C	T	0.0228175	1008
2	rs75898322	A	G	0.0128968	1008
2	rs117942503	G	A	0.244048	1008
2	rs3843853	T	A	0.85119	1008
2	rs16845960	A	G	0.147817	1008
2	rs1510084	C	T	0.85119	1008
2	rs150980306	T	G	0.0257937	1008
2	rs188274762	G	A	0.0188492	1008
2	rs4664047	C	G	0.85119	1008
2	rs9646768	G	T	0.0714286	1008
2	rs75397490	C	G	0.105159	1008
2	rs1876814	G	A	0.85119	1008
2	rs144216038	G	A	0.0357143	1008
2	rs6432699	C	A	0.85119	1008
2	rs6747334	A	G	0.85119	1008
2	rs6758760	C	T	0.85119	1008
2	rs4580395	C	T	0.85119	1008
2	rs62188983	G	C	0.147817	1008
2	rs62188984	G	A	0.147817	1008
2	rs6750756	A	T	0.85119	1008
2	rs56039028	G	A	0.147817	1008
2	rs1515183	G	T	0.850198	1008
2	rs16845997	C	A	0.147817	1008
2	rs79805382	T	G	0.0753968	1008
2	rs142478606	T	C	0.00992063	1008
2	rs55638078	T	C	0.146825	1008
2	rs62188987	T	A	0.147817	1008
2	rs12692640	G	A	0.85119	1008
2	rs12467042	G	A	0.147817	1008
2	rs62188988	T	C	0.147817	1008
2	rs72875528	C	T	0.147817	1008
2	rs12474470	T	C	0.146825	1008
2	rs56274002	A	T	0.147817	1008
2	rs16846026	T	C	0.146825	1008
2	rs75621795	T	A	0.0248016	1008
2	rs74805845	T	C	0.0436508	1008
2	rs62188990	G	A	0.146825	1008
2	rs148261808	A	G	0.0367063	1008
2	rs12467279	A	G	0.146825	1008
2	rs77130817	C	A	0.0337302	1008
2	rs138284995	T	C	0.146825	1008
2	rs62189003	T	A	0.147817	1008
2	rs1567981	A	G	0.85119	1008
2	rs1040135	T	C	0.115079	1008
2	rs79671930	A	T	0.0267857	1008
2	rs1399650	G	A	0.85119	1008
2	rs117753966	T	C	0.0327381	1008
2	rs1515186	G	A	0.852183	1008
2	rs80263647	G	T	0.0248016	1008
2	rs4309587	C	T	0.0714286	1008
2	rs75529773	A	G	0.0813492	1008
2	rs1515185	T	C	0.85119	1008
2	rs13417851	T	G	0.147817	1008
2	rs55841284	A	G	0.146825	1008
2	rs56315911	G	T	0.146825	1008
2	rs76094878	G	T	0.0605159	1008
2	rs1515184	A	G	0.146825	1008
2	rs16846047	T	C	0.146825	1008
2	rs62189005	T	C	0.146825	1008
2	rs13014399	C	G	0.85119	1008
2	rs16846050	G	A	0.146825	1008
2	rs144145638	G	A	0.0119048	1008
2	rs16846053	T	G	0.146825	1008
2	rs10497225	C	T	0.0644841	1008
2	rs12476631	T	C	0.146825	1008
2	rs185464655	A	G	0.00992063	1008
2	rs17728078	A	G	0.12004	1008
2	rs150802802	C	T	0.0277778	1008
2	rs75805783	G	C	0.122024	1008
2	rs16846064	G	C	0.147817	1008
2	rs145699600	C	T	0.0337302	1008
2	rs6752007	C	T	0.85119	1008
2	rs12474713	C	A	0.147817	1008
2	rs79552187	G	C	0.0436508	1008
2	rs6704789	T	A	0.85119	1008
2	rs62189006	A	G	0.147817	1008
2	rs2389426	G	A	0.147817	1008
2	rs10197108	G	A	0.85119	1008
2	rs62189007	G	A	0.147817	1008
2	rs62189008	C	T	0.147817	1008
2	rs72875596	A	G	0.147817	1008
2	rs72875598	A	G	0.147817	1008
2	rs62189009	T	A	0.147817	1008
2	rs74497596	A	T	0.122024	1008
2	rs77558547	C	T	0.147817	1008
2	rs12479001	G	T	0.147817	1008
2	rs7591103	A	G	0.85119	1008
2	rs66761688	T	C	0.147817	1008
2	rs3903713	C	A	0.85119	1008
2	rs2322649	G	A	0.852183	1008
2	rs3849341	T	C	0.85119	1008
2	rs78532210	T	C	0.0337302	1008
2	rs4664048	A	T	0.85119	1008
2	rs62189012	G	A	0.145833	1008
2	rs62189013	G	A	0.15377	1008
2	rs62189014	C	G	0.0972222	1008
2	rs62189015	T	C	0.140873	1008
2	rs16846073	C	G	0.143849	1008
2	rs150819511	A	G	0.0238095	1008
2	rs72877309	A	G	0.143849	1008
2	rs57887363	C	T	0.143849	1008
2	rs11901817	A	G	0.15377	1008
2	rs34306396	G	A	0.00892857	1008
2	rs2892769	A	G	0.491071	1008
2	rs11891026	A	G	0.15377	1008
2	rs1006427	T	C	0.143849	1008
2	rs1006428	A	C	0.143849	1008
2	rs1551052	T	G	0.15377	1008
2	rs75149343	C	G	0.0119048	1008
2	rs2122284	A	T	0.144841	1008
2	rs1023835	A	G	0.143849	1008
2	rs146358085	T	C	0.031746	1008
2	rs1449629	A	G	0.154762	1008
2	rs58622044	A	G	0.144841	1008
2	rs13392556	C	T	0.121032	1008
2	rs56965753	A	G	0.144841	1008
2	rs56009150	T	C	0.144841	1008
2	rs2892768	C	T	0.144841	1008
2	rs62189041	T	C	0.144841	1008
2	rs6714082	T	A	0.154762	1008
2	rs7561567	A	G	0.121032	1008
2	rs62189042	G	T	0.144841	1008
2	rs150431843	G	A	0.0277778	1008
2	rs12467613	G	T	0.144841	1008
2	rs12467625	C	A	0.144841	1008
2	rs6755071	C	T	0.154762	1008
2	rs973940	A	G	0.154762	1008
2	rs72877343	A	C	0.144841	1008
2	rs971284	C	T	0.154762	1008
2	rs62189043	A	T	0.144841	1008
2	rs55666706	T	C	0.144841	1008
2	rs16846085	G	A	0.0694444	1008
2	rs12470743	G	A	0.144841	1008
2	rs79998145	T	G	0.0357143	1008
2	rs62189045	G	C	0.141865	1008
2	rs62189046	C	G	0.141865	1008
2	rs62189047	T	A	0.144841	1008
2	rs62189048	G	C	0.144841	1008
2	rs56026147	T	C	0.144841	1008
2	rs7581747	T	C	0.154762	1008
2	rs11900490	C	T	0.0575397	1008
2	rs145995488	C	T	0.0446429	1008
2	rs35304298	G	T	0.144841	1008
2	rs1449641	T	C	0.144841	1008
2	rs139898162	A	T	0.0357143	1008
2	rs7597134	A	G	0.121032	1008
2	rs13022437	G	A	0.154762	1008
2	rs62189051	G	A	0.144841	1008
2	rs62189052	C	G	0.144841	1008
2	rs62189053	G	A	0.144841	1008
2	rs62189054	C	G	0.144841	1008
2	rs62189055	C	A	0.144841	1008
2	rs961421	G	C	0.144841	1008
2	rs13006199	A	G	0.156746	1008
2	rs41267437	G	A	0.144841	1008
2	rs72877356	A	G	0.154762	1008
2	rs10193728	T	C	0.150794	1008
2	rs79755664	T	C	0.140873	1008
2	rs6713937	T	C	0.982143	1008
2	rs116958592	G	T	0.0257937	1008
2	rs13413741	A	G	0.00198413	1008
2	rs56374905	G	C	0.141865	1008
2	rs62189059	T	C	0.141865	1008
2	rs16846107	G	T	0.151786	1008
2	rs78102257	C	A	0.00198413	1008
2	rs13420505	A	T	0.151786	1008
2	rs62190660	G	T	0.140873	1008
2	rs13399126	C	T	0.150794	1008
2	rs10469686	T	C	0.150794	1008
2	rs12692642	T	C	0.124008	1008
2	rs62190661	A	G	0.140873	1008
2	rs78634183	G	T	0.0575397	1008
2	rs2389533	C	A	0.150794	1008
2	rs12053256	G	A	0.140873	1008
2	rs79938691	T	A	0.0119048	1008
2	rs2892792	A	G	0.989087	1008
2	rs62190662	T	C	0.140873	1008
2	rs62190663	T	G	0.140873	1008
2	rs62190664	G	T	0.140873	1008
2	rs75405571	C	A	0.0634921	1008
2	rs62190665	C	A	0.140873	1008
2	rs78209294	A	T	0.124008	1008
2	rs77539642	T	C	0.140873	1008
2	rs144432581	A	G	0.0228175	1008
2	rs62190668	A	G	0.154762	1008
2	rs62190669	C	T	0.140873	1008
2	rs11891120	A	T	0.150794	1008
2	rs146713710	T	A	0.0228175	1008
2	rs62190670	A	G	0.140873	1008
2	rs62190671	A	G	0.140873	1008
2	rs1551051	T	A	0.982143	1008
2	rs72877379	C	T	0.137897	1008
2	rs73019294	A	G	0.0228175	1008
2	rs72877381	A	T	0.137897	1008
2	rs62190672	A	T	0.137897	1008
2	rs62190673	T	C	0.137897	1008
2	rs1979112	A	C	0.147817	1008
2	rs113289945	A	G	0.136905	1008
2	rs1449634	G	C	0.989087	1008
2	rs62190674	C	T	0.137897	1008
2	rs117220319	C	T	0.123016	1008
2	rs34935338	T	G	0.147817	1008
2	rs62187680	A	G	0.137897	1008
2	rs62187681	G	T	0.137897	1008
2	rs139047493	C	G	0.0128968	1008
2	rs55647762	G	T	0.137897	1008
2	rs56018438	A	T	0.137897	1008
2	rs3849342	A	G	0.137897	1008
2	rs3849344	C	T	0.137897	1008
2	rs13416456	C	A	0.125	1008
2	rs62187684	A	G	0.137897	1008
2	rs4603779	T	C	0.137897	1008
2	rs3849345	C	T	0.137897	1008
2	rs3911104	A	G	0.0228175	1008
2	rs59829975	T	G	0.137897	1008
2	rs60050769	G	T	0.137897	1008
2	rs56154342	G	A	0.137897	1008
2	rs61692975	C	T	0.137897	1008
2	rs141359923	G	T	0.0406746	1008
2	rs146978575	A	G	0.268849	1008
2	rs62187688	C	A	0.137897	1008
2	rs62187695	G	T	0.137897	1008
2	rs1449637	T	A	0.146825	1008
2	rs62187696	T	C	0.137897	1008
2	rs72877400	T	A	0.137897	1008
2	rs62187698	G	A	0.137897	1008
2	rs62187699	T	C	0.137897	1008
2	rs62187700	C	T	0.137897	1008
2	rs72879207	A	G	0.137897	1008
2	rs72879209	A	G	0.137897	1008
2	rs13386213	C	G	0.124008	1008
2	rs9636282	T	A	0.137897	1008
2	rs9636283	T	C	0.137897	1008
2	rs9636284	C	T	0.137897	1008
2	rs9636285	A	G	0.137897	1008
2	rs75279083	G	A	0.0228175	1008
2	rs72879215	T	C	0.137897	1008
2	rs62187702	G	A	0.137897	1008
2	rs1227926	C	G	0.150794	1008
2	rs79485241	C	A	0.146825	1008
2	rs79967088	G	A	0.154762	1008
2	rs1667597	A	G	0.167659	1008
2	rs62187703	G	A	0.157738	1008
2	rs62187704	C	T	0.157738	1008
2	rs34095253	C	T	0.580357	1008
2	rs147137695	G	A	0.0277778	1008
2	rs72879226	T	A	0.162698	1008
2	rs75904960	A	G	0.156746	1008
2	rs72879227	C	T	0.157738	1008
2	rs55969921	G	A	0.157738	1008
2	rs56299944	T	A	0.157738	1008
2	rs10200835	A	C	0.156746	1008
2	rs72879231	C	T	0.157738	1008
2	rs72879233	G	A	0.157738	1008
2	rs142531998	C	G	0.0376984	1008
2	rs2084545	A	G	0.157738	1008
2	rs1234510	C	T	0.979167	1008
2	rs2100213	A	G	0.157738	1008
2	rs56223065	C	T	0.157738	1008
2	rs56264166	G	T	0.157738	1008
2	rs56027511	C	T	0.157738	1008
2	rs56091742	G	A	0.157738	1008
2	rs79234603	T	C	0.156746	1008
2	rs10207837	A	T	0.821429	1008
2	rs62187711	T	G	0.157738	1008
2	rs72879248	C	G	0.157738	1008
2	rs72879250	A	G	0.157738	1008
2	rs1227922	T	C	0.157738	1008
2	rs62187712	A	G	0.157738	1008
2	rs62187713	T	C	0.157738	1008
2	rs1227921	C	G	0.979167	1008
2	rs2892796	G	A	0.157738	1008
2	rs62187736	C	G	0.157738	1008
2	rs55970269	T	C	0.157738	1008
2	rs55658092	A	C	0.157738	1008
2	rs55764479	T	A	0.157738	1008
2	rs62187739	C	T	0.157738	1008
2	rs1227920	A	C	0.978175	1008
2	rs1227919	C	T	0.758929	1008
2	rs2084544	G	A	0.146825	1008
2	rs2084543	C	T	0.131944	1008
2	rs61288054	C	T	0.130952	1008
2	rs961324	A	G	0.978175	1008
2	rs74269117	A	G	0.161706	1008
2	rs62187740	C	A	0.131944	1008
2	rs62187741	T	A	0.131944	1008
2	rs72879275	G	A	0.131944	1008
2	rs1449632	A	G	0.978175	1008
2	rs1449631	T	C	0.840278	1008
2	rs1449630	A	G	0.840278	1008
2	rs139821110	T	C	0.0208333	1008
2	rs1996265	A	G	0.131944	1008
2	rs62187742	T	G	0.131944	1008
2	rs1227925	A	G	0.978175	1008
2	rs56190932	T	G	0.131944	1008
2	rs72879281	T	C	0.131944	1008
2	rs62187745	G	A	0.131944	1008
2	rs4455163	T	A	0.131944	1008
2	rs2090270	C	A	0.131944	1008
2	rs1227923	A	C	0.978175	1008
2	rs115093702	A	G	0.132937	1008
2	rs1584532	A	G	0.978175	1008
2	rs35826432	A	G	0.840278	1008
2	rs62187747	T	A	0.131944	1008
2	rs72879293	G	A	0.136905	1008
2	rs62187748	C	T	0.131944	1008
2	rs62187749	C	A	0.131944	1008
2	rs62187750	C	T	0.131944	1008
2	rs76315083	A	T	0.130952	1008
2	rs75852256	C	T	0.130952	1008
2	rs62187752	T	G	0.131944	1008
2	rs1237104	G	A	0.978175	1008
2	rs55961814	T	G	0.131944	1008
2	rs1227936	T	A	0.979167	1008
2	rs62187754	T	G	0.132937	1008
2	rs41267441	A	C	0.132937	1008
2	rs62187756	A	C	0.132937	1008
2	rs146162164	T	C	0.015873	1008
2	rs140174166	A	G	0.0912698	1008
2	rs62187757	A	G	0.132937	1008
2	rs2053865	C	T	0.838294	1008
2	rs62187758	G	T	0.132937	1008
2	rs1227933	T	C	0.977183	1008
2	rs62187759	A	C	0.132937	1008
2	rs1227932	C	A	0.845238	1008
2	rs62188760	G	A	0.131944	1008
2	rs62188761	A	G	0.131944	1008
2	rs62188762	C	T	0.131944	1008
2	rs1227929	T	G	0.845238	1008
2	rs10497224	T	A	0.0228175	1008
2	rs72881015	A	T	0.131944	1008
2	rs79740999	A	T	0.0486111	1008
2	rs62188765	G	A	0.131944	1008
2	rs62188766	G	A	0.131944	1008
2	rs79961351	A	G	0.0545635	1008
2	rs72881021	G	C	0.131944	1008
2	rs55736476	C	A	0.131944	1008
2	rs56063742	G	A	0.131944	1008
2	rs10179404	T	C	0.0228175	1008
2	rs1949321	A	T	0.160714	1008
2	rs62188767	G	A	0.131944	1008
2	rs62188768	A	C	0.131944	1008
2	rs72881030	A	G	0.131944	1008
2	rs80177923	A	T	0.130952	1008
2	rs72881034	A	G	0.131944	1008
2	rs72881037	A	G	0.131944	1008
2	rs140879057	G	A	0.0208333	1008
2	rs62188769	C	G	0.131944	1008
2	rs72881042	T	C	0.131944	1008
2	rs35292746	T	C	0.839286	1008
2	rs56078948	T	A	0.131944	1008
2	rs7587058	G	A	0.839286	1008
2	rs62188771	C	A	0.131944	1008
2	rs72881046	T	C	0.131944	1008
2	rs11683174	T	C	0.0228175	1008
2	rs55711310	G	A	0.131944	1008
2	rs6716303	A	G	0.839286	1008
2	rs6720337	A	G	0.97123	1008
2	rs56140629	A	G	0.131944	1008
2	rs1913818	A	G	0.839286	1008
2	rs72881053	C	T	0.131944	1008
2	rs1878065	A	G	0.0228175	1008
2	rs62188773	A	G	0.131944	1008
2	rs16846172	G	A	0.154762	1008
2	rs6729402	A	G	0.0228175	1008
2	rs6707956	G	T	0.154762	1008
2	rs62188792	T	C	0.131944	1008
2	rs41267443	T	C	0.131944	1008
2	rs1913803	G	A	0.0228175	1008
2	rs79454975	G	A	0.0386905	1008
2	rs62188794	A	G	0.131944	1008
2	rs62188795	G	A	0.131944	1008
2	rs62188796	T	C	0.131944	1008
2	rs72881071	T	G	0.131944	1008
2	rs72881073	G	A	0.131944	1008
2	rs1913805	T	C	0.0228175	1008
2	rs10190968	C	G	0.16369	1008
2	rs66511613	A	G	0.0228175	1008
2	rs62188798	C	T	0.131944	1008
2	rs6744713	G	T	0.0238095	1008
2	rs72865206	G	T	0.131944	1008
2	rs58326818	G	A	0.131944	1008
2	rs35568763	C	T	0.154762	1008
2	rs62188800	G	A	0.131944	1008
2	rs148742116	C	T	0.0188492	1008
2	rs62188802	G	A	0.131944	1008
2	rs147931676	T	C	0.00396825	1008
2	rs144781346	G	A	0.131944	1008
2	rs115848314	G	T	0.131944	1008
2	rs111575110	T	C	0.839286	1008
2	rs62188804	A	G	0.131944	1008
2	rs62188805	G	T	0.131944	1008
2	rs62188807	A	G	0.131944	1008
2	rs192572682	T	G	0.0198413	1008
2	rs112856039	G	T	0.154762	1008
2	rs113345084	C	T	0.839286	1008
2	rs111639038	C	G	0.839286	1008
2	rs79520046	G	A	0.154762	1008
2	rs112223805	T	A	0.154762	1008
2	rs140112068	T	C	0.131944	1008
2	rs144793671	C	T	0.131944	1008
2	rs58909484	C	T	0.131944	1008
2	rs6432703	G	C	0.0228175	1008
2	rs16846179	T	G	0.131944	1008
2	rs62188810	A	G	0.131944	1008
2	rs72865220	G	T	0.131944	1008
2	rs1343902	A	G	0.0228175	1008
2	rs62188811	A	C	0.131944	1008
2	rs1343883	T	G	0.131944	1008
2	rs187459800	C	T	0.0109127	1008
2	rs375324583	A	G	0.0297619	1008
2	rs17729070	C	G	0.0228175	1008
2	rs4146952	T	A	0.131944	1008
2	rs62188816	T	A	0.131944	1008
2	rs1913814	A	G	0.0228175	1008
2	rs62188817	T	C	0.131944	1008
2	rs139124453	T	C	0.0188492	1008
2	rs1913813	T	C	0.154762	1008
2	rs62188818	T	G	0.131944	1008
2	rs16846181	A	C	0.131944	1008
2	rs6432704	A	G	0.154762	1008
2	rs6754546	A	G	0.839286	1008
2	rs2176136	T	C	0.837302	1008
2	rs62188819	G	C	0.133929	1008
2	rs61744553	T	C	0.133929	1008
2	rs78632417	G	A	0.0198413	1008
2	rs78816592	T	C	0.0873016	1008
2	rs6734760	C	T	0.837302	1008
2	rs7594396	A	G	0.0228175	1008
2	rs62188820	T	A	0.133929	1008
2	rs72865241	G	A	0.133929	1008
2	rs62188821	G	A	0.133929	1008
2	rs78532559	A	G	0.132937	1008
2	rs55931021	A	G	0.133929	1008
2	rs62188823	T	C	0.133929	1008
2	rs75103907	T	G	0.0565476	1008
2	rs12616276	G	T	0.0486111	1008
2	rs62188824	T	C	0.133929	1008
2	rs72865255	A	C	0.133929	1008
2	rs72865256	T	A	0.133929	1008
2	rs79225049	T	C	0.0892857	1008
2	rs76713929	C	T	0.156746	1008
2	rs72865260	C	G	0.133929	1008
2	rs79768356	T	C	0.132937	1008
2	rs72865262	A	G	0.134921	1008
2	rs62188825	A	G	0.133929	1008
2	rs62188826	G	A	0.133929	1008
2	rs62188827	A	T	0.133929	1008
2	rs78986911	C	T	0.0198413	1008
2	rs186100884	A	G	0.0138889	1008
2	rs62188838	G	A	0.133929	1008
2	rs62188839	G	A	0.133929	1008
2	rs10211012	A	G	0.0228175	1008
2	rs187110576	A	G	0.0119048	1008
2	rs55949502	T	C	0.133929	1008
2	rs55693861	G	A	0.133929	1008
2	rs6715439	A	G	0.0228175	1008
2	rs62188842	G	T	0.133929	1008
2	rs62188843	C	T	0.133929	1008
2	rs6748280	G	A	0.0228175	1008
2	rs1913809	A	G	0.133929	1008
2	rs56399725	G	A	0.133929	1008
2	rs62188845	G	A	0.133929	1008
2	rs72865282	G	C	0.133929	1008
2	rs7601354	G	C	0.0228175	1008
2	rs72865285	T	G	0.133929	1008
2	rs62188846	C	T	0.133929	1008
2	rs62188848	G	C	0.132937	1008
2	rs76434356	C	T	0.0138889	1008
2	rs62188849	G	C	0.133929	1008
2	rs72865293	G	A	0.133929	1008
2	rs62188850	T	C	0.133929	1008
2	rs62188851	T	G	0.133929	1008
2	rs148445308	T	G	0.00992063	1008
2	rs62188852	A	G	0.133929	1008
2	rs6432705	T	C	0.83631	1008
2	rs12328761	A	G	0.0238095	1008
2	rs151003421	A	G	0.0882937	1008
2	rs6715491	C	T	0.837302	1008
2	rs72865298	A	G	0.133929	1008
2	rs143460945	T	C	0.00992063	1008
2	rs62188857	A	G	0.133929	1008
2	rs10930036	C	T	0.0238095	1008
2	rs58807346	T	C	0.132937	1008
2	rs72867006	G	T	0.133929	1008
2	rs77105711	A	G	0.133929	1008
2	rs57058277	C	A	0.133929	1008
2	rs58510689	A	G	0.133929	1008
2	rs57300571	G	A	0.133929	1008
2	rs61358430	C	T	0.133929	1008
2	rs72867014	A	G	0.133929	1008
2	rs76295109	A	G	0.0109127	1008
2	rs146893385	T	A	0.00992063	1008
2	rs62189660	C	G	0.133929	1008
2	rs59699314	T	G	0.133929	1008
2	rs62189662	G	T	0.133929	1008
2	rs10930037	A	G	0.0208333	1008
2	rs150562537	T	C	0.0188492	1008
2	rs56160038	C	A	0.133929	1008
2	rs4664440	C	T	0.0228175	1008
2	rs56378636	A	C	0.133929	1008
2	rs55885919	A	G	0.133929	1008
2	rs62189666	A	G	0.133929	1008
2	rs62189667	C	G	0.133929	1008
2	rs2077859	G	A	0.132937	1008
2	rs72867035	T	A	0.133929	1008
2	rs80271151	A	G	0.150794	1008
2	rs13021256	T	A	0.047619	1008
2	rs12619801	G	A	0.0972222	1008
2	rs6432706	C	T	0.587302	1008
2	rs77596461	G	A	0.0972222	1008
2	rs6717424	A	G	0.0128968	1008
2	rs74978301	A	G	0.0972222	1008
2	rs80226455	G	A	0.0406746	1008
2	rs58364273	A	C	0.0972222	1008
2	rs13022438	A	G	0.0128968	1008
2	rs2176135	G	A	0.992063	1008
2	rs77825624	C	T	0.0972222	1008
2	rs11693702	T	A	0.113095	1008
2	rs75998758	A	T	0.282738	1008
2	rs13430823	T	C	0.602183	1008
2	rs77787032	G	A	0.0972222	1008
2	rs76438605	T	A	0.0972222	1008
2	rs12474587	G	T	0.110119	1008
2	rs1913807	T	C	0.96131	1008
2	rs77902933	G	A	0.0972222	1008
2	rs116951372	C	A	0.0188492	1008
2	rs2222057	A	T	0.96131	1008
2	rs76204919	G	A	0.0972222	1008
2	rs4368346	T	A	0.96131	1008
2	rs13421039	C	T	0.589286	1008
2	rs1913808	G	A	0.589286	1008
2	rs62189668	T	A	0.014881	1008
2	rs7604885	G	A	0.113095	1008
2	rs12614520	T	C	0.0972222	1008
2	rs150066885	A	G	0.014881	1008
2	rs80119344	A	G	0.0972222	1008
2	rs78029508	C	T	0.0972222	1008
2	rs6707646	C	T	0.359127	1008
2	rs78565750	C	A	0.0972222	1008
2	rs138988641	G	C	0.0972222	1008
2	rs78678312	C	T	0.0545635	1008
2	rs36080928	G	A	0.258929	1008
2	rs7580486	T	G	0.113095	1008
2	rs181746625	G	A	0.014881	1008
2	rs74406816	T	C	0.0972222	1008
2	rs4637136	A	G	0.0128968	1008
2	rs79339484	T	C	0.0972222	1008
2	rs10221808	A	G	0.602183	1008
2	rs12619850	A	G	0.0972222	1008
2	rs12466127	C	A	0.0128968	1008
2	rs114443436	A	T	0.0972222	1008
2	rs13011013	G	A	0.0138889	1008
2	rs75999062	C	A	0.0972222	1008
2	rs12472555	T	G	0.122024	1008
2	rs117090465	A	G	0.0982143	1008
2	rs76916685	G	A	0.0982143	1008
2	rs149628589	T	A	0.0287698	1008
2	rs79868844	G	T	0.0982143	1008
2	rs4572609	C	G	0.0128968	1008
2	rs4500960	C	T	0.359127	1008
2	rs78475569	C	T	0.0962302	1008
2	rs75748626	A	G	0.0972222	1008
2	rs16846221	G	T	0.246032	1008
2	rs140931146	A	G	0.030754	1008
2	rs4233647	G	A	0.0128968	1008
2	rs61748243	C	T	0.0982143	1008
2	rs77009555	A	G	0.0962302	1008
2	rs13021985	G	A	0.110119	1008
2	rs11901687	A	C	0.246032	1008
2	rs148647950	T	G	0.0575397	1008
2	rs78193237	G	T	0.0972222	1008
2	rs12986853	C	T	0.0128968	1008
2	rs59058310	G	A	0.0972222	1008
2	rs75783176	T	A	0.0972222	1008
2	rs4432469	A	G	0.992063	1008
2	rs4341949	T	C	0.992063	1008
2	rs4664442	G	A	0.114087	1008
2	rs76368453	A	G	0.0416667	1008
2	rs9808497	C	T	0.96131	1008
2	rs59780371	A	G	0.0972222	1008
2	rs10497223	G	A	0.244048	1008
2	rs4340536	C	G	0.113095	1008
2	rs4295021	G	T	0.0128968	1008
2	rs73003589	T	C	0.246032	1008
2	rs4316948	G	T	0.960317	1008
2	rs2909444	A	G	0.987103	1008
2	rs115963266	C	T	0.0912698	1008
2	rs2909456	C	T	0.987103	1008
2	rs146956886	C	T	0.030754	1008
2	rs1558958	G	C	0.0386905	1008
2	rs12622869	C	G	0.0912698	1008
2	rs2909455	T	C	0.987103	1008
2	rs2052400	A	G	0.987103	1008
2	rs2098526	G	A	0.094246	1008
2	rs1861979	T	C	0.987103	1008
2	rs2909457	G	A	0.892857	1008
2	rs2909443	G	A	0.987103	1008
2	rs2302871	A	C	0.0406746	1008
2	rs74550791	G	A	0.0634921	1008
2	rs79054484	T	C	0.0912698	1008
2	rs12617336	G	C	0.0912698	1008
2	rs148053920	C	A	0.0119048	1008
2	rs17759529	C	G	0.0386905	1008
2	rs12617656	T	C	0.652778	1008
2	rs76057000	T	A	0.0902778	1008
2	rs4140685	G	T	0.652778	1008
2	rs2970933	T	C	0.78373	1008
2	rs16846230	G	A	0.205357	1008
2	rs2909445	G	A	0.0376984	1008
2	rs2287509	G	T	0.78373	1008
2	rs2268894	C	T	0.685516	1008
2	rs2970932	A	G	0.779762	1008
2	rs759717	G	C	0.0386905	1008
2	rs7565794	T	C	0.64881	1008
2	rs12621633	G	A	0.0505952	1008
2	rs75328653	A	C	0.0505952	1008
2	rs78400999	T	C	0.0505952	1008
2	rs77770606	A	G	0.136905	1008
2	rs183686803	A	C	0.0168651	1008
2	rs17848912	T	G	0.031746	1008
2	rs6432707	A	T	0.645833	1008
2	rs2909447	C	T	0.0367063	1008
2	rs17848911	A	T	0.014881	1008
2	rs2268891	A	G	0.0357143	1008
2	rs17848910	G	A	0.0287698	1008
2	rs2909448	C	T	0.738095	1008
2	rs2909449	G	A	0.738095	1008
2	rs117705573	T	A	0.0496032	1008
2	rs2300758	C	T	0.0486111	1008
2	rs10166311	G	A	0.646825	1008
2	rs10166124	C	T	0.646825	1008
2	rs2909450	G	A	0.0376984	1008
2	rs1014444	A	G	0.651786	1008
2	rs151022398	C	T	0.014881	1008
2	rs1014445	A	G	0.989087	1008
2	rs2042069	C	T	0.739087	1008
2	rs74620385	T	C	0.0496032	1008
2	rs16846253	A	G	0.25	1008
2	rs75966746	A	T	0.0168651	1008
2	rs2909451	C	T	0.0376984	1008
2	rs2268890	A	G	0.740079	1008
2	rs2970931	T	C	0.74504	1008
2	rs17848906	G	T	0.0496032	1008
2	rs2300757	G	C	0.64881	1008
2	rs2302872	G	A	0.0486111	1008
2	rs12692646	T	A	0.633929	1008
2	rs16846261	G	A	0.261905	1008
2	rs3788980	C	T	0.261905	1008
2	rs2302873	T	C	0.643849	1008
2	rs13409045	C	T	0.946429	1008
2	rs79187411	A	C	0.263889	1008
2	rs150514747	C	T	0.015873	1008
2	rs147811231	G	A	0.030754	1008
2	rs79115159	A	G	0.0396825	1008
2	rs79870511	G	A	0.0396825	1008
2	rs75117684	T	C	0.0396825	1008
2	rs2300756	A	C	0.262897	1008
2	rs2300755	G	A	0.683532	1008
2	rs2268889	C	T	0.683532	1008
2	rs2268888	C	T	0.262897	1008
2	rs4664443	A	G	0.946429	1008
2	rs117046454	G	A	0.031746	1008
2	rs2284873	T	C	0.262897	1008
2	rs7573951	A	G	0.946429	1008
2	rs2284872	G	A	0.642857	1008
2	rs148141914	C	G	0.015873	1008
2	rs2284871	C	T	0.641865	1008
2	rs79008886	G	A	0.0555556	1008
2	rs2284870	T	C	0.684524	1008
2	rs1558957	T	C	0.989087	1008
2	rs7608798	G	A	0.643849	1008
2	rs2160927	C	T	0.643849	1008
2	rs2111850	T	C	0.645833	1008
2	rs6432708	C	T	0.989087	1008
2	rs17848920	C	T	0.0208333	1008
2	rs17848919	G	T	0.030754	1008
2	rs2284869	T	C	0.262897	1008
2	rs76077165	C	A	0.149802	1008
2	rs117655964	G	T	0.0188492	1008
2	rs10930040	A	G	0.644841	1008
2	rs182778778	G	A	0.015873	1008
2	rs80318928	G	A	0.0753968	1008
2	rs12995983	T	C	0.0109127	1008
2	rs73971540	A	G	0.0406746	1008
2	rs11900409	T	G	0.947421	1008
2	rs73971541	C	T	0.0396825	1008
2	rs3788979	C	T	0.493056	1008
2	rs3788978	G	T	0.0406746	1008
2	rs146329758	T	C	0.0396825	1008
2	rs73971542	A	G	0.0396825	1008
2	rs16822665	C	T	0.640873	1008
2	rs79724736	C	T	0.262897	1008
2	rs183708875	C	T	0.0208333	1008
2	rs2302874	A	G	0.0406746	1008
2	rs145594083	T	A	0.0337302	1008
2	rs73971543	G	A	0.0406746	1008
2	rs73971544	A	G	0.0406746	1008
2	rs17848916	A	C	0.0406746	1008
2	rs73971545	T	C	0.0416667	1008
2	rs73971546	T	C	0.0396825	1008
2	rs73971547	A	T	0.0396825	1008
2	rs73971548	T	C	0.0396825	1008
2	rs73971549	G	A	0.0396825	1008
2	rs6744557	T	C	0.0396825	1008
2	rs6729733	C	T	0.0396825	1008
2	rs73971550	C	G	0.0396825	1008
2	rs73971551	T	C	0.0396825	1008
2	rs73971552	T	A	0.0396825	1008
2	rs60851734	C	T	0.0396825	1008
2	rs75295478	T	C	0.0396825	1008
2	rs61265379	A	C	0.0396825	1008
2	rs78817705	C	A	0.0376984	1008
2	rs12995636	G	A	0.342262	1008
2	rs112588911	G	A	0.0376984	1008
2	rs73971554	T	A	0.0376984	1008
2	rs73971555	G	A	0.0376984	1008
2	rs56755168	T	C	0.0376984	1008
2	rs61022164	G	C	0.0376984	1008
2	rs56274911	A	G	0.0376984	1008
2	rs59240137	G	A	0.0386905	1008
2	rs79373486	G	T	0.253968	1008
2	rs6741949	G	C	0.0863095	1008
2	rs4664446	A	G	0.047619	1008
2	rs67264085	C	T	0.514881	1008
2	rs72868675	T	C	0.00198413	1008
2	rs143971655	T	C	0.0297619	1008
2	rs76911509	T	C	0.0406746	1008
2	rs113082932	G	A	0.0744048	1008
2	rs67399148	T	C	0.0496032	1008
2	rs6733162	G	C	0.381944	1008
2	rs75062246	T	C	0.243056	1008
2	rs113170512	G	A	0.0406746	1008
2	rs117407192	C	T	0.0902778	1008
2	rs150882622	G	A	0.0406746	1008
2	rs80269466	G	A	0.0396825	1008
2	rs75881470	C	T	0.0396825	1008
2	rs10490422	G	T	0.247024	1008
2	rs34536659	G	C	0.00892857	1008
2	rs12618391	T	A	0.0396825	1008
2	rs12615031	G	A	0.0396825	1008
2	rs73009181	A	T	0.361111	1008
2	rs116959595	C	A	0.0396825	1008
2	rs76339676	A	G	0.0744048	1008
2	rs873826	G	A	0.00892857	1008
2	rs2892816	A	G	0.00892857	1008
2	rs34450218	G	T	0.00892857	1008
2	rs151249204	G	A	0.0406746	1008
2	rs3788976	G	A	0.362103	1008
2	rs12614077	C	T	0.0396825	1008
2	rs12618149	T	C	0.0396825	1008
2	rs7566261	A	G	0.362103	1008
2	rs2193681	T	C	0.00892857	1008
2	rs2284868	C	G	0.0396825	1008
2	rs2216447	T	C	0.00892857	1008
2	rs62189690	A	G	0.0496032	1008
2	rs62189691	T	C	0.0486111	1008
2	rs144379980	G	T	0.0297619	1008
2	rs12469930	G	A	0.0535714	1008
2	rs12469968	G	A	0.374008	1008
2	rs6727102	A	G	0.00793651	1008
2	rs5022713	C	G	0.00793651	1008
2	rs114526604	G	A	0.0376984	1008
2	rs2080714	G	T	0.00793651	1008
2	rs138964496	C	A	0.0178571	1008
2	rs116041626	T	C	0.0376984	1008
2	rs62189692	G	C	0.00793651	1008
2	rs35280626	C	T	0.00793651	1008
2	rs74435445	G	A	0.0376984	1008
2	rs76961472	A	G	0.0376984	1008
2	rs139319299	T	G	0.0376984	1008
2	rs2268886	T	C	0.260913	1008
2	rs10930041	A	C	0.0376984	1008
2	rs2268885	A	G	0.0376984	1008
2	rs80185872	C	G	0.0545635	1008
2	rs2300754	T	A	0.0376984	1008
2	rs2300753	C	A	0.0376984	1008
2	rs74646882	A	T	0.0376984	1008
2	rs1861975	A	C	0.046627	1008
2	rs1861976	T	G	0.046627	1008
2	rs1861977	T	C	0.046627	1008
2	rs1861978	T	G	0.00793651	1008
2	rs35128070	G	A	0.00793651	1008
2	rs17574	A	G	0.046627	1008
2	rs13015258	T	G	0.378968	1008
2	rs115498481	G	T	0.0376984	1008
2	rs79700168	G	A	0.214286	1008
2	rs6709208	C	T	0.0406746	1008
2	rs118098838	G	T	0.0386905	1008
2	rs74758882	T	G	0.0625	1008
2	rs116906287	A	G	0.0386905	1008
2	rs2075340	A	T	0.555556	1008
2	rs35393124	G	A	0.00793651	1008
2	rs117888248	C	T	0.0386905	1008
2	rs6754128	A	G	0.0714286	1008
2	rs7593348	T	G	0.549603	1008
2	rs7593349	T	C	0.549603	1008
2	rs7593366	T	A	0.0138889	1008
2	rs72870405	T	A	0.369048	1008
2	rs75778040	A	T	0.0396825	1008
2	rs78883999	A	G	0.0357143	1008
2	rs2193677	C	G	0.546627	1008
2	rs79624636	G	C	0.0386905	1008
2	rs74890141	G	A	0.0178571	1008
2	rs10930042	G	A	0.0724206	1008
2	rs76135328	C	A	0.0396825	1008
2	rs80346087	A	T	0.014881	1008
2	rs76087789	G	A	0.0396825	1008
2	rs75772566	C	T	0.014881	1008
2	rs117460501	A	G	0.0396825	1008
2	rs56143052	C	G	0.473214	1008
2	rs76240613	G	A	0.0188492	1008
2	rs72870407	G	C	0.474206	1008
2	rs116063365	G	A	0.0188492	1008
2	rs79714040	T	C	0.0188492	1008
2	rs75549345	A	G	0.0297619	1008
2	rs9677255	G	T	0.0138889	1008
2	rs36102437	G	A	0.0138889	1008
2	rs35505926	C	T	0.544643	1008
2	rs117965144	C	T	0.0396825	1008
2	rs117516594	G	A	0.0396825	1008
2	rs74599832	C	T	0.107143	1008
2	rs76177492	G	A	0.0416667	1008
2	rs75574259	C	T	0.107143	1008
2	rs148173967	A	G	0.0188492	1008
2	rs77203232	T	C	0.0248016	1008
2	rs13013477	T	C	0.0138889	1008
2	rs74999695	T	G	0.107143	1008
2	rs56021349	C	T	0.383929	1008
2	rs4420712	T	G	0.560516	1008
2	rs12233178	A	G	0.399802	1008
2	rs4436979	T	C	0.0138889	1008
2	rs145259049	C	T	0.0386905	1008
2	rs973551	G	A	0.014881	1008
2	rs72870422	T	G	0.399802	1008
2	rs145326747	A	G	0.0168651	1008
2	rs75413283	A	T	0.0634921	1008
2	rs77914221	T	C	0.0386905	1008
2	rs759716	C	A	0.544643	1008
2	rs77976644	C	T	0.0347222	1008
2	rs57355997	T	A	0.0386905	1008
2	rs72870425	C	T	0.383929	1008
2	rs2098525	C	T	0.00892857	1008
2	rs11689257	G	A	0.116071	1008
2	rs11695224	T	C	0.115079	1008
2	rs56379423	G	A	0.00892857	1008
2	rs2270447	T	C	0.360119	1008
2	rs16846290	A	C	0.0337302	1008
2	rs55745161	C	T	0.00892857	1008
2	rs55836196	C	T	0.00892857	1008
2	rs7564465	A	G	0.518849	1008
2	rs2080712	A	G	0.797619	1008
2	rs2052401	T	C	0.665675	1008
2	rs60813937	C	G	0.0347222	1008
2	rs16846291	T	G	0.0347222	1008
2	rs16846294	G	A	0.114087	1008
2	rs16846296	A	G	0.0376984	1008
2	rs182219930	G	A	0.0218254	1008
2	rs62189714	C	A	0.744048	1008
2	rs4233648	C	T	0.74504	1008
2	rs117482779	C	A	0.0347222	1008
2	rs2892826	C	A	0.646825	1008
2	rs117814238	A	G	0.0654762	1008
2	rs11885343	C	T	0.647817	1008
2	rs17710179	A	G	0.031746	1008
2	rs28378735	A	G	0.613095	1008
2	rs11897585	A	G	0.645833	1008
2	rs11886859	C	G	0.645833	1008
2	rs7571944	G	C	0.645833	1008
2	rs76006213	C	T	0.196429	1008
2	rs75116377	G	C	0.0297619	1008
2	rs115435995	C	G	0.031746	1008
2	rs2193679	T	C	0.68254	1008
2	rs76967837	G	A	0.0347222	1008
2	rs80285124	A	C	0.0347222	1008
2	rs10185053	A	G	0.647817	1008
2	rs10174056	T	A	0.645833	1008
2	rs10185151	A	G	0.645833	1008
2	rs6432709	A	C	0.645833	1008
2	rs146105385	C	T	0.0287698	1008
2	rs147300088	C	T	0.0327381	1008
2	rs75257481	G	C	0.0347222	1008
2	rs10171070	C	T	0.645833	1008
2	rs2241242	G	A	0.645833	1008
2	rs2075300	T	C	0.645833	1008
2	rs17761282	A	G	0.0347222	1008
2	rs2075301	C	T	0.645833	1008
2	rs2241243	G	A	0.645833	1008
2	rs12052431	C	T	0.645833	1008
2	rs10171915	G	T	0.645833	1008
2	rs10198168	A	T	0.645833	1008
2	rs10174693	C	A	0.645833	1008
2	rs2160711	A	G	0.0347222	1008
2	rs6432710	A	C	0.680556	1008
2	rs12692647	C	T	0.643849	1008
2	rs2389679	G	C	0.677579	1008
2	rs144092344	T	C	0.0347222	1008
2	rs2193495	T	C	0.64881	1008
2	rs79059773	A	T	0.0853175	1008
2	rs10490423	C	T	0.646825	1008
2	rs115338631	G	T	0.031746	1008
2	rs2052352	C	T	0.668651	1008
2	rs13431489	A	G	0.667659	1008
2	rs74800757	C	A	0.0853175	1008
2	rs146185488	A	T	0.0238095	1008
2	rs116068336	T	C	0.0347222	1008
2	rs10194114	C	T	0.667659	1008
2	rs117192751	G	A	0.0436508	1008
2	rs4395257	G	T	0.702381	1008
2	rs149955042	C	T	0.0347222	1008
2	rs7599934	C	T	0.699405	1008
2	rs76878892	C	T	0.0138889	1008
2	rs78764281	C	T	0.031746	1008
2	rs13011432	A	C	0.699405	1008
2	rs35596334	C	T	0.667659	1008
2	rs10165543	T	A	0.641865	1008
2	rs10176758	A	C	0.699405	1008
2	rs2389680	A	G	0.667659	1008
2	rs2216338	G	A	0.665675	1008
2	rs7607713	G	A	0.667659	1008
2	rs7568666	T	C	0.667659	1008
2	rs7607756	C	A	0.699405	1008
2	rs7608081	G	A	0.667659	1008
2	rs7564122	A	G	0.665675	1008
2	rs145778047	A	G	0.031746	1008
2	rs2389681	G	T	0.657738	1008
2	rs117818514	G	A	0.031746	1008
2	rs2111489	T	G	0.665675	1008
2	rs1558862	A	T	0.665675	1008
2	rs116956425	C	A	0.0327381	1008
2	rs116122308	G	A	0.0327381	1008
2	rs7598422	G	T	0.667659	1008
2	rs75944814	T	C	0.0327381	1008
2	rs10180049	G	A	0.666667	1008
2	rs7599142	C	T	0.700397	1008
2	rs7599446	G	A	0.700397	1008
2	rs6729181	A	C	0.700397	1008
2	rs10209700	A	G	0.667659	1008
2	rs10198838	T	G	0.700397	1008
2	rs10186588	G	T	0.667659	1008
2	rs79405265	T	C	0.0327381	1008
2	rs75046427	T	A	0.0327381	1008
2	rs76995123	G	A	0.0327381	1008
2	rs113647830	T	C	0.0327381	1008
2	rs146886822	G	T	0.0327381	1008
2	rs79739937	G	A	0.0297619	1008
2	rs7561020	G	A	0.65873	1008
2	rs73973006	T	A	0.0376984	1008
2	rs13416088	G	A	0.204365	1008
2	rs79950401	A	G	0.0376984	1008
2	rs1990761	G	A	0.31746	1008
2	rs13429709	T	C	0.717262	1008
2	rs41368446	T	G	0.0882937	1008
2	rs35424779	A	G	0.220238	1008
2	rs35328019	G	A	0.209325	1008
2	rs16846320	G	A	0.209325	1008
2	rs6717263	C	A	0.209325	1008
2	rs6717609	C	A	0.015873	1008
2	rs6717659	C	A	0.208333	1008
2	rs6732914	T	C	0.208333	1008
2	rs13306377	T	C	0.0347222	1008
2	rs7581952	A	C	0.015873	1008
2	rs7569992	T	G	0.208333	1008
2	rs11897425	C	A	0.208333	1008
2	rs4664447	T	C	0.207341	1008
2	rs5649	C	T	0.0168651	1008
2	rs5647	G	A	0.207341	1008
2	rs5645	G	A	0.207341	1008
2	rs10490424	G	A	0.0228175	1008
2	rs4664448	G	A	0.207341	1008
2	rs16846334	C	T	0.0228175	1008
2	rs4664449	G	C	0.207341	1008
2	rs13001107	G	C	0.207341	1008
2	rs35205044	T	A	0.207341	1008
2	rs79820653	C	A	0.00297619	1008
2	rs3761656	T	G	0.137897	1008
2	rs2193494	G	A	0.00992063	1008
2	rs13028221	A	G	0.206349	1008
2	rs13010545	T	G	0.206349	1008
2	rs4664450	G	T	0.21131	1008
2	rs34211565	A	G	0.21131	1008
2	rs117887656	T	A	0.0704365	1008
2	rs10170813	C	T	0.343254	1008
2	rs10189636	T	G	0.209325	1008
2	rs6726201	A	G	0.209325	1008
2	rs6759791	C	T	0.209325	1008
2	rs112682886	A	C	0.0535714	1008
2	rs6759933	C	A	0.623016	1008
2	rs76977080	G	A	0.199405	1008
2	rs2892827	A	T	0.331349	1008
2	rs369238119	C	T	0.0198413	1008
2	rs7583035	A	G	0.199405	1008
2	rs73973016	C	T	0.195437	1008
2	rs76647913	G	A	0.185516	1008
2	rs4664451	T	C	0.195437	1008
2	rs9973461	A	C	0.195437	1008
2	rs3764917	T	C	0.34623	1008
2	rs140607770	C	T	0.0436508	1008
2	rs6707966	C	T	0.195437	1008
2	rs78455439	T	C	0.195437	1008
2	rs76995836	G	A	0.0843254	1008
2	rs6739523	T	C	0.195437	1008
2	rs6753165	A	G	0.195437	1008
2	rs2300752	A	G	0.195437	1008
2	rs2300751	T	A	0.269841	1008
2	rs2268883	T	G	0.195437	1008
2	rs77185601	C	T	0.0684524	1008
2	rs2389682	G	T	0.195437	1008
2	rs41474547	A	T	0.195437	1008
2	rs6715552	G	A	0.195437	1008
2	rs144925122	G	T	0.0198413	1008
2	rs3788975	A	G	0.186508	1008
2	rs3788974	T	C	0.197421	1008
2	rs16846353	G	C	0.191468	1008
2	rs117909278	T	C	0.0357143	1008
2	rs74515859	C	G	0.320437	1008
2	rs78179457	G	A	0.119048	1008
2	rs145462073	T	G	0.0128968	1008
2	rs4664452	C	T	0.12996	1008
2	rs3788973	T	C	0.128968	1008
2	rs3788972	C	T	0.12996	1008
2	rs13386912	A	C	0.132937	1008
2	rs116946569	A	T	0.031746	1008
2	rs79999604	G	A	0.031746	1008
2	rs6706926	T	G	0.12996	1008
2	rs117309866	C	A	0.117063	1008
2	rs12467922	A	G	0.12996	1008
2	rs78472008	A	G	0.12996	1008
2	rs12477178	G	A	0.12996	1008
2	rs16846366	A	G	0.0267857	1008
2	rs16846368	A	C	0.12996	1008
2	rs2302770	T	C	0.0555556	1008
2	rs2284867	A	T	0.12996	1008
2	rs10490425	A	T	0.0109127	1008
2	rs77372562	G	A	0.126984	1008
2	rs2300750	T	C	0.12996	1008
2	rs16846375	G	A	0.12996	1008
2	rs113229770	A	C	0.143849	1008
2	rs6748542	A	G	0.12996	1008
2	rs6735909	T	A	0.12996	1008
2	rs6759558	C	G	0.12996	1008
2	rs4664453	G	A	0.12996	1008
2	rs4664454	C	G	0.12996	1008
2	rs61037372	G	A	0.0267857	1008
2	rs16846386	G	A	0.12996	1008
2	rs16846387	T	C	0.12996	1008
2	rs78269962	G	A	0.119048	1008
2	rs12473366	A	T	0.127976	1008
2	rs2075302	T	C	0.145833	1008
2	rs74378743	G	C	0.12996	1008
2	rs148207009	T	C	0.0218254	1008
2	rs16846389	T	A	0.12996	1008
2	rs58089668	C	T	0.0267857	1008
2	rs3827491	A	G	0.12996	1008
2	rs16846391	A	G	0.12996	1008
2	rs10439290	C	T	0.12996	1008
2	rs11679244	C	A	0.145833	1008
2	rs138869003	A	T	0.014881	1008
2	rs16846396	T	C	0.12996	1008
2	rs77508932	C	T	0.0119048	1008
2	rs11891916	C	T	0.12996	1008
2	rs4338976	T	A	0.12996	1008
2	rs3788970	A	G	0.130952	1008
2	rs6746339	C	T	0.135913	1008
2	rs3788969	T	C	0.12996	1008
2	rs3827490	C	T	0.119048	1008
2	rs76099239	C	T	0.128968	1008
2	rs77335736	C	T	0.127976	1008
2	rs4664050	C	T	0.127976	1008
2	rs117989412	C	T	0.0257937	1008
2	rs76248302	G	A	0.115079	1008
2	rs4664051	G	A	0.127976	1008
2	rs76818513	T	A	0.127976	1008
2	rs117759694	C	G	0.127976	1008
2	rs117027526	C	A	0.127976	1008
2	rs112075616	T	C	0.127976	1008
2	rs75229796	C	T	0.127976	1008
2	rs12471175	T	C	0.127976	1008
2	rs12471176	T	G	0.127976	1008
2	rs78455346	A	C	0.127976	1008
2	rs3788968	G	C	0.127976	1008
2	rs3788967	G	A	0.127976	1008
2	rs3788966	C	T	0.127976	1008
2	rs11886710	A	G	0.128968	1008
2	rs13422767	G	A	0.320437	1008
2	rs3761655	G	A	0.118056	1008
2	rs3761654	A	C	0.128968	1008
2	rs16846429	C	T	0.12996	1008
2	rs4664052	T	G	0.0109127	1008
2	rs1978379	A	G	0.12996	1008
2	rs1978380	G	A	0.12996	1008
2	rs1978381	C	T	0.12996	1008
2	rs74416012	C	T	0.12996	1008
2	rs12475869	C	G	0.12996	1008
2	rs12475870	C	T	0.12996	1008
2	rs10930045	A	G	0.12996	1008
2	rs11885511	T	C	0.128968	1008
2	rs11901433	C	T	0.130952	1008
2	rs11890856	A	G	0.12996	1008
2	rs11901508	C	A	0.12996	1008
2	rs76587141	G	T	0.119048	1008
2	rs11901711	G	A	0.12996	1008
2	rs74493538	T	C	0.12996	1008
2	rs714164	C	T	0.12996	1008
2	rs16822684	G	A	0.12996	1008
2	rs75204721	G	A	0.12996	1008
2	rs78372490	C	T	0.12996	1008
2	rs1125604	T	C	0.12996	1008
2	rs77260554	C	G	0.0228175	1008
2	rs1125605	T	C	0.12996	1008
2	rs2111484	A	T	0.12996	1008
2	rs2160710	A	G	0.12996	1008
2	rs4664456	T	A	0.12996	1008
2	rs4664457	G	A	0.12996	1008
2	rs4664458	C	A	0.12996	1008
2	rs149445685	G	T	0.0138889	1008
2	rs2111485	A	G	0.168651	1008
2	rs12464666	T	A	0.12996	1008
2	rs12476601	G	A	0.12996	1008
2	rs75979203	G	T	0.12996	1008
2	rs182562275	G	C	0.0228175	1008
2	rs80294282	G	A	0.128968	1008
2	rs79613750	T	C	0.128968	1008
2	rs76701499	G	A	0.128968	1008
2	rs4664459	A	T	0.12996	1008
2	rs12469704	A	T	0.12996	1008
2	rs12477828	G	A	0.12996	1008
2	rs12477811	C	A	0.12996	1008
2	rs16846492	C	T	0.12996	1008
2	rs10165813	C	T	0.12996	1008
2	rs16846499	T	A	0.126984	1008
2	rs78095115	A	G	0.119048	1008
2	rs10186055	G	A	0.125992	1008
2	rs12465701	C	T	0.125	1008
2	rs12467077	C	T	0.124008	1008
2	rs7558405	T	C	0.125	1008
2	rs1990760	C	T	0.186508	1008
2	rs3761652	C	A	0.124008	1008
2	rs12474565	T	C	0.125	1008
2	rs117963074	C	T	0.0168651	1008
2	rs80180903	G	A	0.125	1008
2	rs7558987	C	T	0.125	1008
2	rs2111486	G	A	0.125992	1008
2	rs3747518	A	G	0.125	1008
2	rs3747517	T	C	0.313492	1008
2	rs918161	G	T	0.125	1008
2	rs41463049	G	T	0.125	1008
2	rs2287290	C	T	0.0873016	1008
2	rs10188109	G	T	0.125	1008
2	rs13388189	A	G	0.125	1008
2	rs74269124	A	G	0.205357	1008
2	rs78297174	T	G	0.125	1008
2	rs34977319	C	T	0.00198413	1008
2	rs76267308	C	A	0.125	1008
2	rs2287291	C	T	0.0744048	1008
2	rs2287292	T	G	0.125	1008
2	rs2287293	G	C	0.125	1008
2	rs7590692	T	C	0.125	1008
2	rs7603101	A	G	0.125	1008
2	rs6432714	A	T	0.125	1008
2	rs16846553	G	T	0.125	1008
2	rs13431841	G	A	0.125	1008
2	rs13431848	G	A	0.125	1008
2	rs16846555	C	T	0.125	1008
2	rs12479043	C	G	0.125	1008
2	rs10930046	T	C	0.125	1008
2	rs6734769	G	A	0.125	1008
2	rs12464349	C	T	0.125992	1008
2	rs12464391	C	A	0.125	1008
2	rs7602311	T	C	0.125	1008
2	rs16846565	A	G	0.125	1008
2	rs7567566	T	C	0.111111	1008
2	rs10179671	A	G	0.107143	1008
2	rs726323	T	C	0.107143	1008
2	rs76241400	C	T	0.046627	1008
2	rs4664460	T	C	0.107143	1008
2	rs7565446	G	T	0.107143	1008
2	rs7591660	A	G	0.107143	1008
2	rs6746073	A	C	0.107143	1008
2	rs75082921	C	T	0.107143	1008
2	rs6718470	G	T	0.107143	1008
2	rs6718381	C	G	0.107143	1008
2	rs12466054	G	A	0.107143	1008
2	rs12474122	A	C	0.107143	1008
2	rs4664461	A	G	0.108135	1008
2	rs13313772	T	G	0.107143	1008
2	rs13313773	T	A	0.107143	1008
2	rs57206768	G	A	0.107143	1008
2	rs12475321	A	G	0.107143	1008
2	rs6758639	A	G	0.107143	1008
2	rs12476567	A	C	0.107143	1008
2	rs80355990	C	A	0.107143	1008
2	rs4664462	A	C	0.107143	1008
2	rs4664463	T	C	0.107143	1008
2	rs77088072	G	A	0.0813492	1008
2	rs974551	T	C	0.107143	1008
2	rs12471127	T	G	0.107143	1008
2	rs10439291	G	A	0.107143	1008
2	rs10439256	T	C	0.107143	1008
2	rs16846585	G	C	0.107143	1008
2	rs16846591	T	C	0.108135	1008
2	rs58375444	T	C	0.107143	1008
2	rs57983132	T	C	0.107143	1008
2	rs58990349	C	T	0.107143	1008
2	rs13023380	G	A	0.00396825	1008
2	rs2163215	G	T	0.108135	1008
2	rs76044456	C	G	0.15873	1008
2	rs73971815	T	C	0.109127	1008
2	rs75774528	G	C	0.0406746	1008
2	rs148412518	G	A	0.0109127	1008
2	rs10195025	C	T	0.109127	1008
2	rs12473955	G	A	0.109127	1008
2	rs12479125	T	C	0.107143	1008
2	rs16846600	A	G	0.108135	1008
2	rs145697462	A	T	0.108135	1008
2	rs36084110	C	T	0.00396825	1008
2	rs148361640	G	A	0.107143	1008
2	rs77985881	A	C	0.107143	1008
2	rs10203640	C	T	0.107143	1008
2	rs74759875	C	T	0.107143	1008
2	rs77015348	G	A	0.108135	1008
2	rs73971820	C	T	0.107143	1008
2	rs75419615	T	C	0.107143	1008
2	rs1864430	T	G	0.106151	1008
2	rs75046760	T	C	0.0267857	1008
2	rs11897697	A	C	0.107143	1008
2	rs12472542	T	C	0.107143	1008
2	rs12468353	G	A	0.107143	1008
2	rs6730189	C	T	0.107143	1008
2	rs201185064	A	G	0.0515873	1008
2	rs202084221	G	A	0.107143	1008
2	rs79261185	C	T	0.107143	1008
2	rs11888158	G	C	0.107143	1008
2	rs76213166	C	T	0.107143	1008
2	rs76837154	C	T	0.107143	1008
2	rs117975688	C	T	0.0248016	1008
2	rs76878342	C	A	0.10119	1008
2	rs75629719	A	G	0.10119	1008
2	rs4664464	T	C	0.10119	1008
2	rs4664465	C	G	0.10119	1008
2	rs4664466	C	T	0.103175	1008
2	rs4664467	C	T	0.10119	1008
2	rs140842619	G	C	0.0188492	1008
2	rs11894889	T	C	0.10119	1008
2	rs80124154	T	C	0.217262	1008
2	rs12468951	C	T	0.10119	1008
2	rs10196203	T	C	0.102183	1008
2	rs11892373	G	T	0.10119	1008
2	rs13432094	A	T	0.322421	1008
2	rs75698547	C	T	0.10119	1008
2	rs2033300	G	T	0.10119	1008
2	rs7567026	T	C	0.10119	1008
2	rs2241662	C	G	0.10119	1008
2	rs3788965	C	T	0.10119	1008
2	rs78904785	G	A	0.0555556	1008
2	rs3827489	T	C	0.0188492	1008
2	rs77414803	T	A	0.0297619	1008
2	rs12468578	A	C	0.10119	1008
2	rs3788964	T	C	0.362103	1008
2	rs7587426	C	T	0.00793651	1008
2	rs16846633	C	T	0.10119	1008
2	rs147889616	A	G	0.0218254	1008
2	rs7608315	A	C	0.982143	1008
2	rs16846646	C	A	0.105159	1008
2	rs3213843	C	T	0.105159	1008
2	rs34199765	C	T	0.00496032	1008
2	rs77927151	C	T	0.0704365	1008
2	rs74724317	C	A	0.105159	1008
2	rs7588782	G	A	0.106151	1008
2	rs13389236	C	T	0.105159	1008
2	rs78692045	A	C	0.106151	1008
2	rs12475839	A	G	0.106151	1008
2	rs984971	A	G	0.832341	1008
2	rs77016570	A	G	0.0396825	1008
2	rs78752321	C	T	0.103175	1008
2	rs41464145	C	T	0.105159	1008
2	rs13430624	A	G	0.105159	1008
2	rs117783664	T	C	0.105159	1008
2	rs79238289	T	C	0.105159	1008
2	rs77370678	A	C	0.105159	1008
2	rs12475446	C	T	0.105159	1008
2	rs80086058	A	G	0.0277778	1008
2	rs75248130	G	A	0.105159	1008
2	rs2068330	C	G	0.833333	1008
2	rs75234768	T	C	0.104167	1008
2	rs77951809	G	A	0.0367063	1008
2	rs1549020	T	G	0.830357	1008
2	rs7605914	C	A	0.105159	1008
2	rs34960521	C	A	0.00396825	1008
2	rs78865966	G	T	0.0416667	1008
2	rs73014841	A	G	0.105159	1008
2	rs117093641	C	G	0.105159	1008
2	rs77875848	G	A	0.104167	1008
2	rs7573634	C	T	0.106151	1008
2	rs16846657	A	T	0.105159	1008
2	rs10210731	A	C	0.105159	1008
2	rs16846665	G	T	0.105159	1008
2	rs10193618	G	A	0.105159	1008
2	rs143901509	T	G	0.0178571	1008
2	rs7600288	C	T	0.105159	1008
2	rs117871760	C	T	0.104167	1008
2	rs13394200	A	G	0.105159	1008
2	rs192948231	G	A	0.0228175	1008
2	rs10169373	G	T	0.105159	1008
2	rs10169608	G	T	0.105159	1008
2	rs192662899	A	T	0.0277778	1008
2	rs9287818	A	G	0.105159	1008
2	rs13022749	A	T	0.0109127	1008
2	rs12465533	T	C	0.105159	1008
2	rs75130086	C	G	0.105159	1008
2	rs16846685	C	T	0.105159	1008
2	rs79416867	G	C	0.0257937	1008
2	rs76132999	C	A	0.105159	1008
2	rs79027170	T	C	0.104167	1008
2	rs12469119	C	A	0.105159	1008
2	rs12469169	G	A	0.105159	1008
2	rs2241240	T	C	0.105159	1008
2	rs13405962	T	A	0.103175	1008
2	rs7423570	T	C	0.103175	1008
2	rs78356502	G	C	0.0327381	1008
2	rs33998987	T	C	0.732143	1008
2	rs76762278	G	A	0.0892857	1008
2	rs76935521	T	G	0.103175	1008
2	rs6751772	G	C	0.103175	1008
2	rs12104705	C	T	0.0892857	1008
2	rs16846690	G	A	0.0892857	1008
2	rs7595126	G	A	0.0892857	1008
2	rs74560005	G	A	0.0882937	1008
2	rs80280228	T	G	0.0882937	1008
2	rs75125609	A	G	0.0843254	1008
2	rs117908602	G	T	0.242063	1008
2	rs9750289	A	T	0.0892857	1008
2	rs7565023	C	T	0.0892857	1008
2	rs7594378	A	G	0.0892857	1008
2	rs79964717	A	G	0.0525794	1008
2	rs76025333	G	A	0.0615079	1008
2	rs118076221	T	C	0.0892857	1008
2	rs145990400	C	T	0.0277778	1008
2	rs79636405	A	T	0.0188492	1008
2	rs12464272	T	A	0.156746	1008
2	rs16846709	A	T	0.103175	1008
2	rs117636368	T	C	0.103175	1008
2	rs73018982	A	G	0.0535714	1008
2	rs75148995	G	A	0.103175	1008
2	rs145611133	T	C	0.0843254	1008
2	rs6736845	C	T	0.156746	1008
2	rs10200670	C	T	0.156746	1008
2	rs6734436	T	C	0.156746	1008
2	rs111458125	T	G	0.0535714	1008
2	rs73018991	G	T	0.0674603	1008
2	rs73018994	A	G	0.156746	1008
2	rs79356566	T	C	0.102183	1008
2	rs146451279	G	A	0.0664683	1008
2	rs16846727	G	A	0.0535714	1008
2	rs16846732	T	A	0.0684524	1008
2	rs78038088	C	T	0.0168651	1008
2	rs16846741	A	G	0.103175	1008
2	rs16846743	C	T	0.0545635	1008
2	rs73020604	G	C	0.0535714	1008
2	rs6758303	G	C	0.155754	1008
2	rs35696140	A	G	0.239087	1008
2	rs13406089	G	A	0.731151	1008
2	rs7606699	C	T	0.102183	1008
2	rs185278721	C	A	0.0972222	1008
2	rs80206001	G	A	0.0525794	1008
2	rs60520748	G	A	0.0535714	1008
2	rs7594587	A	T	0.155754	1008
2	rs77507833	C	A	0.10119	1008
2	rs73020617	C	T	0.0535714	1008
2	rs6715546	T	G	0.155754	1008
2	rs144475481	C	G	0.0188492	1008
2	rs77699177	C	T	0.0257937	1008
2	rs77913608	T	G	0.077381	1008
2	rs118023210	T	A	0.102183	1008
2	rs1485976	T	C	0.077381	1008
2	rs12466930	A	G	0.102183	1008
2	rs73020623	T	C	0.0535714	1008
2	rs59627828	A	T	0.0535714	1008
2	rs13422692	G	C	0.155754	1008
2	rs58790118	T	C	0.155754	1008
2	rs76846105	T	C	0.0535714	1008
2	rs6735978	T	G	0.102183	1008
2	rs6724192	G	A	0.0496032	1008
2	rs34777723	T	A	0.372024	1008
2	rs888274	C	T	0.559524	1008
2	rs117969799	G	A	0.0337302	1008
2	rs985621	G	A	0.181548	1008
2	rs73020634	C	T	0.0446429	1008
2	rs985623	A	G	0.238095	1008
2	rs532638784	G	C	0.0367063	1008
2	rs77518035	C	G	0.0436508	1008
2	rs75094001	A	G	0.110119	1008
2	rs79549963	G	T	0.0843254	1008
2	rs117295221	G	T	0.0843254	1008
2	rs7568839	T	C	0.751984	1008
2	rs1872565	C	T	0.110119	1008
2	rs73020650	C	T	0.0436508	1008
2	rs7572827	T	C	0.108135	1008
2	rs78993969	T	G	0.0535714	1008
2	rs62188206	G	T	0.184524	1008
2	rs74511720	T	C	0.103175	1008
2	rs78394270	G	A	0.102183	1008
2	rs1485978	G	A	0.190476	1008
2	rs12464396	C	T	0.0337302	1008
```
