## Supplementary material for "Characterization of shared and ancestry-specific signals driving complex traits using multi-ancestry fine-mapping": s2_ref.bim

```
2	rs34722451	0	162346545	A	T
2	rs60275260	0	162346619	T	A
2	rs13029783	0	162347038	A	T
2	rs56384808	0	162347755	G	T
2	rs12463509	0	162347948	C	T
2	rs116865565	0	162349303	C	T
2	rs13028108	0	162350238	T	A
2	rs3849348	0	162350566	C	T
2	rs3849349	0	162350750	A	C
2	rs3849350	0	162350772	G	A
2	rs3849351	0	162350904	A	G
2	rs2358145	0	162352163	G	A
2	rs6711192	0	162352757	G	C
2	rs6726406	0	162352888	T	C
2	rs6715397	0	162353990	C	A
2	rs62187563	0	162354653	G	A
2	rs3914096	0	162356090	A	G
2	rs184828472	0	162357093	G	A
2	rs148658846	0	162357921	T	G
2	rs12620974	0	162359983	T	C
2	rs62187565	0	162360575	T	C
2	rs62187567	0	162363066	G	A
2	rs13026747	0	162364504	G	T
2	rs13032282	0	162364792	G	C
2	rs7588198	0	162365202	G	T
2	rs10202267	0	162366126	T	A
2	rs10190057	0	162366176	G	T
2	rs7592112	0	162366517	C	G
2	rs7595197	0	162366835	G	T
2	rs6746745	0	162367152	G	T
2	rs60824222	0	162368719	A	C
2	rs34006307	0	162369959	C	T
2	rs2358146	0	162370326	T	C
2	rs2358147	0	162370327	T	G
2	rs148468804	0	162371597	C	T
2	rs2358148	0	162372133	G	A
2	rs3849352	0	162372378	T	A
2	rs62187569	0	162373517	A	G
2	rs62187570	0	162373899	C	G
2	rs3849353	0	162374138	G	C
2	rs79543423	0	162374206	G	T
2	rs62187571	0	162374319	A	G
2	rs3914093	0	162374844	A	G
2	rs2358149	0	162375473	G	A
2	rs4664427	0	162377889	C	T
2	rs62187573	0	162378064	G	A
2	rs6432688	0	162378656	C	G
2	rs117804150	0	162379222	G	A
2	rs6432689	0	162379760	C	T
2	rs3849354	0	162380509	C	T
2	rs77473582	0	162382031	C	A
2	rs2358152	0	162382136	G	T
2	rs62187574	0	162382776	T	C
2	rs7589304	0	162383293	A	G
2	rs77198442	0	162383668	A	G
2	rs187059784	0	162384710	A	T
2	rs57365346	0	162386309	G	A
2	rs12467662	0	162386784	G	A
2	rs148732148	0	162387264	C	G
2	rs3849355	0	162387714	G	A
2	rs13399736	0	162388262	C	A
2	rs4664046	0	162388621	G	A
2	rs7558189	0	162388775	A	G
2	rs55650699	0	162388931	T	C
2	rs11688932	0	162389452	T	C
2	rs3849356	0	162390116	C	T
2	rs10200009	0	162390369	T	G
2	rs114664466	0	162390738	G	C
2	rs118110165	0	162391760	C	T
2	rs117058227	0	162392036	G	A
2	rs3902687	0	162392315	T	C
2	rs3902688	0	162392421	A	T
2	rs3902689	0	162392460	G	A
2	rs142620316	0	162398015	G	A
2	rs62187597	0	162398263	A	T
2	rs7572645	0	162398278	A	G
2	rs4001652	0	162398609	C	A
2	rs4001653	0	162398827	G	A
2	rs4001644	0	162398867	A	C
2	rs117208053	0	162399164	A	G
2	rs78413784	0	162401209	A	G
2	rs7564390	0	162401639	A	G
2	rs10187624	0	162401652	T	C
2	rs191293243	0	162402277	A	G
2	rs12468129	0	162402746	G	A
2	rs12468074	0	162402761	C	T
2	rs78860279	0	162403512	A	G
2	rs7574669	0	162403694	A	G
2	rs56145818	0	162403778	G	A
2	rs10182681	0	162404452	G	A
2	rs10206065	0	162404476	A	G
2	rs7560349	0	162407394	G	A
2	rs3911925	0	162407930	A	G
2	rs4107578	0	162408414	G	A
2	rs60495163	0	162408807	C	T
2	rs13410944	0	162411997	C	T
2	rs10191709	0	162412380	G	A
2	rs75049981	0	162412482	T	C
2	rs56100249	0	162415157	T	C
2	rs55893794	0	162418751	G	A
2	rs57464189	0	162419312	G	A
2	rs55999219	0	162421361	G	A
2	rs1510088	0	162421852	G	A
2	rs1510089	0	162421878	T	A
2	rs190473377	0	162422109	T	C
2	rs62187603	0	162422517	G	A
2	rs199785247	0	162423380	A	T
2	rs62187604	0	162423676	A	G
2	rs11884269	0	162423780	G	A
2	rs111618755	0	162424337	G	A
2	rs2020027	0	162425878	G	A
2	rs148542157	0	162426342	C	A
2	rs55840249	0	162426849	C	A
2	rs12470830	0	162429996	C	T
2	rs1913666	0	162430482	C	T
2	rs1588395	0	162430725	A	G
2	rs12052442	0	162431041	C	A
2	rs62187608	0	162431138	T	G
2	rs62187609	0	162431500	C	T
2	rs62187610	0	162431878	T	A
2	rs62187611	0	162431946	A	G
2	rs62187612	0	162432494	A	G
2	rs13017694	0	162433413	G	T
2	rs77295794	0	162433759	A	G
2	rs12473497	0	162433766	T	C
2	rs12469302	0	162433831	G	T
2	rs62187613	0	162434474	T	C
2	rs72870248	0	162435849	G	A
2	rs62187614	0	162436285	C	G
2	rs1515182	0	162436934	A	G
2	rs12465645	0	162437639	A	G
2	rs12465734	0	162437859	A	G
2	rs76600571	0	162438147	G	A
2	rs147763283	0	162439222	T	C
2	rs56153413	0	162440079	G	T
2	rs74316778	0	162440246	G	C
2	rs55782047	0	162440255	A	C
2	rs146955498	0	162440648	G	C
2	rs12692638	0	162441486	C	T
2	rs971027	0	162444614	T	A
2	rs62187646	0	162445488	T	C
2	rs62187647	0	162446018	C	T
2	rs145549865	0	162446607	A	G
2	rs541579364	0	162448108	G	A
2	rs12464282	0	162448855	C	T
2	rs2175142	0	162450124	T	C
2	rs55821334	0	162452014	A	G
2	rs56407015	0	162455625	G	A
2	rs2389550	0	162458401	G	A
2	rs2389549	0	162462209	T	C
2	rs140896992	0	162462242	G	C
2	rs117394791	0	162463292	A	G
2	rs77449583	0	162464290	A	C
2	rs56094729	0	162464835	C	T
2	rs2389548	0	162465110	G	C
2	rs62187652	0	162468033	C	G
2	rs979375	0	162468888	T	G
2	rs62187653	0	162469128	T	C
2	rs72873603	0	162469665	C	T
2	rs149192163	0	162471021	T	C
2	rs72873607	0	162471174	G	A
2	rs72873614	0	162473264	A	G
2	rs1567420	0	162475601	T	C
2	rs1567421	0	162475617	G	T
2	rs79394245	0	162476730	T	C
2	rs16845945	0	162480684	C	T
2	rs150780748	0	162481443	C	T
2	rs72873624	0	162481453	G	A
2	rs151310070	0	162484760	G	A
2	rs12473088	0	162485073	A	G
2	rs62187655	0	162487440	C	G
2	rs62187656	0	162487699	A	G
2	rs62187657	0	162488091	G	A
2	rs62187658	0	162488095	A	C
2	rs1510094	0	162489191	A	G
2	rs7557876	0	162489534	A	G
2	rs72873632	0	162490332	T	C
2	rs56371522	0	162491109	G	A
2	rs62188960	0	162492578	A	C
2	rs12470590	0	162493102	A	G
2	rs115562071	0	162493241	C	T
2	rs2892770	0	162494831	T	C
2	rs72873645	0	162495047	G	A
2	rs62188961	0	162495399	A	G
2	rs55925603	0	162497210	G	A
2	rs56260047	0	162497225	G	T
2	rs56405014	0	162497603	C	T
2	rs61658534	0	162497780	C	G
2	rs145658537	0	162497998	A	G
2	rs76178919	0	162499410	C	T
2	rs75898322	0	162499968	A	G
2	rs117942503	0	162500900	G	A
2	rs3843853	0	162501591	T	A
2	rs16845960	0	162501613	A	G
2	rs1510084	0	162503743	C	T
2	rs150980306	0	162503802	T	G
2	rs188274762	0	162505813	G	A
2	rs4664047	0	162505870	C	G
2	rs9646768	0	162506297	G	T
2	rs75397490	0	162508245	C	G
2	rs1876814	0	162508823	G	A
2	rs144216038	0	162509074	G	A
2	rs6432699	0	162509239	C	A
2	rs6747334	0	162509879	A	G
2	rs6758760	0	162510841	C	T
2	rs4580395	0	162512347	C	T
2	rs62188983	0	162513959	G	C
2	rs62188984	0	162514518	G	A
2	rs6750756	0	162516308	A	T
2	rs56039028	0	162516363	G	A
2	rs1515183	0	162518582	G	T
2	rs16845997	0	162521046	C	A
2	rs79805382	0	162521730	T	G
2	rs142478606	0	162522550	T	C
2	rs55638078	0	162524997	T	C
2	rs62188987	0	162525686	T	A
2	rs12692640	0	162525915	G	A
2	rs12467042	0	162526971	G	A
2	rs62188988	0	162531068	T	C
2	rs72875528	0	162533523	C	T
2	rs12474470	0	162535336	T	C
2	rs56274002	0	162536715	A	T
2	rs16846026	0	162537691	T	C
2	rs75621795	0	162538827	T	A
2	rs74805845	0	162539308	T	C
2	rs62188990	0	162540635	G	A
2	rs148261808	0	162541571	A	G
2	rs12467279	0	162544744	A	G
2	rs77130817	0	162546043	C	A
2	rs138284995	0	162546756	T	C
2	rs62189003	0	162548104	T	A
2	rs1567981	0	162549099	A	G
2	rs1040135	0	162549321	T	C
2	rs79671930	0	162551220	A	T
2	rs1399650	0	162551718	G	A
2	rs117753966	0	162556053	T	C
2	rs1515186	0	162556360	G	A
2	rs80263647	0	162556506	G	T
2	rs4309587	0	162556587	C	T
2	rs75529773	0	162557622	A	G
2	rs1515185	0	162559426	T	C
2	rs13417851	0	162559919	T	G
2	rs55841284	0	162560011	A	G
2	rs56315911	0	162560186	G	T
2	rs76094878	0	162560550	G	T
2	rs1515184	0	162561347	A	G
2	rs16846047	0	162561946	T	C
2	rs62189005	0	162562386	T	C
2	rs13014399	0	162563151	C	G
2	rs16846050	0	162563553	G	A
2	rs144145638	0	162565985	G	A
2	rs16846053	0	162566045	T	G
2	rs10497225	0	162566206	C	T
2	rs12476631	0	162566936	T	C
2	rs185464655	0	162567341	A	G
2	rs17728078	0	162567668	A	G
2	rs150802802	0	162568100	C	T
2	rs75805783	0	162568233	G	C
2	rs16846064	0	162568941	G	C
2	rs145699600	0	162568953	C	T
2	rs6752007	0	162568973	C	T
2	rs12474713	0	162569341	C	A
2	rs79552187	0	162569695	G	C
2	rs6704789	0	162573172	T	A
2	rs62189006	0	162573586	A	G
2	rs2389426	0	162573858	G	A
2	rs10197108	0	162574306	G	A
2	rs62189007	0	162574323	G	A
2	rs62189008	0	162574436	C	T
2	rs72875596	0	162575057	A	G
2	rs72875598	0	162575096	A	G
2	rs62189009	0	162575178	T	A
2	rs74497596	0	162576943	A	T
2	rs77558547	0	162577379	C	T
2	rs12479001	0	162578325	G	T
2	rs7591103	0	162578724	A	G
2	rs66761688	0	162578911	T	C
2	rs3903713	0	162580384	C	A
2	rs2322649	0	162580936	G	A
2	rs3849341	0	162581030	T	C
2	rs78532210	0	162581622	T	C
2	rs4664048	0	162582254	A	T
2	rs62189012	0	162583141	G	A
2	rs62189013	0	162583323	G	A
2	rs62189014	0	162583412	C	G
2	rs62189015	0	162583504	T	C
2	rs16846073	0	162586548	C	G
2	rs150819511	0	162586953	A	G
2	rs72877309	0	162587828	A	G
2	rs57887363	0	162588720	C	T
2	rs11901817	0	162588841	A	G
2	rs34306396	0	162589911	G	A
2	rs2892769	0	162590447	A	G
2	rs11891026	0	162591876	A	G
2	rs1006427	0	162592328	T	C
2	rs1006428	0	162592559	A	C
2	rs1551052	0	162592654	T	G
2	rs75149343	0	162592669	C	G
2	rs2122284	0	162593260	A	T
2	rs1023835	0	162593973	A	G
2	rs146358085	0	162594093	T	C
2	rs1449629	0	162594824	A	G
2	rs58622044	0	162596287	A	G
2	rs13392556	0	162596840	C	T
2	rs56965753	0	162597251	A	G
2	rs56009150	0	162598582	T	C
2	rs2892768	0	162598980	C	T
2	rs62189041	0	162599506	T	C
2	rs6714082	0	162600156	T	A
2	rs7561567	0	162601192	A	G
2	rs62189042	0	162602320	G	T
2	rs150431843	0	162602958	G	A
2	rs12467613	0	162603216	G	T
2	rs12467625	0	162603387	C	A
2	rs6755071	0	162605230	C	T
2	rs973940	0	162607400	A	G
2	rs72877343	0	162607487	A	C
2	rs971284	0	162608454	C	T
2	rs62189043	0	162608466	A	T
2	rs55666706	0	162610397	T	C
2	rs16846085	0	162611072	G	A
2	rs12470743	0	162611202	G	A
2	rs79998145	0	162611720	T	G
2	rs62189045	0	162612367	G	C
2	rs62189046	0	162612371	C	G
2	rs62189047	0	162613314	T	A
2	rs62189048	0	162613494	G	C
2	rs56026147	0	162614089	T	C
2	rs7581747	0	162615115	T	C
2	rs11900490	0	162615615	C	T
2	rs145995488	0	162615765	C	T
2	rs35304298	0	162617185	G	T
2	rs1449641	0	162619567	T	C
2	rs139898162	0	162620530	A	T
2	rs7597134	0	162621531	A	G
2	rs13022437	0	162622285	G	A
2	rs62189051	0	162622318	G	A
2	rs62189052	0	162623869	C	G
2	rs62189053	0	162624324	G	A
2	rs62189054	0	162624654	C	G
2	rs62189055	0	162625749	C	A
2	rs961421	0	162626099	G	C
2	rs13006199	0	162626768	A	G
2	rs41267437	0	162627391	G	A
2	rs72877356	0	162628462	A	G
2	rs10193728	0	162629343	T	C
2	rs79755664	0	162629383	T	C
2	rs6713937	0	162630130	T	C
2	rs116958592	0	162630208	G	T
2	rs13413741	0	162631337	A	G
2	rs56374905	0	162631445	G	C
2	rs62189059	0	162632167	T	C
2	rs16846107	0	162632256	G	T
2	rs78102257	0	162632362	C	A
2	rs13420505	0	162632943	A	T
2	rs62190660	0	162633704	G	T
2	rs13399126	0	162634309	C	T
2	rs10469686	0	162635831	T	C
2	rs12692642	0	162636614	T	C
2	rs62190661	0	162639126	A	G
2	rs78634183	0	162639270	G	T
2	rs2389533	0	162639726	C	A
2	rs12053256	0	162639998	G	A
2	rs79938691	0	162640558	T	A
2	rs2892792	0	162640725	A	G
2	rs62190662	0	162641009	T	C
2	rs62190663	0	162642886	T	G
2	rs62190664	0	162643794	G	T
2	rs75405571	0	162644090	C	A
2	rs62190665	0	162644338	C	A
2	rs78209294	0	162645529	A	T
2	rs77539642	0	162646843	T	C
2	rs144432581	0	162647839	A	G
2	rs62190668	0	162649932	A	G
2	rs62190669	0	162651698	C	T
2	rs11891120	0	162652258	A	T
2	rs146713710	0	162652597	T	A
2	rs62190670	0	162652742	A	G
2	rs62190671	0	162652961	A	G
2	rs1551051	0	162653362	T	A
2	rs72877379	0	162654239	C	T
2	rs73019294	0	162655511	A	G
2	rs72877381	0	162655845	A	T
2	rs62190672	0	162655969	A	T
2	rs62190673	0	162656901	T	C
2	rs1979112	0	162657955	A	C
2	rs113289945	0	162663293	A	G
2	rs1449634	0	162664012	G	C
2	rs62190674	0	162664961	C	T
2	rs117220319	0	162665336	C	T
2	rs34935338	0	162665489	T	G
2	rs62187680	0	162665727	A	G
2	rs62187681	0	162666479	G	T
2	rs139047493	0	162666875	C	G
2	rs55647762	0	162667317	G	T
2	rs56018438	0	162667377	A	T
2	rs3849342	0	162668341	A	G
2	rs3849344	0	162668544	C	T
2	rs13416456	0	162668812	C	A
2	rs62187684	0	162668871	A	G
2	rs4603779	0	162669284	T	C
2	rs3849345	0	162669555	C	T
2	rs3911104	0	162670337	A	G
2	rs59829975	0	162671833	T	G
2	rs60050769	0	162671889	G	T
2	rs56154342	0	162672810	G	A
2	rs61692975	0	162673036	C	T
2	rs141359923	0	162673037	G	T
2	rs146978575	0	162673106	A	G
2	rs62187688	0	162673253	C	A
2	rs62187695	0	162675515	G	T
2	rs1449637	0	162675950	T	A
2	rs62187696	0	162676507	T	C
2	rs72877400	0	162676691	T	A
2	rs62187698	0	162677305	G	A
2	rs62187699	0	162677323	T	C
2	rs62187700	0	162677773	C	T
2	rs72879207	0	162679388	A	G
2	rs72879209	0	162679434	A	G
2	rs13386213	0	162679904	C	G
2	rs9636282	0	162680395	T	A
2	rs9636283	0	162680402	T	C
2	rs9636284	0	162680512	C	T
2	rs9636285	0	162680702	A	G
2	rs75279083	0	162680805	G	A
2	rs72879215	0	162681223	T	C
2	rs62187702	0	162683163	G	A
2	rs1227926	0	162683893	C	G
2	rs79485241	0	162685600	C	A
2	rs79967088	0	162685872	G	A
2	rs1667597	0	162685991	A	G
2	rs62187703	0	162686215	G	A
2	rs62187704	0	162686327	C	T
2	rs34095253	0	162686443	C	T
2	rs147137695	0	162686963	G	A
2	rs72879226	0	162687168	T	A
2	rs75904960	0	162687208	A	G
2	rs72879227	0	162687291	C	T
2	rs55969921	0	162687409	G	A
2	rs56299944	0	162687459	T	A
2	rs10200835	0	162688039	A	C
2	rs72879231	0	162688210	C	T
2	rs72879233	0	162688299	G	A
2	rs142531998	0	162688407	C	G
2	rs2084545	0	162688490	A	G
2	rs1234510	0	162688627	C	T
2	rs2100213	0	162688818	A	G
2	rs56223065	0	162689407	C	T
2	rs56264166	0	162689452	G	T
2	rs56027511	0	162689516	C	T
2	rs56091742	0	162689525	G	A
2	rs79234603	0	162690088	T	C
2	rs10207837	0	162690305	A	T
2	rs62187711	0	162691061	T	G
2	rs72879248	0	162691366	C	G
2	rs72879250	0	162691367	A	G
2	rs1227922	0	162691640	T	C
2	rs62187712	0	162691893	A	G
2	rs62187713	0	162692117	T	C
2	rs1227921	0	162692200	C	G
2	rs2892796	0	162692610	G	A
2	rs62187736	0	162693288	C	G
2	rs55970269	0	162693554	T	C
2	rs55658092	0	162693559	A	C
2	rs55764479	0	162693738	T	A
2	rs62187739	0	162694427	C	T
2	rs1227920	0	162695599	A	C
2	rs1227919	0	162695741	C	T
2	rs2084544	0	162696255	G	A
2	rs2084543	0	162696414	C	T
2	rs61288054	0	162697348	C	T
2	rs961324	0	162697503	A	G
2	rs74269117	0	162697892	A	G
2	rs62187740	0	162698486	C	A
2	rs62187741	0	162698524	T	A
2	rs72879275	0	162698823	G	A
2	rs1449632	0	162699009	A	G
2	rs1449631	0	162699012	T	C
2	rs1449630	0	162699039	A	G
2	rs139821110	0	162699256	T	C
2	rs1996265	0	162699576	A	G
2	rs62187742	0	162700097	T	G
2	rs1227925	0	162700173	A	G
2	rs56190932	0	162700404	T	G
2	rs72879281	0	162701153	T	C
2	rs62187745	0	162702806	G	A
2	rs4455163	0	162702998	T	A
2	rs2090270	0	162703227	C	A
2	rs1227923	0	162703831	A	C
2	rs115093702	0	162704537	A	G
2	rs1584532	0	162704711	A	G
2	rs35826432	0	162705966	A	G
2	rs62187747	0	162706074	T	A
2	rs72879293	0	162706476	G	A
2	rs62187748	0	162707054	C	T
2	rs62187749	0	162707188	C	A
2	rs62187750	0	162707350	C	T
2	rs76315083	0	162707837	A	T
2	rs75852256	0	162708471	C	T
2	rs62187752	0	162709033	T	G
2	rs1237104	0	162709256	G	A
2	rs55961814	0	162710187	T	G
2	rs1227936	0	162711016	T	A
2	rs62187754	0	162711184	T	G
2	rs41267441	0	162711682	A	C
2	rs62187756	0	162712142	A	C
2	rs146162164	0	162712213	T	C
2	rs140174166	0	162712290	A	G
2	rs62187757	0	162714289	A	G
2	rs2053865	0	162715135	C	T
2	rs62187758	0	162715902	G	T
2	rs1227933	0	162715915	T	C
2	rs62187759	0	162716009	A	C
2	rs1227932	0	162716881	C	A
2	rs62188760	0	162717753	G	A
2	rs62188761	0	162718829	A	G
2	rs62188762	0	162720090	C	T
2	rs1227929	0	162720101	T	G
2	rs10497224	0	162722373	T	A
2	rs72881015	0	162722543	A	T
2	rs79740999	0	162722781	A	T
2	rs62188765	0	162723185	G	A
2	rs62188766	0	162723219	G	A
2	rs79961351	0	162723523	A	G
2	rs72881021	0	162724050	G	C
2	rs55736476	0	162724784	C	A
2	rs56063742	0	162724957	G	A
2	rs10179404	0	162725429	T	C
2	rs1949321	0	162725846	A	T
2	rs62188767	0	162725872	G	A
2	rs62188768	0	162725924	A	C
2	rs72881030	0	162726068	A	G
2	rs80177923	0	162726808	A	T
2	rs72881034	0	162726966	A	G
2	rs72881037	0	162727020	A	G
2	rs140879057	0	162729595	G	A
2	rs62188769	0	162729669	C	G
2	rs72881042	0	162730003	T	C
2	rs35292746	0	162730312	T	C
2	rs56078948	0	162730992	T	A
2	rs7587058	0	162731186	G	A
2	rs62188771	0	162731383	C	A
2	rs72881046	0	162731761	T	C
2	rs11683174	0	162731926	T	C
2	rs55711310	0	162732650	G	A
2	rs6716303	0	162732719	A	G
2	rs6720337	0	162733699	A	G
2	rs56140629	0	162734009	A	G
2	rs1913818	0	162734191	A	G
2	rs72881053	0	162734759	C	T
2	rs1878065	0	162735254	A	G
2	rs62188773	0	162736275	A	G
2	rs16846172	0	162736370	G	A
2	rs6729402	0	162736529	A	G
2	rs6707956	0	162737714	G	T
2	rs62188792	0	162737940	T	C
2	rs41267443	0	162738781	T	C
2	rs1913803	0	162740349	G	A
2	rs79454975	0	162740475	G	A
2	rs62188794	0	162740583	A	G
2	rs62188795	0	162741007	G	A
2	rs62188796	0	162741162	T	C
2	rs72881071	0	162741508	T	G
2	rs72881073	0	162741757	G	A
2	rs1913805	0	162742621	T	C
2	rs10190968	0	162742749	C	G
2	rs66511613	0	162742855	A	G
2	rs62188798	0	162742898	C	T
2	rs6744713	0	162743260	G	T
2	rs72865206	0	162743262	G	T
2	rs58326818	0	162743388	G	A
2	rs35568763	0	162743765	C	T
2	rs62188800	0	162744336	G	A
2	rs148742116	0	162744910	C	T
2	rs62188802	0	162744988	G	A
2	rs147931676	0	162745117	T	C
2	rs144781346	0	162745335	G	A
2	rs115848314	0	162745501	G	T
2	rs111575110	0	162745533	T	C
2	rs62188804	0	162745768	A	G
2	rs62188805	0	162746093	G	T
2	rs62188807	0	162746208	A	G
2	rs192572682	0	162746640	T	G
2	rs112856039	0	162747208	G	T
2	rs113345084	0	162747223	C	T
2	rs111639038	0	162747335	C	G
2	rs79520046	0	162747437	G	A
2	rs112223805	0	162747444	T	A
2	rs140112068	0	162747610	T	C
2	rs144793671	0	162747950	C	T
2	rs58909484	0	162748109	C	T
2	rs6432703	0	162748159	G	C
2	rs16846179	0	162749056	T	G
2	rs62188810	0	162749078	A	G
2	rs72865220	0	162749671	G	T
2	rs1343902	0	162750159	A	G
2	rs62188811	0	162750305	A	C
2	rs1343883	0	162750674	T	G
2	rs187459800	0	162751070	C	T
2	rs375324583	0	162751818	A	G
2	rs17729070	0	162753343	C	G
2	rs4146952	0	162753646	T	A
2	rs62188816	0	162754155	T	A
2	rs1913814	0	162754223	A	G
2	rs62188817	0	162754225	T	C
2	rs139124453	0	162754505	T	C
2	rs1913813	0	162755523	T	C
2	rs62188818	0	162756195	T	G
2	rs16846181	0	162756254	A	C
2	rs6432704	0	162756378	A	G
2	rs6754546	0	162757676	A	G
2	rs2176136	0	162758875	T	C
2	rs62188819	0	162759309	G	C
2	rs61744553	0	162759502	T	C
2	rs78632417	0	162759810	G	A
2	rs78816592	0	162759848	T	C
2	rs6734760	0	162760195	C	T
2	rs7594396	0	162760974	A	G
2	rs62188820	0	162761535	T	A
2	rs72865241	0	162762034	G	A
2	rs62188821	0	162762959	G	A
2	rs78532559	0	162763762	A	G
2	rs55931021	0	162764496	A	G
2	rs62188823	0	162764874	T	C
2	rs75103907	0	162765135	T	G
2	rs12616276	0	162765146	G	T
2	rs62188824	0	162765714	T	C
2	rs72865255	0	162765759	A	C
2	rs72865256	0	162765762	T	A
2	rs79225049	0	162766382	T	C
2	rs76713929	0	162766566	C	T
2	rs72865260	0	162767251	C	G
2	rs79768356	0	162767252	T	C
2	rs72865262	0	162767292	A	G
2	rs62188825	0	162767453	A	G
2	rs62188826	0	162767653	G	A
2	rs62188827	0	162768208	A	T
2	rs78986911	0	162769496	C	T
2	rs186100884	0	162771040	A	G
2	rs62188838	0	162771641	G	A
2	rs62188839	0	162771668	G	A
2	rs10211012	0	162771809	A	G
2	rs187110576	0	162772041	A	G
2	rs55949502	0	162772114	T	C
2	rs55693861	0	162772516	G	A
2	rs6715439	0	162772897	A	G
2	rs62188842	0	162773110	G	T
2	rs62188843	0	162773290	C	T
2	rs6748280	0	162773915	G	A
2	rs1913809	0	162774359	A	G
2	rs56399725	0	162775126	G	A
2	rs62188845	0	162775239	G	A
2	rs72865282	0	162775389	G	C
2	rs7601354	0	162775534	G	C
2	rs72865285	0	162775632	T	G
2	rs62188846	0	162775861	C	T
2	rs62188848	0	162776944	G	C
2	rs76434356	0	162777429	C	T
2	rs62188849	0	162777621	G	C
2	rs72865293	0	162778099	G	A
2	rs62188850	0	162779314	T	C
2	rs62188851	0	162779450	T	G
2	rs148445308	0	162779668	T	G
2	rs62188852	0	162779920	A	G
2	rs6432705	0	162779958	T	C
2	rs12328761	0	162779995	A	G
2	rs151003421	0	162780075	A	G
2	rs6715491	0	162780079	C	T
2	rs72865298	0	162780773	A	G
2	rs143460945	0	162781639	T	C
2	rs62188857	0	162783862	A	G
2	rs10930036	0	162785323	C	T
2	rs58807346	0	162785427	T	C
2	rs72867006	0	162785658	G	T
2	rs77105711	0	162786107	A	G
2	rs57058277	0	162787585	C	A
2	rs58510689	0	162787895	A	G
2	rs57300571	0	162788109	G	A
2	rs61358430	0	162788257	C	T
2	rs72867014	0	162788496	A	G
2	rs76295109	0	162788555	A	G
2	rs146893385	0	162788974	T	A
2	rs62189660	0	162790001	C	G
2	rs59699314	0	162790098	T	G
2	rs62189662	0	162790152	G	T
2	rs10930037	0	162790288	A	G
2	rs150562537	0	162790559	T	C
2	rs56160038	0	162790842	C	A
2	rs4664440	0	162790882	C	T
2	rs56378636	0	162790992	A	C
2	rs55885919	0	162790994	A	G
2	rs62189666	0	162792412	A	G
2	rs62189667	0	162793037	C	G
2	rs2077859	0	162793798	G	A
2	rs72867035	0	162794085	T	A
2	rs80271151	0	162796444	A	G
2	rs13021256	0	162796517	T	A
2	rs12619801	0	162797500	G	A
2	rs6432706	0	162797621	C	T
2	rs77596461	0	162798025	G	A
2	rs6717424	0	162798581	A	G
2	rs74978301	0	162798738	A	G
2	rs80226455	0	162799247	G	A
2	rs58364273	0	162799639	A	C
2	rs13022438	0	162800372	A	G
2	rs2176135	0	162801454	G	A
2	rs77825624	0	162801558	C	T
2	rs11693702	0	162802184	T	A
2	rs75998758	0	162802712	A	T
2	rs13430823	0	162802795	T	C
2	rs77787032	0	162802908	G	A
2	rs76438605	0	162802978	T	A
2	rs12474587	0	162802993	G	T
2	rs1913807	0	162803308	T	C
2	rs77902933	0	162803433	G	A
2	rs116951372	0	162803481	C	A
2	rs2222057	0	162803510	A	T
2	rs76204919	0	162803545	G	A
2	rs4368346	0	162803641	T	A
2	rs13421039	0	162803883	C	T
2	rs1913808	0	162804678	G	A
2	rs62189668	0	162805019	T	A
2	rs7604885	0	162806408	G	A
2	rs12614520	0	162807073	T	C
2	rs150066885	0	162807430	A	G
2	rs80119344	0	162808199	A	G
2	rs78029508	0	162808459	C	T
2	rs6707646	0	162808640	C	T
2	rs78565750	0	162809598	C	A
2	rs138988641	0	162810022	G	C
2	rs78678312	0	162810112	C	T
2	rs36080928	0	162810113	G	A
2	rs7580486	0	162810159	T	G
2	rs181746625	0	162810284	G	A
2	rs74406816	0	162810426	T	C
2	rs4637136	0	162811186	A	G
2	rs79339484	0	162811365	T	C
2	rs10221808	0	162813807	A	G
2	rs12619850	0	162814823	A	G
2	rs12466127	0	162815262	C	A
2	rs114443436	0	162815794	A	T
2	rs13011013	0	162816167	G	A
2	rs75999062	0	162816191	C	A
2	rs12472555	0	162816728	T	G
2	rs117090465	0	162817139	A	G
2	rs76916685	0	162817700	G	A
2	rs149628589	0	162817803	T	A
2	rs79868844	0	162818030	G	T
2	rs4572609	0	162818464	C	G
2	rs4500960	0	162818621	C	T
2	rs78475569	0	162819566	C	T
2	rs75748626	0	162819613	A	G
2	rs16846221	0	162820220	G	T
2	rs140931146	0	162821322	A	G
2	rs4233647	0	162821515	G	A
2	rs61748243	0	162821644	C	T
2	rs77009555	0	162821727	A	G
2	rs13021985	0	162822709	G	A
2	rs11901687	0	162822779	A	C
2	rs148647950	0	162824092	T	G
2	rs78193237	0	162824254	G	T
2	rs12986853	0	162825174	C	T
2	rs59058310	0	162825389	G	A
2	rs75783176	0	162826384	T	A
2	rs4432469	0	162827022	A	G
2	rs4341949	0	162827033	T	C
2	rs4664442	0	162828001	G	A
2	rs76368453	0	162828873	A	G
2	rs9808497	0	162829902	C	T
2	rs59780371	0	162831311	A	G
2	rs10497223	0	162831523	G	A
2	rs4340536	0	162831693	C	G
2	rs4295021	0	162831756	G	T
2	rs73003589	0	162831847	T	C
2	rs4316948	0	162834595	G	T
2	rs2909444	0	162836272	A	G
2	rs115963266	0	162836838	C	T
2	rs2909456	0	162836954	C	T
2	rs146956886	0	162837049	C	T
2	rs1558958	0	162838775	G	C
2	rs12622869	0	162841133	C	G
2	rs2909455	0	162843078	T	C
2	rs2052400	0	162843668	A	G
2	rs2098526	0	162845276	G	A
2	rs1861979	0	162845565	T	C
2	rs2909457	0	162845855	G	A
2	rs2909443	0	162846439	G	A
2	rs2302871	0	162846457	A	C
2	rs74550791	0	162846726	G	A
2	rs79054484	0	162847070	T	C
2	rs12617336	0	162849312	G	C
2	rs148053920	0	162850987	C	A
2	rs17759529	0	162851013	C	G
2	rs12617656	0	162851147	T	C
2	rs76057000	0	162851358	T	A
2	rs4140685	0	162852079	G	T
2	rs2970933	0	162854276	T	C
2	rs16846230	0	162854427	G	A
2	rs2909445	0	162854818	G	A
2	rs2287509	0	162854908	G	T
2	rs2268894	0	162856148	C	T
2	rs2970932	0	162858200	A	G
2	rs759717	0	162858323	G	C
2	rs7565794	0	162859000	T	C
2	rs12621633	0	162859436	G	A
2	rs75328653	0	162859934	A	C
2	rs78400999	0	162859950	T	C
2	rs77770606	0	162861575	A	G
2	rs183686803	0	162861826	A	C
2	rs17848912	0	162862392	T	G
2	rs6432707	0	162863959	A	T
2	rs2909447	0	162864475	C	T
2	rs17848911	0	162864787	A	T
2	rs2268891	0	162865068	A	G
2	rs17848910	0	162865124	G	A
2	rs2909448	0	162866255	C	T
2	rs2909449	0	162866338	G	A
2	rs117705573	0	162866470	T	A
2	rs2300758	0	162867474	C	T
2	rs10166311	0	162867613	G	A
2	rs10166124	0	162867622	C	T
2	rs2909450	0	162867791	G	A
2	rs1014444	0	162868858	A	G
2	rs151022398	0	162869035	C	T
2	rs1014445	0	162869203	A	G
2	rs2042069	0	162869670	C	T
2	rs74620385	0	162870262	T	C
2	rs16846253	0	162870511	A	G
2	rs75966746	0	162871433	A	T
2	rs2909451	0	162871798	C	T
2	rs2268890	0	162872492	A	G
2	rs2970931	0	162873188	T	C
2	rs17848906	0	162873552	G	T
2	rs2300757	0	162874170	G	C
2	rs2302872	0	162876768	G	A
2	rs12692646	0	162877028	T	A
2	rs16846261	0	162877400	G	A
2	rs3788980	0	162878769	C	T
2	rs2302873	0	162879452	T	C
2	rs13409045	0	162880383	C	T
2	rs79187411	0	162880625	A	C
2	rs150514747	0	162881311	C	T
2	rs147811231	0	162881894	G	A
2	rs79115159	0	162882018	A	G
2	rs79870511	0	162882871	G	A
2	rs75117684	0	162883361	T	C
2	rs2300756	0	162883865	A	C
2	rs2300755	0	162883962	G	A
2	rs2268889	0	162885110	C	T
2	rs2268888	0	162885450	C	T
2	rs4664443	0	162885889	A	G
2	rs117046454	0	162886730	G	A
2	rs2284873	0	162886963	T	C
2	rs7573951	0	162887741	A	G
2	rs2284872	0	162887969	G	A
2	rs148141914	0	162887996	C	G
2	rs2284871	0	162888055	C	T
2	rs79008886	0	162888699	G	A
2	rs2284870	0	162888727	T	C
2	rs1558957	0	162890175	T	C
2	rs7608798	0	162890217	G	A
2	rs2160927	0	162891075	C	T
2	rs2111850	0	162891279	T	C
2	rs6432708	0	162891848	C	T
2	rs17848920	0	162891962	C	T
2	rs17848919	0	162891966	G	T
2	rs2284869	0	162893280	T	C
2	rs76077165	0	162893338	C	A
2	rs117655964	0	162893881	G	T
2	rs10930040	0	162894766	A	G
2	rs182778778	0	162896891	G	A
2	rs80318928	0	162899780	G	A
2	rs12995983	0	162899803	T	C
2	rs73971540	0	162900716	A	G
2	rs11900409	0	162900764	T	G
2	rs73971541	0	162900834	C	T
2	rs3788979	0	162900889	C	T
2	rs3788978	0	162900939	G	T
2	rs146329758	0	162900973	T	C
2	rs73971542	0	162901303	A	G
2	rs16822665	0	162901327	C	T
2	rs79724736	0	162901414	C	T
2	rs183708875	0	162901491	C	T
2	rs2302874	0	162901811	A	G
2	rs145594083	0	162902586	T	A
2	rs73971543	0	162903071	G	A
2	rs73971544	0	162903579	A	G
2	rs17848916	0	162904384	A	C
2	rs73971545	0	162904533	T	C
2	rs73971546	0	162906532	T	C
2	rs73971547	0	162906774	A	T
2	rs73971548	0	162906882	T	C
2	rs73971549	0	162906890	G	A
2	rs6744557	0	162907080	T	C
2	rs6729733	0	162907232	C	T
2	rs73971550	0	162907487	C	G
2	rs73971551	0	162907743	T	C
2	rs73971552	0	162907820	T	A
2	rs60851734	0	162908011	C	T
2	rs75295478	0	162908063	T	C
2	rs61265379	0	162908477	A	C
2	rs78817705	0	162908578	C	A
2	rs12995636	0	162908664	G	A
2	rs112588911	0	162908735	G	A
2	rs73971554	0	162909414	T	A
2	rs73971555	0	162909437	G	A
2	rs56755168	0	162909589	T	C
2	rs61022164	0	162909602	G	C
2	rs56274911	0	162909773	A	G
2	rs59240137	0	162909880	G	A
2	rs79373486	0	162910135	G	T
2	rs6741949	0	162910223	G	C
2	rs4664446	0	162910403	A	G
2	rs67264085	0	162910536	C	T
2	rs72868675	0	162911252	T	C
2	rs143971655	0	162911391	T	C
2	rs76911509	0	162911766	T	C
2	rs113082932	0	162912005	G	A
2	rs67399148	0	162913166	T	C
2	rs6733162	0	162913498	G	C
2	rs75062246	0	162913579	T	C
2	rs113170512	0	162914000	G	A
2	rs117407192	0	162914385	C	T
2	rs150882622	0	162914472	G	A
2	rs80269466	0	162915969	G	A
2	rs75881470	0	162916381	C	T
2	rs10490422	0	162916413	G	T
2	rs34536659	0	162916578	G	C
2	rs12618391	0	162916603	T	A
2	rs12615031	0	162916702	G	A
2	rs73009181	0	162917337	A	T
2	rs116959595	0	162917414	C	A
2	rs76339676	0	162917461	A	G
2	rs873826	0	162918071	G	A
2	rs2892816	0	162918521	A	G
2	rs34450218	0	162919552	G	T
2	rs151249204	0	162920549	G	A
2	rs3788976	0	162921135	G	A
2	rs12614077	0	162921573	C	T
2	rs12618149	0	162921602	T	C
2	rs7566261	0	162921606	A	G
2	rs2193681	0	162921728	T	C
2	rs2284868	0	162922060	C	G
2	rs2216447	0	162922108	T	C
2	rs62189690	0	162922728	A	G
2	rs62189691	0	162922734	T	C
2	rs144379980	0	162923113	G	T
2	rs12469930	0	162923834	G	A
2	rs12469968	0	162923917	G	A
2	rs6727102	0	162924330	A	G
2	rs5022713	0	162924483	C	G
2	rs114526604	0	162924775	G	A
2	rs2080714	0	162925047	G	T
2	rs138964496	0	162925054	C	A
2	rs116041626	0	162925383	T	C
2	rs62189692	0	162925618	G	C
2	rs35280626	0	162926544	C	T
2	rs74435445	0	162926617	G	A
2	rs76961472	0	162926929	A	G
2	rs139319299	0	162926982	T	G
2	rs2268886	0	162927345	T	C
2	rs10930041	0	162927416	A	C
2	rs2268885	0	162927929	A	G
2	rs80185872	0	162927978	C	G
2	rs2300754	0	162928366	T	A
2	rs2300753	0	162928465	C	A
2	rs74646882	0	162928666	A	T
2	rs1861975	0	162929300	A	C
2	rs1861976	0	162929554	T	G
2	rs1861977	0	162929555	T	C
2	rs1861978	0	162929709	T	G
2	rs35128070	0	162929732	G	A
2	rs17574	0	162929979	A	G
2	rs13015258	0	162930725	T	G
2	rs115498481	0	162931074	G	T
2	rs79700168	0	162932056	G	A
2	rs6709208	0	162932254	C	T
2	rs118098838	0	162932814	G	T
2	rs74758882	0	162932913	T	G
2	rs116906287	0	162933386	A	G
2	rs2075340	0	162933561	A	T
2	rs35393124	0	162934547	G	A
2	rs117888248	0	162936216	C	T
2	rs6754128	0	162936284	A	G
2	rs7593348	0	162936987	T	G
2	rs7593349	0	162936988	T	C
2	rs7593366	0	162937033	T	A
2	rs72870405	0	162937083	T	A
2	rs75778040	0	162938141	A	T
2	rs78883999	0	162938371	A	G
2	rs2193677	0	162938654	C	G
2	rs79624636	0	162938711	G	C
2	rs74890141	0	162938767	G	A
2	rs10930042	0	162939467	G	A
2	rs76135328	0	162940017	C	A
2	rs80346087	0	162940498	A	T
2	rs76087789	0	162941084	G	A
2	rs75772566	0	162941256	C	T
2	rs117460501	0	162941569	A	G
2	rs56143052	0	162941650	C	G
2	rs76240613	0	162942572	G	A
2	rs72870407	0	162942674	G	C
2	rs116063365	0	162943294	G	A
2	rs79714040	0	162943567	T	C
2	rs75549345	0	162943591	A	G
2	rs9677255	0	162944350	G	T
2	rs36102437	0	162944498	G	A
2	rs35505926	0	162944637	C	T
2	rs117965144	0	162944795	C	T
2	rs117516594	0	162945153	G	A
2	rs74599832	0	162946159	C	T
2	rs76177492	0	162947442	G	A
2	rs75574259	0	162947544	C	T
2	rs148173967	0	162948951	A	G
2	rs77203232	0	162949932	T	C
2	rs13013477	0	162950320	T	C
2	rs74999695	0	162951532	T	G
2	rs56021349	0	162951911	C	T
2	rs4420712	0	162952349	T	G
2	rs12233178	0	162952825	A	G
2	rs4436979	0	162953150	T	C
2	rs145259049	0	162955612	C	T
2	rs973551	0	162956032	G	A
2	rs72870422	0	162956056	T	G
2	rs145326747	0	162956136	A	G
2	rs75413283	0	162956564	A	T
2	rs77914221	0	162956598	T	C
2	rs759716	0	162957039	C	A
2	rs77976644	0	162957145	C	T
2	rs57355997	0	162957351	T	A
2	rs72870425	0	162957410	C	T
2	rs2098525	0	162958136	C	T
2	rs11689257	0	162958353	G	A
2	rs11695224	0	162958360	T	C
2	rs56379423	0	162959647	G	A
2	rs2270447	0	162959748	T	C
2	rs16846290	0	162960128	A	C
2	rs55745161	0	162960210	C	T
2	rs55836196	0	162960391	C	T
2	rs7564465	0	162960873	A	G
2	rs2080712	0	162961929	A	G
2	rs2052401	0	162962045	T	C
2	rs60813937	0	162963195	C	G
2	rs16846291	0	162963597	T	G
2	rs16846294	0	162963874	G	A
2	rs16846296	0	162966102	A	G
2	rs182219930	0	162966409	G	A
2	rs62189714	0	162966841	C	A
2	rs4233648	0	162967020	C	T
2	rs117482779	0	162967085	C	A
2	rs2892826	0	162968258	C	A
2	rs117814238	0	162968270	A	G
2	rs11885343	0	162968873	C	T
2	rs17710179	0	162969271	A	G
2	rs28378735	0	162969494	A	G
2	rs11897585	0	162969662	A	G
2	rs11886859	0	162969703	C	G
2	rs7571944	0	162969946	G	C
2	rs76006213	0	162970161	C	T
2	rs75116377	0	162971241	G	C
2	rs115435995	0	162971275	C	G
2	rs2193679	0	162971863	T	C
2	rs76967837	0	162971864	G	A
2	rs80285124	0	162972073	A	C
2	rs10185053	0	162972339	A	G
2	rs10174056	0	162972370	T	A
2	rs10185151	0	162972385	A	G
2	rs6432709	0	162973892	A	C
2	rs146105385	0	162974037	C	T
2	rs147300088	0	162974564	C	T
2	rs75257481	0	162974735	G	C
2	rs10171070	0	162974878	C	T
2	rs2241242	0	162974894	G	A
2	rs2075300	0	162974976	T	C
2	rs17761282	0	162975083	A	G
2	rs2075301	0	162975169	C	T
2	rs2241243	0	162975187	G	A
2	rs12052431	0	162975397	C	T
2	rs10171915	0	162975503	G	T
2	rs10198168	0	162975991	A	T
2	rs10174693	0	162976091	C	A
2	rs2160711	0	162977965	A	G
2	rs6432710	0	162978379	A	C
2	rs12692647	0	162978811	C	T
2	rs2389679	0	162979151	G	C
2	rs144092344	0	162979779	T	C
2	rs2193495	0	162982138	T	C
2	rs79059773	0	162982174	A	T
2	rs10490423	0	162982446	C	T
2	rs115338631	0	162983513	G	T
2	rs2052352	0	162983749	C	T
2	rs13431489	0	162984829	A	G
2	rs74800757	0	162985250	C	A
2	rs146185488	0	162987158	A	T
2	rs116068336	0	162987462	T	C
2	rs10194114	0	162987525	C	T
2	rs117192751	0	162987534	G	A
2	rs4395257	0	162987645	G	T
2	rs149955042	0	162987884	C	T
2	rs7599934	0	162988247	C	T
2	rs76878892	0	162988278	C	T
2	rs78764281	0	162988401	C	T
2	rs13011432	0	162988760	A	C
2	rs35596334	0	162988828	C	T
2	rs10165543	0	162989081	T	A
2	rs10176758	0	162989116	A	C
2	rs2389680	0	162989903	A	G
2	rs2216338	0	162989968	G	A
2	rs7607713	0	162990290	G	A
2	rs7568666	0	162990369	T	C
2	rs7607756	0	162990462	C	A
2	rs7608081	0	162990576	G	A
2	rs7564122	0	162990727	A	G
2	rs145778047	0	162991075	A	G
2	rs2389681	0	162991247	G	T
2	rs117818514	0	162991474	G	A
2	rs2111489	0	162991675	T	G
2	rs1558862	0	162991884	A	T
2	rs116956425	0	162991910	C	A
2	rs116122308	0	162992671	G	A
2	rs7598422	0	162992731	G	T
2	rs75944814	0	162993352	T	C
2	rs10180049	0	162993472	G	A
2	rs7599142	0	162993491	C	T
2	rs7599446	0	162993569	G	A
2	rs6729181	0	162994684	A	C
2	rs10209700	0	162995159	A	G
2	rs10198838	0	162995178	T	G
2	rs10186588	0	162995222	G	T
2	rs79405265	0	162995514	T	C
2	rs75046427	0	162996045	T	A
2	rs76995123	0	162996174	G	A
2	rs113647830	0	162996687	T	C
2	rs146886822	0	162996723	G	T
2	rs79739937	0	162997032	G	A
2	rs7561020	0	162997265	G	A
2	rs73973006	0	162997610	T	A
2	rs13416088	0	162997659	G	A
2	rs79950401	0	162997683	A	G
2	rs1990761	0	162997703	G	A
2	rs13429709	0	162997960	T	C
2	rs41368446	0	162998113	T	G
2	rs35424779	0	162998852	A	G
2	rs35328019	0	162998941	G	A
2	rs16846320	0	162999000	G	A
2	rs6717263	0	162999055	C	A
2	rs6717609	0	162999263	C	A
2	rs6717659	0	162999355	C	A
2	rs6732914	0	162999388	T	C
2	rs13306377	0	163000800	T	C
2	rs7581952	0	163000856	A	C
2	rs7569992	0	163001224	T	G
2	rs11897425	0	163002834	C	A
2	rs4664447	0	163003191	T	C
2	rs5649	0	163003858	C	T
2	rs5647	0	163005158	G	A
2	rs5645	0	163005674	G	A
2	rs10490424	0	163006689	G	A
2	rs4664448	0	163007420	G	A
2	rs16846334	0	163007514	C	T
2	rs4664449	0	163007575	G	C
2	rs13001107	0	163010011	G	C
2	rs35205044	0	163010111	T	A
2	rs79820653	0	163010677	C	A
2	rs3761656	0	163011235	T	G
2	rs2193494	0	163011991	G	A
2	rs13028221	0	163012551	A	G
2	rs13010545	0	163012730	T	G
2	rs4664450	0	163014173	G	T
2	rs34211565	0	163014992	A	G
2	rs117887656	0	163015323	T	A
2	rs10170813	0	163015464	C	T
2	rs10189636	0	163017009	T	G
2	rs6726201	0	163018750	A	G
2	rs6759791	0	163020371	C	T
2	rs112682886	0	163020518	A	C
2	rs6759933	0	163020523	C	A
2	rs76977080	0	163020771	G	A
2	rs2892827	0	163024377	A	T
2	rs369238119	0	163025708	C	T
2	rs7583035	0	163025929	A	G
2	rs73973016	0	163026299	C	T
2	rs76647913	0	163027818	G	A
2	rs4664451	0	163028490	T	C
2	rs9973461	0	163028888	A	C
2	rs3764917	0	163030336	T	C
2	rs140607770	0	163030710	C	T
2	rs6707966	0	163032334	C	T
2	rs78455439	0	163034461	T	C
2	rs76995836	0	163034989	G	A
2	rs6739523	0	163036379	T	C
2	rs6753165	0	163036617	A	G
2	rs2300752	0	163037680	A	G
2	rs2300751	0	163038425	T	A
2	rs2268883	0	163041387	T	G
2	rs77185601	0	163043285	C	T
2	rs2389682	0	163044021	G	T
2	rs41474547	0	163044219	A	T
2	rs6715552	0	163044355	G	A
2	rs144925122	0	163044938	G	T
2	rs3788975	0	163047948	A	G
2	rs3788974	0	163049639	T	C
2	rs16846353	0	163051704	G	C
2	rs117909278	0	163052317	T	C
2	rs74515859	0	163052377	C	G
2	rs78179457	0	163054614	G	A
2	rs145462073	0	163054677	T	G
2	rs4664452	0	163054724	C	T
2	rs3788973	0	163055995	T	C
2	rs3788972	0	163056157	C	T
2	rs13386912	0	163056952	A	C
2	rs116946569	0	163058808	A	T
2	rs79999604	0	163062878	G	A
2	rs6706926	0	163063179	T	G
2	rs117309866	0	163063220	C	A
2	rs12467922	0	163065067	A	G
2	rs78472008	0	163065325	A	G
2	rs12477178	0	163065873	G	A
2	rs16846366	0	163065890	A	G
2	rs16846368	0	163066000	A	C
2	rs2302770	0	163066681	T	C
2	rs2284867	0	163067441	A	T
2	rs10490425	0	163067457	A	T
2	rs77372562	0	163069058	G	A
2	rs2300750	0	163069309	T	C
2	rs16846375	0	163069503	G	A
2	rs113229770	0	163069938	A	C
2	rs6748542	0	163070111	A	G
2	rs6735909	0	163070596	T	A
2	rs6759558	0	163070707	C	G
2	rs4664453	0	163071037	G	A
2	rs4664454	0	163071161	C	G
2	rs61037372	0	163071695	G	A
2	rs16846386	0	163071726	G	A
2	rs16846387	0	163073082	T	C
2	rs78269962	0	163074164	G	A
2	rs12473366	0	163075264	A	T
2	rs2075302	0	163076146	T	C
2	rs74378743	0	163077840	G	C
2	rs148207009	0	163077923	T	C
2	rs16846389	0	163078195	T	A
2	rs58089668	0	163078656	C	T
2	rs3827491	0	163080793	A	G
2	rs16846391	0	163080982	A	G
2	rs10439290	0	163081432	C	T
2	rs11679244	0	163082395	C	A
2	rs138869003	0	163082999	A	T
2	rs16846396	0	163083150	T	C
2	rs77508932	0	163083301	C	T
2	rs11891916	0	163084480	C	T
2	rs4338976	0	163084998	T	A
2	rs3788970	0	163086429	A	G
2	rs6746339	0	163087425	C	T
2	rs3788969	0	163087770	T	C
2	rs3827490	0	163087980	C	T
2	rs76099239	0	163088943	C	T
2	rs77335736	0	163089866	C	T
2	rs4664050	0	163090609	C	T
2	rs117989412	0	163090612	C	T
2	rs76248302	0	163090855	G	A
2	rs4664051	0	163090970	G	A
2	rs76818513	0	163091184	T	A
2	rs117759694	0	163091301	C	G
2	rs117027526	0	163091326	C	A
2	rs112075616	0	163091427	T	C
2	rs75229796	0	163091544	C	T
2	rs12471175	0	163091753	T	C
2	rs12471176	0	163091754	T	G
2	rs78455346	0	163093104	A	C
2	rs3788968	0	163097600	G	C
2	rs3788967	0	163097970	G	A
2	rs3788966	0	163097979	C	T
2	rs11886710	0	163098145	A	G
2	rs13422767	0	163100259	G	A
2	rs3761655	0	163101124	G	A
2	rs3761654	0	163102338	A	C
2	rs16846429	0	163103228	C	T
2	rs4664052	0	163103900	T	G
2	rs1978379	0	163104111	A	G
2	rs1978380	0	163104278	G	A
2	rs1978381	0	163104291	C	T
2	rs74416012	0	163104739	C	T
2	rs12475869	0	163105296	C	G
2	rs12475870	0	163105297	C	T
2	rs10930045	0	163105460	A	G
2	rs11885511	0	163105603	T	C
2	rs11901433	0	163106053	C	T
2	rs11890856	0	163106162	A	G
2	rs11901508	0	163106198	C	A
2	rs76587141	0	163106253	G	T
2	rs11901711	0	163106511	G	A
2	rs74493538	0	163106535	T	C
2	rs714164	0	163106923	C	T
2	rs16822684	0	163107401	G	A
2	rs75204721	0	163107765	G	A
2	rs78372490	0	163107778	C	T
2	rs1125604	0	163108472	T	C
2	rs77260554	0	163108572	C	G
2	rs1125605	0	163108846	T	C
2	rs2111484	0	163109192	A	T
2	rs2160710	0	163109269	A	G
2	rs4664456	0	163110078	T	A
2	rs4664457	0	163110110	G	A
2	rs4664458	0	163110115	C	A
2	rs149445685	0	163110348	G	T
2	rs2111485	0	163110536	A	G
2	rs12464666	0	163110755	T	A
2	rs12476601	0	163110920	G	A
2	rs75979203	0	163111077	G	T
2	rs182562275	0	163111324	G	C
2	rs80294282	0	163111386	G	A
2	rs79613750	0	163111388	T	C
2	rs76701499	0	163111391	G	A
2	rs4664459	0	163111713	A	T
2	rs12469704	0	163112295	A	T
2	rs12477828	0	163112310	G	A
2	rs12477811	0	163112470	C	A
2	rs16846492	0	163112512	C	T
2	rs10165813	0	163113916	C	T
2	rs16846499	0	163114535	T	A
2	rs78095115	0	163114772	A	G
2	rs10186055	0	163119915	G	A
2	rs12465701	0	163120823	C	T
2	rs12467077	0	163122519	C	T
2	rs7558405	0	163123086	T	C
2	rs1990760	0	163124051	C	T
2	rs3761652	0	163124154	C	A
2	rs12474565	0	163124901	T	C
2	rs117963074	0	163125140	C	T
2	rs80180903	0	163125962	G	A
2	rs7558987	0	163126791	C	T
2	rs2111486	0	163127760	G	A
2	rs3747518	0	163128725	A	G
2	rs3747517	0	163128824	T	C
2	rs918161	0	163129668	G	T
2	rs41463049	0	163130030	G	T
2	rs2287290	0	163130589	C	T
2	rs10188109	0	163131504	G	T
2	rs13388189	0	163132753	A	G
2	rs74269124	0	163133156	A	G
2	rs78297174	0	163133588	T	G
2	rs34977319	0	163134428	C	T
2	rs76267308	0	163135577	C	A
2	rs2287291	0	163135956	C	T
2	rs2287292	0	163136262	T	G
2	rs2287293	0	163136727	G	C
2	rs7590692	0	163136771	T	C
2	rs7603101	0	163136935	A	G
2	rs6432714	0	163137352	A	T
2	rs16846553	0	163137459	G	T
2	rs13431841	0	163137683	G	A
2	rs13431848	0	163137695	G	A
2	rs16846555	0	163137748	C	T
2	rs12479043	0	163137871	C	G
2	rs10930046	0	163137983	T	C
2	rs6734769	0	163138785	G	A
2	rs12464349	0	163139455	C	T
2	rs12464391	0	163139566	C	A
2	rs7602311	0	163140165	T	C
2	rs16846565	0	163140794	A	G
2	rs7567566	0	163140977	T	C
2	rs10179671	0	163141328	A	G
2	rs726323	0	163141504	T	C
2	rs76241400	0	163142689	C	T
2	rs4664460	0	163143424	T	C
2	rs7565446	0	163144396	G	T
2	rs7591660	0	163144447	A	G
2	rs6746073	0	163145045	A	C
2	rs75082921	0	163145331	C	T
2	rs6718470	0	163145362	G	T
2	rs6718381	0	163145466	C	G
2	rs12466054	0	163145831	G	A
2	rs12474122	0	163145985	A	C
2	rs4664461	0	163146402	A	G
2	rs13313772	0	163146690	T	G
2	rs13313773	0	163146692	T	A
2	rs57206768	0	163146702	G	A
2	rs12475321	0	163147178	A	G
2	rs6758639	0	163148228	A	G
2	rs12476567	0	163148411	A	C
2	rs80355990	0	163149424	C	A
2	rs4664462	0	163149464	A	C
2	rs4664463	0	163149965	T	C
2	rs77088072	0	163150971	G	A
2	rs974551	0	163151369	T	C
2	rs12471127	0	163151812	T	G
2	rs10439291	0	163152022	G	A
2	rs10439256	0	163152351	T	C
2	rs16846585	0	163153536	G	C
2	rs16846591	0	163153880	T	C
2	rs58375444	0	163153981	T	C
2	rs57983132	0	163153995	T	C
2	rs58990349	0	163154346	C	T
2	rs13023380	0	163154363	G	A
2	rs2163215	0	163155080	G	T
2	rs76044456	0	163155695	C	G
2	rs73971815	0	163155858	T	C
2	rs75774528	0	163156072	G	C
2	rs148412518	0	163157841	G	A
2	rs10195025	0	163158159	C	T
2	rs12473955	0	163158525	G	A
2	rs12479125	0	163159077	T	C
2	rs16846600	0	163159334	A	G
2	rs145697462	0	163159729	A	T
2	rs36084110	0	163160798	C	T
2	rs148361640	0	163160893	G	A
2	rs77985881	0	163161000	A	C
2	rs10203640	0	163165715	C	T
2	rs74759875	0	163165779	C	T
2	rs77015348	0	163168402	G	A
2	rs73971820	0	163169961	C	T
2	rs75419615	0	163170156	T	C
2	rs1864430	0	163172304	T	G
2	rs75046760	0	163174157	T	C
2	rs11897697	0	163175656	A	C
2	rs12472542	0	163177778	T	C
2	rs12468353	0	163177984	G	A
2	rs6730189	0	163178312	C	T
2	rs201185064	0	163179857	A	G
2	rs202084221	0	163180395	G	A
2	rs79261185	0	163180940	C	T
2	rs11888158	0	163181702	G	C
2	rs76213166	0	163182243	C	T
2	rs76837154	0	163182391	C	T
2	rs117975688	0	163182641	C	T
2	rs76878342	0	163187715	C	A
2	rs75629719	0	163187840	A	G
2	rs4664464	0	163188433	T	C
2	rs4664465	0	163188445	C	G
2	rs4664466	0	163188615	C	T
2	rs4664467	0	163188709	C	T
2	rs140842619	0	163189693	G	C
2	rs11894889	0	163192628	T	C
2	rs80124154	0	163193672	T	C
2	rs12468951	0	163194261	C	T
2	rs10196203	0	163194668	T	C
2	rs11892373	0	163194831	G	T
2	rs13432094	0	163195888	A	T
2	rs75698547	0	163197463	C	T
2	rs2033300	0	163199288	G	T
2	rs7567026	0	163200678	T	C
2	rs2241662	0	163200912	C	G
2	rs3788965	0	163204781	C	T
2	rs78904785	0	163204942	G	A
2	rs3827489	0	163205195	T	C
2	rs77414803	0	163205504	T	A
2	rs12468578	0	163206543	A	C
2	rs3788964	0	163207480	T	C
2	rs7587426	0	163210343	C	T
2	rs16846633	0	163211491	C	T
2	rs147889616	0	163213381	A	G
2	rs7608315	0	163213723	A	C
2	rs16846646	0	163215423	C	A
2	rs3213843	0	163216109	C	T
2	rs34199765	0	163218493	C	T
2	rs77927151	0	163218695	C	T
2	rs74724317	0	163218766	C	A
2	rs7588782	0	163220988	G	A
2	rs13389236	0	163221458	C	T
2	rs78692045	0	163222786	A	C
2	rs12475839	0	163223268	A	G
2	rs984971	0	163224521	A	G
2	rs77016570	0	163227275	A	G
2	rs78752321	0	163227849	C	T
2	rs41464145	0	163230185	C	T
2	rs13430624	0	163230633	A	G
2	rs117783664	0	163232194	T	C
2	rs79238289	0	163232810	T	C
2	rs77370678	0	163234614	A	C
2	rs12475446	0	163235209	C	T
2	rs80086058	0	163236221	A	G
2	rs75248130	0	163237219	G	A
2	rs2068330	0	163237390	C	G
2	rs75234768	0	163237866	T	C
2	rs77951809	0	163239590	G	A
2	rs1549020	0	163240847	T	G
2	rs7605914	0	163241522	C	A
2	rs34960521	0	163243641	C	A
2	rs78865966	0	163244830	G	T
2	rs73014841	0	163248289	A	G
2	rs117093641	0	163249675	C	G
2	rs77875848	0	163251807	G	A
2	rs7573634	0	163251950	C	T
2	rs16846657	0	163253924	A	T
2	rs10210731	0	163256170	A	C
2	rs16846665	0	163256949	G	T
2	rs10193618	0	163257586	G	A
2	rs143901509	0	163257729	T	G
2	rs7600288	0	163259314	C	T
2	rs117871760	0	163262907	C	T
2	rs13394200	0	163264783	A	G
2	rs192948231	0	163267795	G	A
2	rs10169373	0	163270197	G	T
2	rs10169608	0	163270441	G	T
2	rs192662899	0	163271659	A	T
2	rs9287818	0	163272048	A	G
2	rs13022749	0	163272207	A	T
2	rs12465533	0	163272461	T	C
2	rs75130086	0	163276924	C	G
2	rs16846685	0	163277416	C	T
2	rs79416867	0	163278412	G	C
2	rs76132999	0	163278728	C	A
2	rs79027170	0	163279002	T	C
2	rs12469119	0	163279073	C	A
2	rs12469169	0	163279080	G	A
2	rs2241240	0	163279325	T	C
2	rs13405962	0	163282376	T	A
2	rs7423570	0	163282489	T	C
2	rs78356502	0	163283155	G	C
2	rs33998987	0	163284067	T	C
2	rs76762278	0	163284550	G	A
2	rs76935521	0	163286392	T	G
2	rs6751772	0	163289142	G	C
2	rs12104705	0	163291617	C	T
2	rs16846690	0	163291981	G	A
2	rs7595126	0	163292968	G	A
2	rs74560005	0	163293160	G	A
2	rs80280228	0	163293184	T	G
2	rs75125609	0	163297657	A	G
2	rs117908602	0	163298828	G	T
2	rs9750289	0	163299333	A	T
2	rs7565023	0	163299473	C	T
2	rs7594378	0	163299782	A	G
2	rs79964717	0	163300071	A	G
2	rs76025333	0	163301818	G	A
2	rs118076221	0	163302335	T	C
2	rs145990400	0	163303538	C	T
2	rs79636405	0	163303568	A	T
2	rs12464272	0	163305723	T	A
2	rs16846709	0	163307606	A	T
2	rs117636368	0	163308202	T	C
2	rs73018982	0	163308203	A	G
2	rs75148995	0	163308668	G	A
2	rs145611133	0	163309560	T	C
2	rs6736845	0	163310414	C	T
2	rs10200670	0	163310716	C	T
2	rs6734436	0	163311202	T	C
2	rs111458125	0	163312551	T	G
2	rs73018991	0	163313107	G	T
2	rs73018994	0	163314609	A	G
2	rs79356566	0	163315611	T	C
2	rs146451279	0	163316465	G	A
2	rs16846727	0	163316843	G	A
2	rs16846732	0	163319131	T	A
2	rs78038088	0	163319553	C	T
2	rs16846741	0	163320711	A	G
2	rs16846743	0	163321014	C	T
2	rs73020604	0	163323593	G	C
2	rs6758303	0	163325803	G	C
2	rs35696140	0	163325824	A	G
2	rs13406089	0	163326297	G	A
2	rs7606699	0	163326486	C	T
2	rs185278721	0	163326973	C	A
2	rs80206001	0	163327243	G	A
2	rs60520748	0	163329438	G	A
2	rs7594587	0	163330094	A	T
2	rs77507833	0	163330200	C	A
2	rs73020617	0	163331368	C	T
2	rs6715546	0	163331395	T	G
2	rs144475481	0	163331706	C	G
2	rs77699177	0	163332881	C	T
2	rs77913608	0	163334293	T	G
2	rs118023210	0	163334481	T	A
2	rs1485976	0	163334682	T	C
2	rs12466930	0	163335222	A	G
2	rs73020623	0	163335509	T	C
2	rs59627828	0	163335753	A	T
2	rs13422692	0	163336037	G	C
2	rs58790118	0	163336337	T	C
2	rs76846105	0	163336338	T	C
2	rs6735978	0	163336654	T	G
2	rs6724192	0	163336914	G	A
2	rs34777723	0	163336969	T	A
2	rs888274	0	163337649	C	T
2	rs117969799	0	163338912	G	A
2	rs985621	0	163339633	G	A
2	rs73020634	0	163339644	C	T
2	rs985623	0	163339765	A	G
2	rs532638784	0	163340760	G	C
2	rs77518035	0	163340766	C	G
2	rs75094001	0	163340965	A	G
2	rs79549963	0	163341126	G	T
2	rs117295221	0	163341209	G	T
2	rs7568839	0	163341892	T	C
2	rs1872565	0	163342408	C	T
2	rs73020650	0	163343112	C	T
2	rs7572827	0	163343148	T	C
2	rs78993969	0	163344064	T	G
2	rs62188206	0	163344564	G	T
2	rs74511720	0	163345143	T	C
2	rs78394270	0	163345227	G	A
2	rs1485978	0	163345284	G	A
2	rs12464396	0	163345347	C	T
```
