## Supplementary material for "Characterization of shared and ancestry-specific signals driving complex traits using multi-ancestry fine-mapping": s2_snps.txt

```
rs34722451
rs60275260
rs13029783
rs56384808
rs12463509
rs116865565
rs13028108
rs3849348
rs3849349
rs3849350
rs3849351
rs2358145
rs6711192
rs6726406
rs6715397
rs62187563
rs3914096
rs184828472
rs148658846
rs12620974
rs62187565
rs62187567
rs13026747
rs13032282
rs7588198
rs10202267
rs10190057
rs7592112
rs7595197
rs6746745
rs60824222
rs34006307
rs2358146
rs2358147
rs148468804
rs2358148
rs3849352
rs62187569
rs62187570
rs3849353
rs79543423
rs62187571
rs3914093
rs2358149
rs4664427
rs62187573
rs6432688
rs117804150
rs6432689
rs3849354
rs77473582
rs2358152
rs62187574
rs7589304
rs77198442
rs187059784
rs57365346
rs12467662
rs148732148
rs3849355
rs13399736
rs4664046
rs7558189
rs55650699
rs11688932
rs3849356
rs10200009
rs114664466
rs118110165
rs117058227
rs3902687
rs3902688
rs3902689
rs142620316
rs62187597
rs7572645
rs4001652
rs4001653
rs4001644
rs117208053
rs78413784
rs7564390
rs10187624
rs191293243
rs12468129
rs12468074
rs78860279
rs7574669
rs56145818
rs10182681
rs10206065
rs7560349
rs3911925
rs4107578
rs60495163
rs13410944
rs10191709
rs75049981
rs56100249
rs55893794
rs57464189
rs55999219
rs1510088
rs1510089
rs190473377
rs62187603
rs199785247
rs62187604
rs11884269
rs111618755
rs2020027
rs148542157
rs55840249
rs12470830
rs1913666
rs1588395
rs12052442
rs62187608
rs62187609
rs62187610
rs62187611
rs62187612
rs13017694
rs77295794
rs12473497
rs12469302
rs62187613
rs72870248
rs62187614
rs1515182
rs12465645
rs12465734
rs76600571
rs147763283
rs56153413
rs74316778
rs55782047
rs146955498
rs12692638
rs971027
rs62187646
rs62187647
rs145549865
rs541579364
rs12464282
rs2175142
rs55821334
rs56407015
rs2389550
rs2389549
rs140896992
rs117394791
rs77449583
rs56094729
rs2389548
rs62187652
rs979375
rs62187653
rs72873603
rs149192163
rs72873607
rs72873614
rs1567420
rs1567421
rs79394245
rs16845945
rs150780748
rs72873624
rs151310070
rs12473088
rs62187655
rs62187656
rs62187657
rs62187658
rs1510094
rs7557876
rs72873632
rs56371522
rs62188960
rs12470590
rs115562071
rs2892770
rs72873645
rs62188961
rs55925603
rs56260047
rs56405014
rs61658534
rs145658537
rs76178919
rs75898322
rs117942503
rs3843853
rs16845960
rs1510084
rs150980306
rs188274762
rs4664047
rs9646768
rs75397490
rs1876814
rs144216038
rs6432699
rs6747334
rs6758760
rs4580395
rs62188983
rs62188984
rs6750756
rs56039028
rs1515183
rs16845997
rs79805382
rs142478606
rs55638078
rs62188987
rs12692640
rs12467042
rs62188988
rs72875528
rs12474470
rs56274002
rs16846026
rs75621795
rs74805845
rs62188990
rs148261808
rs12467279
rs77130817
rs138284995
rs62189003
rs1567981
rs1040135
rs79671930
rs1399650
rs117753966
rs1515186
rs80263647
rs4309587
rs75529773
rs1515185
rs13417851
rs55841284
rs56315911
rs76094878
rs1515184
rs16846047
rs62189005
rs13014399
rs16846050
rs144145638
rs16846053
rs10497225
rs12476631
rs185464655
rs17728078
rs150802802
rs75805783
rs16846064
rs145699600
rs6752007
rs12474713
rs79552187
rs6704789
rs62189006
rs2389426
rs10197108
rs62189007
rs62189008
rs72875596
rs72875598
rs62189009
rs74497596
rs77558547
rs12479001
rs7591103
rs66761688
rs3903713
rs2322649
rs3849341
rs78532210
rs4664048
rs62189012
rs62189013
rs62189014
rs62189015
rs16846073
rs150819511
rs72877309
rs57887363
rs11901817
rs34306396
rs2892769
rs11891026
rs1006427
rs1006428
rs1551052
rs75149343
rs2122284
rs1023835
rs146358085
rs1449629
rs58622044
rs13392556
rs56965753
rs56009150
rs2892768
rs62189041
rs6714082
rs7561567
rs62189042
rs150431843
rs12467613
rs12467625
rs6755071
rs973940
rs72877343
rs971284
rs62189043
rs55666706
rs16846085
rs12470743
rs79998145
rs62189045
rs62189046
rs62189047
rs62189048
rs56026147
rs7581747
rs11900490
rs145995488
rs35304298
rs1449641
rs139898162
rs7597134
rs13022437
rs62189051
rs62189052
rs62189053
rs62189054
rs62189055
rs961421
rs13006199
rs41267437
rs72877356
rs10193728
rs79755664
rs6713937
rs116958592
rs13413741
rs56374905
rs62189059
rs16846107
rs78102257
rs13420505
rs62190660
rs13399126
rs10469686
rs12692642
rs62190661
rs78634183
rs2389533
rs12053256
rs79938691
rs2892792
rs62190662
rs62190663
rs62190664
rs75405571
rs62190665
rs78209294
rs77539642
rs144432581
rs62190668
rs62190669
rs11891120
rs146713710
rs62190670
rs62190671
rs1551051
rs72877379
rs73019294
rs72877381
rs62190672
rs62190673
rs1979112
rs113289945
rs1449634
rs62190674
rs117220319
rs34935338
rs62187680
rs62187681
rs139047493
rs55647762
rs56018438
rs3849342
rs3849344
rs13416456
rs62187684
rs4603779
rs3849345
rs3911104
rs59829975
rs60050769
rs56154342
rs61692975
rs141359923
rs146978575
rs62187688
rs62187695
rs1449637
rs62187696
rs72877400
rs62187698
rs62187699
rs62187700
rs72879207
rs72879209
rs13386213
rs9636282
rs9636283
rs9636284
rs9636285
rs75279083
rs72879215
rs62187702
rs1227926
rs79485241
rs79967088
rs1667597
rs62187703
rs62187704
rs34095253
rs147137695
rs72879226
rs75904960
rs72879227
rs55969921
rs56299944
rs10200835
rs72879231
rs72879233
rs142531998
rs2084545
rs1234510
rs2100213
rs56223065
rs56264166
rs56027511
rs56091742
rs79234603
rs10207837
rs62187711
rs72879248
rs72879250
rs1227922
rs62187712
rs62187713
rs1227921
rs2892796
rs62187736
rs55970269
rs55658092
rs55764479
rs62187739
rs1227920
rs1227919
rs2084544
rs2084543
rs61288054
rs961324
rs74269117
rs62187740
rs62187741
rs72879275
rs1449632
rs1449631
rs1449630
rs139821110
rs1996265
rs62187742
rs1227925
rs56190932
rs72879281
rs62187745
rs4455163
rs2090270
rs1227923
rs115093702
rs1584532
rs35826432
rs62187747
rs72879293
rs62187748
rs62187749
rs62187750
rs76315083
rs75852256
rs62187752
rs1237104
rs55961814
rs1227936
rs62187754
rs41267441
rs62187756
rs146162164
rs140174166
rs62187757
rs2053865
rs62187758
rs1227933
rs62187759
rs1227932
rs62188760
rs62188761
rs62188762
rs1227929
rs10497224
rs72881015
rs79740999
rs62188765
rs62188766
rs79961351
rs72881021
rs55736476
rs56063742
rs10179404
rs1949321
rs62188767
rs62188768
rs72881030
rs80177923
rs72881034
rs72881037
rs140879057
rs62188769
rs72881042
rs35292746
rs56078948
rs7587058
rs62188771
rs72881046
rs11683174
rs55711310
rs6716303
rs6720337
rs56140629
rs1913818
rs72881053
rs1878065
rs62188773
rs16846172
rs6729402
rs6707956
rs62188792
rs41267443
rs1913803
rs79454975
rs62188794
rs62188795
rs62188796
rs72881071
rs72881073
rs1913805
rs10190968
rs66511613
rs62188798
rs6744713
rs72865206
rs58326818
rs35568763
rs62188800
rs148742116
rs62188802
rs147931676
rs144781346
rs115848314
rs111575110
rs62188804
rs62188805
rs62188807
rs192572682
rs112856039
rs113345084
rs111639038
rs79520046
rs112223805
rs140112068
rs144793671
rs58909484
rs6432703
rs16846179
rs62188810
rs72865220
rs1343902
rs62188811
rs1343883
rs187459800
rs375324583
rs17729070
rs4146952
rs62188816
rs1913814
rs62188817
rs139124453
rs1913813
rs62188818
rs16846181
rs6432704
rs6754546
rs2176136
rs62188819
rs61744553
rs78632417
rs78816592
rs6734760
rs7594396
rs62188820
rs72865241
rs62188821
rs78532559
rs55931021
rs62188823
rs75103907
rs12616276
rs62188824
rs72865255
rs72865256
rs79225049
rs76713929
rs72865260
rs79768356
rs72865262
rs62188825
rs62188826
rs62188827
rs78986911
rs186100884
rs62188838
rs62188839
rs10211012
rs187110576
rs55949502
rs55693861
rs6715439
rs62188842
rs62188843
rs6748280
rs1913809
rs56399725
rs62188845
rs72865282
rs7601354
rs72865285
rs62188846
rs62188848
rs76434356
rs62188849
rs72865293
rs62188850
rs62188851
rs148445308
rs62188852
rs6432705
rs12328761
rs151003421
rs6715491
rs72865298
rs143460945
rs62188857
rs10930036
rs58807346
rs72867006
rs77105711
rs57058277
rs58510689
rs57300571
rs61358430
rs72867014
rs76295109
rs146893385
rs62189660
rs59699314
rs62189662
rs10930037
rs150562537
rs56160038
rs4664440
rs56378636
rs55885919
rs62189666
rs62189667
rs2077859
rs72867035
rs80271151
rs13021256
rs12619801
rs6432706
rs77596461
rs6717424
rs74978301
rs80226455
rs58364273
rs13022438
rs2176135
rs77825624
rs11693702
rs75998758
rs13430823
rs77787032
rs76438605
rs12474587
rs1913807
rs77902933
rs116951372
rs2222057
rs76204919
rs4368346
rs13421039
rs1913808
rs62189668
rs7604885
rs12614520
rs150066885
rs80119344
rs78029508
rs6707646
rs78565750
rs138988641
rs78678312
rs36080928
rs7580486
rs181746625
rs74406816
rs4637136
rs79339484
rs10221808
rs12619850
rs12466127
rs114443436
rs13011013
rs75999062
rs12472555
rs117090465
rs76916685
rs149628589
rs79868844
rs4572609
rs4500960
rs78475569
rs75748626
rs16846221
rs140931146
rs4233647
rs61748243
rs77009555
rs13021985
rs11901687
rs148647950
rs78193237
rs12986853
rs59058310
rs75783176
rs4432469
rs4341949
rs4664442
rs76368453
rs9808497
rs59780371
rs10497223
rs4340536
rs4295021
rs73003589
rs4316948
rs2909444
rs115963266
rs2909456
rs146956886
rs1558958
rs12622869
rs2909455
rs2052400
rs2098526
rs1861979
rs2909457
rs2909443
rs2302871
rs74550791
rs79054484
rs12617336
rs148053920
rs17759529
rs12617656
rs76057000
rs4140685
rs2970933
rs16846230
rs2909445
rs2287509
rs2268894
rs2970932
rs759717
rs7565794
rs12621633
rs75328653
rs78400999
rs77770606
rs183686803
rs17848912
rs6432707
rs2909447
rs17848911
rs2268891
rs17848910
rs2909448
rs2909449
rs117705573
rs2300758
rs10166311
rs10166124
rs2909450
rs1014444
rs151022398
rs1014445
rs2042069
rs74620385
rs16846253
rs75966746
rs2909451
rs2268890
rs2970931
rs17848906
rs2300757
rs2302872
rs12692646
rs16846261
rs3788980
rs2302873
rs13409045
rs79187411
rs150514747
rs147811231
rs79115159
rs79870511
rs75117684
rs2300756
rs2300755
rs2268889
rs2268888
rs4664443
rs117046454
rs2284873
rs7573951
rs2284872
rs148141914
rs2284871
rs79008886
rs2284870
rs1558957
rs7608798
rs2160927
rs2111850
rs6432708
rs17848920
rs17848919
rs2284869
rs76077165
rs117655964
rs10930040
rs182778778
rs80318928
rs12995983
rs73971540
rs11900409
rs73971541
rs3788979
rs3788978
rs146329758
rs73971542
rs16822665
rs79724736
rs183708875
rs2302874
rs145594083
rs73971543
rs73971544
rs17848916
rs73971545
rs73971546
rs73971547
rs73971548
rs73971549
rs6744557
rs6729733
rs73971550
rs73971551
rs73971552
rs60851734
rs75295478
rs61265379
rs78817705
rs12995636
rs112588911
rs73971554
rs73971555
rs56755168
rs61022164
rs56274911
rs59240137
rs79373486
rs6741949
rs4664446
rs67264085
rs72868675
rs143971655
rs76911509
rs113082932
rs67399148
rs6733162
rs75062246
rs113170512
rs117407192
rs150882622
rs80269466
rs75881470
rs10490422
rs34536659
rs12618391
rs12615031
rs73009181
rs116959595
rs76339676
rs873826
rs2892816
rs34450218
rs151249204
rs3788976
rs12614077
rs12618149
rs7566261
rs2193681
rs2284868
rs2216447
rs62189690
rs62189691
rs144379980
rs12469930
rs12469968
rs6727102
rs5022713
rs114526604
rs2080714
rs138964496
rs116041626
rs62189692
rs35280626
rs74435445
rs76961472
rs139319299
rs2268886
rs10930041
rs2268885
rs80185872
rs2300754
rs2300753
rs74646882
rs1861975
rs1861976
rs1861977
rs1861978
rs35128070
rs17574
rs13015258
rs115498481
rs79700168
rs6709208
rs118098838
rs74758882
rs116906287
rs2075340
rs35393124
rs117888248
rs6754128
rs7593348
rs7593349
rs7593366
rs72870405
rs75778040
rs78883999
rs2193677
rs79624636
rs74890141
rs10930042
rs76135328
rs80346087
rs76087789
rs75772566
rs117460501
rs56143052
rs76240613
rs72870407
rs116063365
rs79714040
rs75549345
rs9677255
rs36102437
rs35505926
rs117965144
rs117516594
rs74599832
rs76177492
rs75574259
rs148173967
rs77203232
rs13013477
rs74999695
rs56021349
rs4420712
rs12233178
rs4436979
rs145259049
rs973551
rs72870422
rs145326747
rs75413283
rs77914221
rs759716
rs77976644
rs57355997
rs72870425
rs2098525
rs11689257
rs11695224
rs56379423
rs2270447
rs16846290
rs55745161
rs55836196
rs7564465
rs2080712
rs2052401
rs60813937
rs16846291
rs16846294
rs16846296
rs182219930
rs62189714
rs4233648
rs117482779
rs2892826
rs117814238
rs11885343
rs17710179
rs28378735
rs11897585
rs11886859
rs7571944
rs76006213
rs75116377
rs115435995
rs2193679
rs76967837
rs80285124
rs10185053
rs10174056
rs10185151
rs6432709
rs146105385
rs147300088
rs75257481
rs10171070
rs2241242
rs2075300
rs17761282
rs2075301
rs2241243
rs12052431
rs10171915
rs10198168
rs10174693
rs2160711
rs6432710
rs12692647
rs2389679
rs144092344
rs2193495
rs79059773
rs10490423
rs115338631
rs2052352
rs13431489
rs74800757
rs146185488
rs116068336
rs10194114
rs117192751
rs4395257
rs149955042
rs7599934
rs76878892
rs78764281
rs13011432
rs35596334
rs10165543
rs10176758
rs2389680
rs2216338
rs7607713
rs7568666
rs7607756
rs7608081
rs7564122
rs145778047
rs2389681
rs117818514
rs2111489
rs1558862
rs116956425
rs116122308
rs7598422
rs75944814
rs10180049
rs7599142
rs7599446
rs6729181
rs10209700
rs10198838
rs10186588
rs79405265
rs75046427
rs76995123
rs113647830
rs146886822
rs79739937
rs7561020
rs73973006
rs13416088
rs79950401
rs1990761
rs13429709
rs41368446
rs35424779
rs35328019
rs16846320
rs6717263
rs6717609
rs6717659
rs6732914
rs13306377
rs7581952
rs7569992
rs11897425
rs4664447
rs5649
rs5647
rs5645
rs10490424
rs4664448
rs16846334
rs4664449
rs13001107
rs35205044
rs79820653
rs3761656
rs2193494
rs13028221
rs13010545
rs4664450
rs34211565
rs117887656
rs10170813
rs10189636
rs6726201
rs6759791
rs112682886
rs6759933
rs76977080
rs2892827
rs369238119
rs7583035
rs73973016
rs76647913
rs4664451
rs9973461
rs3764917
rs140607770
rs6707966
rs78455439
rs76995836
rs6739523
rs6753165
rs2300752
rs2300751
rs2268883
rs77185601
rs2389682
rs41474547
rs6715552
rs144925122
rs3788975
rs3788974
rs16846353
rs117909278
rs74515859
rs78179457
rs145462073
rs4664452
rs3788973
rs3788972
rs13386912
rs116946569
rs79999604
rs6706926
rs117309866
rs12467922
rs78472008
rs12477178
rs16846366
rs16846368
rs2302770
rs2284867
rs10490425
rs77372562
rs2300750
rs16846375
rs113229770
rs6748542
rs6735909
rs6759558
rs4664453
rs4664454
rs61037372
rs16846386
rs16846387
rs78269962
rs12473366
rs2075302
rs74378743
rs148207009
rs16846389
rs58089668
rs3827491
rs16846391
rs10439290
rs11679244
rs138869003
rs16846396
rs77508932
rs11891916
rs4338976
rs3788970
rs6746339
rs3788969
rs3827490
rs76099239
rs77335736
rs4664050
rs117989412
rs76248302
rs4664051
rs76818513
rs117759694
rs117027526
rs112075616
rs75229796
rs12471175
rs12471176
rs78455346
rs3788968
rs3788967
rs3788966
rs11886710
rs13422767
rs3761655
rs3761654
rs16846429
rs4664052
rs1978379
rs1978380
rs1978381
rs74416012
rs12475869
rs12475870
rs10930045
rs11885511
rs11901433
rs11890856
rs11901508
rs76587141
rs11901711
rs74493538
rs714164
rs16822684
rs75204721
rs78372490
rs1125604
rs77260554
rs1125605
rs2111484
rs2160710
rs4664456
rs4664457
rs4664458
rs149445685
rs2111485
rs12464666
rs12476601
rs75979203
rs182562275
rs80294282
rs79613750
rs76701499
rs4664459
rs12469704
rs12477828
rs12477811
rs16846492
rs10165813
rs16846499
rs78095115
rs10186055
rs12465701
rs12467077
rs7558405
rs1990760
rs3761652
rs12474565
rs117963074
rs80180903
rs7558987
rs2111486
rs3747518
rs3747517
rs918161
rs41463049
rs2287290
rs10188109
rs13388189
rs74269124
rs78297174
rs34977319
rs76267308
rs2287291
rs2287292
rs2287293
rs7590692
rs7603101
rs6432714
rs16846553
rs13431841
rs13431848
rs16846555
rs12479043
rs10930046
rs6734769
rs12464349
rs12464391
rs7602311
rs16846565
rs7567566
rs10179671
rs726323
rs76241400
rs4664460
rs7565446
rs7591660
rs6746073
rs75082921
rs6718470
rs6718381
rs12466054
rs12474122
rs4664461
rs13313772
rs13313773
rs57206768
rs12475321
rs6758639
rs12476567
rs80355990
rs4664462
rs4664463
rs77088072
rs974551
rs12471127
rs10439291
rs10439256
rs16846585
rs16846591
rs58375444
rs57983132
rs58990349
rs13023380
rs2163215
rs76044456
rs73971815
rs75774528
rs148412518
rs10195025
rs12473955
rs12479125
rs16846600
rs145697462
rs36084110
rs148361640
rs77985881
rs10203640
rs74759875
rs77015348
rs73971820
rs75419615
rs1864430
rs75046760
rs11897697
rs12472542
rs12468353
rs6730189
rs201185064
rs202084221
rs79261185
rs11888158
rs76213166
rs76837154
rs117975688
rs76878342
rs75629719
rs4664464
rs4664465
rs4664466
rs4664467
rs140842619
rs11894889
rs80124154
rs12468951
rs10196203
rs11892373
rs13432094
rs75698547
rs2033300
rs7567026
rs2241662
rs3788965
rs78904785
rs3827489
rs77414803
rs12468578
rs3788964
rs7587426
rs16846633
rs147889616
rs7608315
rs16846646
rs3213843
rs34199765
rs77927151
rs74724317
rs7588782
rs13389236
rs78692045
rs12475839
rs984971
rs77016570
rs78752321
rs41464145
rs13430624
rs117783664
rs79238289
rs77370678
rs12475446
rs80086058
rs75248130
rs2068330
rs75234768
rs77951809
rs1549020
rs7605914
rs34960521
rs78865966
rs73014841
rs117093641
rs77875848
rs7573634
rs16846657
rs10210731
rs16846665
rs10193618
rs143901509
rs7600288
rs117871760
rs13394200
rs192948231
rs10169373
rs10169608
rs192662899
rs9287818
rs13022749
rs12465533
rs75130086
rs16846685
rs79416867
rs76132999
rs79027170
rs12469119
rs12469169
rs2241240
rs13405962
rs7423570
rs78356502
rs33998987
rs76762278
rs76935521
rs6751772
rs12104705
rs16846690
rs7595126
rs74560005
rs80280228
rs75125609
rs117908602
rs9750289
rs7565023
rs7594378
rs79964717
rs76025333
rs118076221
rs145990400
rs79636405
rs12464272
rs16846709
rs117636368
rs73018982
rs75148995
rs145611133
rs6736845
rs10200670
rs6734436
rs111458125
rs73018991
rs73018994
rs79356566
rs146451279
rs16846727
rs16846732
rs78038088
rs16846741
rs16846743
rs73020604
rs6758303
rs35696140
rs13406089
rs7606699
rs185278721
rs80206001
rs60520748
rs7594587
rs77507833
rs73020617
rs6715546
rs144475481
rs77699177
rs77913608
rs118023210
rs1485976
rs12466930
rs73020623
rs59627828
rs13422692
rs58790118
rs76846105
rs6735978
rs6724192
rs34777723
rs888274
rs117969799
rs985621
rs73020634
rs985623
rs532638784
rs77518035
rs75094001
rs79549963
rs117295221
rs7568839
rs1872565
rs73020650
rs7572827
rs78993969
rs62188206
rs74511720
rs78394270
rs1485978
rs12464396
```
