## Supplementary material for "Characterization of shared and ancestry-specific signals driving complex traits using multi-ancestry fine-mapping": susiex_nc3.cs80.cs

```
CS_ID	SNP	BP	REF_ALLELE	ALT_ALLELE	REF_FRQ	BETA	SE	-LOG10P	CS_PIP	OVRL_PIP
1	rs2909457	162845855	A,A	G,G	0.416501,0.107143	-0.0225884,-0.00580376	0.00401062,0.0138207	7.74963,0.170996	0.107017	0.107144
1	rs7604885	162806408	A,A	G,G	0.584493,0.886905	0.0223644,0.00552175	0.004012,0.0134972	7.60485,0.165921	0.0783258	0.0784516
1	rs12474587	162802993	T,T	G,G	0.601392,0.889881	0.0223741,0.00762846	0.0040382,0.0136555	7.52084,0.23927	0.0774727	0.0776022
1	rs7580486	162810159	G,G	T,T	0.583499,0.886905	0.0223132,0.00568778	0.00401062,0.0134972	7.57779,0.171689	0.0744017	0.0745272
1	rs11693702	162802184	A,A	T,T	0.583499,0.886905	0.0223132,0.00531338	0.00401062,0.0134972	7.57779,0.158749	0.0732423	0.0733675
1	rs12472555	162816728	G,G	T,T	0.583499,0.877976	0.0222648,0.00468088	0.00401062,0.0130599	7.54779,0.142649	0.0666761	0.0668009
1	rs4664442	162828001	A,A	G,G	0.583499,0.885913	0.0222648,0.00454843	0.00401062,0.0134459	7.54779,0.133621	0.0666735	0.0667981
1	rs13021985	162822709	A,A	G,G	0.600398,0.889881	0.0221798,0.00675652	0.00403651,0.0136555	7.40762,0.207082	0.0582206	0.0583477
1	rs4340536	162831693	G,G	C,C	0.583499,0.886905	0.0221294,0.00469105	0.00401062,0.0134972	7.46411,0.137766	0.0560862	0.0562105
1	rs1861979	162845565	C,C	T,T	0.389662,0.012897	-0.0219947,-0.000613727	0.00405425,0.0378859	7.23717,0.00564969	0.032027	0.0321547
1	rs2909444	162836272	G,G	A,A	0.389662,0.012897	-0.0219014,-0.00740232	0.00405425,0.0378859	7.18129,0.0730961	0.0288843	0.0290106
1	rs2909443	162846439	A,A	G,G	0.389662,0.012897	-0.0218569,-0.001597	0.00405425,0.0378859	7.15476,0.0148535	0.0268787	0.027005
1	rs12986853	162825174	T,T	C,C	0.611332,0.987103	0.0218183,-0.00082584	0.00405613,0.0378862	7.12575,0.00761919	0.0251438	0.0252693
1	rs2909455	162843078	C,C	T,T	0.389662,0.012897	-0.0217635,-0.00750063	0.00405425,0.0378859	7.09919,0.0741409	0.0242564	0.0243816
1	rs4637136	162811186	G,G	A,A	0.611332,0.987103	0.0216327,0.00247759	0.00405613,0.0378862	7.01581,0.0232563	0.0199167	0.0200398
2	rs35100979	162546956	G,NA	A,NA	0.980119,NA	0.0648152,NA	0.0141639,NA	5.32441,NA	0.0510864	0.0880147
2	rs111481408	162639279	A,NA	G,NA	0.988072,NA	0.0493106,NA	0.0182119,NA	2.16896,NA	0.0336913	0.0700371
2	rs13015678	162524493	A,NA	T,NA	0.982107,NA	0.0652049,NA	0.014915,NA	4.90923,NA	0.0322893	0.0564488
2	rs112702753	162647533	A,NA	G,NA	0.988072,NA	0.046349,NA	0.0182119,NA	1.96145,NA	0.0203161	0.0424327
2	rs2389712	163294361	A,NA	G,NA	0.989066,NA	0.0613751,NA	0.0190121,NA	2.90461,NA	0.0145349	0.0293034
2	rs17715295	163167154	C,NA	T,NA	0.988072,NA	0.0562778,NA	0.0182119,NA	2.69888,NA	0.00988358	0.0199912
2	rs114292148	162501506	A,NA	G,NA	0.989066,NA	0.0455686,NA	0.0190121,NA	1.78152,NA	0.00906209	0.018882
2	rs117963074	163125140	NA,T	NA,C	NA,0.983135	NA,-0.091214	NA,0.0331973	NA,2.22166	0.00855138	0.0171762
2	rs180956873	162787053	C,NA	A,NA	0.979125,NA	0.0588575,NA	0.0138296,NA	4.68152,NA	0.0082367	0.0150199
2	rs17784744	163296841	T,NA	C,NA	0.989066,NA	0.0574923,NA	0.0190121,NA	2.60299,NA	0.00816538	0.0165072
2	rs141102226	162992004	T,NA	A,NA	0.989066,NA	-0.0593278,NA	0.0190121,NA	2.74346,NA	0.00778433	0.0155963
2	rs76077165	162893338	A,A	C,C	0.906561,0.850198	-0.0282836,0.0186272	0.00679323,0.011978	4.50389,0.921114	0.00618902	0.0124912
2	rs116824536	162850658	T,NA	C,NA	0.971173,NA	0.0497482,NA	0.0118166,NA	4.5929,NA	0.00613309	0.0115204
2	rs34737132	163338426	C,NA	T,NA	0.966203,NA	-0.0221677,NA	0.0109412,NA	1.36899,NA	0.00541197	0.0109971
2	rs117975688	163182641	NA,T	NA,C	NA,0.975198	NA,-0.0701742	NA,0.0274863	NA,1.9715	0.00540544	0.0108787
2	rs72867092	162831921	G,NA	A,NA	0.973161,NA	0.0493072,NA	0.0122339,NA	4.25425,NA	0.0049826	0.0093313
2	rs77324008	162401059	G,NA	A,NA	0.975149,NA	0.0472363,NA	0.0127009,NA	3.69919,NA	0.00477003	0.00873608
2	rs77882688	162660052	A,NA	C,NA	0.929423,NA	-0.0161217,NA	0.00771974,NA	1.43457,NA	0.00465482	0.00928371
2	rs35667974	163124637	C,NA	T,NA	0.99006,NA	-0.0566023,NA	0.01993,NA	2.34576,NA	0.00458486	0.00920245
2	rs17783977	163250987	A,NA	G,NA	0.989066,NA	0.0531158,NA	0.0190121,NA	2.28321,NA	0.00447455	0.00905756
2	rs73009181	162917337	T,T	A,A	0.743539,0.638889	-0.0152397,-0.020436	0.00452769,0.00889959	3.1175,1.66435	0.00402838	0.00816346
2	rs13001599	162350219	G,NA	A,NA	0.975149,NA	0.0462229,NA	0.0127009,NA	3.56332,NA	0.00391131	0.00718578
2	rs75164340	163227550	T,NA	G,NA	0.989066,NA	0.051679,NA	0.0190121,NA	2.18287,NA	0.0037141	0.0075197
2	rs72865276	162773392	A,NA	T,NA	0.978131,NA	0.0529763,NA	0.0135185,NA	4.05065,NA	0.00365843	0.00676059
2	rs75397490	162508245	G,G	C,C	0.984095,0.894841	0.0301347,0.0229786	0.0158037,0.013935	1.2476,1.00371	0.00362856	0.00755329
2	rs77473582	162382031	NA,A	NA,C	NA,0.97123	NA,0.0597995	NA,0.0255725	NA,1.71298	0.00358872	0.00722873
2	rs3788976	162921135	A,A	G,G	0.746521,0.637897	-0.0153898,-0.0199128	0.00454514,0.0088943	3.14922,1.59917	0.00344359	0.00698596
2	rs10497225	162566206	NA,T	NA,C	NA,0.935516	NA,0.0405242	NA,0.0174041	NA,1.70138	0.00332498	0.00671311
2	rs10490422	162916413	T,T	G,G	0.973161,0.752976	-0.0297787,-0.0254605	0.0122339,0.00991158	1.82599,1.99113	0.00327536	0.00662009
2	rs17848920	162891962	NA,T	NA,C	NA,0.979167	NA,-0.0677069	NA,0.0299292	NA,1.62556	0.00324899	0.00653305
2	rs7566261	162921606	G,G	A,A	0.746521,0.637897	-0.015179,-0.0200634	0.00454514,0.0088943	3.07626,1.61824	0.00318586	0.00646262
2	rs12468074	162402761	NA,T	NA,C	NA,0.854167	NA,-0.0291917	NA,0.0121117	NA,1.79743	0.00305578	0.00623355
2	rs74327418	162459704	G,NA	T,NA	0.992048,NA	0.0426318,NA	0.0222601,NA	1.25593,NA	0.00294142	0.00588019
2	rs140879057	162729595	NA,A	NA,G	NA,0.979167	NA,-0.0692637	NA,0.0299292	NA,1.68499	0.00289449	0.00585562
2	rs12468129	162402746	NA,A	NA,G	NA,0.854167	NA,-0.0288206	NA,0.0121117	NA,1.76114	0.00287728	0.00586885
2	rs79543423	162374206	NA,T	NA,G	NA,0.972222	NA,-0.0604522	NA,0.0260119	NA,1.69628	0.00279874	0.00566844
2	rs117208053	162399164	NA,G	NA,A	NA,0.972222	NA,-0.0604268	NA,0.0260119	NA,1.69515	0.00279346	0.00565775
2	rs75405571	162644090	NA,A	NA,C	NA,0.936508	NA,0.0394034	NA,0.0175302	NA,1.60919	0.00277018	0.0055935
2	rs77927151	163218695	NA,T	NA,C	NA,0.929563	NA,0.036794	NA,0.0167057	NA,1.5586	0.00274765	0.00553703
2	rs74956912	162878335	A,NA	G,NA	0.934394,NA	0.0103577,NA	0.00798549,NA	0.710833,NA	0.00261978	0.00537061
2	rs77770606	162861575	G,G	A,A	0.909543,0.863095	-0.0284348,0.0109435	0.00689297,0.0124355	4.4313,0.421533	0.00254404	0.00515375
2	rs75900502	162911690	C,NA	T,NA	0.932406,NA	0.0168237,NA	0.00787557,NA	1.48593,NA	0.0024209	0.0049339
2	rs75621795	162538827	NA,A	NA,T	NA,0.975198	NA,0.0587479	NA,0.0274863	NA,1.48719	0.00241245	0.0048614
2	rs79320005	162350279	A,NA	G,NA	0.978131,NA	0.038652,NA	0.0135185,NA	2.3719,NA	0.00233181	0.00469307
2	rs77518035	163340766	NA,G	NA,C	NA,0.956349	NA,0.0442606	NA,0.0209218	NA,1.46363	0.00232088	0.00467315
2	rs34960521	163243641	A,A	C,C	0.972167,0.996032	-0.0234986,0.0896101	0.0120196,0.0679934	1.29602,0.72693	0.00231128	0.00470855
2	rs117046454	162886730	NA,A	NA,G	NA,0.968254	NA,0.0513909	NA,0.0243817	NA,1.45529	0.00226403	0.00456385
2	rs2268886	162927345	C,C	T,T	0.975149,0.739087	-0.0310825,-0.0226675	0.0127009,0.00973436	1.84182,1.70159	0.00212817	0.00430278
2	rs75062246	162913579	C,C	T,T	0.838966,0.756944	-0.0121576,0.0112889	0.00537909,0.00996594	1.62322,0.589527	0.00210972	0.00422741
2	rs77136429	162387049	G,NA	A,NA	0.978131,NA	0.0379876,NA	0.0135185,NA	2.30509,NA	0.00209173	0.00421039
2	rs60813937	162963195	G,G	C,C	0.970179,0.965278	-0.0233412,0.0260473	0.0116239,0.0233493	1.35028,0.577387	0.00202693	0.00411327
2	rs78456138	163132346	T,NA	C,NA	0.987078,NA	-0.0437927,NA	0.0175062,NA	1.90782,NA	0.00200741	0.00403404
2	rs117753966	162556053	NA,C	NA,T	NA,0.967262	NA,-0.0515427	NA,0.0240217	NA,1.49622	0.00196319	0.00397674
2	rs76760048	162823836	G,NA	C,NA	0.955268,NA	-0.0314254,NA	0.00956466,NA	2.99235,NA	0.00188937	0.0037861
2	rs114491590	162421477	T,NA	G,NA	0.985089,NA	-0.0258533,NA	0.0163138,NA	0.94683,NA	0.00182693	0.00368467
2	rs16846291	162963597	G,G	T,T	0.970179,0.965278	-0.0227789,0.026176	0.0116239,0.0233493	1.30073,0.581266	0.00181546	0.00368389
2	rs146956886	162837049	NA,T	NA,C	NA,0.969246	NA,-0.0489588	NA,0.0247591	NA,1.3188	0.001796	0.00361548
2	rs80263647	162556506	NA,T	NA,G	NA,0.975198	NA,0.0540467	NA,0.0274863	NA,1.30748	0.00177534	0.00357842
2	rs114943271	162408194	A,NA	G,NA	0.985089,NA	-0.0255725,NA	0.0163138,NA	0.931854,NA	0.00176155	0.00355288
2	rs140931146	162821322	NA,G	NA,A	NA,0.969246	NA,-0.0482437	NA,0.0247591	NA,1.28944	0.00170945	0.00344143
2	rs17848919	162891966	NA,T	NA,G	NA,0.969246	NA,-0.0481898	NA,0.0247591	NA,1.28724	0.00170315	0.00342875
2	rs73973006	162997610	A,A	T,T	0.965209,0.962302	-0.024035,0.00773127	0.0107893,0.0224433	1.58666,0.136389	0.00169267	0.00343434
2	rs34199765	163218493	T,T	C,C	0.972167,0.99504	-0.0212246,0.0859412	0.0120196,0.0608454	1.11113,0.801846	0.00166959	0.00339968
2	rs2268888	162885450	T,T	C,C	0.973161,0.737103	-0.0212677,-0.0259135	0.0122339,0.0097106	1.08547,2.1182	0.00165678	0.00335624
2	rs79002211	162437652	A,NA	G,NA	0.979125,NA	0.0372477,NA	0.0138296,NA	2.15032,NA	0.00163499	0.00329121
2	rs71424715	162604960	T,NA	G,NA	0.974155,NA	0.0417732,NA	0.0124606,NA	3.09634,NA	0.00161871	0.00302139
2	rs117482779	162967085	A,A	C,C	0.981113,0.965278	-0.0310882,0.00927621	0.0145245,0.0233493	1.49049,0.160421	0.00160402	0.00324866
2	rs74550791	162846726	NA,A	NA,G	NA,0.936508	NA,0.0337193	NA,0.0175302	NA,1.26426	0.00160222	0.00323417
2	rs2284873	162886963	C,C	T,T	0.954274,0.737103	-0.00930463,-0.0263991	0.00946506,0.0097106	0.487339,2.18335	0.00158717	0.0032161
2	rs2268889	162885110	T,T	C,C	0.648111,0.316468	-0.0127883,0.0260322	0.00414011,0.00919092	2.697,2.33534	0.0015763	0.00324152
2	rs149571911	162939990	A,NA	G,NA	0.993042,NA	0.0376827,NA	0.0237851,NA	0.946434,NA	0.0015691	0.00318639
2	rs147811231	162881894	NA,A	NA,G	NA,0.969246	NA,-0.0468087	NA,0.0247591	NA,1.23149	0.00155162	0.00312397
2	rs139579418	162738548	C,NA	A,NA	0.983101,NA	-0.0383957,NA	0.0153396,NA	1.90963,NA	0.00152624	0.00306507
2	rs145683575	162745507	C,NA	G,NA	0.979125,NA	0.0377134,NA	0.0138296,NA	2.19442,NA	0.00152405	0.00306783
2	rs2284870	162888727	C,C	T,T	0.628231,0.315476	-0.0123628,0.0258552	0.00409113,0.00919868	2.59994,2.30604	0.0015105	0.00309367
2	rs17848912	162862392	NA,G	NA,T	NA,0.968254	NA,-0.0456618	NA,0.0243817	NA,1.21398	0.00150616	0.0030324
2	rs3788980	162878769	T,T	C,C	0.973161,0.738095	-0.0218976,-0.0253099	0.0122339,0.00972244	1.13391,2.03459	0.00150156	0.00304192
2	rs16846253	162870511	G,G	A,A	0.973161,0.75	-0.0214373,-0.0257674	0.0122339,0.00987194	1.09841,2.04336	0.00147595	0.00299005
2	rs16846261	162877400	A,A	G,G	0.973161,0.738095	-0.0217931,-0.0252079	0.0122339,0.00972244	1.1258,2.02131	0.00145475	0.00294706
2	rs149955042	162987884	T,T	C,C	0.969185,0.965278	-0.0242783,0.00946568	0.0114407,0.0233493	1.47069,0.164191	0.00144168	0.00292833
2	rs78213063	163096934	A,NA	G,NA	0.978131,NA	-0.0249084,NA	0.0135185,NA	1.18445,NA	0.00143453	0.00289769
2	rs78532559	162763762	NA,G	NA,A	NA,0.867063	NA,-0.0223973	NA,0.0125908	NA,1.12341	0.00142016	0.00288381
2	rs80177923	162726808	NA,T	NA,A	NA,0.869048	NA,-0.0224903	NA,0.0126714	NA,1.11966	0.0014089	0.00286092
2	rs78860279	162403512	NA,G	NA,A	NA,0.96627	NA,-0.0459739	NA,0.023678	NA,1.28248	0.00138633	0.00280745
2	rs2300756	162883865	C,C	A,A	0.973161,0.737103	-0.0217612,-0.0249361	0.0122339,0.0097106	1.12333,1.99009	0.00138246	0.00280052
2	rs79187411	162880625	C,C	A,A	0.973161,0.736111	-0.0212088,-0.0250783	0.0122339,0.00969886	1.08099,2.01241	0.00137138	0.00277798
2	rs79755664	162629383	NA,C	NA,T	NA,0.859127	NA,-0.0232713	NA,0.0122874	NA,1.2348	0.00135265	0.00275232
2	rs16846296	162966102	G,G	A,A	0.970179,0.962302	-0.0222733,0.0203661	0.0116239,0.0224433	1.25693,0.438696	0.00135252	0.00274562
2	rs741529	162919489	A,NA	G,NA	0.885686,NA	0.00873483,NA	0.0062137,NA	0.796418,NA	0.00134844	0.00274822
2	rs58807346	162785427	NA,C	NA,T	NA,0.867063	NA,-0.0219364	NA,0.0125908	NA,1.08903	0.00134031	0.00272133
2	rs145699600	162568953	NA,T	NA,C	NA,0.96627	NA,-0.0453206	NA,0.023678	NA,1.25481	0.00132751	0.00268819
2	rs16822665	162901327	T,T	C,C	0.66998,0.359127	-0.0137579,0.0239083	0.00420473,0.00891032	2.97146,2.13716	0.00132204	0.00273427
2	rs77539642	162646843	NA,C	NA,T	NA,0.859127	NA,-0.0229666	NA,0.0122874	NA,1.21037	0.00130137	0.00264768
2	rs186100884	162771040	NA,G	NA,A	NA,0.986111	NA,0.0631325	NA,0.0365264	NA,1.07616	0.00130026	0.00261932
2	rs145990400	163303538	NA,T	NA,C	NA,0.972222	NA,0.0445256	NA,0.0260119	NA,1.06076	0.00129172	0.00259885
2	rs79768356	162767252	NA,C	NA,T	NA,0.867063	NA,-0.0215429	NA,0.0125908	NA,1.06007	0.00127691	0.00259232
2	rs61288054	162697348	NA,T	NA,C	NA,0.869048	NA,-0.0217547	NA,0.0126714	NA,1.06546	0.00127603	0.00259064
2	rs75279083	162680805	NA,A	NA,G	NA,0.977182	NA,-0.0532106	NA,0.0286274	NA,1.20021	0.00127142	0.00257243
2	rs12995636	162908664	A,A	G,G	0.34493,0.657738	0.0138211,-0.0241851	0.0041594,0.00900943	3.05013,2.13873	0.00126076	0.0026216
2	rs116123210	162941328	T,NA	A,NA	0.964215,NA	0.0226742,NA	0.0106439,NA	1.47951,NA	0.00125976	0.00255071
2	rs78764281	162988401	T,T	C,C	0.969185,0.968254	-0.0236245,0.00873192	0.0114407,0.0243817	1.40974,0.142521	0.00123766	0.00251365
2	rs185464655	162567341	NA,G	NA,A	NA,0.990079	NA,0.0724022	NA,0.0431319	NA,1.03047	0.0012265	0.0024701
2	rs79373486	162910135	T,T	G,G	0.976143,0.746032	-0.0182376,-0.025942	0.0129561,0.00982053	0.797956,2.08348	0.00122615	0.00248328
2	rs74999695	162951532	NA,G	NA,T	NA,0.892857	NA,-0.0236907	NA,0.0138207	NA,1.06298	0.00121836	0.00245385
2	rs115727981	162412765	A,NA	G,NA	0.991054,NA	-0.030534,NA	0.0209976,NA	0.835947,NA	0.00121295	0.00243744
2	rs10930040	162894766	G,G	A,A	0.65507,0.355159	-0.0139409,0.0236185	0.0041594,0.00893234	3.09513,2.08675	0.00120835	0.00251591
2	rs12469968	162923917	A,A	G,G	0.485089,0.625992	0.00586594,-0.0234451	0.00395606,0.00883443	0.859699,2.09918	0.00119791	0.00241452
2	rs75174596	162715237	C,NA	T,NA	0.965209,NA	-0.0140678,NA	0.0107893,NA	0.716063,NA	0.00119784	0.00240093
2	rs75574259	162947544	NA,T	NA,C	NA,0.892857	NA,-0.0234745	NA,0.0138207	NA,1.0486	0.00119006	0.00239688
2	rs75852256	162708471	NA,T	NA,C	NA,0.869048	NA,-0.0211354	NA,0.0126714	NA,1.0208	0.00118498	0.00240536
2	rs76315083	162707837	NA,T	NA,A	NA,0.869048	NA,-0.0211354	NA,0.0126714	NA,1.0208	0.00118498	0.00240536
2	rs74599832	162946159	NA,T	NA,C	NA,0.892857	NA,-0.0234288	NA,0.0138207	NA,1.04557	0.00118419	0.00238507
2	rs36084110	163160798	T,T	C,C	0.974155,0.996032	-0.0187344,0.108348	0.0124606,0.0679934	0.877091,0.95449	0.00118381	0.00239913
2	rs75904960	162687208	NA,G	NA,A	NA,0.843254	NA,-0.0202003	NA,0.0117578	NA,1.06656	0.00117882	0.00239535
2	rs2300755	162883962	A,A	G,G	0.61332,0.316468	-0.0118601,0.0248571	0.00405994,0.00919092	2.45763,2.16494	0.00117226	0.00239518
2	rs2160927	162891075	T,T	C,C	0.657058,0.356151	-0.0139157,0.023505	0.00416512,0.00892676	3.07843,2.07257	0.00116917	0.00243338
2	rs2111850	162891279	C,C	T,T	0.657058,0.354167	-0.0139157,0.0234876	0.00416512,0.00893797	3.07843,2.06587	0.00115532	0.00240464
2	rs79234603	162690088	NA,C	NA,T	NA,0.843254	NA,-0.0200363	NA,0.0117578	NA,1.05372	0.00115467	0.00234615
2	rs79967088	162685872	NA,A	NA,G	NA,0.845238	NA,-0.0201871	NA,0.011819	NA,1.05733	0.00115399	0.00234474
2	rs76086380	162759768	A,NA	G,NA	0.967197,NA	0.0123948,NA	0.0111,NA	0.578158,NA	0.00115035	0.00236584
2	rs144925122	163044938	NA,T	NA,G	NA,0.980159	NA,0.050092	NA,0.0306528	NA,0.990456	0.00114957	0.00231523
2	rs7608798	162890217	A,A	G,G	0.657058,0.356151	-0.0138668,0.0234062	0.00416512,0.00892676	3.06012,2.05844	0.00113701	0.00236446
2	rs17715343	163167746	G,NA	C,NA	0.888668,NA	0.0123721,NA	0.00628579,NA	1.30947,NA	0.00111322	0.00224608
2	rs34450218	162919552	T,T	G,G	0.644135,0.991071	0.0175529,-0.0588522	0.0041296,0.0454422	4.67105,0.709329	0.00109809	0.00237569
2	rs2284869	162893280	C,C	T,T	0.974155,0.737103	-0.012717,-0.0261199	0.0124606,0.0097106	0.512218,2.14577	0.00108958	0.00220628
2	rs145473963	162938911	G,NA	A,NA	0.964215,NA	0.0218285,NA	0.0106439,NA	1.39484,NA	0.00108233	0.00219121
2	rs72871627	163136942	G,NA	A,NA	0.981113,NA	0.0347839,NA	0.0145245,NA	1.77917,NA	0.00107413	0.00216094
2	rs139821110	162699256	NA,C	NA,T	NA,0.979167	NA,-0.0516109	NA,0.0299292	NA,1.07247	0.00107383	0.00217109
2	rs2284871	162888055	T,T	C,C	0.670974,0.358135	-0.013906,0.0230814	0.00420796,0.00891575	3.0219,2.01637	0.00106819	0.00221588
2	rs182219930	162966409	NA,A	NA,G	NA,0.978175	NA,0.0470925	NA,0.0292559	NA,0.968716	0.00105366	0.00212467
2	rs35337543	163136505	G,NA	C,NA	0.981113,NA	0.0345584,NA	0.0145245,NA	1.76083,NA	0.00104354	0.00209946
2	rs79485241	162685600	NA,A	NA,C	NA,0.853175	NA,-0.0201716	NA,0.0120777	NA,1.02278	0.00103944	0.00211134
2	rs79950401	162997683	G,G	A,A	0.969185,0.962302	-0.0229714,-0.000958989	0.0114407,0.0224433	1.3501,0.0150601	0.00103582	0.00210411
2	rs77130817	162546043	NA,A	NA,C	NA,0.96627	NA,-0.0412829	NA,0.023678	NA,1.09021	0.00103082	0.00208665
2	rs75413283	162956564	NA,T	NA,A	NA,0.936508	NA,-0.027708	NA,0.0175302	NA,0.943197	0.00102298	0.00206065
2	rs78816592	162759848	NA,C	NA,T	NA,0.912698	NA,0.0241165	NA,0.0151436	NA,0.953632	0.00100967	0.00203706
2	rs149415270	162765181	A,NA	G,NA	0.987078,NA	-0.0208755,NA	0.0175062,NA	0.632497,NA	0.00100776	0.00203751
2	rs146451279	163316465	NA,A	NA,G	NA,0.933532	NA,0.0272436	NA,0.0171606	NA,0.949299	0.000993162	0.00200255
2	rs2284872	162887969	A,A	G,G	0.658052,0.357143	-0.013512,0.0228464	0.00416802,0.00892123	2.92529,1.9813	0.000978627	0.00202414
2	rs61658534	162497780	NA,G	NA,C	NA,0.946429	NA,-0.0327461	NA,0.0189842	NA,1.07292	0.000967079	0.00195924
2	rs34536659	162916578	C,C	G,G	0.643141,0.991071	0.017183,-0.0592352	0.00412703,0.0454422	4.50392,0.715806	0.000964982	0.00205807
2	rs115435995	162971275	G,G	C,C	0.969185,0.968254	-0.0217199,0.0164374	0.0114407,0.0243817	1.23932,0.300853	0.000964157	0.00195672
2	rs2892816	162918521	G,G	A,A	0.643141,0.991071	0.0171364,-0.0600106	0.00412703,0.0454422	4.48246,0.729001	0.000963765	0.00205242
2	rs77155259	162504240	A,NA	G,NA	0.952286,NA	-0.00982249,NA	0.00927543,NA	0.538187,NA	0.000954714	0.00191362
2	rs2216447	162922108	C,C	T,T	0.643141,0.991071	0.0169127,-0.0633934	0.00412703,0.0454422	4.38019,0.787797	0.000953829	0.0020178
2	rs145658537	162497998	NA,G	NA,A	NA,0.945437	NA,-0.0322417	NA,0.0188207	NA,1.06201	0.000951094	0.00192668
2	rs6733162	162913498	C,C	G,G	0.390656,0.618056	0.00473003,-0.0226733	0.00405239,0.00879811	0.614177,2.00156	0.000946034	0.00190986
2	rs2909449	162866338	A,A	G,G	0.40159,0.261905	-0.0175219,0.0251943	0.00403319,0.00972244	4.85502,2.01955	0.000937078	0.0046406
2	rs78532210	162581622	NA,C	NA,T	NA,0.96627	NA,-0.0396029	NA,0.023678	NA,1.02497	0.000934946	0.00189226
2	rs76241400	163142689	NA,T	NA,C	NA,0.953373	NA,0.0313897	NA,0.0202746	NA,0.915183	0.000933841	0.00188329
2	rs1449640	162626294	T,NA	C,NA	0.975149,NA	0.0148067,NA	0.0127009,NA	0.613152,NA	0.00092941	0.00187797
2	rs541579364	162448108	NA,A	NA,G	NA,0.992063	NA,0.0718784	NA,0.0481747	NA,0.867454	0.000918445	0.00184975
2	rs116956425	162991910	A,A	C,C	0.969185,0.967262	-0.0219622,0.0111945	0.0114407,0.0240217	1.26041,0.193003	0.000914795	0.00185713
2	rs67264085	162910536	T,T	C,C	0.303181,0.485119	0.00454247,-0.0212627	0.00430159,0.00855314	0.536154,1.88873	0.000904785	0.00182337
2	rs117818514	162991474	A,A	G,G	0.969185,0.968254	-0.0218702,0.0114893	0.0114407,0.0243817	1.25238,0.195534	0.00089978	0.00182657
2	rs143073614	163225003	C,NA	T,NA	0.982107,NA	-0.0335883,NA	0.014915,NA	1.61397,NA	0.000898357	0.00181167
2	rs73003589	162831847	C,C	T,T	0.974155,0.753968	-0.0255323,-0.0216395	0.0124606,0.00992501	1.393,1.53409	0.000897728	0.00181328
2	rs79227269	162508817	A,NA	G,NA	0.979125,NA	0.0329253,NA	0.0138296,NA	1.76256,NA	0.000896317	0.00180504
2	rs2193681	162921728	C,C	T,T	0.644135,0.991071	0.0168766,-0.0625277	0.0041296,0.0454422	4.35905,0.772558	0.000882799	0.00186867
2	rs2300751	163038425	A,A	T,T	0.964215,0.730159	-0.0207604,0.0138594	0.0106439,0.00963031	1.29139,0.823589	0.000881361	0.00178277
2	rs116122308	162992671	A,A	G,G	0.969185,0.967262	-0.0218264,0.0101354	0.0114407,0.0240217	1.24857,0.171934	0.000876036	0.00177848
2	rs873826	162918071	A,A	G,G	0.645129,0.991071	0.0170691,-0.0592963	0.0041322,0.0454422	4.44183,0.716842	0.000871755	0.00185591
2	rs115338631	162983513	T,T	G,G	0.981113,0.968254	-0.027275,0.0107666	0.0145245,0.0243817	1.21896,0.181253	0.000871171	0.00176387
2	rs77260554	163108572	NA,G	NA,C	NA,0.977182	NA,0.0411898	NA,0.0286274	NA,0.82333	0.000869513	0.00175121
2	rs146227382	162990011	G,NA	A,NA	0.960239,NA	0.0183289,NA	0.0101186,NA	1.15443,NA	0.000868012	0.0017515
2	rs144379980	162923113	NA,T	NA,G	NA,0.970238	NA,-0.0381407	NA,0.0251555	NA,0.887831	0.000867933	0.00174956
2	rs146893385	162788974	NA,A	NA,T	NA,0.990079	NA,0.0620241	NA,0.0431319	NA,0.822661	0.000865872	0.0017446
2	rs2909448	162866255	T,T	C,C	0.409543,0.261905	-0.0177651,0.0248701	0.00402064,0.00972244	5.0026,1.97768	0.000865537	0.00527442
2	rs145778047	162991075	G,G	A,A	0.981113,0.968254	-0.0273416,0.00885114	0.0145245,0.0243817	1.22347,0.144731	0.000857351	0.00173605
2	rs13035499	162360492	T,NA	A,NA	0.942346,NA	0.0256631,NA	0.00848241,NA	2.60509,NA	0.000856943	0.00165702
2	rs74437022	162585826	G,NA	A,NA	0.926441,NA	-0.0125918,NA	0.0075738,NA	1.01591,NA	0.000853064	0.00171187
2	rs148412518	163157841	NA,A	NA,G	NA,0.989087	NA,-0.0591826	NA,0.0411453	NA,0.822967	0.000849228	0.00171205
2	rs188532218	162648475	C,NA	A,NA	0.988072,NA	-0.0230246,NA	0.0182119,NA	0.685848,NA	0.00084513	0.00170597
2	rs74758882	162932913	NA,G	NA,T	NA,0.9375	NA,-0.0253005	NA,0.0176595	NA,0.818309	0.00084024	0.00169276
2	rs145765232	162781705	C,NA	T,NA	0.986084,NA	-0.0198099,NA	0.0168779,NA	0.618871,NA	0.000838471	0.00169181
2	rs150875074	162625155	C,NA	T,NA	0.986084,NA	-0.0172908,NA	0.0168779,NA	0.514825,NA	0.000837474	0.00168383
2	rs10170813	163015464	T,T	C,C	0.919483,0.656746	-0.00557828,-0.0181442	0.00726648,0.00900319	0.353908,1.35781	0.000837216	0.00168584
2	rs16846230	162854427	A,A	G,G	0.972167,0.794643	-0.0223374,-0.0248395	0.0120196,0.0105819	1.19991,1.72339	0.000835322	0.00168839
2	rs77105711	162786107	NA,G	NA,A	NA,0.866071	NA,-0.0175618	NA,0.0125513	NA,0.79115	0.000828489	0.00167995
2	rs144092344	162979779	C,C	T,T	0.969185,0.965278	-0.0206934,0.0175099	0.0114407,0.0233493	1.15187,0.343607	0.000826072	0.00167617
2	rs116068336	162987462	C,C	T,T	0.969185,0.965278	-0.0214462,0.0108702	0.0114407,0.0233493	1.21571,0.192776	0.000824653	0.00167405
2	rs10497223	162831523	A,A	G,G	0.974155,0.755952	-0.0259849,-0.0208763	0.0124606,0.00995218	1.43138,1.44448	0.000815191	0.00164658
2	rs2268890	162872492	G,G	A,A	0.39165,0.259921	-0.0176467,0.024699	0.00405055,0.00974638	4.87913,1.94803	0.00080937	0.00423268
2	rs79671930	162551220	NA,T	NA,A	NA,0.973214	NA,0.0356017	NA,0.0264757	NA,0.747817	0.000788409	0.00158897
2	rs75549345	162943591	NA,G	NA,A	NA,0.970238	NA,0.0351213	NA,0.0251555	NA,0.788706	0.000784514	0.00158183
2	rs79739937	162997032	A,A	G,G	0.969185,0.970238	-0.0215994,-0.0020745	0.0114407,0.0251555	1.22889,0.0295251	0.000784313	0.00159295
2	rs2042069	162869670	T,T	C,C	0.39165,0.260913	-0.0175974,0.0245135	0.00405055,0.00973436	4.85502,1.92833	0.000782427	0.00397409
2	rs75257481	162974735	C,C	G,G	0.969185,0.965278	-0.0209291,0.0133664	0.0114407,0.0233493	1.17168,0.246406	0.000782014	0.00158714
2	rs79724736	162901414	T,T	C,C	0.974155,0.737103	-0.0129306,-0.0245916	0.0124606,0.0097106	0.523749,1.94589	0.000775262	0.00156963
2	rs76006213	162970161	T,T	C,C	0.969185,0.803571	-0.021202,0.00355826	0.0114407,0.0107594	1.19482,0.130262	0.000774453	0.001572
2	rs143901509	163257729	NA,G	NA,T	NA,0.982143	NA,-0.044186	NA,0.0322783	NA,0.766932	0.000770815	0.00155302
2	rs75944814	162993352	C,C	T,T	0.969185,0.967262	-0.021274,0.00859142	0.0114407,0.0240217	1.20095,0.142303	0.000770255	0.00156364
2	rs75698547	163197463	NA,T	NA,C	NA,0.89881	NA,-0.0198624	NA,0.0141743	NA,0.792841	0.000767928	0.00154742
2	rs117909278	163052317	NA,C	NA,T	NA,0.964286	NA,-0.0324609	NA,0.0230345	NA,0.799237	0.00076461	0.00154143
2	rs7572645	162398278	G,G	A,A	0.17992,0.160714	0.00452682,0.029959	0.00514721,0.0116392	0.421194,1.99768	0.000764402	0.00156228
2	rs4001644	162398867	C,C	A,A	0.17992,0.160714	0.00452682,0.029959	0.00514721,0.0116392	0.421194,1.99768	0.000764402	0.00156228
2	rs369238119	163025708	NA,T	NA,C	NA,0.980159	NA,0.0407522	NA,0.0306528	NA,0.735914	0.000764372	0.00153982
2	rs76995123	162996174	A,A	G,G	0.969185,0.967262	-0.0213724,0.00569639	0.0114407,0.0240217	1.20937,0.0901488	0.000762438	0.001548
2	rs145462073	163054677	NA,G	NA,T	NA,0.987103	NA,0.0504113	NA,0.0378862	NA,0.736787	0.000759566	0.00153038
2	rs188274762	162505813	NA,A	NA,G	NA,0.981151	NA,-0.0421879	NA,0.0314332	NA,0.745816	0.000754442	0.00152546
2	rs146886822	162996723	T,T	G,G	0.969185,0.967262	-0.0213243,0.00523878	0.0114407,0.0240217	1.20525,0.082304	0.000752783	0.00152841
2	rs2160711	162977965	G,G	A,A	0.981113,0.965278	-0.0263892,0.00969234	0.0145245,0.0233493	1.15966,0.168728	0.00075236	0.00152333
2	rs76878892	162988278	NA,T	NA,C	NA,0.986111	NA,-0.0506045	NA,0.0365264	NA,0.780094	0.000748752	0.00151007
2	rs148445308	162779668	NA,G	NA,T	NA,0.990079	NA,-0.0579456	NA,0.0431319	NA,0.746842	0.000741324	0.00149351
2	rs118110165	162391760	NA,T	NA,C	NA,0.984127	NA,0.0464952	NA,0.0342017	NA,0.759434	0.000734147	0.00147999
2	rs76967837	162971864	A,A	G,G	0.969185,0.965278	-0.020649,0.0128409	0.0114407,0.0233493	1.14815,0.234812	0.000733733	0.00148909
2	rs2970931	162873188	C,C	T,T	0.390656,0.25496	-0.0177937,0.0243917	0.00405239,0.00980793	4.9474,1.88992	0.000731774	0.00419686
2	rs13020751	162889802	G,NA	A,NA	0.900596,NA	0.00300558,NA	0.00660805,NA	0.187603,NA	0.000728282	0.00148427
2	rs77913608	163334293	NA,G	NA,T	NA,0.922619	NA,0.0214774	NA,0.0159983	NA,0.746078	0.000727052	0.0014661
2	rs111357270	163292703	T,NA	C,NA	0.984095,NA	0.0242475,NA	0.0158037,NA	0.903236,NA	0.000724694	0.00146643
2	rs75049981	162412482	NA,C	NA,T	NA,0.984127	NA,0.0461133	NA,0.0342017	NA,0.750631	0.000724628	0.00146081
2	rs11901687	162822779	C,C	A,A	0.974155,0.753968	-0.025655,-0.0203304	0.0124606,0.00992501	1.40336,1.39232	0.000724308	0.00146305
2	rs149192163	162471021	NA,C	NA,T	NA,0.987103	NA,0.0490605	NA,0.0378862	NA,0.70921	0.000723886	0.00145856
2	rs1485976	163334682	NA,C	NA,T	NA,0.922619	NA,0.0213317	NA,0.0159983	NA,0.738952	0.000719398	0.00145066
2	rs13417851	162559919	G,G	T,T	0.902585,0.852183	-0.00488782,-0.0298683	0.00666778,0.0120441	0.333924,1.88136	0.000719152	0.00146999
2	rs77198442	162383668	G,G	A,A	0.17992,0.161706	0.00430274,0.0295879	0.00514721,0.0116103	0.39449,1.96574	0.000718603	0.00146848
2	rs3849353	162374138	C,C	G,G	0.180915,0.160714	0.0042935,0.0296146	0.00513615,0.0116392	0.39449,1.96072	0.000716969	0.00146514
2	rs3849355	162387714	A,A	G,G	0.17992,0.160714	0.00443717,0.0296146	0.00514721,0.0116392	0.410433,1.96072	0.00071612	0.0014634
2	rs62188186	163057208	A,NA	T,NA	0.984095,NA	0.0293723,NA	0.0158037,NA	1.20005,NA	0.000711643	0.00143327
2	rs17761282	162975083	G,G	A,A	0.969185,0.965278	-0.0205555,0.0121124	0.0114407,0.0233493	1.14036,0.219008	0.000710938	0.00144284
2	rs146358085	162594093	NA,C	NA,T	NA,0.968254	NA,0.0307794	NA,0.0243817	NA,0.684436	0.000710552	0.00143219
2	rs150347241	162704235	G,NA	A,NA	0.991054,NA	-0.0241771,NA	0.0209976,NA	0.60283,NA	0.000706905	0.00142143
2	rs80285124	162972073	C,C	A,A	0.969185,0.965278	-0.0205555,0.0115208	0.0114407,0.0233493	1.14036,0.206405	0.000703362	0.0014275
2	rs17710179	162969271	G,G	A,A	0.969185,0.968254	-0.0202306,0.0147735	0.0114407,0.0243817	1.11344,0.263952	0.000698999	0.00141824
2	rs75234768	163237866	NA,C	NA,T	NA,0.895833	NA,-0.0185172	NA,0.0139934	NA,0.731088	0.000698145	0.00140685
2	rs62189003	162548104	A,A	T,T	0.90159,0.852183	-0.00442594,-0.0298683	0.00663768,0.0120441	0.296789,1.88136	0.000697923	0.00142657
2	rs185278721	163326973	NA,A	NA,C	NA,0.902778	NA,-0.0190822	NA,0.0144288	NA,0.730487	0.000691393	0.00139341
2	rs55841284	162560011	G,G	A,A	0.902585,0.853175	-0.00462564,-0.0298063	0.00666778,0.0120777	0.311712,1.86673	0.000689872	0.00141005
2	rs7589304	162383293	G,G	A,A	0.17992,0.160714	0.00430274,0.0294164	0.00514721,0.0116392	0.39449,1.9396	0.000688645	0.00140716
2	rs77498465	163010483	A,NA	G,NA	0.94831,NA	0.0197749,NA	0.00893021,NA	1.57183,NA	0.000687486	0.00138782
2	rs56315911	162560186	T,T	G,G	0.902585,0.853175	-0.00453583,-0.0298063	0.00666778,0.0120777	0.304221,1.86673	0.000685183	0.00140046
2	rs117394791	162463292	NA,G	NA,A	NA,0.984127	NA,0.0438811	NA,0.0342017	NA,0.700081	0.000680063	0.00137101
2	rs16846221	162820220	T,T	G,G	0.974155,0.753968	-0.0249604,-0.0203792	0.0124606,0.00992501	1.34523,1.39749	0.00067841	0.00137028
2	rs56274002	162536715	T,T	A,A	0.90159,0.852183	-0.00410836,-0.029823	0.00663768,0.0120441	0.270873,1.87678	0.000677117	0.00138401
2	rs62188990	162540635	A,A	G,G	0.90159,0.853175	-0.0039741,-0.0299516	0.00663768,0.0120777	0.260142,1.88136	0.000675563	0.00138074
2	rs115789664	162786953	C,NA	T,NA	0.988072,NA	-0.019948,NA	0.0182119,NA	0.563248,NA	0.000674167	0.00135664
2	rs79820653	163010677	A,A	C,C	0.913519,0.997024	0.0205501,0.066672	0.00703429,0.078473	2.45786,0.402812	0.000672239	0.00134753
2	rs6432688	162378656	G,G	C,C	0.180915,0.160714	0.0042935,0.0292183	0.00513615,0.0116392	0.39449,1.91861	0.000667814	0.00136445
2	rs4664427	162377889	T,T	C,C	0.180915,0.160714	0.0042935,0.0292183	0.00513615,0.0116392	0.39449,1.91861	0.000667814	0.00136445
2	rs72875528	162533523	T,T	C,C	0.90159,0.852183	-0.0039741,-0.0297732	0.00663768,0.0120441	0.260142,1.87175	0.000665501	0.00136023
2	rs33998987	163284067	C,C	T,T	0.664016,0.267857	-0.00586768,0.0212076	0.00418592,0.00965281	0.793215,1.55257	0.000661583	0.00133102
2	rs76099699	162375168	T,NA	C,NA	0.972167,NA	0.0119396,NA	0.0120196,NA	0.494117,NA	0.000659233	0.00132785
2	rs12476631	162566936	C,C	T,T	0.902585,0.853175	-0.00485457,-0.0294201	0.00666778,0.0120777	0.331078,1.82813	0.000658643	0.00134598
2	rs62188988	162531068	C,C	T,T	0.90159,0.852183	-0.00392934,-0.0297234	0.00663768,0.0120441	0.256594,1.86673	0.000658037	0.00134495
2	rs78752321	163227849	NA,T	NA,C	NA,0.896825	NA,-0.0178206	NA,0.0140528	NA,0.688765	0.000657323	0.00132463
2	rs79405265	162995514	C,C	T,T	0.967197,0.967262	-0.0210355,0.00906946	0.0111,0.0240217	1.23596,0.151341	0.000655356	0.0013295
2	rs16846047	162561946	C,C	T,T	0.902585,0.853175	-0.00435617,-0.0296155	0.00666778,0.0120777	0.289415,1.84761	0.000654968	0.00133859
2	rs1515184	162561347	G,G	A,A	0.902585,0.853175	-0.00435617,-0.0296155	0.00666778,0.0120777	0.289415,1.84761	0.000654968	0.00133859
2	rs75125609	163297657	NA,G	NA,A	NA,0.915675	NA,-0.0186522	NA,0.0153834	NA,0.64719	0.000653083	0.00131639
2	rs62189005	162562386	C,C	T,T	0.902585,0.853175	-0.00440109,-0.0295655	0.00666778,0.0120777	0.293095,1.84262	0.000651619	0.00133171
2	rs75779674	163201407	T,NA	C,NA	0.981113,NA	0.0277964,NA	0.0145245,NA	1.25453,NA	0.000650567	0.00131443
2	rs16846050	162563553	A,A	G,G	0.902585,0.853175	-0.00440109,-0.0295201	0.00666778,0.0120777	0.293095,1.83809	0.000646704	0.00132164
2	rs183708875	162901491	NA,T	NA,C	NA,0.979167	NA,0.0392677	NA,0.0299292	NA,0.722358	0.000641901	0.00129231
2	rs193048866	162678815	G,NA	A,NA	0.987078,NA	-0.0203004,NA	0.0175062,NA	0.608701,NA	0.00063984	0.00128754
2	rs62188987	162525686	A,A	T,T	0.900596,0.852183	-0.0035301,-0.0296283	0.00660805,0.0120441	0.226803,1.85716	0.000634647	0.00129707
2	rs116082270	162693767	A,NA	G,NA	0.988072,NA	-0.0192557,NA	0.0182119,NA	0.537052,NA	0.000634626	0.00127714
2	rs143460945	162781639	NA,C	NA,T	NA,0.990079	NA,-0.051913	NA,0.0431319	NA,0.640641	0.000633935	0.00127725
2	rs16846290	162960128	NA,C	NA,A	NA,0.96627	NA,0.0273348	NA,0.023678	NA,0.60499	0.000631573	0.00127218
2	rs12467042	162526971	A,A	G,G	0.900596,0.852183	-0.00357501,-0.0295784	0.00660805,0.0120441	0.230252,1.85216	0.000630977	0.00128954
2	rs1567421	162475617	T,T	G,G	0.900596,0.852183	-0.00169789,-0.0299432	0.00660805,0.0120441	0.0984204,1.88894	0.00063032	0.00128831
2	rs77875848	163251807	NA,A	NA,G	NA,0.895833	NA,-0.0170536	NA,0.0139934	NA,0.651767	0.00062302	0.0012555
2	rs190473377	162422109	NA,C	NA,T	NA,0.977182	NA,0.0328704	NA,0.0286274	NA,0.600536	0.00062286	0.00125524
2	rs2302873	162879452	C,C	T,T	0.657058,0.356151	-0.0138668,0.0209273	0.00416512,0.00892676	3.06012,1.71985	0.000622639	0.00129812
2	rs117871760	163262907	NA,T	NA,C	NA,0.895833	NA,-0.0170418	NA,0.0139934	NA,0.651145	0.000622474	0.0012544
2	rs150094097	162372251	G,NA	C,NA	0.966203,NA	-0.0108005,NA	0.0109412,NA	0.490027,NA	0.000621527	0.00124745
2	rs62188983	162513959	C,C	G,G	0.900596,0.852183	-0.00339536,-0.0295331	0.00660805,0.0120441	0.216542,1.84761	0.000619985	0.00126704
2	rs16846646	163215423	NA,A	NA,C	NA,0.894841	NA,-0.0168918	NA,0.013935	NA,0.646965	0.000619286	0.00124794
2	rs113647830	162996687	C,C	T,T	0.966203,0.967262	-0.0207854,0.00698221	0.0109412,0.0240217	1.24057,0.112771	0.000617725	0.00125292
2	rs78678312	162810112	NA,T	NA,C	NA,0.945437	NA,0.0225544	NA,0.0188207	NA,0.636822	0.000617332	0.00124583
2	rs2300758	162867474	NA,T	NA,C	NA,0.951389	NA,0.0267161	NA,0.0198773	NA,0.747314	0.000616103	0.00124009
2	rs1567420	162475601	C,C	T,T	0.900596,0.852183	-0.00178684,-0.0297989	0.00660805,0.0120441	0.104108,1.87435	0.000616002	0.00125897
2	rs113197479	162959831	A,NA	C,NA	0.970179,NA	-0.0221962,NA	0.0116239,NA	1.25031,NA	0.000614361	0.00123363
2	rs79416867	163278412	NA,C	NA,G	NA,0.974206	NA,0.0317289	NA,0.0269663	NA,0.620967	0.000614019	0.00123719
2	rs13026747	162364504	T,T	G,G	0.180915,0.160714	0.00398511,0.0287807	0.00513615,0.0116392	0.358713,1.87264	0.000613581	0.00125345
2	rs3849348	162350566	T,T	C,C	0.201789,0.159722	0.00235405,0.0288529	0.00492643,0.0116683	0.198759,1.87264	0.00061318	0.00125241
2	rs199785247	162423380	NA,T	NA,A	NA,0.969246	NA,0.0294669	NA,0.0247591	NA,0.630804	0.000612776	0.00123605
2	rs62189006	162573586	G,G	A,A	0.902585,0.852183	-0.00462564,-0.0290317	0.00666778,0.0120441	0.311712,1.7977	0.000612509	0.00125152
2	rs12474713	162569341	A,A	C,C	0.902585,0.852183	-0.00462564,-0.0290317	0.00666778,0.0120441	0.311712,1.7977	0.000612509	0.00125152
2	rs16846053	162566045	G,G	T,T	0.90159,0.853175	-0.00406361,-0.0293029	0.00663768,0.0120777	0.267282,1.8165	0.00061242	0.00125142
2	rs16845997	162521046	A,A	C,C	0.900596,0.852183	-0.0033055,-0.0294833	0.00660805,0.0120441	0.209773,1.84262	0.000611941	0.00125057
2	rs147889616	163213381	NA,G	NA,A	NA,0.978175	NA,0.0326975	NA,0.0292559	NA,0.578854	0.000611678	0.00123258
2	rs7588198	162365202	T,T	G,G	0.180915,0.160714	0.00420856,0.0287286	0.00513615,0.0116392	0.384514,1.86721	0.000611102	0.00124831
2	rs16846064	162568941	C,C	G,G	0.902585,0.852183	-0.00449092,-0.0290769	0.00666778,0.0120441	0.300498,1.80217	0.000610834	0.00124812
2	rs7595197	162366835	T,T	G,G	0.180915,0.161706	0.00411917,0.0286573	0.00513615,0.0116103	0.374116,1.86721	0.000610795	0.00124763
2	rs2287291	163135956	NA,T	NA,C	NA,0.925595	NA,-0.0181268	NA,0.0162889	NA,0.575476	0.000610285	0.0012302
2	rs150980306	162503802	NA,G	NA,T	NA,0.974206	NA,0.0304759	NA,0.0269663	NA,0.587685	0.000610269	0.00123005
2	rs115562071	162493241	T,T	C,C	0.900596,0.852183	-0.00232017,-0.0297042	0.00660805,0.0120441	0.139361,1.8648	0.00061011	0.00124695
2	rs62188984	162514518	A,A	G,G	0.900596,0.852183	-0.00321563,-0.0294833	0.00660805,0.0120441	0.203061,1.84262	0.000609165	0.0012449
2	rs56039028	162516363	A,A	G,G	0.900596,0.852183	-0.00321563,-0.0294833	0.00660805,0.0120441	0.203061,1.84262	0.000609165	0.0012449
2	rs62187613	162434474	C,C	T,T	0.900596,0.849206	-0.00170944,-0.0295037	0.00660805,0.0119455	0.0991559,1.86913	0.000608324	0.00124325
2	rs12470590	162493102	G,G	A,A	0.900596,0.852183	-0.0021869,-0.0297042	0.00660805,0.0120441	0.130366,1.8648	0.000607818	0.00124226
2	rs12469302	162433831	T,T	G,G	0.900596,0.849206	-0.00157508,-0.0295037	0.00660805,0.0119455	0.0906559,1.86913	0.000607732	0.00124204
2	rs56260047	162497225	T,T	G,G	0.900596,0.852183	-0.00298638,-0.0295331	0.00660805,0.0120441	0.186206,1.84761	0.000607673	0.00124188
2	rs62188960	162492578	C,C	A,A	0.900596,0.852183	-0.00214247,-0.0297042	0.00660805,0.0120441	0.127395,1.8648	0.00060711	0.00124081
2	rs114459135	162814187	C,NA	A,NA	0.963221,NA	0.0305293,NA	0.0105045,NA	2.43685,NA	0.000606932	0.00123202
2	rs192948231	163267795	NA,A	NA,G	NA,0.977182	NA,0.0319259	NA,0.0286274	NA,0.577156	0.000605838	0.00122072
2	rs7592112	162366517	G,G	C,C	0.180915,0.160714	0.00416386,0.0286818	0.00513615,0.0116392	0.379302,1.86233	0.000605422	0.00123669
2	rs36080928	162810113	A,A	G,G	0.974155,0.741071	-0.0254441,-0.0190003	0.0124606,0.0097585	1.38558,1.28796	0.000605099	0.0012219
2	rs10202267	162366126	A,A	T,T	0.180915,0.160714	0.00411917,0.0286818	0.00513615,0.0116392	0.374116,1.86233	0.000604766	0.00123536
2	rs55925603	162497210	A,A	G,G	0.900596,0.852183	-0.00298638,-0.0294833	0.00660805,0.0120441	0.186206,1.84262	0.000602629	0.00123154
2	rs12473497	162433766	C,C	T,T	0.900596,0.849206	-0.00157508,-0.0294541	0.00660805,0.0119455	0.0906559,1.86409	0.00060262	0.00123156
2	rs62187608	162431138	G,G	T,T	0.900596,0.849206	-0.00153028,-0.0294541	0.00660805,0.0119455	0.0878494,1.86409	0.000602478	0.00123127
2	rs62187611	162431946	G,G	A,A	0.900596,0.849206	-0.00153028,-0.0294541	0.00660805,0.0119455	0.0878494,1.86409	0.000602478	0.00123127
2	rs56371522	162491109	A,A	G,G	0.900596,0.852183	-0.00214247,-0.0296546	0.00660805,0.0120441	0.127395,1.85981	0.000602062	0.00123047
2	rs12467279	162544744	G,G	A,A	0.90159,0.853175	-0.00429177,-0.0291791	0.00663768,0.0120777	0.285749,1.80426	0.000601891	0.00122977
2	rs72873645	162495047	A,A	G,G	0.900596,0.852183	-0.00289644,-0.0294833	0.00660805,0.0120441	0.179697,1.84262	0.000600276	0.00122673
2	rs138284995	162546756	C,C	T,T	0.90159,0.853175	-0.0043365,-0.0291336	0.00663768,0.0120777	0.289415,1.79977	0.000599357	0.00122456
2	rs13389236	163221458	NA,T	NA,C	NA,0.894841	NA,-0.0164071	NA,0.013935	NA,0.621536	0.000597669	0.0012044
2	rs62187658	162488095	C,C	A,A	0.900596,0.85119	-0.00205359,-0.0295232	0.00660805,0.0120109	0.121493,1.85482	0.000596901	0.00121981
2	rs62188961	162495399	G,G	A,A	0.900596,0.852183	-0.00289644,-0.029438	0.00660805,0.0120441	0.179697,1.83809	0.000595752	0.00121746
2	rs62187655	162487440	G,G	C,C	0.900596,0.852183	-0.00205359,-0.029605	0.00660805,0.0120441	0.121493,1.85482	0.000595752	0.00121754
2	rs62187656	162487699	G,G	A,A	0.900596,0.852183	-0.00205359,-0.029605	0.00660805,0.0120441	0.121493,1.85482	0.000595752	0.00121754
2	rs12473088	162485073	G,G	A,A	0.900596,0.850198	-0.00187578,-0.0294425	0.00660805,0.011978	0.10985,1.85482	0.000593669	0.00121328
2	rs75046427	162996045	A,A	T,T	0.967197,0.967262	-0.0206404,0.00699417	0.0111,0.0240217	1.20095,0.112986	0.000593489	0.00120399
2	rs16845960	162501613	G,G	A,A	0.900596,0.852183	-0.00298638,-0.0293881	0.00660805,0.0120441	0.186206,1.83311	0.00059314	0.0012121
2	rs62187657	162488091	A,A	G,G	0.900596,0.852183	-0.00205359,-0.0295599	0.00660805,0.0120441	0.121493,1.85029	0.000591262	0.00120834
2	rs79027170	163279002	NA,C	NA,T	NA,0.895833	NA,-0.0163564	NA,0.0139934	NA,0.61536	0.000590095	0.00118926
2	rs55840249	162426849	A,A	C,C	0.900596,0.849206	-0.00148548,-0.0293142	0.00660805,0.0119455	0.0850562,1.84992	0.000588239	0.00120209
2	rs62187604	162423676	G,G	A,A	0.900596,0.848214	-0.00148548,-0.0292354	0.00660805,0.0119134	0.0850562,1.84992	0.000587166	0.00119985
2	rs76025333	163301818	NA,A	NA,G	NA,0.938492	NA,-0.0194294	NA,0.0177919	NA,0.560957	0.00058534	0.00117968
2	rs11900490	162615615	NA,T	NA,C	NA,0.94246	NA,-0.0206221	NA,0.0183564	NA,0.582935	0.000585144	0.00117836
2	rs16846026	162537691	C,C	T,T	0.90159,0.853175	-0.00410836,-0.0290836	0.00663768,0.0120777	0.270873,1.79484	0.000585033	0.00119527
2	rs2020027	162425878	A,A	G,G	0.900596,0.849206	-0.00148548,-0.0292646	0.00660805,0.0119455	0.0850562,1.84491	0.000583324	0.00119202
2	rs2389426	162573858	A,A	G,G	0.902585,0.852183	-0.00440109,-0.028822	0.00666778,0.0120441	0.293095,1.77704	0.000582032	0.00118913
2	rs62187603	162422517	A,A	G,G	0.900596,0.849206	-0.00148548,-0.0292149	0.00660805,0.0119455	0.0850562,1.8399	0.000578458	0.00118205
2	rs187059784	162384710	NA,T	NA,A	NA,0.969246	NA,0.0271728	NA,0.0247591	NA,0.564748	0.000577601	0.00116452
2	rs62189008	162574436	T,T	C,C	0.902585,0.852183	-0.00440109,-0.0287725	0.00666778,0.0120441	0.293095,1.77218	0.000577359	0.00117955
2	rs144475481	163331706	NA,G	NA,C	NA,0.981151	NA,0.0330971	NA,0.0314332	NA,0.534065	0.000576995	0.00116249
2	rs12474470	162535336	C,C	T,T	0.90159,0.853175	-0.00401886,-0.0290335	0.00663768,0.0120777	0.263705,1.78991	0.000576824	0.00117847
2	rs3213843	163216109	NA,T	NA,C	NA,0.894841	NA,-0.0159059	NA,0.013935	NA,0.595698	0.000576764	0.00116228
2	rs12475446	163235209	NA,T	NA,C	NA,0.894841	NA,-0.0158769	NA,0.013935	NA,0.594218	0.000575598	0.00115993
2	rs77027277	163257689	G,NA	A,NA	0.967197,NA	-0.0234738,NA	0.0111,NA	1.4628,NA	0.000575109	0.00115845
2	rs72873624	162481453	A,A	G,G	0.900596,0.850198	-0.00249152,-0.0291495	0.00660805,0.011978	0.151108,1.82536	0.000574548	0.00117406
2	rs57464189	162419312	A,A	G,G	0.900596,0.849206	-0.00148548,-0.0291698	0.00660805,0.0119455	0.0850562,1.83535	0.000574077	0.00117307
2	rs79938691	162640558	NA,A	NA,T	NA,0.988095	NA,-0.0428653	NA,0.0394133	NA,0.557868	0.000573906	0.00115634
2	rs60495163	162408807	T,T	C,C	0.900596,0.848214	-0.00148548,-0.0290418	0.00660805,0.0119134	0.0850562,1.83035	0.000570473	0.0011656
2	rs62189009	162575178	A,A	T,T	0.902585,0.852183	-0.00444601,-0.028678	0.00666778,0.0120441	0.296789,1.76291	0.000570419	0.00116532
2	rs72875598	162575096	G,G	A,A	0.902585,0.852183	-0.00431124,-0.028723	0.00666778,0.0120441	0.285749,1.76732	0.000569087	0.00116263
2	rs72875596	162575057	G,G	A,A	0.902585,0.852183	-0.00431124,-0.028723	0.00666778,0.0120441	0.285749,1.76732	0.000569087	0.00116263
2	rs55893794	162418751	A,A	G,G	0.900596,0.850198	-0.00148548,-0.0292491	0.00660805,0.011978	0.0850562,1.83535	0.000568656	0.00116193
2	rs77558547	162577379	T,T	C,C	0.902585,0.852183	-0.00458074,-0.028579	0.00666778,0.0120441	0.307959,1.75323	0.000567012	0.00115831
2	rs191293243	162402277	NA,G	NA,A	NA,0.986111	NA,0.0392861	NA,0.0365264	NA,0.549557	0.000566377	0.00114156
2	rs13430624	163230633	NA,G	NA,A	NA,0.894841	NA,-0.0155954	NA,0.013935	NA,0.579921	0.000564507	0.00113759
2	rs62189007	162574323	A,A	G,G	0.902585,0.852183	-0.00440109,-0.0286285	0.00666778,0.0120441	0.293095,1.75807	0.000564023	0.00115223
2	rs80346087	162940498	NA,T	NA,A	NA,0.985119	NA,-0.0391248	NA,0.0353055	NA,0.572214	0.000563953	0.00113671
2	rs56145818	162403778	A,A	G,G	0.900596,0.850198	-0.00148548,-0.0291495	0.00660805,0.011978	0.0850562,1.82536	0.000563285	0.00115088
2	rs76213166	163182243	NA,T	NA,C	NA,0.892857	NA,-0.0152981	NA,0.0138207	NA,0.571317	0.000562441	0.00113338
2	rs76837154	163182391	NA,T	NA,C	NA,0.892857	NA,-0.0152981	NA,0.0138207	NA,0.571317	0.000562441	0.00113338
2	rs62187597	162398263	T,T	A,A	0.900596,0.848214	-0.00148548,-0.0289472	0.00660805,0.0119134	0.0850562,1.82083	0.000561941	0.00114811
2	rs78461700	163258811	T,NA	A,NA	0.967197,NA	-0.0232957,NA	0.0111,NA	1.44559,NA	0.000561411	0.00113087
2	rs142620316	162398015	A,A	G,G	0.900596,0.849206	-0.00148548,-0.0290253	0.00660805,0.0119455	0.0850562,1.82083	0.000560324	0.00114489
2	rs76714048	163057893	C,NA	T,NA	0.932406,NA	0.00822779,NA	0.00787557,NA	0.528487,NA	0.000560174	0.00113102
2	rs79356566	163315611	NA,C	NA,T	NA,0.897817	NA,-0.0156947	NA,0.014113	NA,0.574945	0.000558213	0.00112507
2	rs79261185	163180940	NA,T	NA,C	NA,0.892857	NA,-0.0151595	NA,0.0138207	NA,0.564314	0.000557127	0.00112268
2	rs12464396	163345347	NA,T	NA,C	NA,0.96627	NA,0.0246262	NA,0.023678	NA,0.52532	0.000556899	0.00112203
2	rs66761688	162578911	C,C	T,T	0.902585,0.852183	-0.00462564,-0.0284394	0.00666778,0.0120441	0.311712,1.73963	0.000556312	0.00113638
2	rs202084221	163180395	NA,A	NA,G	NA,0.892857	NA,-0.01507	NA,0.0138207	NA,0.559814	0.000553751	0.00111588
2	rs13015258	162930725	G,G	T,T	0.399602,0.621032	0.00336288,-0.0205423	0.00403651,0.0088114	0.392781,1.70474	0.000553684	0.0011175
2	rs74724317	163218766	NA,A	NA,C	NA,0.894841	NA,-0.0152347	NA,0.013935	NA,0.561815	0.000550901	0.00111018
2	rs2268891	162865068	NA,G	NA,A	NA,0.964286	NA,0.0242552	NA,0.0230345	NA,0.534104	0.00055059	0.00110928
2	rs6711192	162352757	C,C	G,G	0.201789,0.161706	0.00235405,0.0280975	0.00492643,0.0116103	0.198759,1.80916	0.000550024	0.00112322
2	rs7605914	163241522	NA,A	NA,C	NA,0.894841	NA,-0.0151413	NA,0.013935	NA,0.557162	0.000547483	0.00110329
2	rs149445685	163110348	NA,T	NA,G	NA,0.986111	NA,-0.0372863	NA,0.0365264	NA,0.512371	0.000547415	0.00110244
2	rs41464145	163230185	NA,T	NA,C	NA,0.894841	NA,-0.0151065	NA,0.013935	NA,0.555433	0.000546221	0.00110075
2	rs116958592	162630208	NA,T	NA,G	NA,0.974206	NA,0.0270476	NA,0.0269663	NA,0.500515	0.00054572	0.00109975
2	rs7588782	163220988	NA,A	NA,G	NA,0.893849	NA,-0.0149863	NA,0.0138774	NA,0.552557	0.000544699	0.00109765
2	rs3849351	162350904	G,G	A,A	0.204771,0.159722	0.0023856,0.0281394	0.00489958,0.0116683	0.203197,1.79908	0.000543448	0.00110966
2	rs12479001	162578325	T,T	G,G	0.902585,0.852183	-0.00440109,-0.0283898	0.00666778,0.0120441	0.293095,1.73482	0.000542752	0.00110865
2	rs1399650	162551718	A,A	G,G	0.17992,0.14881	0.0070533,0.0277194	0.00514721,0.0120109	0.768051,1.67765	0.000541753	0.00110551
2	rs78692045	163222786	NA,C	NA,A	NA,0.893849	NA,-0.0148882	NA,0.0138774	NA,0.547686	0.000541179	0.00109056
2	rs12475839	163223268	NA,G	NA,A	NA,0.893849	NA,-0.0148415	NA,0.0138774	NA,0.545372	0.000539519	0.00108722
2	rs72870248	162435849	A,A	G,G	0.90159,0.852183	-0.0025479,-0.0289074	0.00663768,0.0120441	0.154228,1.78544	0.000539355	0.00110185
2	rs150128644	162933505	T,NA	C,NA	0.976143,NA	-0.0218581,NA	0.0129561,NA	1.03816,NA	0.000538636	0.00108044
2	rs12465734	162437859	G,G	A,A	0.90159,0.850198	-0.0027287,-0.0287192	0.00663768,0.011978	0.16685,1.78252	0.000538499	0.00110018
2	rs55650699	162388931	C,C	T,T	0.900596,0.849206	-0.00130174,-0.0287859	0.00660805,0.0119455	0.0737437,1.7969	0.000538242	0.00109964
2	rs62187614	162436285	G,G	C,C	0.90159,0.850198	-0.00231727,-0.0287939	0.00663768,0.011978	0.138461,1.78991	0.000537832	0.00109885
2	rs13029783	162347038	T,T	A,A	0.201789,0.15873	0.00235405,0.0281443	0.00492643,0.0116978	0.198759,1.79234	0.000536614	0.00109568
2	rs34722451	162346545	T,T	A,A	0.201789,0.15873	0.00226482,0.0281443	0.00492643,0.0116978	0.189962,1.79234	0.000536056	0.00109456
2	rs1515182	162436934	G,G	A,A	0.90159,0.850198	-0.0023625,-0.0287645	0.00663768,0.011978	0.141524,1.787	0.000535939	0.00109496
2	rs55638078	162524997	C,C	T,T	0.900596,0.853175	-0.00335043,-0.0287924	0.00660805,0.0120777	0.21315,1.76627	0.000535187	0.00109326
2	rs117783664	163232194	NA,C	NA,T	NA,0.894841	NA,-0.0147576	NA,0.013935	NA,0.538223	0.000533892	0.00107591
2	rs79238289	163232810	NA,C	NA,T	NA,0.894841	NA,-0.0147576	NA,0.013935	NA,0.538223	0.000533892	0.00107591
2	rs1567981	162549099	G,G	A,A	0.17992,0.14881	0.0070533,0.0276216	0.00514721,0.0120109	0.768051,1.66829	0.000533511	0.00108864
2	rs56153413	162440079	T,T	G,G	0.90159,0.850198	-0.00240773,-0.0287192	0.00663768,0.011978	0.144601,1.78252	0.00053268	0.00108828
2	rs12465645	162437639	G,G	A,A	0.90159,0.850198	-0.00240773,-0.0287192	0.00663768,0.011978	0.144601,1.78252	0.00053268	0.00108828
2	rs7573634	163251950	NA,T	NA,C	NA,0.893849	NA,-0.0146458	NA,0.0138774	NA,0.535723	0.000532533	0.00107315
2	rs77449583	162464290	NA,C	NA,A	NA,0.947421	NA,-0.0202308	NA,0.0191524	NA,0.536362	0.000532273	0.00107678
2	rs148317728	162859024	G,NA	A,NA	0.99006,NA	0.031644,NA	0.01993,NA	0.949458,NA	0.000531818	0.00106756
2	rs16846657	163253924	NA,T	NA,A	NA,0.894841	NA,-0.0146598	NA,0.013935	NA,0.533437	0.000530538	0.00106915
2	rs11677330	162874922	T,NA	C,NA	0.965209,NA	0.0294332,NA	0.0107893,NA	2.19572,NA	0.000530264	0.00107481
2	rs12467662	162386784	A,A	G,G	0.900596,0.849206	-0.00134656,-0.0286865	0.00660805,0.0119455	0.0764822,1.787	0.00052946	0.00108165
2	rs145594083	162902586	NA,A	NA,T	NA,0.96627	NA,-0.0253264	NA,0.023678	NA,0.545473	0.000529301	0.00106691
2	rs3849349	162350750	C,C	A,A	0.201789,0.159722	0.00235405,0.027994	0.00492643,0.0116683	0.198759,1.78427	0.000529027	0.0010801
2	rs77370678	163234614	NA,C	NA,A	NA,0.894841	NA,-0.0146121	NA,0.013935	NA,0.531111	0.000528919	0.00106589
2	rs117969799	163338912	NA,A	NA,G	NA,0.96627	NA,0.0232699	NA,0.023678	NA,0.487151	0.000528432	0.0010647
2	rs72873603	162469665	T,T	C,C	0.900596,0.850198	-0.00235196,-0.0286694	0.00660805,0.011978	0.141524,1.77759	0.000528311	0.00107933
2	rs72873607	162471174	A,A	G,G	0.900596,0.849206	-0.00230693,-0.0285916	0.00660805,0.0119455	0.138461,1.77759	0.000528222	0.00107907
2	rs201185064	163179857	NA,G	NA,A	NA,0.948413	NA,-0.0196946	NA,0.0193256	NA,0.511227	0.000527878	0.00106323
2	rs146213217	162525208	T,NA	A,NA	0.987078,NA	-0.0142984,NA	0.0175062,NA	0.382932,NA	0.000527141	0.0010605
2	rs62187653	162469128	C,C	T,T	0.900596,0.850198	-0.00221686,-0.0286694	0.00660805,0.011978	0.132377,1.77759	0.000526251	0.00107511
2	rs55782047	162440255	C,C	A,A	0.90159,0.850198	-0.00250269,-0.028624	0.00663768,0.011978	0.151108,1.77311	0.000525996	0.00107458
2	rs72866989	162382170	A,NA	G,NA	0.977137,NA	-0.0230003,NA	0.0132281,NA	1.08576,NA	0.00052529	0.00105632
2	rs145549865	162446607	G,G	A,A	0.900596,0.850198	-0.00276151,-0.0285243	0.00660805,0.011978	0.170041,1.76328	0.00052337	0.00106916
2	rs75248130	163237219	NA,A	NA,G	NA,0.894841	NA,-0.0144196	NA,0.013935	NA,0.521759	0.00052249	0.00105294
2	rs7600288	163259314	NA,T	NA,C	NA,0.894841	NA,-0.0143809	NA,0.013935	NA,0.519889	0.000521219	0.00105038
2	rs62187612	162432494	G,G	A,A	0.900596,0.850198	-0.00161987,-0.0287192	0.00660805,0.011978	0.0934758,1.78252	0.000521187	0.00106467
2	rs62187652	162468033	G,G	C,C	0.90159,0.850198	-0.00240773,-0.028624	0.00663768,0.011978	0.144601,1.77311	0.000521072	0.00106452
2	rs62187609	162431500	T,T	C,C	0.900596,0.850198	-0.00157508,-0.0287192	0.00660805,0.011978	0.0906559,1.78252	0.000521041	0.00106437
2	rs80180903	163125962	NA,A	NA,G	NA,0.875	NA,-0.0131108	NA,0.0129254	NA,0.50805	0.000519495	0.00104701
2	rs77507833	163330200	NA,A	NA,C	NA,0.89881	NA,-0.0146354	NA,0.0141743	NA,0.52025	0.000519162	0.00104639
2	rs75805783	162568233	NA,C	NA,G	NA,0.877976	NA,-0.0126319	NA,0.0130599	NA,0.476997	0.000518847	0.00104463
2	rs1549020	163240847	G,G	T,T	0.753479,0.169643	-0.0110759,0.015636	0.00458751,0.0113894	1.80235,0.770064	0.000518402	0.00103815
2	rs10210731	163256170	NA,C	NA,A	NA,0.894841	NA,-0.0142801	NA,0.013935	NA,0.515026	0.000517936	0.00104376
2	rs12470830	162429996	T,T	C,C	0.900596,0.850198	-0.00157508,-0.0286694	0.00660805,0.011978	0.0906559,1.77759	0.000516798	0.00105568
2	rs56405014	162497603	T,T	C,C	0.900596,0.853175	-0.00294141,-0.0286968	0.00660805,0.0120777	0.182945,1.75694	0.000516746	0.00105554
2	rs62187646	162445488	C,C	T,T	0.90159,0.850198	-0.00245295,-0.0285243	0.00663768,0.011978	0.147692,1.76328	0.000516677	0.00105549
2	rs2287290	163130589	NA,T	NA,C	NA,0.912698	NA,-0.0145296	NA,0.0151436	NA,0.471944	0.000516105	0.00103997
2	rs79998145	162611720	NA,G	NA,T	NA,0.964286	NA,-0.0219782	NA,0.0230345	NA,0.468506	0.00051607	0.00103925
2	rs150514747	162881311	NA,T	NA,C	NA,0.984127	NA,-0.0334976	NA,0.0342017	NA,0.484954	0.00051476	0.00103687
2	rs12465533	163272461	NA,C	NA,T	NA,0.894841	NA,-0.0141778	NA,0.013935	NA,0.510107	0.000514648	0.00103714
2	rs78634183	162639270	NA,T	NA,G	NA,0.94246	NA,-0.0175632	NA,0.0183564	NA,0.470217	0.000514284	0.00103556
2	rs56407015	162455625	A,A	G,G	0.900596,0.850198	-0.00217182,-0.0285243	0.00660805,0.011978	0.129356,1.76328	0.000513295	0.00104857
2	rs62187647	162446018	T,T	C,C	0.90159,0.850198	-0.00245295,-0.028479	0.00663768,0.011978	0.147692,1.75882	0.000512875	0.0010477
2	rs2389549	162462209	C,C	T,T	0.900596,0.850198	-0.00239698,-0.028479	0.00660805,0.011978	0.144601,1.75882	0.000512846	0.00104764
2	rs2175142	162450124	C,C	T,T	0.900596,0.850198	-0.00212677,-0.0285243	0.00660805,0.011978	0.126348,1.76328	0.000512696	0.00104735
2	rs16846685	163277416	NA,T	NA,C	NA,0.894841	NA,-0.0141313	NA,0.013935	NA,0.507879	0.000511637	0.00103114
2	rs55821334	162452014	G,G	A,A	0.900596,0.850198	-0.00203666,-0.0285243	0.00660805,0.011978	0.120375,1.76328	0.000511569	0.00104504
2	rs12464282	162448855	T,T	C,C	0.900596,0.850198	-0.00199161,-0.0285243	0.00660805,0.011978	0.117409,1.76328	0.000511041	0.00104397
2	rs1515183	162518582	T,T	G,G	0.189861,0.149802	0.0054343,0.0281943	0.00504129,0.011978	0.551213,1.73095	0.000510903	0.00104301
2	rs192662899	163271659	NA,T	NA,A	NA,0.972222	NA,0.0257356	NA,0.0260119	NA,0.4915	0.000510501	0.0010289
2	rs190548876	162554296	T,NA	C,NA	0.99006,NA	-0.01715,NA	0.01993,NA	0.409486,NA	0.000510278	0.00102674
2	rs74497596	162576943	NA,T	NA,A	NA,0.877976	NA,-0.0123812	NA,0.0130599	NA,0.464565	0.000508729	0.0010243
2	rs75833670	162519274	T,NA	C,NA	0.987078,NA	-0.013859,NA	0.0175062,NA	0.367993,NA	0.000508428	0.00102289
2	rs13394200	163264783	NA,G	NA,A	NA,0.894841	NA,-0.0139343	NA,0.013935	NA,0.498484	0.00050701	0.00102175
2	rs10193618	163257586	NA,A	NA,G	NA,0.894841	NA,-0.0139343	NA,0.013935	NA,0.498484	0.00050701	0.00102175
2	rs73014841	163248289	NA,G	NA,A	NA,0.894841	NA,-0.013933	NA,0.013935	NA,0.498419	0.000506968	0.00102166
2	rs117093641	163249675	NA,G	NA,C	NA,0.894841	NA,-0.0138886	NA,0.013935	NA,0.496311	0.000505602	0.00101891
2	rs62187574	162382776	C,C	T,T	0.900596,0.849206	-0.00125692,-0.0284017	0.00660805,0.0119455	0.0710184,1.75882	0.00050526	0.00103207
2	rs140842619	163189693	NA,C	NA,G	NA,0.981151	NA,-0.030027	NA,0.0314332	NA,0.469231	0.000504896	0.00101801
2	rs55999219	162421361	A,A	G,G	0.900596,0.850198	-0.00153028,-0.0285243	0.00660805,0.011978	0.0878494,1.76328	0.000504572	0.00103063
2	rs7423570	163282489	NA,C	NA,T	NA,0.896825	NA,-0.0140024	NA,0.0140528	NA,0.496146	0.000503795	0.00101537
2	rs72870244	162434942	A,NA	G,NA	0.986084,NA	0.0273604,NA	0.0168779,NA	0.978811,NA	0.000503225	0.00101294
2	rs3827489	163205195	NA,C	NA,T	NA,0.981151	NA,-0.0298534	NA,0.0314332	NA,0.465664	0.000502555	0.00101329
2	rs146185488	162987158	NA,T	NA,A	NA,0.97619	NA,-0.026302	NA,0.0280389	NA,0.458151	0.000501848	0.00101138
2	rs10169373	163270197	NA,T	NA,G	NA,0.894841	NA,-0.0137367	NA,0.013935	NA,0.489124	0.000500991	0.00100962
2	rs9287818	163272048	NA,G	NA,A	NA,0.894841	NA,-0.0137367	NA,0.013935	NA,0.489124	0.000500991	0.00100962
2	rs13405962	163282376	NA,A	NA,T	NA,0.896825	NA,-0.0139059	NA,0.0140528	NA,0.491611	0.000500901	0.00100954
2	rs78179457	163054614	NA,A	NA,G	NA,0.880952	NA,-0.0127143	NA,0.0131998	NA,0.474391	0.000500469	0.00100865
2	rs74269124	163133156	NA,G	NA,A	NA,0.794643	NA,0.00953736	NA,0.0105819	NA,0.434822	0.000499333	0.00100593
2	rs12617656	162851147	C,C	T,T	0.654076,0.347222	-0.0145689,0.0196461	0.00415657,0.00897877	3.34052,1.54265	0.000498479	0.00106117
2	rs80243756	162651104	G,NA	T,NA	0.991054,NA	-0.019858,NA	0.0209976,NA	0.46308,NA	0.00049642	0.000998887
2	rs74511720	163345143	NA,C	NA,T	NA,0.896825	NA,-0.0132125	NA,0.0140528	NA,0.45953	0.000496052	0.000999949
2	rs78394270	163345227	NA,A	NA,G	NA,0.897817	NA,-0.0132261	NA,0.014113	NA,0.457574	0.000494345	0.000996532
2	rs16846665	163256949	NA,T	NA,G	NA,0.894841	NA,-0.0134982	NA,0.013935	NA,0.477924	0.000493942	0.00099542
2	rs72868675	162911252	C,C	T,T	0.885686,0.998016	0.00871453,0.0481504	0.0062137,0.0960615	0.793783,0.21028	0.00049179	0.00100285
2	rs62187573	162378064	A,A	G,G	0.90159,0.849206	-0.00139762,-0.0282073	0.00663768,0.0119455	0.079234,1.7397	0.000489488	0.000999764
2	rs79636405	163303568	NA,T	NA,A	NA,0.981151	NA,-0.0286572	NA,0.0314332	NA,0.44137	0.000489154	0.000985776
2	rs10169608	163270441	NA,T	NA,G	NA,0.894841	NA,-0.0132959	NA,0.013935	NA,0.468504	0.000488141	0.000983732
2	rs79394245	162476730	NA,C	NA,T	NA,0.936508	NA,-0.0155439	NA,0.0175302	NA,0.425683	0.000487597	0.000981829
2	rs75130086	163276924	NA,G	NA,C	NA,0.894841	NA,-0.0132582	NA,0.013935	NA,0.466753	0.000485715	0.000978902
2	rs16845945	162480684	T,T	C,C	0.900596,0.85119	-0.00249152,-0.0282481	0.00660805,0.0120109	0.151108,1.72865	0.000484956	0.00099046
2	rs75046760	163174157	NA,C	NA,T	NA,0.973214	NA,-0.0244713	NA,0.0264757	NA,0.449363	0.000482672	0.000972545
2	rs62187571	162374319	G,G	A,A	0.900596,0.849206	-0.00130174,-0.0281123	0.00660805,0.0119455	0.0737437,1.7304	0.000482014	0.000984452
2	rs118023210	163334481	NA,A	NA,T	NA,0.897817	NA,-0.0132469	NA,0.014113	NA,0.458519	0.000480475	0.000968397
2	rs2241240	163279325	NA,C	NA,T	NA,0.894841	NA,-0.0130651	NA,0.013935	NA,0.457843	0.00048039	0.00096817
2	rs76132999	163278728	NA,A	NA,C	NA,0.894841	NA,-0.0130651	NA,0.013935	NA,0.457843	0.00048039	0.00096817
2	rs4140685	162852079	T,T	G,G	0.654076,0.347222	-0.0147547,0.0193985	0.00415657,0.00897877	3.41384,1.51236	0.000478481	0.00102642
2	rs187459800	162751070	NA,T	NA,C	NA,0.989087	NA,-0.0365445	NA,0.0411453	NA,0.426615	0.000478444	0.000964064
2	rs62187570	162373899	G,G	C,C	0.900596,0.849206	-0.00130174,-0.0280625	0.00660805,0.0119455	0.0737437,1.72553	0.000478154	0.000976546
2	rs76245676	163012737	C,NA	T,NA	0.992048,NA	0.04799,NA	0.0222601,NA	1.50733,NA	0.000478049	0.000965077
2	rs17728078	162567668	G,G	A,A	0.586481,0.87996	0.00521843,0.019705	0.00401481,0.0131525	0.712935,0.872626	0.000477632	0.000973775
2	rs77357117	162757307	A,NA	G,NA	0.947316,NA	0.0139072,NA	0.0088502,NA	0.935207,NA	0.000477479	0.00096391
2	rs143971655	162911391	NA,C	NA,T	NA,0.970238	NA,-0.0213313	NA,0.0251555	NA,0.40181	0.000476751	0.000960481
2	rs117309866	163063220	NA,A	NA,C	NA,0.882937	NA,-0.0119937	NA,0.0132962	NA,0.435291	0.00047578	0.000958875
2	rs16846353	163051704	NA,C	NA,G	NA,0.808532	NA,-0.00966657	NA,0.0108644	NA,0.42759	0.000475493	0.000958193
2	rs62187569	162373517	G,G	A,A	0.900596,0.849206	-0.00130174,-0.0280172	0.00660805,0.0119455	0.0737437,1.72112	0.000474678	0.000969426
2	rs11695224	162958360	C,C	T,T	0.9334,0.884921	0.00889583,-0.0284012	0.00792989,0.0133953	0.581793,1.46869	0.000474164	0.000955677
2	rs78297174	163133588	NA,G	NA,T	NA,0.875	NA,-0.0116711	NA,0.0129254	NA,0.43587	0.000473949	0.000955221
2	rs115839156	162814012	T,NA	G,NA	0.962227,NA	0.0289028,NA	0.0103707,NA	2.27406,NA	0.000473817	0.000961272
2	rs67399148	162913166	C,C	T,T	0.628231,0.950397	0.0166317,-0.0131438	0.00409113,0.0196877	4.31903,0.297241	0.000472887	0.000996195
2	rs12692640	162525915	A,A	G,G	0.189861,0.14881	0.0054343,0.0277658	0.00504129,0.0120109	0.551213,1.68209	0.000472729	0.000964878
2	rs12469119	163279073	NA,A	NA,C	NA,0.894841	NA,-0.012773	NA,0.013935	NA,0.444488	0.000472596	0.000952466
2	rs12469169	163279080	NA,A	NA,G	NA,0.894841	NA,-0.012773	NA,0.013935	NA,0.444488	0.000472596	0.000952466
2	rs6750756	162516308	T,T	A,A	0.189861,0.14881	0.00538992,0.0277658	0.00504129,0.0120109	0.545155,1.68209	0.000471219	0.000961805
2	rs1515186	162556360	A,A	G,G	0.167992,0.147817	0.00405548,0.0282352	0.00528849,0.0120441	0.353429,1.71983	0.000471017	0.000962022
2	rs35505926	162944637	T,T	C,C	0.543738,0.455357	0.00164094,-0.0185839	0.00396952,0.00858363	0.167923,1.51735	0.000469063	0.000950748
2	rs7606699	163326486	NA,T	NA,C	NA,0.897817	NA,-0.012806	NA,0.014113	NA,0.438661	0.000468969	0.000945208
2	rs148468804	162371597	T,T	C,C	0.900596,0.849206	-0.00125692,-0.0279222	0.00660805,0.0119455	0.0710184,1.71186	0.000467496	0.000954714
2	rs1510094	162489191	G,G	A,A	0.189861,0.14881	0.00477791,0.0279462	0.00504129,0.0120109	0.464384,1.69943	0.000467474	0.000954379
2	rs78269962	163074164	NA,A	NA,G	NA,0.880952	NA,-0.0115461	NA,0.0131998	NA,0.418247	0.00046646	0.000940113
2	rs76647913	163027818	NA,A	NA,G	NA,0.814484	NA,-0.00954124	NA,0.0109969	NA,0.413865	0.000466046	0.000939168
2	rs78986911	162769496	NA,T	NA,C	NA,0.980159	NA,0.0249336	NA,0.0306528	NA,0.380931	0.000465918	0.000938959
2	rs144143397	162508365	A,NA	G,NA	0.987078,NA	-0.0127608,NA	0.0175062,NA	0.331574,NA	0.000465746	0.000937107
2	rs2075340	162933561	T,T	A,A	0.54175,0.444444	0.00232753,-0.01884	0.00396816,0.00860262	0.253751,1.54482	0.000464458	0.000940238
2	rs1876814	162508823	A,A	G,G	0.188867,0.14881	0.00531629,0.027668	0.00505144,0.0120109	0.533722,1.67272	0.000464147	0.000947071
2	rs3843853	162501591	A,A	T,T	0.189861,0.14881	0.00526124,0.0277194	0.00504129,0.0120109	0.527745,1.67765	0.000463675	0.000946415
2	rs6758760	162510841	T,T	C,C	0.189861,0.14881	0.00526124,0.0277194	0.00504129,0.0120109	0.527745,1.67765	0.000463675	0.000946415
2	rs72871796	162462235	G,NA	A,NA	0.984095,NA	0.0260307,NA	0.0158037,NA	1.00203,NA	0.000463468	0.000929835
2	rs3761656	163011235	G,G	T,T	0.936382,0.862103	-0.00345282,-0.0227225	0.00810069,0.0123978	0.173968,1.17499	0.000463328	0.000934075
2	rs16846741	163320711	NA,G	NA,A	NA,0.896825	NA,-0.0125042	NA,0.0140528	NA,0.427624	0.000462895	0.000932951
2	rs2892770	162494831	C,C	T,T	0.189861,0.14881	0.00521687,0.0277194	0.00504129,0.0120109	0.521796,1.67765	0.00046233	0.000943679
2	rs1510084	162503743	T,T	C,C	0.189861,0.14881	0.00521687,0.0277194	0.00504129,0.0120109	0.521796,1.67765	0.00046233	0.000943679
2	rs12466930	163335222	NA,G	NA,A	NA,0.897817	NA,-0.0125272	NA,0.014113	NA,0.426274	0.000462041	0.000931246
2	rs6751772	163289142	NA,C	NA,G	NA,0.896825	NA,-0.0124649	NA,0.0140528	NA,0.425881	0.000461932	0.00093101
2	rs6747334	162509879	G,G	A,A	0.189861,0.14881	0.00530561,0.027668	0.00504129,0.0120109	0.533722,1.67272	0.000461319	0.000941572
2	rs6432699	162509239	A,A	C,C	0.189861,0.14881	0.00530561,0.027668	0.00504129,0.0120109	0.533722,1.67272	0.000461319	0.000941572
2	rs4664047	162505870	G,G	C,C	0.189861,0.14881	0.00530561,0.027668	0.00504129,0.0120109	0.533722,1.67272	0.000461319	0.000941572
2	rs16846334	163007514	NA,T	NA,C	NA,0.977182	NA,0.0240858	NA,0.0286274	NA,0.397779	0.000461189	0.000929809
2	rs34006307	162369959	T,T	C,C	0.899602,0.849206	-0.00125137,-0.0278226	0.00657888,0.0119455	0.0710184,1.70219	0.00046008	0.000939526
2	rs4580395	162512347	T,T	C,C	0.189861,0.14881	0.00526124,0.027668	0.00504129,0.0120109	0.527745,1.67272	0.000459945	0.000938779
2	rs375324583	162751818	NA,G	NA,A	NA,0.970238	NA,-0.0193921	NA,0.0251555	NA,0.355786	0.000457263	0.000923272
2	rs60824222	162368719	C,C	A,A	0.900596,0.849206	-0.00112242,-0.0277773	0.00660805,0.0119455	0.0629219,1.6978	0.000456954	0.000933117
2	rs7557876	162489534	G,G	A,A	0.189861,0.14881	0.00477791,0.0277974	0.00504129,0.0120109	0.464384,1.68512	0.000456613	0.000932141
2	rs5022713	162924483	G,G	C,C	0.649105,0.992063	0.0161644,-0.039087	0.0041428,0.0481747	4.0201,0.379698	0.000456281	0.000946084
2	rs75148995	163308668	NA,A	NA,G	NA,0.896825	NA,-0.0121065	NA,0.0140528	NA,0.410095	0.000453379	0.000913772
2	rs11689257	162958353	A,A	G,G	0.9334,0.883929	0.00911496,-0.027889	0.00792989,0.0133454	0.601412,1.43607	0.000452397	0.000911884
2	rs1515185	162559426	C,C	T,T	0.167992,0.14881	0.00348209,0.0278636	0.00528849,0.0120109	0.292206,1.69148	0.000451929	0.000922967
2	rs2193677	162938654	G,G	C,C	0.540755,0.453373	0.00241883,-0.0187238	0.0039675,0.00858677	0.265931,1.53436	0.000450029	0.000911103
2	rs62187563	162354653	A,A	G,G	0.90159,0.852183	-0.000902184,-0.0278946	0.00663768,0.0120441	0.0496908,1.68706	0.00044979	0.000918275
2	rs80185872	162927978	NA,G	NA,C	NA,0.945437	NA,-0.0154085	NA,0.0188207	NA,0.384095	0.00044977	0.000906325
2	rs117942503	162500900	NA,A	NA,G	NA,0.755952	NA,0.00810274	NA,0.00995218	NA,0.381377	0.000449291	0.00090616
2	rs11691329	162889486	T,NA	C,NA	0.965209,NA	0.0287373,NA	0.0107893,NA	2.11163,NA	0.000448858	0.000909614
2	rs74800757	162985250	NA,A	NA,C	NA,0.914682	NA,0.0128177	NA,0.015302	NA,0.395526	0.000448611	0.000904171
2	rs3747517	163128824	C,C	T,T	0.249503,0.686508	0.0109966,-0.0114926	0.00456906,0.0092144	1.79331,0.673037	0.000448389	0.000897673
2	rs76368453	162828873	NA,G	NA,A	NA,0.958333	NA,-0.0151675	NA,0.0213919	NA,0.320293	0.000448023	0.000904567
2	rs140174166	162712290	NA,G	NA,A	NA,0.90873	NA,0.0109579	NA,0.014843	NA,0.336901	0.000446675	0.000900436
2	rs76295109	162788555	NA,G	NA,A	NA,0.989087	NA,-0.0324892	NA,0.0411453	NA,0.366786	0.000445908	0.000898595
2	rs76935521	163286392	NA,G	NA,T	NA,0.896825	NA,-0.0117697	NA,0.0140528	NA,0.395457	0.000445718	0.000898332
2	rs7593349	162936988	C,C	T,T	0.540755,0.450397	0.00218965,-0.0185829	0.0039675,0.00859173	0.23581,1.51499	0.00044545	0.000902167
2	rs75774528	163156072	NA,C	NA,G	NA,0.959325	NA,-0.0173933	NA,0.0216401	NA,0.375162	0.00044527	0.000897181
2	rs56094729	162464835	T,T	C,C	0.900596,0.85119	-0.00239698,-0.0277223	0.00660805,0.0120109	0.144601,1.67792	0.000444825	0.000908268
2	rs77295794	162433759	NA,G	NA,A	NA,0.744048	NA,0.00806717	NA,0.00979543	NA,0.387018	0.000444381	0.000896479
2	rs7593348	162936987	G,G	T,T	0.540755,0.450397	0.00228131,-0.0185829	0.0039675,0.00859173	0.247727,1.51499	0.000441527	0.000894069
2	rs3827490	163087980	NA,T	NA,C	NA,0.880952	NA,-0.0105077	NA,0.0131998	NA,0.37059	0.000440745	0.000888293
2	rs12463509	162347948	T,T	C,C	0.900596,0.85119	-0.000853291,-0.0276725	0.00660805,0.0120109	0.0470839,1.67315	0.000440681	0.000899675
2	rs73019294	162655511	NA,G	NA,A	NA,0.977182	NA,-0.0217681	NA,0.0286274	NA,0.349674	0.000440542	0.000887384
2	rs75094001	163340965	NA,G	NA,A	NA,0.889881	NA,-0.0106928	NA,0.0136555	NA,0.362907	0.000440484	0.000887927
2	rs62187567	162363066	A,A	G,G	0.900596,0.849206	-0.00107757,-0.0275373	0.00660805,0.0119455	0.0602494,1.67463	0.000439954	0.000898297
2	rs140896992	162462242	NA,C	NA,G	NA,0.974206	NA,0.0200815	NA,0.0269663	NA,0.340598	0.000439284	0.000885419
2	rs12692638	162441486	T,T	C,C	0.180915,0.150794	0.00531403,0.0272257	0.00513615,0.0119455	0.521663,1.64479	0.000439231	0.000896438
2	rs62187565	162360575	C,C	T,T	0.900596,0.850198	-0.00116725,-0.0276122	0.00660805,0.011978	0.0656075,1.67463	0.000438786	0.000895859
2	rs150066885	162807430	NA,G	NA,A	NA,0.985119	NA,-0.0271553	NA,0.0353055	NA,0.354771	0.000438509	0.000883405
2	rs76534272	162646600	C,NA	G,NA	0.99006,NA	0.0311278,NA	0.01993,NA	0.926935,NA	0.000438032	0.000885678
2	rs56384808	162347755	T,T	G,G	0.900596,0.85119	-0.000853291,-0.0276271	0.00660805,0.0120109	0.0470839,1.66881	0.000437552	0.000893268
2	rs76587141	163106253	NA,T	NA,G	NA,0.880952	NA,-0.0103324	NA,0.0131998	NA,0.362749	0.000437409	0.000881532
2	rs78883999	162938371	NA,G	NA,A	NA,0.964286	NA,-0.0176972	NA,0.0230345	NA,0.354269	0.000436758	0.000880098
2	rs3788975	163047948	NA,G	NA,A	NA,0.813492	NA,-0.00851045	NA,0.0109743	NA,0.358475	0.000436372	0.000879376
2	rs13014399	162563151	G,G	C,C	0.167992,0.14881	0.00361537,0.0276538	0.00528849,0.0120109	0.306089,1.67137	0.000435912	0.000890152
2	rs79059773	162982174	NA,T	NA,A	NA,0.914682	NA,0.0121757	NA,0.015302	NA,0.370374	0.000435814	0.00087838
2	rs181746625	162810284	NA,A	NA,G	NA,0.985119	NA,-0.0267728	NA,0.0353055	NA,0.348469	0.000435316	0.000876979
2	rs6727102	162924330	G,G	A,A	0.649105,0.992063	0.0159871,-0.040616	0.0041428,0.0481747	3.94367,0.398838	0.000433403	0.000896179
2	rs971027	162444614	A,A	T,T	0.180915,0.152778	0.00531403,0.0269884	0.00513615,0.0118816	0.521663,1.63602	0.000432454	0.000882483
2	rs62189690	162922728	G,G	A,A	0.631213,0.950397	0.0163471,-0.0144002	0.00409792,0.0196877	4.17836,0.332998	0.000431587	0.000901733
2	rs185565058	162493833	T,NA	C,NA	0.987078,NA	-0.0117348,NA	0.0175062,NA	0.298735,NA	0.000430598	0.00086646
2	rs78632417	162759810	NA,A	NA,G	NA,0.980159	NA,0.0212872	NA,0.0306528	NA,0.312122	0.000428613	0.000863792
2	rs17848911	162864787	NA,T	NA,A	NA,0.985119	NA,0.0259449	NA,0.0353055	NA,0.334964	0.00042697	0.00086068
2	rs3911104	162670337	NA,G	NA,A	NA,0.977182	NA,-0.020342	NA,0.0286274	NA,0.321167	0.000426227	0.000858582
2	rs76248302	163090855	NA,A	NA,G	NA,0.884921	NA,-0.010022	NA,0.0133953	NA,0.342604	0.000425785	0.000858163
2	rs13022784	163337203	G,NA	A,NA	0.868787,NA	-0.00760697,NA	0.00585591,NA	0.712343,NA	0.00042562	0.000855109
2	rs116425635	162417200	T,NA	C,NA	0.980119,NA	-0.0120606,NA	0.0141639,NA	0.403963,NA	0.000425346	0.000858016
2	rs147300088	162974564	NA,T	NA,C	NA,0.967262	NA,-0.0170399	NA,0.0240217	NA,0.320477	0.000424935	0.000856206
2	rs116063365	162943294	NA,A	NA,G	NA,0.981151	NA,-0.0227209	NA,0.0314332	NA,0.328102	0.000424759	0.000855825
2	rs113179738	162965148	G,NA	A,NA	0.973161,NA	-0.019922,NA	0.0122339,NA	0.985336,NA	0.000424624	0.000853213
2	rs62188193	163171828	A,NA	G,NA	0.961233,NA	-0.0197047,NA	0.0102422,NA	1.26464,NA	0.000424516	0.000853098
2	rs79714040	162943567	NA,C	NA,T	NA,0.981151	NA,-0.0226322	NA,0.0314332	NA,0.3265	0.000423998	0.000854294
2	rs6735978	163336654	NA,G	NA,T	NA,0.897817	NA,-0.0107665	NA,0.014113	NA,0.351116	0.00042398	0.000854534
2	rs114768389	162809285	T,NA	A,NA	0.989066,NA	0.0266773,NA	0.0190121,NA	0.794351,NA	0.000423148	0.000850092
2	rs17848906	162873552	T,T	G,G	0.99006,0.950397	0.0289957,0.0339958	0.01993,0.0196877	0.836529,1.07462	0.000422962	0.000848145
2	rs117636368	163308202	NA,C	NA,T	NA,0.896825	NA,-0.0106375	NA,0.0140528	NA,0.347686	0.000422485	0.000851509
2	rs16846709	163307606	NA,T	NA,A	NA,0.896825	NA,-0.0106375	NA,0.0140528	NA,0.347686	0.000422485	0.000851509
2	rs77011221	162860846	C,NA	G,NA	0.989066,NA	0.0403723,NA	0.0190121,NA	1.47222,NA	0.000422296	0.000853152
2	rs76240613	162942572	NA,A	NA,G	NA,0.981151	NA,-0.0223186	NA,0.0314332	NA,0.320859	0.000421345	0.000848951
2	rs76600571	162438147	NA,A	NA,G	NA,0.742063	NA,0.0072739	NA,0.00977071	NA,0.340466	0.000421067	0.000849364
2	rs138191868	162903410	T,NA	C,NA	0.984095,NA	-0.00914117,NA	0.0158037,NA	0.249506,NA	0.000420506	0.000845888
2	rs76434356	162777429	NA,T	NA,C	NA,0.986111	NA,-0.0245852	NA,0.0365264	NA,0.300253	0.000420237	0.00084681
2	rs6752007	162568973	T,T	C,C	0.167992,0.14881	0.00366922,0.0274129	0.00528849,0.0120109	0.311759,1.64841	0.000419391	0.000856309
2	rs117058227	162392036	NA,A	NA,G	NA,0.960318	NA,-0.01461	NA,0.0218976	NA,0.297012	0.000418631	0.00084316
2	rs148647950	162824092	NA,G	NA,T	NA,0.94246	NA,0.0123342	NA,0.0183564	NA,0.299616	0.000417606	0.000841533
2	rs146713710	162652597	NA,A	NA,T	NA,0.977182	NA,-0.019335	NA,0.0286274	NA,0.301534	0.000416954	0.000839925
2	rs62189015	162583504	C,C	T,T	0.887674,0.859127	-0.00444639,-0.0265892	0.00626142,0.0122874	0.320911,1.51614	0.000415411	0.00084676
2	rs2302872	162876768	A,A	G,G	0.99006,0.951389	0.0280656,0.034887	0.01993,0.0198773	0.798414,1.10107	0.000414634	0.000831575
2	rs150819511	162586953	NA,G	NA,A	NA,0.97619	NA,-0.0182399	NA,0.0280389	NA,0.287893	0.000413248	0.000832444
2	rs3761655	163101124	NA,A	NA,G	NA,0.881944	NA,-0.00917953	NA,0.0132476	NA,0.311259	0.000413031	0.000832421
2	rs78095115	163114772	NA,G	NA,A	NA,0.880952	NA,-0.00913418	NA,0.0131998	NA,0.310745	0.000412886	0.000832117
2	rs7572827	163343148	NA,C	NA,T	NA,0.891865	NA,-0.00941881	NA,0.0137648	NA,0.306443	0.0004128	0.000832104
2	rs116951372	162803481	NA,A	NA,C	NA,0.981151	NA,0.0204849	NA,0.0314332	NA,0.288532	0.000411777	0.000829974
2	rs759716	162957039	A,A	C,C	0.538767,0.455357	0.00123257,-0.0175083	0.00396624,0.00858363	0.12149,1.38324	0.000411342	0.00083467
2	rs74890141	162938767	NA,A	NA,G	NA,0.982143	NA,-0.0212355	NA,0.0322783	NA,0.29191	0.000410377	0.000826796
2	rs72877304	162579337	T,NA	C,NA	0.985089,NA	0.0234158,NA	0.0163138,NA	0.82047,NA	0.000408519	0.000821565
2	rs10166124	162867622	T,T	C,C	0.65507,0.353175	-0.0141226,0.018739	0.0041594,0.00894365	3.16405,1.44188	0.000408408	0.000856999
2	rs35733101	162974111	C,NA	T,NA	0.779324,NA	-0.00800372,NA	0.00476763,NA	1.03059,NA	0.000407541	0.000819242
2	rs76977080	163020771	NA,A	NA,G	NA,0.800595	NA,-0.00705664	NA,0.0106986	NA,0.292837	0.000406947	0.000820073
2	rs12052442	162431041	NA,A	NA,C	NA,0.837302	NA,0.00782207	NA,0.0115817	NA,0.301524	0.00040688	0.000820443
2	rs1872565	163342408	NA,T	NA,C	NA,0.889881	NA,-0.00890992	NA,0.0136555	NA,0.28896	0.000405859	0.000818108
2	rs116251683	162479454	A,NA	G,NA	0.988072,NA	-0.0188281,NA	0.0182119,NA	0.521127,NA	0.000405424	0.000816044
2	rs145611133	163309560	NA,C	NA,T	NA,0.915675	NA,-0.0105089	NA,0.0153834	NA,0.305812	0.000405261	0.000816686
2	rs80355990	163149424	NA,A	NA,C	NA,0.892857	NA,-0.00918253	NA,0.0138207	NA,0.295479	0.000404847	0.000815904
2	rs76995836	163034989	NA,A	NA,G	NA,0.915675	NA,-0.00926889	NA,0.0153834	NA,0.262151	0.000404082	0.000814451
2	rs10221808	162813807	G,G	A,A	0.680915,0.397817	-0.0150262,0.0175604	0.0042417,0.00873368	3.40189,1.35299	0.000403469	0.000861443
2	rs17848910	162865124	NA,A	NA,G	NA,0.97123	NA,-0.016069	NA,0.0255725	NA,0.27592	0.000403095	0.000812124
2	rs10166311	162867613	A,A	G,G	0.65507,0.353175	-0.0140783,0.0186871	0.0041594,0.00894365	3.14717,1.4357	0.000403061	0.000844873
2	rs80124154	163193672	NA,C	NA,T	NA,0.782738	NA,0.00614748	NA,0.0103658	NA,0.257161	0.00040284	0.0008117
2	rs146955498	162440648	NA,C	NA,G	NA,0.956349	NA,0.0131745	NA,0.0209218	NA,0.276635	0.000402083	0.000810563
2	rs141359923	162673037	NA,T	NA,G	NA,0.959325	NA,-0.0133338	NA,0.0216401	NA,0.26939	0.000400982	0.000807845
2	rs80086058	163236221	NA,G	NA,A	NA,0.972222	NA,-0.0160993	NA,0.0260119	NA,0.270861	0.000400343	0.000806952
2	rs114165927	163117904	C,NA	G,NA	0.945328,NA	-0.0121169,NA	0.00869693,NA	0.78636,NA	0.000400312	0.000803772
2	rs140607770	163030710	NA,T	NA,C	NA,0.956349	NA,-0.0129427	NA,0.0209218	NA,0.270702	0.000399829	0.000805877
2	rs117705573	162866470	A,A	T,T	0.99006,0.950397	0.0300867,0.0320445	0.01993,0.0196877	0.88226,0.984633	0.000399444	0.000800957
2	rs78904785	163204942	NA,A	NA,G	NA,0.944444	NA,0.0120911	NA,0.0186617	NA,0.286472	0.000397885	0.000802215
2	rs2909447	162864475	T,T	C,C	0.986084,0.963294	0.0119804,-0.039171	0.0168779,0.0227328	0.320744,1.07125	0.000397623	0.000799852
2	rs138964496	162925054	NA,A	NA,C	NA,0.982143	NA,-0.0187959	NA,0.0322783	NA,0.251534	0.000393594	0.000793016
2	rs2389548	162465110	C,C	G,G	0.181909,0.150794	0.00516858,0.0265508	0.00512521,0.0119455	0.504133,1.58106	0.000393283	0.000802411
2	rs144145638	162565985	NA,A	NA,G	NA,0.988095	NA,-0.0234094	NA,0.0394133	NA,0.257631	0.000393096	0.000792168
2	rs6704789	162573172	A,A	T,T	0.166998,0.14881	0.00394309,0.0270119	0.00530104,0.0120109	0.340105,1.61057	0.000392867	0.000801974
2	rs151022398	162869035	NA,T	NA,C	NA,0.985119	NA,-0.020829	NA,0.0353055	NA,0.255538	0.000392749	0.000791443
2	rs62188162	163015586	C,NA	A,NA	0.983101,NA	0.0236825,NA	0.0153396,NA	0.911447,NA	0.000392325	0.000790073
2	rs144432581	162647839	NA,G	NA,A	NA,0.977182	NA,-0.0182231	NA,0.0286274	NA,0.280329	0.000391258	0.000789576
2	rs139047493	162666875	NA,G	NA,C	NA,0.987103	NA,0.0216468	NA,0.0378862	NA,0.24584	0.000390698	0.0007876
2	rs74805845	162539308	NA,C	NA,T	NA,0.956349	NA,0.0116335	NA,0.0209218	NA,0.237938	0.000389484	0.000785068
2	rs77465985	162386895	T,NA	G,NA	0.988072,NA	-0.0105259,NA	0.0182119,NA	0.249272,NA	0.00038945	0.000783737
2	rs77985881	163161000	NA,C	NA,A	NA,0.892857	NA,-0.00820647	NA,0.0138207	NA,0.257543	0.000389408	0.000784754
2	rs116865565	162349303	NA,T	NA,C	NA,0.955357	NA,0.0119649	NA,0.0206987	NA,0.249313	0.00038928	0.000784797
2	rs79805382	162521730	NA,G	NA,T	NA,0.924603	NA,-0.00908284	NA,0.0161901	NA,0.240492	0.000387947	0.000781524
2	rs80280228	163293184	NA,G	NA,T	NA,0.911706	NA,-0.00899378	NA,0.0150664	NA,0.259206	0.000387841	0.000781615
2	rs148542157	162426342	NA,A	NA,C	NA,0.953373	NA,-0.0105407	NA,0.0202746	NA,0.219585	0.000386765	0.000779165
2	rs10197108	162574306	A,A	G,G	0.166998,0.14881	0.00363817,0.0268691	0.00530104,0.0120109	0.30758,1.59719	0.000386259	0.000788457
2	rs77976644	162957145	NA,T	NA,C	NA,0.965278	NA,-0.0128745	NA,0.0233493	NA,0.23555	0.000385505	0.000776871
2	rs148141914	162887996	NA,G	NA,C	NA,0.984127	NA,-0.020034	NA,0.0342017	NA,0.253338	0.0003855	0.000776944
2	rs77457066	163063359	G,NA	A,NA	0.949304,NA	0.016603,NA	0.00901262,NA	1.18411,NA	0.000385376	0.000777709
2	rs182562275	163111324	NA,C	NA,G	NA,0.977182	NA,-0.0145113	NA,0.0286274	NA,0.213091	0.000384214	0.000774366
2	rs74759875	163165779	NA,T	NA,C	NA,0.892857	NA,-0.00778444	NA,0.0138207	NA,0.241642	0.000383664	0.000773182
2	rs77414803	163205504	NA,A	NA,T	NA,0.970238	NA,0.0135096	NA,0.0251555	NA,0.228237	0.000383352	0.000772417
2	rs74560005	163293160	NA,A	NA,G	NA,0.911706	NA,-0.0086208	NA,0.0150664	NA,0.246266	0.00038324	0.000772346
2	rs139898162	162620530	NA,T	NA,A	NA,0.964286	NA,-0.0130921	NA,0.0230345	NA,0.24429	0.000383218	0.000772231
2	rs148173967	162948951	NA,G	NA,A	NA,0.981151	NA,-0.0168142	NA,0.0314332	NA,0.22716	0.00038286	0.000771467
2	rs74316778	162440246	NA,C	NA,G	NA,0.952381	NA,-0.0099874	NA,0.0200728	NA,0.208453	0.000382828	0.000771236
2	rs13022749	163272207	T,T	A,A	0.355865,0.989087	0.00625719,-0.0725068	0.0041296,0.0411453	0.886991,1.10772	0.0003823	0.000766664
2	rs77015348	163168402	NA,A	NA,G	NA,0.891865	NA,-0.00751723	NA,0.0137648	NA,0.232856	0.000380511	0.000766828
2	rs146162164	162712213	NA,C	NA,T	NA,0.984127	NA,0.0163771	NA,0.0342017	NA,0.199246	0.000380382	0.000766615
2	rs10181572	162792864	A,NA	G,NA	0.955268,NA	-0.0206523,NA	0.00956466,NA	1.51099,NA	0.000380027	0.000764018
2	rs77506733	163302238	C,NA	T,NA	0.970179,NA	0.0154692,NA	0.0116239,NA	0.736955,NA	0.000379944	0.000765019
2	rs184828472	162357093	NA,A	NA,G	NA,0.969246	NA,0.0127649	NA,0.0247591	NA,0.217413	0.000379665	0.000765279
2	rs2287509	162854908	T,T	G,G	0.384692,0.21627	-0.0164395,0.0225552	0.00406384,0.010383	4.28189,1.52533	0.000379113	0.00136904
2	rs143250572	162401705	T,NA	C,NA	0.927435,NA	0.0113892,NA	0.00762141,NA	0.869407,NA	0.0003782	0.000760309
2	rs148732148	162387264	NA,G	NA,C	NA,0.984127	NA,-0.0204735	NA,0.0342017	NA,0.260085	0.000377305	0.00076108
2	rs117887656	163015323	NA,A	NA,T	NA,0.929563	NA,-0.00868033	NA,0.0167057	NA,0.219437	0.00037662	0.00075895
2	rs148658846	162357921	NA,G	NA,T	NA,0.989087	NA,-0.0178111	NA,0.0411453	NA,0.177113	0.000376619	0.000759127
2	rs76044456	163155695	NA,G	NA,C	NA,0.84127	NA,0.00535733	NA,0.0116978	NA,0.189116	0.000376084	0.000757782
2	rs192008895	162918741	A,NA	G,NA	0.989066,NA	0.0244146,NA	0.0190121,NA	0.700962,NA	0.000372127	0.000752951
2	rs182778778	162896891	NA,A	NA,G	NA,0.984127	NA,-0.0159369	NA,0.0342017	NA,0.192981	0.000371403	0.000748346
2	rs1014444	162868858	G,G	A,A	0.633201,0.348214	-0.013266,0.0182921	0.00410256,0.00897279	2.91278,1.38207	0.000370341	0.000765279
2	rs150802802	162568100	NA,T	NA,C	NA,0.972222	NA,-0.0113884	NA,0.0260119	NA,0.179458	0.000370193	0.000745837
2	rs75898322	162499968	NA,G	NA,A	NA,0.987103	NA,-0.0174588	NA,0.0378862	NA,0.19049	0.000369932	0.000745493
2	rs2970933	162854276	C,C	T,T	0.390656,0.21627	-0.0177489,0.0226086	0.00405239,0.010383	4.92533,1.53098	0.000366734	0.00248985
2	rs151003421	162780075	NA,G	NA,A	NA,0.911706	NA,0.00639414	NA,0.0150664	NA,0.173098	0.000366314	0.000738434
2	rs150780748	162481443	NA,T	NA,C	NA,0.986111	NA,-0.0153062	NA,0.0365264	NA,0.170578	0.000366113	0.000737725
2	rs79999604	163062878	NA,A	NA,G	NA,0.968254	NA,0.0115816	NA,0.0243817	NA,0.197378	0.000365382	0.00073664
2	rs142478606	162522550	NA,C	NA,T	NA,0.990079	NA,-0.0181376	NA,0.0431319	NA,0.171269	0.000364052	0.000733693
2	rs74269117	162697892	NA,G	NA,A	NA,0.838294	NA,-0.0048071	NA,0.0116103	NA,0.168229	0.000364045	0.000733407
2	rs76148966	163255369	T,NA	A,NA	0.985089,NA	0.0149141,NA	0.0163138,NA	0.442962,NA	0.000363046	0.000732886
2	rs57355997	162957351	NA,A	NA,T	NA,0.96131	NA,-0.00823618	NA,0.0221651	NA,0.148618	0.00036252	0.000730866
2	rs75772566	162941256	NA,T	NA,C	NA,0.985119	NA,0.0125277	NA,0.0353055	NA,0.141035	0.000362475	0.000730567
2	rs6718381	163145466	NA,G	NA,C	NA,0.892857	NA,-0.00583864	NA,0.0138207	NA,0.172183	0.000362419	0.000730408
2	rs118076221	163302335	NA,C	NA,T	NA,0.910714	NA,-0.00650072	NA,0.0149907	NA,0.177478	0.000362207	0.000729961
2	rs7564465	162960873	G,G	A,A	0.445328,0.481151	0.00183191,-0.0165977	0.00397815,0.00855543	0.190331,1.28085	0.000362168	0.000734486
2	rs2970932	162858200	G,G	A,A	0.389662,0.220238	-0.017757,0.0223641	0.00405425,0.0103152	4.92533,1.52067	0.000361956	0.00247375
2	rs7594378	163299782	NA,G	NA,A	NA,0.910714	NA,-0.00624154	NA,0.0149907	NA,0.169318	0.000360079	0.000725673
2	rs77914221	162956598	NA,C	NA,T	NA,0.96131	NA,-0.00772667	NA,0.0221651	NA,0.138231	0.000359693	0.000725154
2	rs7591103	162578724	G,G	A,A	0.166998,0.14881	0.00389888,0.0264214	0.00530104,0.0120109	0.335322,1.55562	0.000359555	0.000733764
2	rs117407192	162914385	NA,T	NA,C	NA,0.909722	NA,-0.00574834	NA,0.0149162	NA,0.154927	0.000359336	0.000724315
2	rs13430823	162802795	C,C	T,T	0.67495,0.397817	-0.0147274,0.0172304	0.00422113,0.00873368	3.31435,1.31416	0.000359237	0.000761738
2	rs116946569	163058808	NA,T	NA,A	NA,0.968254	NA,0.0103442	NA,0.0243817	NA,0.173035	0.000358993	0.00072373
2	rs142531998	162688407	NA,G	NA,C	NA,0.962302	NA,0.00816452	NA,0.0224433	NA,0.145076	0.000358968	0.000723524
2	rs148742116	162744910	NA,T	NA,C	NA,0.981151	NA,0.0117625	NA,0.0314332	NA,0.149813	0.000358569	0.000722736
2	rs9750289	163299333	NA,T	NA,A	NA,0.910714	NA,-0.00600448	NA,0.0149907	NA,0.161936	0.000358226	0.000721941
2	rs10490424	163006689	NA,A	NA,G	NA,0.977182	NA,0.0103997	NA,0.0286274	NA,0.144846	0.000357994	0.00072162
2	rs13406089	163326297	A,A	G,G	0.66501,0.268849	-0.00525932,0.0185004	0.00418899,0.00964152	0.679244,1.25959	0.000357964	0.000720833
2	rs145259049	162955612	NA,T	NA,C	NA,0.96131	NA,-0.00728658	NA,0.0221651	NA,0.129391	0.000357405	0.000720528
2	rs72877317	162591779	T,NA	C,NA	0.982107,NA	0.0190343,NA	0.014915,NA	0.694883,NA	0.000357287	0.000719746
2	rs16846690	163291981	NA,A	NA,G	NA,0.910714	NA,-0.00586846	NA,0.0149907	NA,0.157736	0.000357204	0.000719881
2	rs77699177	163332881	NA,T	NA,C	NA,0.974206	NA,-0.00888193	NA,0.0269663	NA,0.12967	0.000357014	0.000719463
2	rs7565023	163299473	NA,T	NA,C	NA,0.910714	NA,-0.00582757	NA,0.0149907	NA,0.156478	0.000356902	0.000719273
2	rs77951809	163239590	NA,A	NA,G	NA,0.963294	NA,0.00904685	NA,0.0227328	NA,0.160738	0.000356799	0.000719323
2	rs12104705	163291617	NA,T	NA,C	NA,0.910714	NA,-0.00560709	NA,0.0149907	NA,0.149736	0.00035532	0.000716086
2	rs150562537	162790559	NA,C	NA,T	NA,0.981151	NA,0.00917045	NA,0.0314332	NA,0.113237	0.000355086	0.000715607
2	rs7595126	163292968	NA,A	NA,G	NA,0.910714	NA,-0.005558	NA,0.0149907	NA,0.148245	0.000354978	0.000715397
2	rs146105385	162974037	NA,T	NA,C	NA,0.97123	NA,-0.0088918	NA,0.0255725	NA,0.137834	0.000354003	0.000713372
2	rs78400999	162859950	C,C	T,T	0.99006,0.949405	0.0298293,0.0301027	0.01993,0.019504	0.871372,0.911048	0.000353481	0.000708842
2	rs75328653	162859934	C,C	A,A	0.99006,0.949405	0.0298293,0.0301027	0.01993,0.019504	0.871372,0.911048	0.000353481	0.000708842
2	rs12621633	162859436	A,A	G,G	0.99006,0.949405	0.0298293,0.0300853	0.01993,0.019504	0.871372,0.910282	0.000353101	0.00070808
2	rs78413784	162401209	NA,G	NA,A	NA,0.987103	NA,-0.0121294	NA,0.0378862	NA,0.125604	0.000352843	0.000711075
2	rs75529773	162557622	NA,G	NA,A	NA,0.918651	NA,-0.00485803	NA,0.0156369	NA,0.121452	0.000352766	0.000710773
2	rs151310070	162484760	NA,A	NA,G	NA,0.962302	NA,0.00710631	NA,0.0224433	NA,0.124059	0.00035266	0.000710882
2	rs75149343	162592669	NA,G	NA,C	NA,0.988095	NA,-0.0119767	NA,0.0394133	NA,0.118488	0.000351789	0.000708953
2	rs76762278	163284550	NA,A	NA,G	NA,0.910714	NA,-0.00504336	NA,0.0149907	NA,0.132801	0.000351613	0.000708619
2	rs147137695	162686963	NA,A	NA,G	NA,0.972222	NA,0.00844206	NA,0.0260119	NA,0.127538	0.000351071	0.000707688
2	rs79225049	162766382	NA,C	NA,T	NA,0.910714	NA,0.00433393	NA,0.0149907	NA,0.112102	0.00035107	0.000707655
2	rs3903713	162580384	A,A	C,C	0.166998,0.14881	0.00372211,0.0262336	0.00530104,0.0120109	0.316424,1.53835	0.000350596	0.000715431
2	rs117814238	162968270	NA,G	NA,A	NA,0.934524	NA,-0.00517263	NA,0.0172809	NA,0.116514	0.000350202	0.000705942
2	rs79552187	162569695	NA,C	NA,G	NA,0.956349	NA,0.00568857	NA,0.0209218	NA,0.104743	0.000350189	0.000705818
2	rs183686803	162861826	NA,C	NA,A	NA,0.983135	NA,-0.0102526	NA,0.0331973	NA,0.120649	0.000349648	0.00070465
2	rs77185601	163043285	NA,T	NA,C	NA,0.931548	NA,-0.00495718	NA,0.016928	NA,0.113709	0.000348755	0.000702819
2	rs142590370	162518130	G,NA	A,NA	0.986084,NA	0.0110396,NA	0.0168779,NA	0.289837,NA	0.000348686	0.000704492
2	rs58089668	163078656	NA,T	NA,C	NA,0.973214	NA,0.00727782	NA,0.0264757	NA,0.106015	0.000348683	0.000702827
2	rs76094878	162560550	NA,T	NA,G	NA,0.939484	NA,0.00425042	NA,0.0179277	NA,0.0901289	0.00034825	0.000701931
2	rs117220319	162665336	NA,T	NA,C	NA,0.876984	NA,-0.00327211	NA,0.0130145	NA,0.0961026	0.000347932	0.000701078
2	rs76087789	162941084	NA,A	NA,G	NA,0.960318	NA,-0.00492173	NA,0.0218976	NA,0.0850411	0.000347732	0.000700977
2	rs6724192	163336914	NA,A	NA,G	NA,0.950397	NA,0.00420619	NA,0.0196877	NA,0.0804912	0.000347387	0.000700039
2	rs78356502	163283155	NA,C	NA,G	NA,0.967262	NA,-0.00573414	NA,0.0240217	NA,0.0908006	0.000347337	0.000700009
2	rs145995488	162615765	NA,T	NA,C	NA,0.955357	NA,0.00466105	NA,0.0206987	NA,0.0852152	0.000346854	0.000699094
2	rs56379423	162959647	A,A	G,G	0.612326,0.991071	0.0056808,-0.0879211	0.00405803,0.0454422	0.791705,1.27559	0.000345899	0.000695777
2	rs77016570	163227275	NA,G	NA,A	NA,0.960318	NA,0.00469335	NA,0.0218976	NA,0.0807711	0.00034586	0.000697026
2	rs150431843	162602958	NA,A	NA,G	NA,0.972222	NA,-0.00561905	NA,0.0260119	NA,0.0814596	0.000345786	0.000696782
2	rs2300757	162874170	C,C	G,G	0.65507,0.35119	-0.0138965,0.0180105	0.0041594,0.00895516	3.07843,1.35354	0.000345786	0.000722146
2	rs117989412	163090612	NA,T	NA,C	NA,0.974206	NA,-0.00605068	NA,0.0269663	NA,0.0848842	0.000345679	0.000696642
2	rs146978575	162673106	NA,G	NA,A	NA,0.731151	NA,0.00246773	NA,0.00964152	NA,0.0980021	0.000345672	0.000696836
2	rs117295221	163341209	NA,T	NA,G	NA,0.915675	NA,-0.00389255	NA,0.0153834	NA,0.0967792	0.000345636	0.000696571
2	rs76178919	162499410	NA,T	NA,C	NA,0.977182	NA,-0.00611245	NA,0.0286274	NA,0.0804392	0.000345531	0.000696349
2	rs2322649	162580936	A,A	G,G	0.166998,0.147817	0.003594,0.0261587	0.00530104,0.0120441	0.302959,1.52488	0.000345453	0.000704863
2	rs16846366	163065890	NA,G	NA,A	NA,0.973214	NA,0.00598305	NA,0.0264757	NA,0.0855432	0.000345116	0.00069562
2	rs6709208	162932254	NA,T	NA,C	NA,0.959325	NA,-0.00405836	NA,0.0216401	NA,0.0699491	0.000344992	0.000695408
2	rs80323851	163130908	G,NA	A,NA	0.974155,NA	0.00896872,NA	0.0124606,NA	0.326364,NA	0.000344542	0.000693894
2	rs117655964	162893881	NA,T	NA,G	NA,0.981151	NA,0.00507993	NA,0.0314332	NA,0.0596764	0.000344449	0.000694213
2	rs79740999	162722781	NA,T	NA,A	NA,0.951389	NA,0.0040629	NA,0.0198773	NA,0.0767346	0.000344391	0.000694154
2	rs78475569	162819566	NA,T	NA,C	NA,0.90377	NA,0.00579697	NA,0.014495	NA,0.161649	0.000344333	0.00069363
2	rs138869003	163082999	NA,T	NA,A	NA,0.985119	NA,-0.00757443	NA,0.0353055	NA,0.0808557	0.000344283	0.000693859
2	rs148053920	162850987	NA,A	NA,C	NA,0.988095	NA,0.0117338	NA,0.0394133	NA,0.115815	0.000344243	0.000693772
2	rs117908602	163298828	NA,T	NA,G	NA,0.757937	NA,0.00150546	NA,0.00997981	NA,0.055471	0.000343911	0.000693025
2	rs118098838	162932814	NA,T	NA,G	NA,0.96131	NA,-0.00373158	NA,0.0221651	NA,0.0623293	0.000343833	0.000693074
2	rs192572682	162746640	NA,G	NA,T	NA,0.980159	NA,0.00433478	NA,0.0306528	NA,0.0518113	0.000343691	0.00069264
2	rs147763283	162439222	NA,C	NA,T	NA,0.963294	NA,0.00441684	NA,0.0227328	NA,0.0726573	0.000343572	0.000692501
2	rs187110576	162772041	NA,G	NA,A	NA,0.988095	NA,0.00310161	NA,0.0394133	NA,0.0281327	0.000343512	0.000692133
2	rs61748241	162751233	A,NA	G,NA	0.987078,NA	-0.00920774,NA	0.0175062,NA	0.22264,NA	0.000343417	0.000691178
2	rs61037372	163071695	NA,A	NA,G	NA,0.973214	NA,0.00523115	NA,0.0264757	NA,0.0739812	0.000343396	0.000692143
2	rs145326747	162956136	NA,G	NA,A	NA,0.983135	NA,0.00522644	NA,0.0331973	NA,0.0580409	0.000343055	0.000691379
2	rs75624198	163135236	T,NA	C,NA	0.984095,NA	0.0172147,NA	0.0158037,NA	0.559044,NA	0.000342939	0.000692209
2	rs5649	163003858	NA,T	NA,C	NA,0.983135	NA,0.00534829	NA,0.0331973	NA,0.0594788	0.000342813	0.000690912
2	rs116906287	162933386	NA,G	NA,A	NA,0.96131	NA,-0.00329058	NA,0.0221651	NA,0.0545405	0.000342732	0.000690842
2	rs55836196	162960391	T,T	C,C	0.612326,0.991071	0.00563514,-0.087731	0.00405803,0.0454422	0.782669,1.27139	0.0003425	0.000688993
2	rs144216038	162509074	NA,A	NA,G	NA,0.964286	NA,0.0036866	NA,0.0230345	NA,0.0590632	0.000341829	0.000688972
2	rs12616276	162765146	NA,T	NA,G	NA,0.951389	NA,0.00310381	NA,0.0198773	NA,0.0575377	0.000341794	0.000688901
2	rs77009555	162821727	NA,G	NA,A	NA,0.90377	NA,0.00509201	NA,0.014495	NA,0.139442	0.000341733	0.000688478
2	rs3849341	162581030	C,C	T,T	0.166998,0.14881	0.003594,0.0260409	0.00530104,0.0120109	0.302959,1.52071	0.000341666	0.000697152
2	rs117516594	162945153	NA,A	NA,G	NA,0.960318	NA,-0.00272643	NA,0.0218976	NA,0.0453172	0.000341625	0.000688603
2	rs117965144	162944795	NA,T	NA,C	NA,0.960318	NA,-0.00264041	NA,0.0218976	NA,0.0438202	0.00034145	0.000688248
2	rs115091516	162775457	T,NA	C,NA	0.954274,NA	-0.0198903,NA	0.00946506,NA	1.44853,NA	0.00034137	0.000686432
2	rs148207009	163077923	NA,C	NA,T	NA,0.978175	NA,-0.00386816	NA,0.0292559	NA,0.0482683	0.000341262	0.000687788
2	rs79008886	162888699	NA,A	NA,G	NA,0.944444	NA,0.00271325	NA,0.0186617	NA,0.0533504	0.000341175	0.00068766
2	rs117460501	162941569	NA,G	NA,A	NA,0.960318	NA,-0.00242529	NA,0.0218976	NA,0.0400958	0.000341034	0.000687402
2	rs139124453	162754505	NA,C	NA,T	NA,0.981151	NA,0.00283457	NA,0.0314332	NA,0.0323836	0.000340783	0.0006868
2	rs16846294	162963874	NA,A	NA,G	NA,0.885913	NA,-0.00162719	NA,0.0134459	NA,0.0439867	0.00034066	0.00068656
2	rs117888248	162936216	NA,T	NA,C	NA,0.96131	NA,-0.00225402	NA,0.0221651	NA,0.036684	0.00034063	0.000686576
2	rs79549963	163341126	NA,T	NA,G	NA,0.915675	NA,-0.00240999	NA,0.0153834	NA,0.057738	0.000340588	0.000686406
2	rs79624636	162938711	NA,C	NA,G	NA,0.96131	NA,-0.00222392	NA,0.0221651	NA,0.036175	0.000340579	0.000686472
2	rs149628589	162817803	NA,A	NA,T	NA,0.97123	NA,0.00176384	NA,0.0255725	NA,0.0245635	0.000340509	0.000686261
2	rs76135328	162940017	NA,A	NA,C	NA,0.960318	NA,-0.00207658	NA,0.0218976	NA,0.0341172	0.000340421	0.000686157
2	rs75116377	162971241	NA,C	NA,G	NA,0.970238	NA,0.00153966	NA,0.0251555	NA,0.0217303	0.000340276	0.000685747
2	rs80226455	162799247	NA,A	NA,G	NA,0.959325	NA,-0.00225841	NA,0.0216401	NA,0.0376867	0.000340112	0.000685423
2	rs75966746	162871433	NA,T	NA,A	NA,0.983135	NA,-0.00177524	NA,0.0331973	NA,0.0189279	0.000340094	0.000685526
2	rs10169534	162755829	G,NA	C,NA	0.954274,NA	-0.0198466,NA	0.00946506,NA	1.44359,NA	0.000339601	0.00068288
2	rs75778040	162938141	NA,T	NA,A	NA,0.960318	NA,-0.00143007	NA,0.0218976	NA,0.0232239	0.000339491	0.000684264
2	rs79964717	163300071	NA,G	NA,A	NA,0.947421	NA,0.00246033	NA,0.0191524	NA,0.0468279	0.000339459	0.00068417
2	rs148261808	162541571	NA,G	NA,A	NA,0.963294	NA,0.00209989	NA,0.0227328	NA,0.0332005	0.00033937	0.000683993
2	rs117192751	162987534	NA,A	NA,G	NA,0.956349	NA,0.00237603	NA,0.0209218	NA,0.0411587	0.000339261	0.000683737
2	rs76177492	162947442	NA,A	NA,G	NA,0.958333	NA,0.00116342	NA,0.0213919	NA,0.0192571	0.000338789	0.000682785
2	rs13306377	163000800	NA,C	NA,T	NA,0.965278	NA,8.76825e-05	NA,0.0233493	NA,0.00130321	0.000338654	0.000682492
2	rs79454975	162740475	NA,A	NA,G	NA,0.96131	NA,0.00109704	NA,0.0221651	NA,0.0174911	0.000338583	0.000682391
2	rs2302871	162846457	NA,C	NA,A	NA,0.959325	NA,0.000995733	NA,0.0216401	NA,0.0162386	0.00033853	0.000682278
2	rs77999304	162913811	A,NA	C,NA	0.824056,NA	-0.0110574,NA	0.00519247,NA	1.47871,NA	0.00033845	0.000683026
2	rs1849881	162564556	T,NA	G,NA	0.070577,NA	-0.00136872,NA	0.00771971,NA	0.0658698,NA	0.000338379	0.000682941
2	rs2302770	163066681	NA,C	NA,T	NA,0.944444	NA,0.00014981	NA,0.0186617	NA,0.00279065	0.000338298	0.0006818
2	rs77203232	162949932	NA,C	NA,T	NA,0.975198	NA,0.00037522	NA,0.0274863	NA,0.00475616	0.000338288	0.000681779
2	rs55745161	162960210	T,T	C,C	0.612326,0.991071	0.00586348,-0.0869895	0.00405803,0.0454422	0.828323,1.25505	0.000337513	0.000678721
2	rs11901817	162588841	G,G	A,A	0.83002,0.84623	-0.00534945,-0.0215632	0.00526376,0.0118501	0.509343,1.16234	0.000337415	0.000686502
2	rs79299044	162494182	A,NA	T,NA	0.792247,NA	0.00904473,NA	0.00487344,NA	1.19747,NA	0.00033712	0.000679377
2	rs141949063	162444324	A,NA	G,NA	0.984095,NA	-0.0114442,NA	0.0158037,NA	0.328848,NA	0.000334378	0.000672814
2	rs4364036	162904624	T,NA	C,NA	0.983101,NA	-0.00679897,NA	0.0153396,NA	0.182038,NA	0.00033197	0.000667328
2	rs62189691	162922734	C,C	T,T	0.627237,0.951389	0.0155011,-0.0146876	0.00408891,0.0198773	3.82382,0.337282	0.000330266	0.000679285
2	rs12692646	162877028	A,A	T,T	0.657058,0.366071	-0.0139157,0.0175999	0.00416512,0.00887361	3.07843,1.32493	0.000328658	0.000686572
2	rs7565794	162859000	C,C	T,T	0.651093,0.35119	-0.0144028,0.0174104	0.00414823,0.00895516	3.28691,1.28505	0.000322326	0.000683671
2	rs6432707	162863959	T,T	A,A	0.652087,0.354167	-0.0145494,0.017377	0.00415099,0.00893797	3.34052,1.28505	0.000321958	0.000686756
2	rs4664048	162582254	T,T	A,A	0.166998,0.14881	0.00341735,0.0255593	0.00530104,0.0120109	0.284707,1.47709	0.000320023	0.000652851
2	rs111434412	162892442	C,NA	T,NA	0.99006,NA	0.0235764,NA	0.01993,NA	0.625571,NA	0.000319072	0.000641235
2	rs3911105	162579551	C,NA	T,NA	0.069583,NA	-0.000884784,NA	0.0077705,NA	0.0412712,NA	0.000318905	0.000643578
2	rs75187618	163273221	G,NA	A,NA	0.947316,NA	0.0154217,NA	0.0088502,NA	1.08929,NA	0.000318864	0.000643506
2	rs2389551	162577380	G,NA	A,NA	0.069583,NA	-0.000844609,NA	0.0077705,NA	0.0393176,NA	0.000317157	0.000640048
2	rs186999753	162741485	T,NA	C,NA	0.988072,NA	-0.00959121,NA	0.0182119,NA	0.22298,NA	0.000315969	0.000636241
2	rs41268649	162865133	T,NA	C,NA	0.952286,NA	0.00136571,NA	0.00927543,NA	0.0540674,NA	0.000315206	0.00063471
2	rs17783344	163208893	G,NA	T,NA	0.842942,NA	0.00466338,NA	0.00543389,NA	0.408067,NA	0.000314162	0.000630618
2	rs78202855	163203827	T,NA	C,NA	0.969185,NA	0.0119928,NA	0.0114407,NA	0.530884,NA	0.000313173	0.000630767
2	rs144742386	162582091	A,NA	G,NA	0.984095,NA	-0.0115731,NA	0.0158037,NA	0.333497,NA	0.000311766	0.00062748
2	rs7581747	162615115	C,C	T,T	0.832008,0.845238	-0.00550952,-0.0209619	0.00528849,0.011819	0.526503,1.11842	0.000311343	0.000632766
2	rs74620385	162870262	C,C	T,T	0.99006,0.950397	0.0294261,0.0286549	0.01993,0.0196877	0.854439,0.837021	0.000310201	0.00062219
2	rs79269663	163112351	A,NA	G,NA	0.984095,NA	0.0157413,NA	0.0158037,NA	0.495904,NA	0.000309964	0.000625586
2	rs116302758	162904013	C,NA	T,NA	0.960239,NA	-0.000169315,NA	0.0101186,NA	0.00583707,NA	0.000308553	0.000622551
2	rs79900435	163261454	T,NA	C,NA	0.966203,NA	0.00731558,NA	0.0109412,NA	0.297799,NA	0.000307651	0.000619368
2	rs78998339	163051929	T,NA	A,NA	0.972167,NA	0.00610887,NA	0.0120196,NA	0.213758,NA	0.000307336	0.000620763
2	rs62188200	163294168	G,NA	A,NA	0.980119,NA	0.0236439,NA	0.0141639,NA	1.02201,NA	0.000306852	0.000617792
2	rs13006199	162626768	G,G	A,A	0.832008,0.843254	-0.00537457,-0.020756	0.00528849,0.0117578	0.509343,1.11062	0.000301699	0.000613144
2	rs13022437	162622285	A,A	G,G	0.832008,0.845238	-0.00528749,-0.0209619	0.00528849,0.011819	0.498391,1.11842	0.000298798	0.000607307
2	rs11891026	162591876	G,G	A,A	0.831014,0.84623	-0.00527507,-0.0209704	0.00527606,0.0118501	0.498391,1.1147	0.000297638	0.000604917
2	rs77693762	163279275	T,NA	C,NA	0.892644,NA	0.00650322,NA	0.00638686,NA	0.510641,NA	0.000297203	0.00059856
2	rs185307411	162594512	A,NA	G,NA	0.987078,NA	-0.010593,NA	0.0175062,NA	0.263516,NA	0.000296796	0.000597387
2	rs80354452	163256236	T,NA	C,NA	0.988072,NA	0.0290736,NA	0.0182119,NA	0.957043,NA	0.000296233	0.000597819
2	rs75232675	163193118	C,NA	T,NA	0.984095,NA	-0.0156018,NA	0.0158037,NA	0.490083,NA	0.000294987	0.000595255
2	rs13421039	162803883	T,T	C,C	0.675944,0.410714	-0.0147391,0.0160621	0.00422449,0.00868901	3.31435,1.19029	0.000292546	0.000621449
2	rs973940	162607400	G,G	A,A	0.832008,0.845238	-0.00542246,-0.0207662	0.00528849,0.011819	0.515407,1.10284	0.000290902	0.000591212
2	rs71424719	162684144	T,NA	C,NA	0.931412,NA	-0.00768888,NA	0.00782246,NA	0.487256,NA	0.000290856	0.000585062
2	rs139729013	162923287	A,NA	G,NA	0.989066,NA	-0.00927785,NA	0.0190121,NA	0.203737,NA	0.000290658	0.000587098
2	rs2098525	162958136	T,T	C,C	0.602386,0.991071	0.00508507,-0.0838283	0.00403991,0.0454422	0.681654,1.18656	0.000290513	0.000584822
2	rs4664436	162558490	C,NA	T,NA	0.070577,NA	-0.000243707,NA	0.00771971,NA	0.0110776,NA	0.000290479	0.000586178
2	rs7584481	162591109	C,NA	T,NA	0.935388,NA	-0.0071791,NA	0.00804241,NA	0.429408,NA	0.000290097	0.000583746
2	rs7578065	162593171	T,NA	C,NA	0.942346,NA	-0.00756902,NA	0.00848241,NA	0.429198,NA	0.000289323	0.000582293
2	rs7578900	162557679	C,NA	G,NA	0.070577,NA	-0.0002031,NA	0.00771971,NA	0.00921256,NA	0.000288995	0.000583178
2	rs11543499	162577301	C,NA	T,NA	0.069583,NA	-0.000121396,NA	0.0077705,NA	0.00544731,NA	0.000288562	0.000582285
3	rs35100979	162546956	G,NA	A,NA	0.980119,NA	0.0648152,NA	0.0141639,NA	5.32441,NA	0.038709	0.0880147
3	rs111481408	162639279	A,NA	G,NA	0.988072,NA	0.0493106,NA	0.0182119,NA	2.16896,NA	0.0376119	0.0700371
3	rs13015678	162524493	A,NA	T,NA	0.982107,NA	0.0652049,NA	0.014915,NA	4.90923,NA	0.0248676	0.0564488
3	rs112702753	162647533	A,NA	G,NA	0.988072,NA	0.046349,NA	0.0182119,NA	1.96145,NA	0.0225744	0.0424327
3	rs2389712	163294361	A,NA	G,NA	0.989066,NA	0.0613751,NA	0.0190121,NA	2.90461,NA	0.0149789	0.0293034
3	rs17715295	163167154	C,NA	T,NA	0.988072,NA	0.0562778,NA	0.0182119,NA	2.69888,NA	0.0102031	0.0199912
3	rs114292148	162501506	A,NA	G,NA	0.989066,NA	0.0455686,NA	0.0190121,NA	1.78152,NA	0.00990901	0.018882
3	rs117963074	163125140	NA,T	NA,C	NA,0.983135	NA,-0.091214	NA,0.0331973	NA,2.22166	0.00869504	0.0171762
3	rs17784744	163296841	T,NA	C,NA	0.989066,NA	0.0574923,NA	0.0190121,NA	2.60299,NA	0.00840632	0.0165072
3	rs141102226	162992004	T,NA	A,NA	0.989066,NA	-0.0593278,NA	0.0190121,NA	2.74346,NA	0.0078661	0.0155963
3	rs180956873	162787053	C,NA	A,NA	0.979125,NA	0.0588575,NA	0.0138296,NA	4.68152,NA	0.00676547	0.0150199
3	rs76077165	162893338	A,A	C,C	0.906561,0.850198	-0.0282836,0.0186272	0.00679323,0.011978	4.50389,0.921114	0.00612222	0.0124912
3	rs34737132	163338426	C,NA	T,NA	0.966203,NA	-0.0221677,NA	0.0109412,NA	1.36899,NA	0.00561495	0.0109971
3	rs117975688	163182641	NA,T	NA,C	NA,0.975198	NA,-0.0701742	NA,0.0274863	NA,1.9715	0.00550043	0.0108787
3	rs116824536	162850658	T,NA	C,NA	0.971173,NA	0.0497482,NA	0.0118166,NA	4.5929,NA	0.00532207	0.0115204
3	rs77882688	162660052	A,NA	C,NA	0.929423,NA	-0.0161217,NA	0.00771974,NA	1.43457,NA	0.00464993	0.00928371
3	rs35667974	163124637	C,NA	T,NA	0.99006,NA	-0.0566023,NA	0.01993,NA	2.34576,NA	0.00463552	0.00920245
3	rs17783977	163250987	A,NA	G,NA	0.989066,NA	0.0531158,NA	0.0190121,NA	2.28321,NA	0.00460132	0.00905756
3	rs72867092	162831921	G,NA	A,NA	0.973161,NA	0.0493072,NA	0.0122339,NA	4.25425,NA	0.00432176	0.0093313
3	rs73009181	162917337	T,T	A,A	0.743539,0.638889	-0.0152397,-0.020436	0.00452769,0.00889959	3.1175,1.66435	0.00411015	0.00816346
3	rs77324008	162401059	G,NA	A,NA	0.975149,NA	0.0472363,NA	0.0127009,NA	3.69919,NA	0.00397253	0.00873608
3	rs75397490	162508245	G,G	C,C	0.984095,0.894841	0.0301347,0.0229786	0.0158037,0.013935	1.2476,1.00371	0.00393876	0.00755329
3	rs75164340	163227550	T,NA	G,NA	0.989066,NA	0.051679,NA	0.0190121,NA	2.18287,NA	0.00381788	0.0075197
3	rs77473582	162382031	NA,A	NA,C	NA,0.97123	NA,0.0597995	NA,0.0255725	NA,1.71298	0.00365143	0.00722873
3	rs3788976	162921135	A,A	G,G	0.746521,0.637897	-0.0153898,-0.0199128	0.00454514,0.0088943	3.14922,1.59917	0.00351321	0.00698596
3	rs10497225	162566206	NA,T	NA,C	NA,0.935516	NA,0.0405242	NA,0.0174041	NA,1.70138	0.00339802	0.00671311
3	rs10490422	162916413	T,T	G,G	0.973161,0.752976	-0.0297787,-0.0254605	0.0122339,0.00991158	1.82599,1.99113	0.0033501	0.00662009
3	rs17848920	162891962	NA,T	NA,C	NA,0.979167	NA,-0.0677069	NA,0.0299292	NA,1.62556	0.00329298	0.00653305
3	rs13001599	162350219	G,NA	A,NA	0.975149,NA	0.0462229,NA	0.0127009,NA	3.56332,NA	0.0032775	0.00718578
3	rs7566261	162921606	G,G	A,A	0.746521,0.637897	-0.015179,-0.0200634	0.00454514,0.0088943	3.07626,1.61824	0.00325059	0.00646262
3	rs12468074	162402761	NA,T	NA,C	NA,0.854167	NA,-0.0291917	NA,0.0121117	NA,1.79743	0.0031867	0.00623355
3	rs72865276	162773392	A,NA	T,NA	0.978131,NA	0.0529763,NA	0.0135185,NA	4.05065,NA	0.00308943	0.00676059
3	rs12468129	162402746	NA,A	NA,G	NA,0.854167	NA,-0.0288206	NA,0.0121117	NA,1.76114	0.00299944	0.00586885
3	rs140879057	162729595	NA,A	NA,G	NA,0.979167	NA,-0.0692637	NA,0.0299292	NA,1.68499	0.00296849	0.00585562
3	rs74327418	162459704	G,NA	T,NA	0.992048,NA	0.0426318,NA	0.0222601,NA	1.25593,NA	0.00294695	0.00588019
3	rs79543423	162374206	NA,T	NA,G	NA,0.972222	NA,-0.0604522	NA,0.0260119	NA,1.69628	0.0028766	0.00566844
3	rs117208053	162399164	NA,G	NA,A	NA,0.972222	NA,-0.0604268	NA,0.0260119	NA,1.69515	0.00287116	0.00565775
3	rs75405571	162644090	NA,A	NA,C	NA,0.936508	NA,0.0394034	NA,0.0175302	NA,1.60919	0.00282996	0.0055935
3	rs77927151	163218695	NA,T	NA,C	NA,0.929563	NA,0.036794	NA,0.0167057	NA,1.5586	0.00279578	0.00553703
3	rs74956912	162878335	A,NA	G,NA	0.934394,NA	0.0103577,NA	0.00798549,NA	0.710833,NA	0.00275789	0.00537061
3	rs75900502	162911690	C,NA	T,NA	0.932406,NA	0.0168237,NA	0.00787557,NA	1.48593,NA	0.00251843	0.0049339
3	rs77770606	162861575	G,G	A,A	0.909543,0.863095	-0.0284348,0.0109435	0.00689297,0.0124355	4.4313,0.421533	0.00251697	0.00515375
3	rs75621795	162538827	NA,A	NA,T	NA,0.975198	NA,0.0587479	NA,0.0274863	NA,1.48719	0.00245371	0.0048614
3	rs34960521	163243641	A,A	C,C	0.972167,0.996032	-0.0234986,0.0896101	0.0120196,0.0679934	1.29602,0.72693	0.00240248	0.00470855
3	rs79320005	162350279	A,NA	G,NA	0.978131,NA	0.038652,NA	0.0135185,NA	2.3719,NA	0.00236291	0.00469307
3	rs77518035	163340766	NA,G	NA,C	NA,0.956349	NA,0.0442606	NA,0.0209218	NA,1.46363	0.00235654	0.00467315
3	rs117046454	162886730	NA,A	NA,G	NA,0.968254	NA,0.0513909	NA,0.0243817	NA,1.45529	0.00230394	0.00456385
3	rs2268886	162927345	C,C	T,T	0.975149,0.739087	-0.0310825,-0.0226675	0.0127009,0.00973436	1.84182,1.70159	0.00217556	0.00430278
3	rs75062246	162913579	C,C	T,T	0.838966,0.756944	-0.0121576,0.0112889	0.00537909,0.00996594	1.62322,0.589527	0.00212177	0.00422741
3	rs77136429	162387049	G,NA	A,NA	0.978131,NA	0.0379876,NA	0.0135185,NA	2.30509,NA	0.00211971	0.00421039
3	rs60813937	162963195	G,G	C,C	0.970179,0.965278	-0.0233412,0.0260473	0.0116239,0.0233493	1.35028,0.577387	0.00209028	0.00411327
3	rs78456138	163132346	T,NA	C,NA	0.987078,NA	-0.0437927,NA	0.0175062,NA	1.90782,NA	0.00202924	0.00403404
3	rs117753966	162556053	NA,C	NA,T	NA,0.967262	NA,-0.0515427	NA,0.0240217	NA,1.49622	0.00201669	0.00397674
3	rs76760048	162823836	G,NA	C,NA	0.955268,NA	-0.0314254,NA	0.00956466,NA	2.99235,NA	0.00188745	0.0037861
3	rs16846291	162963597	G,G	T,T	0.970179,0.965278	-0.0227789,0.026176	0.0116239,0.0233493	1.30073,0.581266	0.00187155	0.00368389
3	rs114491590	162421477	T,NA	G,NA	0.985089,NA	-0.0258533,NA	0.0163138,NA	0.94683,NA	0.00186083	0.00368467
3	rs146956886	162837049	NA,T	NA,C	NA,0.969246	NA,-0.0489588	NA,0.0247591	NA,1.3188	0.0018218	0.00361548
3	rs80263647	162556506	NA,T	NA,G	NA,0.975198	NA,0.0540467	NA,0.0274863	NA,1.30748	0.00180543	0.00357842
3	rs114943271	162408194	A,NA	G,NA	0.985089,NA	-0.0255725,NA	0.0163138,NA	0.931854,NA	0.00179419	0.00355288
3	rs73973006	162997610	A,A	T,T	0.965209,0.962302	-0.024035,0.00773127	0.0107893,0.0224433	1.58666,0.136389	0.00174436	0.00343434
3	rs140931146	162821322	NA,G	NA,A	NA,0.969246	NA,-0.0482437	NA,0.0247591	NA,1.28944	0.00173404	0.00344143
3	rs34199765	163218493	T,T	C,C	0.972167,0.99504	-0.0212246,0.0859412	0.0120196,0.0608454	1.11113,0.801846	0.00173271	0.00339968
3	rs17848919	162891966	NA,T	NA,G	NA,0.969246	NA,-0.0481898	NA,0.0247591	NA,1.28724	0.00172765	0.00342875
3	rs2268888	162885450	T,T	C,C	0.973161,0.737103	-0.0212677,-0.0259135	0.0122339,0.0097106	1.08547,2.1182	0.00170083	0.00335624
3	rs79002211	162437652	A,NA	G,NA	0.979125,NA	0.0372477,NA	0.0138296,NA	2.15032,NA	0.00165645	0.00329121
3	rs117482779	162967085	A,A	C,C	0.981113,0.965278	-0.0310882,0.00927621	0.0145245,0.0233493	1.49049,0.160421	0.00164706	0.00324866
3	rs74550791	162846726	NA,A	NA,G	NA,0.936508	NA,0.0337193	NA,0.0175302	NA,1.26426	0.00163385	0.00323417
3	rs2284873	162886963	C,C	T,T	0.954274,0.737103	-0.00930463,-0.0263991	0.00946506,0.0097106	0.487339,2.18335	0.00163087	0.0032161
3	rs149571911	162939990	A,NA	G,NA	0.993042,NA	0.0376827,NA	0.0237851,NA	0.946434,NA	0.00161956	0.00318639
3	rs2268889	162885110	T,T	C,C	0.648111,0.316468	-0.0127883,0.0260322	0.00414011,0.00919092	2.697,2.33534	0.00161271	0.00324152
3	rs147811231	162881894	NA,A	NA,G	NA,0.969246	NA,-0.0468087	NA,0.0247591	NA,1.23149	0.00157398	0.00312397
3	rs145683575	162745507	C,NA	G,NA	0.979125,NA	0.0377134,NA	0.0138296,NA	2.19442,NA	0.00154332	0.00306783
3	rs2284870	162888727	C,C	T,T	0.628231,0.315476	-0.0123628,0.0258552	0.00409113,0.00919868	2.59994,2.30604	0.00154262	0.00309367
3	rs3788980	162878769	T,T	C,C	0.973161,0.738095	-0.0218976,-0.0253099	0.0122339,0.00972244	1.13391,2.03459	0.0015413	0.00304192
3	rs139579418	162738548	C,NA	A,NA	0.983101,NA	-0.0383957,NA	0.0153396,NA	1.90963,NA	0.00153961	0.00306507
3	rs17848912	162862392	NA,G	NA,T	NA,0.968254	NA,-0.0456618	NA,0.0243817	NA,1.21398	0.00152775	0.0030324
3	rs16846253	162870511	G,G	A,A	0.973161,0.75	-0.0214373,-0.0257674	0.0122339,0.00987194	1.09841,2.04336	0.00151503	0.00299005
3	rs16846261	162877400	A,A	G,G	0.973161,0.738095	-0.0217931,-0.0252079	0.0122339,0.00972244	1.1258,2.02131	0.00149317	0.00294706
3	rs149955042	162987884	T,T	C,C	0.969185,0.965278	-0.0242783,0.00946568	0.0114407,0.0233493	1.47069,0.164191	0.00148859	0.00292833
3	rs78532559	162763762	NA,G	NA,A	NA,0.867063	NA,-0.0223973	NA,0.0125908	NA,1.12341	0.00146535	0.00288381
3	rs78213063	163096934	A,NA	G,NA	0.978131,NA	-0.0249084,NA	0.0135185,NA	1.18445,NA	0.0014648	0.00289769
3	rs80177923	162726808	NA,T	NA,A	NA,0.869048	NA,-0.0224903	NA,0.0126714	NA,1.11966	0.00145369	0.00286092
3	rs78860279	162403512	NA,G	NA,A	NA,0.96627	NA,-0.0459739	NA,0.023678	NA,1.28248	0.0014225	0.00280745
3	rs2300756	162883865	C,C	A,A	0.973161,0.737103	-0.0217612,-0.0249361	0.0122339,0.0097106	1.12333,1.99009	0.00141877	0.00280052
3	rs79187411	162880625	C,C	A,A	0.973161,0.736111	-0.0212088,-0.0250783	0.0122339,0.00969886	1.08099,2.01241	0.00140733	0.00277798
3	rs741529	162919489	A,NA	G,NA	0.885686,NA	0.00873483,NA	0.0062137,NA	0.796418,NA	0.00140146	0.00274822
3	rs79755664	162629383	NA,C	NA,T	NA,0.859127	NA,-0.0232713	NA,0.0122874	NA,1.2348	0.00140118	0.00275232
3	rs71424715	162604960	T,NA	G,NA	0.974155,NA	0.0417732,NA	0.0124606,NA	3.09634,NA	0.00140066	0.00302139
3	rs16846296	162966102	G,G	A,A	0.970179,0.962302	-0.0222733,0.0203661	0.0116239,0.0224433	1.25693,0.438696	0.00139479	0.00274562
3	rs58807346	162785427	NA,C	NA,T	NA,0.867063	NA,-0.0219364	NA,0.0125908	NA,1.08903	0.0013825	0.00272133
3	rs145699600	162568953	NA,T	NA,C	NA,0.96627	NA,-0.0453206	NA,0.023678	NA,1.25481	0.00136192	0.00268819
3	rs16822665	162901327	T,T	C,C	0.66998,0.359127	-0.0137579,0.0239083	0.00420473,0.00891032	2.97146,2.13716	0.00135022	0.00273427
3	rs77539642	162646843	NA,C	NA,T	NA,0.859127	NA,-0.0229666	NA,0.0122874	NA,1.21037	0.00134768	0.00264768
3	rs186100884	162771040	NA,G	NA,A	NA,0.986111	NA,0.0631325	NA,0.0365264	NA,1.07616	0.00132014	0.00261932
3	rs79768356	162767252	NA,C	NA,T	NA,0.867063	NA,-0.0215429	NA,0.0125908	NA,1.06007	0.00131673	0.00259232
3	rs61288054	162697348	NA,T	NA,C	NA,0.869048	NA,-0.0217547	NA,0.0126714	NA,1.06546	0.00131593	0.00259064
3	rs145990400	163303538	NA,T	NA,C	NA,0.972222	NA,0.0445256	NA,0.0260119	NA,1.06076	0.00130813	0.00259885
3	rs75279083	162680805	NA,A	NA,G	NA,0.977182	NA,-0.0532106	NA,0.0286274	NA,1.20021	0.0013021	0.00257243
3	rs116123210	162941328	T,NA	A,NA	0.964215,NA	0.0226742,NA	0.0106439,NA	1.47951,NA	0.00129174	0.00255071
3	rs12995636	162908664	A,A	G,G	0.34493,0.657738	0.0138211,-0.0241851	0.0041594,0.00900943	3.05013,2.13873	0.00128849	0.0026216
3	rs78764281	162988401	T,T	C,C	0.969185,0.968254	-0.0236245,0.00873192	0.0114407,0.0243817	1.40974,0.142521	0.00127738	0.00251365
3	rs79373486	162910135	T,T	G,G	0.976143,0.746032	-0.0182376,-0.025942	0.0129561,0.00982053	0.797956,2.08348	0.00125779	0.00248328
3	rs185464655	162567341	NA,G	NA,A	NA,0.990079	NA,0.0724022	NA,0.0431319	NA,1.03047	0.00124451	0.0024701
3	rs74999695	162951532	NA,G	NA,T	NA,0.892857	NA,-0.0236907	NA,0.0138207	NA,1.06298	0.00123636	0.00245385
3	rs10930040	162894766	G,G	A,A	0.65507,0.355159	-0.0139409,0.0236185	0.0041594,0.00893234	3.09513,2.08675	0.00123389	0.00251591
3	rs115727981	162412765	A,NA	G,NA	0.991054,NA	-0.030534,NA	0.0209976,NA	0.835947,NA	0.00122573	0.00243744
3	rs75852256	162708471	NA,T	NA,C	NA,0.869048	NA,-0.0211354	NA,0.0126714	NA,1.0208	0.00122149	0.00240536
3	rs76315083	162707837	NA,T	NA,A	NA,0.869048	NA,-0.0211354	NA,0.0126714	NA,1.0208	0.00122149	0.00240536
3	rs75904960	162687208	NA,G	NA,A	NA,0.843254	NA,-0.0202003	NA,0.0117578	NA,1.06656	0.00121763	0.00239535
3	rs12469968	162923917	A,A	G,G	0.485089,0.625992	0.00586594,-0.0234451	0.00395606,0.00883443	0.859699,2.09918	0.00121692	0.00241452
3	rs76086380	162759768	A,NA	G,NA	0.967197,NA	0.0123948,NA	0.0111,NA	0.578158,NA	0.00121676	0.00236584
3	rs36084110	163160798	T,T	C,C	0.974155,0.996032	-0.0187344,0.108348	0.0124606,0.0679934	0.877091,0.95449	0.00121654	0.00239913
3	rs75574259	162947544	NA,T	NA,C	NA,0.892857	NA,-0.0234745	NA,0.0138207	NA,1.0486	0.00120764	0.00239688
3	rs75174596	162715237	C,NA	T,NA	0.965209,NA	-0.0140678,NA	0.0107893,NA	0.716063,NA	0.00120434	0.00240093
3	rs74599832	162946159	NA,T	NA,C	NA,0.892857	NA,-0.0234288	NA,0.0138207	NA,1.04557	0.00120169	0.00238507
3	rs2300755	162883962	A,A	G,G	0.61332,0.316468	-0.0118601,0.0248571	0.00405994,0.00919092	2.45763,2.16494	0.00119781	0.00239518
3	rs2160927	162891075	T,T	C,C	0.657058,0.356151	-0.0139157,0.023505	0.00416512,0.00892676	3.07843,2.07257	0.00119477	0.00243338
3	rs79234603	162690088	NA,C	NA,T	NA,0.843254	NA,-0.0200363	NA,0.0117578	NA,1.05372	0.00119252	0.00234615
3	rs79967088	162685872	NA,A	NA,G	NA,0.845238	NA,-0.0201871	NA,0.011819	NA,1.05733	0.00119179	0.00234474
3	rs2111850	162891279	C,C	T,T	0.657058,0.354167	-0.0139157,0.0234876	0.00416512,0.00893797	3.07843,2.06587	0.00118054	0.00240464
3	rs144925122	163044938	NA,T	NA,G	NA,0.980159	NA,0.050092	NA,0.0306528	NA,0.990456	0.00116642	0.00231523
3	rs7608798	162890217	A,A	G,G	0.657058,0.356151	-0.0138668,0.0234062	0.00416512,0.00892676	3.06012,2.05844	0.0011621	0.00236446
3	rs17715343	163167746	G,NA	C,NA	0.888668,NA	0.0123721,NA	0.00628579,NA	1.30947,NA	0.00113367	0.00224608
3	rs2284869	162893280	C,C	T,T	0.974155,0.737103	-0.012717,-0.0261199	0.0124606,0.0097106	0.512218,2.14577	0.00111729	0.00220628
3	rs145473963	162938911	G,NA	A,NA	0.964215,NA	0.0218285,NA	0.0106439,NA	1.39484,NA	0.00110937	0.00219121
3	rs139821110	162699256	NA,C	NA,T	NA,0.979167	NA,-0.0516109	NA,0.0299292	NA,1.07247	0.00109796	0.00217109
3	rs2284871	162888055	T,T	C,C	0.670974,0.358135	-0.013906,0.0230814	0.00420796,0.00891575	3.0219,2.01637	0.00109082	0.00221588
3	rs72871627	163136942	G,NA	A,NA	0.981113,NA	0.0347839,NA	0.0145245,NA	1.77917,NA	0.00108655	0.00216094
3	rs34450218	162919552	T,T	G,G	0.644135,0.991071	0.0175529,-0.0588522	0.0041296,0.0454422	4.67105,0.709329	0.00108235	0.00237569
3	rs79485241	162685600	NA,A	NA,C	NA,0.853175	NA,-0.0201716	NA,0.0120777	NA,1.02278	0.00107269	0.00211134
3	rs182219930	162966409	NA,A	NA,G	NA,0.978175	NA,0.0470925	NA,0.0292559	NA,0.968716	0.00107165	0.00212467
3	rs79950401	162997683	G,G	A,A	0.969185,0.962302	-0.0229714,-0.000958989	0.0114407,0.0224433	1.3501,0.0150601	0.00106924	0.00210411
3	rs77130817	162546043	NA,A	NA,C	NA,0.96627	NA,-0.0412829	NA,0.023678	NA,1.09021	0.00105647	0.00208665
3	rs35337543	163136505	G,NA	C,NA	0.981113,NA	0.0345584,NA	0.0145245,NA	1.76083,NA	0.00105564	0.00209946
3	rs75413283	162956564	NA,T	NA,A	NA,0.936508	NA,-0.027708	NA,0.0175302	NA,0.943197	0.00103821	0.00206065
3	rs149415270	162765181	A,NA	G,NA	0.987078,NA	-0.0208755,NA	0.0175062,NA	0.632497,NA	0.00103061	0.00203751
3	rs78816592	162759848	NA,C	NA,T	NA,0.912698	NA,0.0241165	NA,0.0151436	NA,0.953632	0.00102798	0.00203706
3	rs146451279	163316465	NA,A	NA,G	NA,0.933532	NA,0.0272436	NA,0.0171606	NA,0.949299	0.00100992	0.00200255
3	rs2284872	162887969	A,A	G,G	0.658052,0.357143	-0.013512,0.0228464	0.00416802,0.00892123	2.92529,1.9813	0.00100148	0.00202414
3	rs115435995	162971275	G,G	C,C	0.969185,0.968254	-0.0217199,0.0164374	0.0114407,0.0243817	1.23932,0.300853	0.000993348	0.00195672
3	rs61658534	162497780	NA,G	NA,C	NA,0.946429	NA,-0.0327461	NA,0.0189842	NA,1.07292	0.000992713	0.00195924
3	rs145658537	162497998	NA,G	NA,A	NA,0.945437	NA,-0.0322417	NA,0.0188207	NA,1.06201	0.000976109	0.00192668
3	rs6733162	162913498	C,C	G,G	0.390656,0.618056	0.00473003,-0.0226733	0.00405239,0.00879811	0.614177,2.00156	0.000964137	0.00190986
3	rs2909449	162866338	A,A	G,G	0.40159,0.261905	-0.0175219,0.0251943	0.00403319,0.00972244	4.85502,2.01955	0.000963958	0.0046406
3	rs77155259	162504240	A,NA	G,NA	0.952286,NA	-0.00982249,NA	0.00927543,NA	0.538187,NA	0.000959676	0.00191362
3	rs78532210	162581622	NA,C	NA,T	NA,0.96627	NA,-0.0396029	NA,0.023678	NA,1.02497	0.000957799	0.00189226
3	rs34536659	162916578	C,C	G,G	0.643141,0.991071	0.017183,-0.0592352	0.00412703,0.0454422	4.50392,0.715806	0.000952143	0.00205807
3	rs2892816	162918521	G,G	A,A	0.643141,0.991071	0.0171364,-0.0600106	0.00412703,0.0454422	4.48246,0.729001	0.0009511	0.00205242
3	rs76241400	163142689	NA,T	NA,C	NA,0.953373	NA,0.0313897	NA,0.0202746	NA,0.915183	0.000949886	0.00188329
3	rs1449640	162626294	T,NA	C,NA	0.975149,NA	0.0148067,NA	0.0127009,NA	0.613152,NA	0.000949262	0.00187797
3	rs116956425	162991910	A,A	C,C	0.969185,0.967262	-0.0219622,0.0111945	0.0114407,0.0240217	1.26041,0.193003	0.000943039	0.00185713
3	rs2216447	162922108	C,C	T,T	0.643141,0.991071	0.0169127,-0.0633934	0.00412703,0.0454422	4.38019,0.787797	0.000942045	0.0020178
3	rs541579364	162448108	NA,A	NA,G	NA,0.992063	NA,0.0718784	NA,0.0481747	NA,0.867454	0.000931676	0.00184975
3	rs117818514	162991474	A,A	G,G	0.969185,0.968254	-0.0218702,0.0114893	0.0114407,0.0243817	1.25238,0.195534	0.000927469	0.00182657
3	rs67264085	162910536	T,T	C,C	0.303181,0.485119	0.00454247,-0.0212627	0.00430159,0.00855314	0.536154,1.88873	0.000918828	0.00182337
3	rs73003589	162831847	C,C	T,T	0.974155,0.753968	-0.0255323,-0.0216395	0.0124606,0.00992501	1.393,1.53409	0.00091511	0.00181328
3	rs143073614	163225003	C,NA	T,NA	0.982107,NA	-0.0335883,NA	0.014915,NA	1.61397,NA	0.000913077	0.00181167
3	rs79227269	162508817	A,NA	G,NA	0.979125,NA	0.0329253,NA	0.0138296,NA	1.76256,NA	0.000908357	0.00180504
3	rs116122308	162992671	A,A	G,G	0.969185,0.967262	-0.0218264,0.0101354	0.0114407,0.0240217	1.24857,0.171934	0.000903084	0.00177848
3	rs2300751	163038425	A,A	T,T	0.964215,0.730159	-0.0207604,0.0138594	0.0106439,0.00963031	1.29139,0.823589	0.000901863	0.00178277
3	rs115338631	162983513	T,T	G,G	0.981113,0.968254	-0.027275,0.0107666	0.0145245,0.0243817	1.21896,0.181253	0.000893332	0.00176387
3	rs2909448	162866255	T,T	C,C	0.409543,0.261905	-0.0177651,0.0248701	0.00402064,0.00972244	5.0026,1.97768	0.000889633	0.00527442
3	rs146227382	162990011	G,NA	A,NA	0.960239,NA	0.0183289,NA	0.0101186,NA	1.15443,NA	0.000883812	0.0017515
3	rs77260554	163108572	NA,G	NA,C	NA,0.977182	NA,0.0411898	NA,0.0286274	NA,0.82333	0.000882017	0.00175121
3	rs144379980	162923113	NA,T	NA,G	NA,0.970238	NA,-0.0381407	NA,0.0251555	NA,0.887831	0.00088196	0.00174956
3	rs145778047	162991075	G,G	A,A	0.981113,0.968254	-0.0273416,0.00885114	0.0145245,0.0243817	1.22347,0.144731	0.000879313	0.00173605
3	rs146893385	162788974	NA,A	NA,T	NA,0.990079	NA,0.0620241	NA,0.0431319	NA,0.822661	0.000879059	0.0017446
3	rs2193681	162921728	C,C	T,T	0.644135,0.991071	0.0168766,-0.0625277	0.0041296,0.0454422	4.35905,0.772558	0.000872218	0.00186867
3	rs148412518	163157841	NA,A	NA,G	NA,0.989087	NA,-0.0591826	NA,0.0411453	NA,0.822967	0.000863145	0.00171205
3	rs188532218	162648475	C,NA	A,NA	0.988072,NA	-0.0230246,NA	0.0182119,NA	0.685848,NA	0.000861372	0.00170597
3	rs873826	162918071	A,A	G,G	0.645129,0.991071	0.0170691,-0.0592963	0.0041322,0.0454422	4.44183,0.716842	0.000860619	0.00185591
3	rs74437022	162585826	G,NA	A,NA	0.926441,NA	-0.0125918,NA	0.0075738,NA	1.01591,NA	0.000859207	0.00171187
3	rs145765232	162781705	C,NA	T,NA	0.986084,NA	-0.0198099,NA	0.0168779,NA	0.618871,NA	0.000853876	0.00169181
3	rs74758882	162932913	NA,G	NA,T	NA,0.9375	NA,-0.0253005	NA,0.0176595	NA,0.818309	0.000852808	0.00169276
3	rs16846230	162854427	A,A	G,G	0.972167,0.794643	-0.0223374,-0.0248395	0.0120196,0.0105819	1.19991,1.72339	0.000852668	0.00168839
3	rs77105711	162786107	NA,G	NA,A	NA,0.866071	NA,-0.0175618	NA,0.0125513	NA,0.79115	0.000851908	0.00167995
3	rs144092344	162979779	C,C	T,T	0.969185,0.965278	-0.0206934,0.0175099	0.0114407,0.0233493	1.15187,0.343607	0.000850645	0.00167617
3	rs116068336	162987462	C,C	T,T	0.969185,0.965278	-0.0214462,0.0108702	0.0114407,0.0233493	1.21571,0.192776	0.000849954	0.00167405
3	rs10170813	163015464	T,T	C,C	0.919483,0.656746	-0.00557828,-0.0181442	0.00726648,0.00900319	0.353908,1.35781	0.000849117	0.00168584
3	rs150875074	162625155	C,NA	T,NA	0.986084,NA	-0.0172908,NA	0.0168779,NA	0.514825,NA	0.000846926	0.00168383
3	rs10497223	162831523	A,A	G,G	0.974155,0.755952	-0.0259849,-0.0208763	0.0124606,0.00995218	1.43138,1.44448	0.000830901	0.00164658
3	rs2268890	162872492	G,G	A,A	0.39165,0.259921	-0.0176467,0.024699	0.00405055,0.00974638	4.87913,1.94803	0.000830503	0.00423268
3	rs79739937	162997032	A,A	G,G	0.969185,0.970238	-0.0215994,-0.0020745	0.0114407,0.0251555	1.22889,0.0295251	0.000809145	0.00159295
3	rs75257481	162974735	C,C	G,G	0.969185,0.965278	-0.0209291,0.0133664	0.0114407,0.0233493	1.17168,0.246406	0.000805619	0.00158714
3	rs2042069	162869670	T,T	C,C	0.39165,0.260913	-0.0175974,0.0245135	0.00405055,0.00973436	4.85502,1.92833	0.000802953	0.00397409
3	rs79671930	162551220	NA,T	NA,A	NA,0.973214	NA,0.0356017	NA,0.0264757	NA,0.747817	0.000800805	0.00158897
3	rs4001644	162398867	C,C	A,A	0.17992,0.160714	0.00452682,0.029959	0.00514721,0.0116392	0.421194,1.99768	0.000798223	0.00156228
3	rs7572645	162398278	G,G	A,A	0.17992,0.160714	0.00452682,0.029959	0.00514721,0.0116392	0.421194,1.99768	0.000798223	0.00156228
3	rs76006213	162970161	T,T	C,C	0.969185,0.803571	-0.021202,0.00355826	0.0114407,0.0107594	1.19482,0.130262	0.000798036	0.001572
3	rs13035499	162360492	T,NA	A,NA	0.942346,NA	0.0256631,NA	0.00848241,NA	2.60509,NA	0.000797874	0.00165702
3	rs75549345	162943591	NA,G	NA,A	NA,0.970238	NA,0.0351213	NA,0.0251555	NA,0.788706	0.000797559	0.00158183
3	rs79724736	162901414	T,T	C,C	0.974155,0.737103	-0.0129306,-0.0245916	0.0124606,0.0097106	0.523749,1.94589	0.000794531	0.00156963
3	rs75944814	162993352	C,C	T,T	0.969185,0.967262	-0.021274,0.00859142	0.0114407,0.0240217	1.20095,0.142303	0.000793867	0.00156364
3	rs76995123	162996174	A,A	G,G	0.969185,0.967262	-0.0213724,0.00569639	0.0114407,0.0240217	1.20937,0.0901488	0.000786033	0.001548
3	rs143901509	163257729	NA,G	NA,T	NA,0.982143	NA,-0.044186	NA,0.0322783	NA,0.766932	0.000782409	0.00155302
3	rs75698547	163197463	NA,T	NA,C	NA,0.89881	NA,-0.0198624	NA,0.0141743	NA,0.792841	0.000779703	0.00154742
3	rs117909278	163052317	NA,C	NA,T	NA,0.964286	NA,-0.0324609	NA,0.0230345	NA,0.799237	0.000777033	0.00154143
3	rs146886822	162996723	T,T	G,G	0.969185,0.967262	-0.0213243,0.00523878	0.0114407,0.0240217	1.20525,0.082304	0.000776083	0.00152841
3	rs369238119	163025708	NA,T	NA,C	NA,0.980159	NA,0.0407522	NA,0.0306528	NA,0.735914	0.000775657	0.00153982
3	rs2160711	162977965	G,G	A,A	0.981113,0.965278	-0.0263892,0.00969234	0.0145245,0.0233493	1.15966,0.168728	0.000771425	0.00152333
3	rs188274762	162505813	NA,A	NA,G	NA,0.981151	NA,-0.0421879	NA,0.0314332	NA,0.745816	0.000771302	0.00152546
3	rs145462073	163054677	NA,G	NA,T	NA,0.987103	NA,0.0504113	NA,0.0378862	NA,0.736787	0.000771016	0.00153038
3	rs76878892	162988278	NA,T	NA,C	NA,0.986111	NA,-0.0506045	NA,0.0365264	NA,0.780094	0.00076152	0.00151007
3	rs13020751	162889802	G,NA	A,NA	0.900596,NA	0.00300558,NA	0.00660805,NA	0.187603,NA	0.00075644	0.00148427
3	rs76967837	162971864	A,A	G,G	0.969185,0.965278	-0.020649,0.0128409	0.0114407,0.0233493	1.14815,0.234812	0.000755781	0.00148909
3	rs148445308	162779668	NA,G	NA,T	NA,0.990079	NA,-0.0579456	NA,0.0431319	NA,0.746842	0.00075236	0.00149351
3	rs13417851	162559919	G,G	T,T	0.902585,0.852183	-0.00488782,-0.0298683	0.00666778,0.0120441	0.333924,1.88136	0.000751179	0.00146999
3	rs2970931	162873188	C,C	T,T	0.390656,0.25496	-0.0177937,0.0243917	0.00405239,0.00980793	4.9474,1.88992	0.000750473	0.00419686
3	rs77198442	162383668	G,G	A,A	0.17992,0.161706	0.00430274,0.0295879	0.00514721,0.0116103	0.39449,1.96574	0.000750176	0.00146848
3	rs3849353	162374138	C,C	G,G	0.180915,0.160714	0.0042935,0.0296146	0.00513615,0.0116392	0.39449,1.96072	0.000748467	0.00146514
3	rs3849355	162387714	A,A	G,G	0.17992,0.160714	0.00443717,0.0296146	0.00514721,0.0116392	0.410433,1.96072	0.000747566	0.0014634
3	rs118110165	162391760	NA,T	NA,C	NA,0.984127	NA,0.0464952	NA,0.0342017	NA,0.759434	0.000746023	0.00147999
3	rs111357270	163292703	T,NA	C,NA	0.984095,NA	0.0242475,NA	0.0158037,NA	0.903236,NA	0.00074199	0.00146643
3	rs77913608	163334293	NA,G	NA,T	NA,0.922619	NA,0.0214774	NA,0.0159983	NA,0.746078	0.000739234	0.0014661
3	rs11901687	162822779	C,C	A,A	0.974155,0.753968	-0.025655,-0.0203304	0.0124606,0.00992501	1.40336,1.39232	0.000738263	0.00146305
3	rs75049981	162412482	NA,C	NA,T	NA,0.984127	NA,0.0461133	NA,0.0342017	NA,0.750631	0.000736345	0.00146081
3	rs149192163	162471021	NA,C	NA,T	NA,0.987103	NA,0.0490605	NA,0.0378862	NA,0.70921	0.000734842	0.00145856
3	rs17761282	162975083	G,G	A,A	0.969185,0.965278	-0.0205555,0.0121124	0.0114407,0.0233493	1.14036,0.219008	0.000732296	0.00144284
3	rs1485976	163334682	NA,C	NA,T	NA,0.922619	NA,0.0213317	NA,0.0159983	NA,0.738952	0.000731445	0.00145066
3	rs62189003	162548104	A,A	T,T	0.90159,0.852183	-0.00442594,-0.0298683	0.00663768,0.0120441	0.296789,1.88136	0.000728965	0.00142657
3	rs80285124	162972073	C,C	A,A	0.969185,0.965278	-0.0205555,0.0115208	0.0114407,0.0233493	1.14036,0.206405	0.000724521	0.0014275
3	rs146358085	162594093	NA,C	NA,T	NA,0.968254	NA,0.0307794	NA,0.0243817	NA,0.684436	0.000721806	0.00143219
3	rs62188186	163057208	A,NA	T,NA	0.984095,NA	0.0293723,NA	0.0158037,NA	1.20005,NA	0.000721686	0.00143327
3	rs55841284	162560011	G,G	A,A	0.902585,0.853175	-0.00462564,-0.0298063	0.00666778,0.0120777	0.311712,1.86673	0.000720486	0.00141005
3	rs17710179	162969271	G,G	A,A	0.969185,0.968254	-0.0202306,0.0147735	0.0114407,0.0243817	1.11344,0.263952	0.000719612	0.00141824
3	rs7589304	162383293	G,G	A,A	0.17992,0.160714	0.00430274,0.0294164	0.00514721,0.0116392	0.39449,1.9396	0.000718773	0.00140716
3	rs56315911	162560186	T,T	G,G	0.902585,0.853175	-0.00453583,-0.0298063	0.00666778,0.0120777	0.304221,1.86673	0.000715585	0.00140046
3	rs150347241	162704235	G,NA	A,NA	0.991054,NA	-0.0241771,NA	0.0209976,NA	0.60283,NA	0.000714856	0.00142143
3	rs75234768	163237866	NA,C	NA,T	NA,0.895833	NA,-0.0185172	NA,0.0139934	NA,0.731088	0.000708844	0.00140685
3	rs56274002	162536715	T,T	A,A	0.90159,0.852183	-0.00410836,-0.029823	0.00663768,0.0120441	0.270873,1.87678	0.00070719	0.00138401
3	rs62188990	162540635	A,A	G,G	0.90159,0.853175	-0.0039741,-0.0299516	0.00663768,0.0120777	0.260142,1.88136	0.000705476	0.00138074
3	rs185278721	163326973	NA,A	NA,C	NA,0.902778	NA,-0.0190822	NA,0.0144288	NA,0.730487	0.000702151	0.00139341
3	rs77498465	163010483	A,NA	G,NA	0.94831,NA	0.0197749,NA	0.00893021,NA	1.57183,NA	0.000699764	0.00138782
3	rs4664427	162377889	T,T	C,C	0.180915,0.160714	0.0042935,0.0292183	0.00513615,0.0116392	0.39449,1.91861	0.000696871	0.00136445
3	rs6432688	162378656	G,G	C,C	0.180915,0.160714	0.0042935,0.0292183	0.00513615,0.0116392	0.39449,1.91861	0.000696871	0.00136445
3	rs72875528	162533523	T,T	C,C	0.90159,0.852183	-0.0039741,-0.0297732	0.00663768,0.0120441	0.260142,1.87175	0.000695018	0.00136023
3	rs16846221	162820220	T,T	G,G	0.974155,0.753968	-0.0249604,-0.0203792	0.0124606,0.00992501	1.34523,1.39749	0.000691417	0.00137028
3	rs117394791	162463292	NA,G	NA,A	NA,0.984127	NA,0.0438811	NA,0.0342017	NA,0.700081	0.000691079	0.00137101
3	rs12476631	162566936	C,C	T,T	0.902585,0.853175	-0.00485457,-0.0294201	0.00666778,0.0120777	0.331078,1.82813	0.00068761	0.00134598
3	rs62188988	162531068	C,C	T,T	0.90159,0.852183	-0.00392934,-0.0297234	0.00663768,0.0120441	0.256594,1.86673	0.000687187	0.00134495
3	rs1515184	162561347	G,G	A,A	0.902585,0.853175	-0.00435617,-0.0296155	0.00666778,0.0120777	0.289415,1.84761	0.00068389	0.00133859
3	rs16846047	162561946	C,C	T,T	0.902585,0.853175	-0.00435617,-0.0296155	0.00666778,0.0120777	0.289415,1.84761	0.00068389	0.00133859
3	rs115789664	162786953	C,NA	T,NA	0.988072,NA	-0.019948,NA	0.0182119,NA	0.563248,NA	0.000682781	0.00135664
3	rs62189005	162562386	C,C	T,T	0.902585,0.853175	-0.00440109,-0.0295655	0.00666778,0.0120777	0.293095,1.84262	0.00068036	0.00133171
3	rs16846050	162563553	A,A	G,G	0.902585,0.853175	-0.00440109,-0.0295201	0.00666778,0.0120777	0.293095,1.83809	0.000675197	0.00132164
3	rs79405265	162995514	C,C	T,T	0.967197,0.967262	-0.0210355,0.00906946	0.0111,0.0240217	1.23596,0.151341	0.00067444	0.0013295
3	rs79820653	163010677	A,A	C,C	0.913519,0.997024	0.0205501,0.066672	0.00703429,0.078473	2.45786,0.402812	0.000673426	0.00134753
3	rs33998987	163284067	C,C	T,T	0.664016,0.267857	-0.00586768,0.0212076	0.00418592,0.00965281	0.793215,1.55257	0.000669223	0.00133102
3	rs76099699	162375168	T,NA	C,NA	0.972167,NA	0.0119396,NA	0.0120196,NA	0.494117,NA	0.000668902	0.00132785
3	rs78752321	163227849	NA,T	NA,C	NA,0.896825	NA,-0.0178206	NA,0.0140528	NA,0.688765	0.00066741	0.00132463
3	rs75779674	163201407	T,NA	C,NA	0.981113,NA	0.0277964,NA	0.0145245,NA	1.25453,NA	0.000663739	0.00131443
3	rs75125609	163297657	NA,G	NA,A	NA,0.915675	NA,-0.0186522	NA,0.0153834	NA,0.64719	0.00066341	0.00131639
3	rs62188987	162525686	A,A	T,T	0.900596,0.852183	-0.0035301,-0.0296283	0.00660805,0.0120441	0.226803,1.85716	0.00066267	0.00129707
3	rs12467042	162526971	A,A	G,G	0.900596,0.852183	-0.00357501,-0.0295784	0.00660805,0.0120441	0.230252,1.85216	0.000658806	0.00128954
3	rs1567421	162475617	T,T	G,G	0.900596,0.852183	-0.00169789,-0.0299432	0.00660805,0.0120441	0.0984204,1.88894	0.000658246	0.00128831
3	rs183708875	162901491	NA,T	NA,C	NA,0.979167	NA,0.0392677	NA,0.0299292	NA,0.722358	0.000650426	0.00129231
3	rs193048866	162678815	G,NA	A,NA	0.987078,NA	-0.0203004,NA	0.0175062,NA	0.608701,NA	0.000647946	0.00128754
3	rs62188983	162513959	C,C	G,G	0.900596,0.852183	-0.00339536,-0.0295331	0.00660805,0.0120441	0.216542,1.84761	0.000647294	0.00126704
3	rs143460945	162781639	NA,C	NA,T	NA,0.990079	NA,-0.051913	NA,0.0431319	NA,0.640641	0.000643394	0.00127725
3	rs1567420	162475601	C,C	T,T	0.900596,0.852183	-0.00178684,-0.0297989	0.00660805,0.0120441	0.104108,1.87435	0.000643202	0.00125897
3	rs116082270	162693767	A,NA	G,NA	0.988072,NA	-0.0192557,NA	0.0182119,NA	0.537052,NA	0.00064277	0.00127714
3	rs16846290	162960128	NA,C	NA,A	NA,0.96627	NA,0.0273348	NA,0.023678	NA,0.60499	0.000640687	0.00127218
3	rs13026747	162364504	T,T	G,G	0.180915,0.160714	0.00398511,0.0287807	0.00513615,0.0116392	0.358713,1.87264	0.000640054	0.00125345
3	rs3849348	162350566	T,T	C,C	0.201789,0.159722	0.00235405,0.0288529	0.00492643,0.0116683	0.198759,1.87264	0.000639446	0.00125241
3	rs12474713	162569341	A,A	C,C	0.902585,0.852183	-0.00462564,-0.0290317	0.00666778,0.0120441	0.311712,1.7977	0.000639232	0.00125152
3	rs62189006	162573586	G,G	A,A	0.902585,0.852183	-0.00462564,-0.0290317	0.00666778,0.0120441	0.311712,1.7977	0.000639232	0.00125152
3	rs16846053	162566045	G,G	T,T	0.90159,0.853175	-0.00406361,-0.0293029	0.00663768,0.0120777	0.267282,1.8165	0.000639228	0.00125142
3	rs16845997	162521046	A,A	C,C	0.900596,0.852183	-0.0033055,-0.0294833	0.00660805,0.0120441	0.209773,1.84262	0.000638861	0.00125057
3	rs16846064	162568941	C,C	G,G	0.902585,0.852183	-0.00449092,-0.0290769	0.00666778,0.0120441	0.300498,1.80217	0.000637508	0.00124812
3	rs7588198	162365202	T,T	G,G	0.180915,0.160714	0.00420856,0.0287286	0.00513615,0.0116392	0.384514,1.86721	0.00063739	0.00124831
3	rs115562071	162493241	T,T	C,C	0.900596,0.852183	-0.00232017,-0.0297042	0.00660805,0.0120441	0.139361,1.8648	0.000637068	0.00124695
3	rs7595197	162366835	T,T	G,G	0.180915,0.161706	0.00411917,0.0286573	0.00513615,0.0116103	0.374116,1.86721	0.000637014	0.00124763
3	rs56039028	162516363	A,A	G,G	0.900596,0.852183	-0.00321563,-0.0294833	0.00660805,0.0120441	0.203061,1.84262	0.000635961	0.0012449
3	rs62188984	162514518	A,A	G,G	0.900596,0.852183	-0.00321563,-0.0294833	0.00660805,0.0120441	0.203061,1.84262	0.000635961	0.0012449
3	rs2302873	162879452	C,C	T,T	0.657058,0.356151	-0.0138668,0.0209273	0.00416512,0.00892676	3.06012,1.71985	0.000635718	0.00129812
3	rs113647830	162996687	C,C	T,T	0.966203,0.967262	-0.0207854,0.00698221	0.0109412,0.0240217	1.24057,0.112771	0.000635453	0.00125292
3	rs62187613	162434474	C,C	T,T	0.900596,0.849206	-0.00170944,-0.0295037	0.00660805,0.0119455	0.0991559,1.86913	0.000635158	0.00124325
3	rs12470590	162493102	G,G	A,A	0.900596,0.852183	-0.0021869,-0.0297042	0.00660805,0.0120441	0.130366,1.8648	0.000634672	0.00124226
3	rs12469302	162433831	T,T	G,G	0.900596,0.849206	-0.00157508,-0.0295037	0.00660805,0.0119455	0.0906559,1.86913	0.000634537	0.00124204
3	rs56260047	162497225	T,T	G,G	0.900596,0.852183	-0.00298638,-0.0295331	0.00660805,0.0120441	0.186206,1.84761	0.00063443	0.00124188
3	rs62188960	162492578	C,C	A,A	0.900596,0.852183	-0.00214247,-0.0297042	0.00660805,0.0120441	0.127395,1.8648	0.000633931	0.00124081
3	rs77875848	163251807	NA,A	NA,G	NA,0.895833	NA,-0.0170536	NA,0.0139934	NA,0.651767	0.000632562	0.0012555
3	rs190473377	162422109	NA,C	NA,T	NA,0.977182	NA,0.0328704	NA,0.0286274	NA,0.600536	0.000632465	0.00125524
3	rs117871760	163262907	NA,T	NA,C	NA,0.895833	NA,-0.0170418	NA,0.0139934	NA,0.651145	0.000632008	0.0012544
3	rs7592112	162366517	G,G	C,C	0.180915,0.160714	0.00416386,0.0286818	0.00513615,0.0116392	0.379302,1.86233	0.000631444	0.00123669
3	rs10202267	162366126	A,A	T,T	0.180915,0.160714	0.00411917,0.0286818	0.00513615,0.0116392	0.374116,1.86233	0.000630768	0.00123536
3	rs12473497	162433766	C,C	T,T	0.900596,0.849206	-0.00157508,-0.0294541	0.00660805,0.0119455	0.0906559,1.86409	0.000629168	0.00123156
3	rs55925603	162497210	A,A	G,G	0.900596,0.852183	-0.00298638,-0.0294833	0.00660805,0.0120441	0.186206,1.84262	0.000629132	0.00123154
3	rs62187608	162431138	G,G	T,T	0.900596,0.849206	-0.00153028,-0.0294541	0.00660805,0.0119455	0.0878494,1.86409	0.000629018	0.00123127
3	rs62187611	162431946	G,G	A,A	0.900596,0.849206	-0.00153028,-0.0294541	0.00660805,0.0119455	0.0878494,1.86409	0.000629018	0.00123127
3	rs16846646	163215423	NA,A	NA,C	NA,0.894841	NA,-0.0168918	NA,0.013935	NA,0.646965	0.000628734	0.00124794
3	rs56371522	162491109	A,A	G,G	0.900596,0.852183	-0.00214247,-0.0296546	0.00660805,0.0120441	0.127395,1.85981	0.000628629	0.00123047
3	rs78678312	162810112	NA,T	NA,C	NA,0.945437	NA,0.0225544	NA,0.0188207	NA,0.636822	0.000628603	0.00124583
3	rs12467279	162544744	G,G	A,A	0.90159,0.853175	-0.00429177,-0.0291791	0.00663768,0.0120777	0.285749,1.80426	0.000628086	0.00122977
3	rs72873645	162495047	A,A	G,G	0.900596,0.852183	-0.00289644,-0.0294833	0.00660805,0.0120441	0.179697,1.84262	0.000626673	0.00122673
3	rs150094097	162372251	G,NA	C,NA	0.966203,NA	-0.0108005,NA	0.0109412,NA	0.490027,NA	0.000626172	0.00124745
3	rs138284995	162546756	C,C	T,T	0.90159,0.853175	-0.0043365,-0.0291336	0.00663768,0.0120777	0.289415,1.79977	0.000625415	0.00122456
3	rs2300758	162867474	NA,T	NA,C	NA,0.951389	NA,0.0267161	NA,0.0198773	NA,0.747314	0.000623942	0.00124009
3	rs199785247	162423380	NA,T	NA,A	NA,0.969246	NA,0.0294669	NA,0.0247591	NA,0.630804	0.000623359	0.00123605
3	rs79416867	163278412	NA,C	NA,G	NA,0.974206	NA,0.0317289	NA,0.0269663	NA,0.620967	0.000623232	0.00123719
3	rs62187658	162488095	C,C	A,A	0.900596,0.85119	-0.00205359,-0.0295232	0.00660805,0.0120109	0.121493,1.85482	0.000623123	0.00121981
3	rs62187656	162487699	G,G	A,A	0.900596,0.852183	-0.00205359,-0.029605	0.00660805,0.0120441	0.121493,1.85482	0.000622006	0.00121754
3	rs62187655	162487440	G,G	C,C	0.900596,0.852183	-0.00205359,-0.029605	0.00660805,0.0120441	0.121493,1.85482	0.000622006	0.00121754
3	rs62188961	162495399	G,G	A,A	0.900596,0.852183	-0.00289644,-0.029438	0.00660805,0.0120441	0.179697,1.83809	0.000621922	0.00121746
3	rs147889616	163213381	NA,G	NA,A	NA,0.978175	NA,0.0326975	NA,0.0292559	NA,0.578854	0.000620971	0.00123258
3	rs2287291	163135956	NA,T	NA,C	NA,0.925595	NA,-0.0181268	NA,0.0162889	NA,0.575476	0.000620006	0.0012302
3	rs150980306	162503802	NA,G	NA,T	NA,0.974206	NA,0.0304759	NA,0.0269663	NA,0.587685	0.000619854	0.00123005
3	rs12473088	162485073	G,G	A,A	0.900596,0.850198	-0.00187578,-0.0294425	0.00660805,0.011978	0.10985,1.85482	0.000619829	0.00121328
3	rs114459135	162814187	C,NA	A,NA	0.963221,NA	0.0305293,NA	0.0105045,NA	2.43685,NA	0.000619828	0.00123202
3	rs16845960	162501613	G,G	A,A	0.900596,0.852183	-0.00298638,-0.0293881	0.00660805,0.0120441	0.186206,1.83311	0.000619166	0.0012121
3	rs113197479	162959831	A,NA	C,NA	0.970179,NA	-0.0221962,NA	0.0116239,NA	1.25031,NA	0.000619159	0.00123363
3	rs62187657	162488091	A,A	G,G	0.900596,0.852183	-0.00205359,-0.0295599	0.00660805,0.0120441	0.121493,1.85029	0.000617291	0.00120834
3	rs36080928	162810113	A,A	G,G	0.974155,0.741071	-0.0254441,-0.0190003	0.0124606,0.0097585	1.38558,1.28796	0.000616317	0.0012219
3	rs192948231	163267795	NA,A	NA,G	NA,0.977182	NA,0.0319259	NA,0.0286274	NA,0.577156	0.000614951	0.00122072
3	rs55840249	162426849	A,A	C,C	0.900596,0.849206	-0.00148548,-0.0293142	0.00660805,0.0119455	0.0850562,1.84992	0.000614063	0.00120209
3	rs62187604	162423676	G,G	A,A	0.900596,0.848214	-0.00148548,-0.0292354	0.00660805,0.0119134	0.0850562,1.84992	0.000612895	0.00119985
3	rs75046427	162996045	A,A	T,T	0.967197,0.967262	-0.0206404,0.00699417	0.0111,0.0240217	1.20095,0.112986	0.000610729	0.00120399
3	rs16846026	162537691	C,C	T,T	0.90159,0.853175	-0.00410836,-0.0290836	0.00663768,0.0120777	0.270873,1.79484	0.000610431	0.00119527
3	rs2020027	162425878	A,A	G,G	0.900596,0.849206	-0.00148548,-0.0292646	0.00660805,0.0119455	0.0850562,1.84491	0.000608901	0.00119202
3	rs2389426	162573858	A,A	G,G	0.902585,0.852183	-0.00440109,-0.028822	0.00666778,0.0120441	0.293095,1.77704	0.000607287	0.00118913
3	rs13389236	163221458	NA,T	NA,C	NA,0.894841	NA,-0.0164071	NA,0.013935	NA,0.621536	0.000606787	0.0012044
3	rs62187603	162422517	A,A	G,G	0.900596,0.849206	-0.00148548,-0.0292149	0.00660805,0.0119455	0.0850562,1.8399	0.000603791	0.00118205
3	rs62189008	162574436	T,T	C,C	0.902585,0.852183	-0.00440109,-0.0287725	0.00666778,0.0120441	0.293095,1.77218	0.000602381	0.00117955
3	rs12474470	162535336	C,C	T,T	0.90159,0.853175	-0.00401886,-0.0290335	0.00663768,0.0120777	0.263705,1.78991	0.000601832	0.00117847
3	rs72873624	162481453	A,A	G,G	0.900596,0.850198	-0.00249152,-0.0291495	0.00660805,0.011978	0.151108,1.82536	0.0005997	0.00117406
3	rs79027170	163279002	NA,C	NA,T	NA,0.895833	NA,-0.0163564	NA,0.0139934	NA,0.61536	0.000599218	0.00118926
3	rs57464189	162419312	A,A	G,G	0.900596,0.849206	-0.00148548,-0.0291698	0.00660805,0.0119455	0.0850562,1.83535	0.000599191	0.00117307
3	rs60495163	162408807	T,T	C,C	0.900596,0.848214	-0.00148548,-0.0290418	0.00660805,0.0119134	0.0850562,1.83035	0.000595321	0.0011656
3	rs62189009	162575178	A,A	T,T	0.902585,0.852183	-0.00444601,-0.028678	0.00666778,0.0120441	0.296789,1.76291	0.000595085	0.00116532
3	rs76025333	163301818	NA,A	NA,G	NA,0.938492	NA,-0.0194294	NA,0.0177919	NA,0.560957	0.000594398	0.00117968
3	rs72875596	162575057	G,G	A,A	0.902585,0.852183	-0.00431124,-0.028723	0.00666778,0.0120441	0.285749,1.76732	0.000593718	0.00116263
3	rs72875598	162575096	G,G	A,A	0.902585,0.852183	-0.00431124,-0.028723	0.00666778,0.0120441	0.285749,1.76732	0.000593718	0.00116263
3	rs55893794	162418751	A,A	G,G	0.900596,0.850198	-0.00148548,-0.0292491	0.00660805,0.011978	0.0850562,1.83535	0.000593459	0.00116193
3	rs11900490	162615615	NA,T	NA,C	NA,0.94246	NA,-0.0206221	NA,0.0183564	NA,0.582935	0.000593253	0.00117836
3	rs77558547	162577379	T,T	C,C	0.902585,0.852183	-0.00458074,-0.028579	0.00666778,0.0120441	0.307959,1.75323	0.000591476	0.00115831
3	rs62189007	162574323	A,A	G,G	0.902585,0.852183	-0.00440109,-0.0286285	0.00666778,0.0120441	0.293095,1.75807	0.000588381	0.00115223
3	rs56145818	162403778	A,A	G,G	0.900596,0.850198	-0.00148548,-0.0291495	0.00660805,0.011978	0.0850562,1.82536	0.000587782	0.00115088
3	rs187059784	162384710	NA,T	NA,A	NA,0.969246	NA,0.0271728	NA,0.0247591	NA,0.564748	0.000586973	0.00116452
3	rs62187597	162398263	T,T	A,A	0.900596,0.848214	-0.00148548,-0.0289472	0.00660805,0.0119134	0.0850562,1.82083	0.000586354	0.00114811
3	rs3213843	163216109	NA,T	NA,C	NA,0.894841	NA,-0.0159059	NA,0.013935	NA,0.595698	0.000585563	0.00116228
3	rs144475481	163331706	NA,G	NA,C	NA,0.981151	NA,0.0330971	NA,0.0314332	NA,0.534065	0.000585533	0.00116249
3	rs142620316	162398015	A,A	G,G	0.900596,0.849206	-0.00148548,-0.0290253	0.00660805,0.0119455	0.0850562,1.82083	0.00058475	0.00114489
3	rs12475446	163235209	NA,T	NA,C	NA,0.894841	NA,-0.0158769	NA,0.013935	NA,0.594218	0.000584379	0.00115993
3	rs77027277	163257689	G,NA	A,NA	0.967197,NA	-0.0234738,NA	0.0111,NA	1.4628,NA	0.000582911	0.00115845
3	rs79938691	162640558	NA,A	NA,T	NA,0.988095	NA,-0.0428653	NA,0.0394133	NA,0.557868	0.000582478	0.00115634
3	rs66761688	162578911	C,C	T,T	0.902585,0.852183	-0.00462564,-0.0284394	0.00666778,0.0120441	0.311712,1.73963	0.000580232	0.00113638
3	rs191293243	162402277	NA,G	NA,A	NA,0.986111	NA,0.0392861	NA,0.0365264	NA,0.549557	0.000575231	0.00114156
3	rs6711192	162352757	C,C	G,G	0.201789,0.161706	0.00235405,0.0280975	0.00492643,0.0116103	0.198759,1.80916	0.000573359	0.00112322
3	rs13430624	163230633	NA,G	NA,A	NA,0.894841	NA,-0.0155954	NA,0.013935	NA,0.579921	0.000573118	0.00113759
3	rs80346087	162940498	NA,T	NA,A	NA,0.985119	NA,-0.0391248	NA,0.0353055	NA,0.572214	0.000572796	0.00113671
3	rs76714048	163057893	C,NA	T,NA	0.932406,NA	0.00822779,NA	0.00787557,NA	0.528487,NA	0.000571004	0.00113102
3	rs76213166	163182243	NA,T	NA,C	NA,0.892857	NA,-0.0152981	NA,0.0138207	NA,0.571317	0.00057098	0.00113338
3	rs76837154	163182391	NA,T	NA,C	NA,0.892857	NA,-0.0152981	NA,0.0138207	NA,0.571317	0.00057098	0.00113338
3	rs78461700	163258811	T,NA	A,NA	0.967197,NA	-0.0232957,NA	0.0111,NA	1.44559,NA	0.000569037	0.00113087
3	rs79356566	163315611	NA,C	NA,T	NA,0.897817	NA,-0.0156947	NA,0.014113	NA,0.574945	0.000566889	0.00112507
3	rs3849351	162350904	G,G	A,A	0.204771,0.159722	0.0023856,0.0281394	0.00489958,0.0116683	0.203197,1.79908	0.000566367	0.00110966
3	rs12479001	162578325	T,T	G,G	0.902585,0.852183	-0.00440109,-0.0283898	0.00666778,0.0120441	0.293095,1.73482	0.000566054	0.00110865
3	rs79261185	163180940	NA,T	NA,C	NA,0.892857	NA,-0.0151595	NA,0.0138207	NA,0.564314	0.000565586	0.00112268
3	rs12464396	163345347	NA,T	NA,C	NA,0.96627	NA,0.0246262	NA,0.023678	NA,0.52532	0.000565156	0.00112203
3	rs13015258	162930725	G,G	T,T	0.399602,0.621032	0.00336288,-0.0205423	0.00403651,0.0088114	0.392781,1.70474	0.000563825	0.0011175
3	rs1399650	162551718	A,A	G,G	0.17992,0.14881	0.0070533,0.0277194	0.00514721,0.0120109	0.768051,1.67765	0.000563792	0.00110551
3	rs72870248	162435849	A,A	G,G	0.90159,0.852183	-0.0025479,-0.0289074	0.00663768,0.0120441	0.154228,1.78544	0.000562653	0.00110185
3	rs202084221	163180395	NA,A	NA,G	NA,0.892857	NA,-0.01507	NA,0.0138207	NA,0.559814	0.000562159	0.00111588
3	rs12465734	162437859	G,G	A,A	0.90159,0.850198	-0.0027287,-0.0287192	0.00663768,0.011978	0.16685,1.78252	0.000561837	0.00110018
3	rs55650699	162388931	C,C	T,T	0.900596,0.849206	-0.00130174,-0.0287859	0.00660805,0.0119455	0.0737437,1.7969	0.000561563	0.00109964
3	rs62187614	162436285	G,G	C,C	0.90159,0.850198	-0.00231727,-0.0287939	0.00663768,0.011978	0.138461,1.78991	0.000561173	0.00109885
3	rs74724317	163218766	NA,A	NA,C	NA,0.894841	NA,-0.0152347	NA,0.013935	NA,0.561815	0.000559304	0.00111018
3	rs13029783	162347038	T,T	A,A	0.201789,0.15873	0.00235405,0.0281443	0.00492643,0.0116978	0.198759,1.79234	0.000559209	0.00109568
3	rs1515182	162436934	G,G	A,A	0.90159,0.850198	-0.0023625,-0.0287645	0.00663768,0.011978	0.141524,1.787	0.000559182	0.00109496
3	rs2268891	162865068	NA,G	NA,A	NA,0.964286	NA,0.0242552	NA,0.0230345	NA,0.534104	0.000558721	0.00110928
3	rs34722451	162346545	T,T	A,A	0.201789,0.15873	0.00226482,0.0281443	0.00492643,0.0116978	0.189962,1.79234	0.000558648	0.00109456
3	rs55638078	162524997	C,C	T,T	0.900596,0.853175	-0.00335043,-0.0287924	0.00660805,0.0120777	0.21315,1.76627	0.000558224	0.00109326
3	rs7605914	163241522	NA,A	NA,C	NA,0.894841	NA,-0.0151413	NA,0.013935	NA,0.557162	0.000555834	0.00110329
3	rs12465645	162437639	G,G	A,A	0.90159,0.850198	-0.00240773,-0.0287192	0.00663768,0.011978	0.144601,1.78252	0.000555756	0.00108828
3	rs56153413	162440079	T,T	G,G	0.90159,0.850198	-0.00240773,-0.0287192	0.00663768,0.011978	0.144601,1.78252	0.000555756	0.00108828
3	rs1567981	162549099	G,G	A,A	0.17992,0.14881	0.0070533,0.0276216	0.00514721,0.0120109	0.768051,1.66829	0.000555158	0.00108864
3	rs149445685	163110348	NA,T	NA,G	NA,0.986111	NA,-0.0372863	NA,0.0365264	NA,0.512371	0.000555035	0.00110244
3	rs41464145	163230185	NA,T	NA,C	NA,0.894841	NA,-0.0151065	NA,0.013935	NA,0.555433	0.000554552	0.00110075
3	rs116958592	162630208	NA,T	NA,G	NA,0.974206	NA,0.0270476	NA,0.0269663	NA,0.500515	0.000554065	0.00109975
3	rs7588782	163220988	NA,A	NA,G	NA,0.893849	NA,-0.0149863	NA,0.0138774	NA,0.552557	0.000552977	0.00109765
3	rs12467662	162386784	A,A	G,G	0.900596,0.849206	-0.00134656,-0.0286865	0.00660805,0.0119455	0.0764822,1.787	0.000552345	0.00108165
3	rs3849349	162350750	C,C	A,A	0.201789,0.159722	0.00235405,0.027994	0.00492643,0.0116683	0.198759,1.78427	0.000551212	0.0010801
3	rs72873603	162469665	T,T	C,C	0.900596,0.850198	-0.00235196,-0.0286694	0.00660805,0.011978	0.141524,1.77759	0.000551164	0.00107933
3	rs72873607	162471174	A,A	G,G	0.900596,0.849206	-0.00230693,-0.0285916	0.00660805,0.0119455	0.138461,1.77759	0.000550994	0.00107907
3	rs78692045	163222786	NA,C	NA,A	NA,0.893849	NA,-0.0148882	NA,0.0138774	NA,0.547686	0.000549403	0.00109056
3	rs62187653	162469128	C,C	T,T	0.900596,0.850198	-0.00221686,-0.0286694	0.00660805,0.011978	0.132377,1.77759	0.000549012	0.00107511
3	rs55782047	162440255	C,C	A,A	0.90159,0.850198	-0.00250269,-0.028624	0.00663768,0.011978	0.151108,1.77311	0.000548732	0.00107458
3	rs12475839	163223268	NA,G	NA,A	NA,0.893849	NA,-0.0148415	NA,0.0138774	NA,0.545372	0.000547718	0.00108722
3	rs145549865	162446607	G,G	A,A	0.900596,0.850198	-0.00276151,-0.0285243	0.00660805,0.011978	0.170041,1.76328	0.000545938	0.00106916
3	rs77449583	162464290	NA,C	NA,A	NA,0.947421	NA,-0.0202308	NA,0.0191524	NA,0.536362	0.000544582	0.00107678
3	rs62187612	162432494	G,G	A,A	0.900596,0.850198	-0.00161987,-0.0287192	0.00660805,0.011978	0.0934758,1.78252	0.000543629	0.00106467
3	rs62187652	162468033	G,G	C,C	0.90159,0.850198	-0.00240773,-0.028624	0.00663768,0.011978	0.144601,1.77311	0.000543588	0.00106452
3	rs62187609	162431500	T,T	C,C	0.900596,0.850198	-0.00157508,-0.0287192	0.00660805,0.011978	0.0906559,1.78252	0.000543476	0.00106437
3	rs117783664	163232194	NA,C	NA,T	NA,0.894841	NA,-0.0147576	NA,0.013935	NA,0.538223	0.000542035	0.00107591
3	rs79238289	163232810	NA,C	NA,T	NA,0.894841	NA,-0.0147576	NA,0.013935	NA,0.538223	0.000542035	0.00107591
3	rs150128644	162933505	T,NA	C,NA	0.976143,NA	-0.0218581,NA	0.0129561,NA	1.03816,NA	0.000541741	0.00108044
3	rs11677330	162874922	T,NA	C,NA	0.965209,NA	0.0294332,NA	0.0107893,NA	2.19572,NA	0.000541292	0.00107481
3	rs7573634	163251950	NA,T	NA,C	NA,0.893849	NA,-0.0146458	NA,0.0138774	NA,0.535723	0.000540634	0.00107315
3	rs12470830	162429996	T,T	C,C	0.900596,0.850198	-0.00157508,-0.0286694	0.00660805,0.011978	0.0906559,1.77759	0.000539022	0.00105568
3	rs62187646	162445488	C,C	T,T	0.90159,0.850198	-0.00245295,-0.0285243	0.00663768,0.011978	0.147692,1.76328	0.000538954	0.00105549
3	rs56405014	162497603	T,T	C,C	0.900596,0.853175	-0.00294141,-0.0286968	0.00660805,0.0120777	0.182945,1.75694	0.000538928	0.00105554
3	rs16846657	163253924	NA,T	NA,A	NA,0.894841	NA,-0.0146598	NA,0.013935	NA,0.533437	0.00053863	0.00106915
3	rs145594083	162902586	NA,A	NA,T	NA,0.96627	NA,-0.0253264	NA,0.023678	NA,0.545473	0.000537622	0.00106691
3	rs77370678	163234614	NA,C	NA,A	NA,0.894841	NA,-0.0146121	NA,0.013935	NA,0.531111	0.000536986	0.00106589
3	rs117969799	163338912	NA,A	NA,G	NA,0.96627	NA,0.0232699	NA,0.023678	NA,0.487151	0.000536278	0.0010647
3	rs148317728	162859024	G,NA	A,NA	0.99006,NA	0.031644,NA	0.01993,NA	0.949458,NA	0.000535716	0.00106756
3	rs56407015	162455625	A,A	G,G	0.900596,0.850198	-0.00217182,-0.0285243	0.00660805,0.011978	0.129356,1.76328	0.000535415	0.00104857
3	rs201185064	163179857	NA,G	NA,A	NA,0.948413	NA,-0.0196946	NA,0.0193256	NA,0.511227	0.00053536	0.00106323
3	rs62187647	162446018	T,T	C,C	0.90159,0.850198	-0.00245295,-0.028479	0.00663768,0.011978	0.147692,1.75882	0.000534963	0.0010477
3	rs2389549	162462209	C,C	T,T	0.900596,0.850198	-0.00239698,-0.028479	0.00660805,0.011978	0.144601,1.75882	0.000534927	0.00104764
3	rs2175142	162450124	C,C	T,T	0.900596,0.850198	-0.00212677,-0.0285243	0.00660805,0.011978	0.126348,1.76328	0.000534789	0.00104735
3	rs55821334	162452014	G,G	A,A	0.900596,0.850198	-0.00203666,-0.0285243	0.00660805,0.011978	0.120375,1.76328	0.000533612	0.00104504
3	rs146213217	162525208	T,NA	A,NA	0.987078,NA	-0.0142984,NA	0.0175062,NA	0.382932,NA	0.000533521	0.0010605
3	rs12464282	162448855	T,T	C,C	0.900596,0.850198	-0.00199161,-0.0285243	0.00660805,0.011978	0.117409,1.76328	0.00053306	0.00104397
3	rs1515183	162518582	T,T	G,G	0.189861,0.149802	0.0054343,0.0281943	0.00504129,0.011978	0.551213,1.73095	0.000532169	0.00104301
3	rs72866989	162382170	A,NA	G,NA	0.977137,NA	-0.0230003,NA	0.0132281,NA	1.08576,NA	0.000530965	0.00105632
3	rs75248130	163237219	NA,A	NA,G	NA,0.894841	NA,-0.0144196	NA,0.013935	NA,0.521759	0.000530459	0.00105294
3	rs7600288	163259314	NA,T	NA,C	NA,0.894841	NA,-0.0143809	NA,0.013935	NA,0.519889	0.000529168	0.00105038
3	rs80180903	163125962	NA,A	NA,G	NA,0.875	NA,-0.0131108	NA,0.0129254	NA,0.50805	0.000527525	0.00104701
3	rs77507833	163330200	NA,A	NA,C	NA,0.89881	NA,-0.0146354	NA,0.0141743	NA,0.52025	0.00052724	0.00104639
3	rs62187574	162382776	C,C	T,T	0.900596,0.849206	-0.00125692,-0.0284017	0.00660805,0.0119455	0.0710184,1.75882	0.000526945	0.00103207
3	rs55999219	162421361	A,A	G,G	0.900596,0.850198	-0.00153028,-0.0285243	0.00660805,0.011978	0.0878494,1.76328	0.000526192	0.00103063
3	rs10210731	163256170	NA,C	NA,A	NA,0.894841	NA,-0.0142801	NA,0.013935	NA,0.515026	0.000525835	0.00104376
3	rs75805783	162568233	NA,C	NA,G	NA,0.877976	NA,-0.0126319	NA,0.0130599	NA,0.476997	0.000525772	0.00104463
3	rs2287290	163130589	NA,T	NA,C	NA,0.912698	NA,-0.0145296	NA,0.0151436	NA,0.471944	0.000523868	0.00103997
3	rs79998145	162611720	NA,G	NA,T	NA,0.964286	NA,-0.0219782	NA,0.0230345	NA,0.468506	0.000523174	0.00103925
3	rs12465533	163272461	NA,C	NA,T	NA,0.894841	NA,-0.0141778	NA,0.013935	NA,0.510107	0.000522497	0.00103714
3	rs150514747	162881311	NA,T	NA,C	NA,0.984127	NA,-0.0334976	NA,0.0342017	NA,0.484954	0.000522111	0.00103687
3	rs78634183	162639270	NA,T	NA,G	NA,0.94246	NA,-0.0175632	NA,0.0183564	NA,0.470217	0.00052126	0.00103556
3	rs16846685	163277416	NA,T	NA,C	NA,0.894841	NA,-0.0141313	NA,0.013935	NA,0.507879	0.000519506	0.00103114
3	rs1549020	163240847	G,G	T,T	0.753479,0.169643	-0.0110759,0.015636	0.00458751,0.0113894	1.80235,0.770064	0.000518997	0.00103815
3	rs192662899	163271659	NA,T	NA,A	NA,0.972222	NA,0.0257356	NA,0.0260119	NA,0.4915	0.0005184	0.0010289
3	rs190548876	162554296	T,NA	C,NA	0.99006,NA	-0.01715,NA	0.01993,NA	0.409486,NA	0.000516604	0.00102674
3	rs74497596	162576943	NA,T	NA,A	NA,0.877976	NA,-0.0123812	NA,0.0130599	NA,0.464565	0.000515558	0.0010243
3	rs13394200	163264783	NA,G	NA,A	NA,0.894841	NA,-0.0139343	NA,0.013935	NA,0.498484	0.000514742	0.00102175
3	rs10193618	163257586	NA,A	NA,G	NA,0.894841	NA,-0.0139343	NA,0.013935	NA,0.498484	0.000514742	0.00102175
3	rs73014841	163248289	NA,G	NA,A	NA,0.894841	NA,-0.013933	NA,0.013935	NA,0.498419	0.000514699	0.00102166
3	rs75833670	162519274	T,NA	C,NA	0.987078,NA	-0.013859,NA	0.0175062,NA	0.367993,NA	0.000514608	0.00102289
3	rs117093641	163249675	NA,G	NA,C	NA,0.894841	NA,-0.0138886	NA,0.013935	NA,0.496311	0.000513313	0.00101891
3	rs140842619	163189693	NA,C	NA,G	NA,0.981151	NA,-0.030027	NA,0.0314332	NA,0.469231	0.000513132	0.00101801
3	rs7423570	163282489	NA,C	NA,T	NA,0.896825	NA,-0.0140024	NA,0.0140528	NA,0.496146	0.000511583	0.00101537
3	rs72868675	162911252	C,C	T,T	0.885686,0.998016	0.00871453,0.0481504	0.0062137,0.0960615	0.793783,0.21028	0.000511235	0.00100285
3	rs3827489	163205195	NA,C	NA,T	NA,0.981151	NA,-0.0298534	NA,0.0314332	NA,0.465664	0.00051075	0.00101329
3	rs62187573	162378064	A,A	G,G	0.90159,0.849206	-0.00139762,-0.0282073	0.00663768,0.0119455	0.079234,1.7397	0.000510396	0.000999764
3	rs72870244	162434942	A,NA	G,NA	0.986084,NA	0.0273604,NA	0.0168779,NA	0.978811,NA	0.000509641	0.00101294
3	rs146185488	162987158	NA,T	NA,A	NA,0.97619	NA,-0.026302	NA,0.0280389	NA,0.458151	0.000509535	0.00101138
3	rs13405962	163282376	NA,A	NA,T	NA,0.896825	NA,-0.0139059	NA,0.0140528	NA,0.491611	0.000508643	0.00100954
3	rs9287818	163272048	NA,G	NA,A	NA,0.894841	NA,-0.0137367	NA,0.013935	NA,0.489124	0.000508631	0.00100962
3	rs10169373	163270197	NA,T	NA,G	NA,0.894841	NA,-0.0137367	NA,0.013935	NA,0.489124	0.000508631	0.00100962
3	rs12617656	162851147	C,C	T,T	0.654076,0.347222	-0.0145689,0.0196461	0.00415657,0.00897877	3.34052,1.54265	0.000508373	0.00106117
3	rs78179457	163054614	NA,A	NA,G	NA,0.880952	NA,-0.0127143	NA,0.0131998	NA,0.474391	0.000508183	0.00100865
3	rs74269124	163133156	NA,G	NA,A	NA,0.794643	NA,0.00953736	NA,0.0105819	NA,0.434822	0.000506591	0.00100593
3	rs16845945	162480684	T,T	C,C	0.900596,0.85119	-0.00249152,-0.0282481	0.00660805,0.0120109	0.151108,1.72865	0.000505617	0.00099046
3	rs74511720	163345143	NA,C	NA,T	NA,0.896825	NA,-0.0132125	NA,0.0140528	NA,0.45953	0.000503897	0.000999949
3	rs80243756	162651104	G,NA	T,NA	0.991054,NA	-0.019858,NA	0.0209976,NA	0.46308,NA	0.000502579	0.000998887
3	rs62187571	162374319	G,G	A,A	0.900596,0.849206	-0.00130174,-0.0281123	0.00660805,0.0119455	0.0737437,1.7304	0.000502552	0.000984452
3	rs78394270	163345227	NA,A	NA,G	NA,0.897817	NA,-0.0132261	NA,0.014113	NA,0.457574	0.000502187	0.000996532
3	rs16846665	163256949	NA,T	NA,G	NA,0.894841	NA,-0.0134982	NA,0.013935	NA,0.477924	0.000501475	0.00099542
3	rs62187570	162373899	G,G	C,C	0.900596,0.849206	-0.00130174,-0.0280625	0.00660805,0.0119455	0.0737437,1.72553	0.000498503	0.000976546
3	rs79636405	163303568	NA,T	NA,A	NA,0.981151	NA,-0.0286572	NA,0.0314332	NA,0.44137	0.000496617	0.000985776
3	rs17728078	162567668	G,G	A,A	0.586481,0.87996	0.00521843,0.019705	0.00401481,0.0131525	0.712935,0.872626	0.000496238	0.000973775
3	rs10169608	163270441	NA,T	NA,G	NA,0.894841	NA,-0.0132959	NA,0.013935	NA,0.468504	0.000495585	0.000983732
3	rs62187569	162373517	G,G	A,A	0.900596,0.849206	-0.00130174,-0.0280172	0.00660805,0.0119455	0.0737437,1.72112	0.000494856	0.000969426
3	rs79394245	162476730	NA,C	NA,T	NA,0.936508	NA,-0.0155439	NA,0.0175302	NA,0.425683	0.000494209	0.000981829
3	rs75130086	163276924	NA,G	NA,C	NA,0.894841	NA,-0.0132582	NA,0.013935	NA,0.466753	0.00049318	0.000978902
3	rs12692640	162525915	A,A	G,G	0.189861,0.14881	0.0054343,0.0277658	0.00504129,0.0120109	0.551213,1.68209	0.000492186	0.000964878
3	rs1515186	162556360	A,A	G,G	0.167992,0.147817	0.00405548,0.0282352	0.00528849,0.0120441	0.353429,1.71983	0.000491075	0.000962022
3	rs6750756	162516308	T,T	A,A	0.189861,0.14881	0.00538992,0.0277658	0.00504129,0.0120109	0.545155,1.68209	0.000490624	0.000961805
3	rs75046760	163174157	NA,C	NA,T	NA,0.973214	NA,-0.0244713	NA,0.0264757	NA,0.449363	0.000489857	0.000972545
3	rs118023210	163334481	NA,A	NA,T	NA,0.897817	NA,-0.0132469	NA,0.014113	NA,0.458519	0.000487914	0.000968397
3	rs2241240	163279325	NA,C	NA,T	NA,0.894841	NA,-0.0130651	NA,0.013935	NA,0.457843	0.000487771	0.00096817
3	rs76132999	163278728	NA,A	NA,C	NA,0.894841	NA,-0.0130651	NA,0.013935	NA,0.457843	0.000487771	0.00096817
3	rs4140685	162852079	T,T	G,G	0.654076,0.347222	-0.0147547,0.0193985	0.00415657,0.00897877	3.41384,1.51236	0.000487534	0.00102642
3	rs148468804	162371597	T,T	C,C	0.900596,0.849206	-0.00125692,-0.0279222	0.00660805,0.0119455	0.0710184,1.71186	0.000487321	0.000954714
3	rs1510094	162489191	G,G	A,A	0.189861,0.14881	0.00477791,0.0279462	0.00504129,0.0120109	0.464384,1.69943	0.000486956	0.000954379
3	rs77357117	162757307	A,NA	G,NA	0.947316,NA	0.0139072,NA	0.0088502,NA	0.935207,NA	0.000486353	0.00096391
3	rs76245676	163012737	C,NA	T,NA	0.992048,NA	0.04799,NA	0.0222601,NA	1.50733,NA	0.000486344	0.000965077
3	rs187459800	162751070	NA,T	NA,C	NA,0.989087	NA,-0.0365445	NA,0.0411453	NA,0.426615	0.000485608	0.000964064
3	rs143971655	162911391	NA,C	NA,T	NA,0.970238	NA,-0.0213313	NA,0.0251555	NA,0.40181	0.00048372	0.000960481
3	rs115839156	162814012	T,NA	G,NA	0.962227,NA	0.0289028,NA	0.0103707,NA	2.27406,NA	0.000483622	0.000961272
3	rs117309866	163063220	NA,A	NA,C	NA,0.882937	NA,-0.0119937	NA,0.0132962	NA,0.435291	0.000483087	0.000958875
3	rs1876814	162508823	A,A	G,G	0.188867,0.14881	0.00531629,0.027668	0.00505144,0.0120109	0.533722,1.67272	0.000482961	0.000947071
3	rs6758760	162510841	T,T	C,C	0.189861,0.14881	0.00526124,0.0277194	0.00504129,0.0120109	0.527745,1.67765	0.000482776	0.000946415
3	rs3843853	162501591	A,A	T,T	0.189861,0.14881	0.00526124,0.0277194	0.00504129,0.0120109	0.527745,1.67765	0.000482776	0.000946415
3	rs16846353	163051704	NA,C	NA,G	NA,0.808532	NA,-0.00966657	NA,0.0108644	NA,0.42759	0.000482686	0.000958193
3	rs35505926	162944637	T,T	C,C	0.543738,0.455357	0.00164094,-0.0185839	0.00396952,0.00858363	0.167923,1.51735	0.000481717	0.000950748
3	rs2892770	162494831	C,C	T,T	0.189861,0.14881	0.00521687,0.0277194	0.00504129,0.0120109	0.521796,1.67765	0.000481386	0.000943679
3	rs1510084	162503743	T,T	C,C	0.189861,0.14881	0.00521687,0.0277194	0.00504129,0.0120109	0.521796,1.67765	0.000481386	0.000943679
3	rs11695224	162958360	C,C	T,T	0.9334,0.884921	0.00889583,-0.0284012	0.00792989,0.0133953	0.581793,1.46869	0.000481308	0.000955677
3	rs78297174	163133588	NA,G	NA,T	NA,0.875	NA,-0.0116711	NA,0.0129254	NA,0.43587	0.000481263	0.000955221
3	rs6432699	162509239	A,A	C,C	0.189861,0.14881	0.00530561,0.027668	0.00504129,0.0120109	0.533722,1.67272	0.000480287	0.000941572
3	rs4664047	162505870	G,G	C,C	0.189861,0.14881	0.00530561,0.027668	0.00504129,0.0120109	0.533722,1.67272	0.000480287	0.000941572
3	rs6747334	162509879	G,G	A,A	0.189861,0.14881	0.00530561,0.027668	0.00504129,0.0120109	0.533722,1.67272	0.000480287	0.000941572
3	rs12469169	163279080	NA,A	NA,G	NA,0.894841	NA,-0.012773	NA,0.013935	NA,0.444488	0.000479857	0.000952466
3	rs12469119	163279073	NA,A	NA,C	NA,0.894841	NA,-0.012773	NA,0.013935	NA,0.444488	0.000479857	0.000952466
3	rs34006307	162369959	T,T	C,C	0.899602,0.849206	-0.00125137,-0.0278226	0.00657888,0.0119455	0.0710184,1.70219	0.000479543	0.000939526
3	rs4580395	162512347	T,T	C,C	0.189861,0.14881	0.00526124,0.027668	0.00504129,0.0120109	0.527745,1.67272	0.000478867	0.000938779
3	rs60824222	162368719	C,C	A,A	0.900596,0.849206	-0.00112242,-0.0277773	0.00660805,0.0119455	0.0629219,1.6978	0.000476258	0.000933117
3	rs7606699	163326486	NA,T	NA,C	NA,0.897817	NA,-0.012806	NA,0.014113	NA,0.438661	0.000476225	0.000945208
3	rs2075340	162933561	T,T	A,A	0.54175,0.444444	0.00232753,-0.01884	0.00396816,0.00860262	0.253751,1.54482	0.000475782	0.000940238
3	rs7557876	162489534	G,G	A,A	0.189861,0.14881	0.00477791,0.0277974	0.00504129,0.0120109	0.464384,1.68512	0.000475571	0.000932141
3	rs78269962	163074164	NA,A	NA,G	NA,0.880952	NA,-0.0115461	NA,0.0131998	NA,0.418247	0.000473641	0.000940113
3	rs76647913	163027818	NA,A	NA,G	NA,0.814484	NA,-0.00954124	NA,0.0109969	NA,0.413865	0.000473104	0.000939168
3	rs78986911	162769496	NA,T	NA,C	NA,0.980159	NA,0.0249336	NA,0.0306528	NA,0.380931	0.000473029	0.000938959
3	rs144143397	162508365	A,NA	G,NA	0.987078,NA	-0.0127608,NA	0.0175062,NA	0.331574,NA	0.000471468	0.000937107
3	rs1515185	162559426	C,C	T,T	0.167992,0.14881	0.00348209,0.0278636	0.00528849,0.0120109	0.292206,1.69148	0.000471107	0.000922967
3	rs3761656	163011235	G,G	T,T	0.936382,0.862103	-0.00345282,-0.0227225	0.00810069,0.0123978	0.173968,1.17499	0.000470826	0.000934075
3	rs16846741	163320711	NA,G	NA,A	NA,0.896825	NA,-0.0125042	NA,0.0140528	NA,0.427624	0.000470039	0.000932951
3	rs12466930	163335222	NA,G	NA,A	NA,0.897817	NA,-0.0125272	NA,0.014113	NA,0.426274	0.000469187	0.000931246
3	rs6751772	163289142	NA,C	NA,G	NA,0.896825	NA,-0.0124649	NA,0.0140528	NA,0.425881	0.000469061	0.00093101
3	rs16846334	163007514	NA,T	NA,C	NA,0.977182	NA,0.0240858	NA,0.0286274	NA,0.397779	0.000468609	0.000929809
3	rs62187563	162354653	A,A	G,G	0.90159,0.852183	-0.000902184,-0.0278946	0.00663768,0.0120441	0.0496908,1.68706	0.000468575	0.000918275
3	rs67399148	162913166	C,C	T,T	0.628231,0.950397	0.0166317,-0.0131438	0.00409113,0.0196877	4.31903,0.297241	0.000466757	0.000996195
3	rs72871796	162462235	G,NA	A,NA	0.984095,NA	0.0260307,NA	0.0158037,NA	1.00203,NA	0.000466253	0.000929835
3	rs375324583	162751818	NA,G	NA,A	NA,0.970238	NA,-0.0193921	NA,0.0251555	NA,0.355786	0.000466026	0.000923272
3	rs56094729	162464835	T,T	C,C	0.900596,0.85119	-0.00239698,-0.0277223	0.00660805,0.0120109	0.144601,1.67792	0.000463526	0.000908268
3	rs2193677	162938654	G,G	C,C	0.540755,0.453373	0.00241883,-0.0187238	0.0039675,0.00858677	0.265931,1.53436	0.000461068	0.000911103
3	rs75148995	163308668	NA,A	NA,G	NA,0.896825	NA,-0.0121065	NA,0.0140528	NA,0.410095	0.000460372	0.000913772
3	rs11689257	162958353	A,A	G,G	0.9334,0.883929	0.00911496,-0.027889	0.00792989,0.0133454	0.601412,1.43607	0.000459275	0.000911884
3	rs12463509	162347948	T,T	C,C	0.900596,0.85119	-0.000853291,-0.0276725	0.00660805,0.0120109	0.0470839,1.67315	0.000459077	0.000899675
3	rs62187567	162363066	A,A	G,G	0.900596,0.849206	-0.00107757,-0.0275373	0.00660805,0.0119455	0.0602494,1.67463	0.000458426	0.000898297
3	rs11691329	162889486	T,NA	C,NA	0.965209,NA	0.0287373,NA	0.0107893,NA	2.11163,NA	0.000457948	0.000909614
3	rs12692638	162441486	T,T	C,C	0.180915,0.150794	0.00531403,0.0272257	0.00513615,0.0119455	0.521663,1.64479	0.000457229	0.000896438
3	rs62187565	162360575	C,C	T,T	0.900596,0.850198	-0.00116725,-0.0276122	0.00660805,0.011978	0.0656075,1.67463	0.000457156	0.000895859
3	rs117942503	162500900	NA,A	NA,G	NA,0.755952	NA,0.00810274	NA,0.00995218	NA,0.381377	0.000456852	0.00090616
3	rs7593349	162936988	C,C	T,T	0.540755,0.450397	0.00218965,-0.0185829	0.0039675,0.00859173	0.23581,1.51499	0.000456718	0.000902167
3	rs76368453	162828873	NA,G	NA,A	NA,0.958333	NA,-0.0151675	NA,0.0213919	NA,0.320293	0.000456559	0.000904567
3	rs80185872	162927978	NA,G	NA,C	NA,0.945437	NA,-0.0154085	NA,0.0188207	NA,0.384095	0.000456529	0.000906325
3	rs56384808	162347755	T,T	G,G	0.900596,0.85119	-0.000853291,-0.0276271	0.00660805,0.0120109	0.0470839,1.66881	0.000455797	0.000893268
3	rs74800757	162985250	NA,A	NA,C	NA,0.914682	NA,0.0128177	NA,0.015302	NA,0.395526	0.000455531	0.000904171
3	rs13014399	162563151	G,G	C,C	0.167992,0.14881	0.00361537,0.0276538	0.00528849,0.0120109	0.306089,1.67137	0.000454295	0.000890152
3	rs140174166	162712290	NA,G	NA,A	NA,0.90873	NA,0.0109579	NA,0.014843	NA,0.336901	0.000453746	0.000900436
3	rs5022713	162924483	G,G	C,C	0.649105,0.992063	0.0161644,-0.039087	0.0041428,0.0481747	4.0201,0.379698	0.000453266	0.000946084
3	rs76295109	162788555	NA,G	NA,A	NA,0.989087	NA,-0.0324892	NA,0.0411453	NA,0.366786	0.000452663	0.000898595
3	rs76935521	163286392	NA,G	NA,T	NA,0.896825	NA,-0.0117697	NA,0.0140528	NA,0.395457	0.00045259	0.000898332
3	rs7593348	162936987	G,G	T,T	0.540755,0.450397	0.00228131,-0.0185829	0.0039675,0.00859173	0.247727,1.51499	0.000452537	0.000894069
3	rs77295794	162433759	NA,G	NA,A	NA,0.744048	NA,0.00806717	NA,0.00979543	NA,0.387018	0.000452086	0.000896479
3	rs75774528	163156072	NA,C	NA,G	NA,0.959325	NA,-0.0173933	NA,0.0216401	NA,0.375162	0.000451884	0.000897181
3	rs971027	162444614	A,A	T,T	0.180915,0.152778	0.00531403,0.0269884	0.00513615,0.0118816	0.521663,1.63602	0.000450045	0.000882483
3	rs3747517	163128824	C,C	T,T	0.249503,0.686508	0.0109966,-0.0114926	0.00456906,0.0092144	1.79331,0.673037	0.000448731	0.000897673
3	rs76534272	162646600	C,NA	G,NA	0.99006,NA	0.0311278,NA	0.01993,NA	0.926935,NA	0.000447555	0.000885678
3	rs3827490	163087980	NA,T	NA,C	NA,0.880952	NA,-0.0105077	NA,0.0131998	NA,0.37059	0.000447524	0.000888293
3	rs75094001	163340965	NA,G	NA,A	NA,0.889881	NA,-0.0106928	NA,0.0136555	NA,0.362907	0.000447417	0.000887927
3	rs73019294	162655511	NA,G	NA,A	NA,0.977182	NA,-0.0217681	NA,0.0286274	NA,0.349674	0.000446806	0.000887384
3	rs140896992	162462242	NA,C	NA,G	NA,0.974206	NA,0.0200815	NA,0.0269663	NA,0.340598	0.000446112	0.000885419
3	rs150066885	162807430	NA,G	NA,A	NA,0.985119	NA,-0.0271553	NA,0.0353055	NA,0.354771	0.000444864	0.000883405
3	rs76587141	163106253	NA,T	NA,G	NA,0.880952	NA,-0.0103324	NA,0.0131998	NA,0.362749	0.000444098	0.000881532
3	rs78883999	162938371	NA,G	NA,A	NA,0.964286	NA,-0.0176972	NA,0.0230345	NA,0.354269	0.00044331	0.000880098
3	rs3788975	163047948	NA,G	NA,A	NA,0.813492	NA,-0.00851045	NA,0.0109743	NA,0.358475	0.000442974	0.000879376
3	rs79059773	162982174	NA,T	NA,A	NA,0.914682	NA,0.0121757	NA,0.015302	NA,0.370374	0.000442532	0.00087838
3	rs181746625	162810284	NA,A	NA,G	NA,0.985119	NA,-0.0267728	NA,0.0353055	NA,0.348469	0.000441629	0.000876979
3	rs6752007	162568973	T,T	C,C	0.167992,0.14881	0.00366922,0.0274129	0.00528849,0.0120109	0.311759,1.64841	0.000436963	0.000856309
3	rs185565058	162493833	T,NA	C,NA	0.987078,NA	-0.0117348,NA	0.0175062,NA	0.298735,NA	0.000435941	0.00086646
3	rs78632417	162759810	NA,A	NA,G	NA,0.980159	NA,0.0212872	NA,0.0306528	NA,0.312122	0.000435152	0.000863792
3	rs17848911	162864787	NA,T	NA,A	NA,0.985119	NA,0.0259449	NA,0.0353055	NA,0.334964	0.000433681	0.00086068
3	rs116425635	162417200	T,NA	C,NA	0.980119,NA	-0.0120606,NA	0.0141639,NA	0.403963,NA	0.000432725	0.000858016
3	rs76248302	163090855	NA,A	NA,G	NA,0.884921	NA,-0.010022	NA,0.0133953	NA,0.342604	0.000432348	0.000858163
3	rs3911104	162670337	NA,G	NA,A	NA,0.977182	NA,-0.020342	NA,0.0286274	NA,0.321167	0.000432315	0.000858582
3	rs62189015	162583504	C,C	T,T	0.887674,0.859127	-0.00444639,-0.0265892	0.00626142,0.0122874	0.320911,1.51614	0.000431403	0.00084676
3	rs147300088	162974564	NA,T	NA,C	NA,0.967262	NA,-0.0170399	NA,0.0240217	NA,0.320477	0.000431234	0.000856206
3	rs116063365	162943294	NA,A	NA,G	NA,0.981151	NA,-0.0227209	NA,0.0314332	NA,0.328102	0.00043103	0.000855825
3	rs6727102	162924330	G,G	A,A	0.649105,0.992063	0.0159871,-0.040616	0.0041428,0.0481747	3.94367,0.398838	0.00043075	0.000896179
3	rs6735978	163336654	NA,G	NA,T	NA,0.897817	NA,-0.0107665	NA,0.014113	NA,0.351116	0.000430522	0.000854534
3	rs79714040	162943567	NA,C	NA,T	NA,0.981151	NA,-0.0226322	NA,0.0314332	NA,0.3265	0.00043026	0.000854294
3	rs77011221	162860846	C,NA	G,NA	0.989066,NA	0.0403723,NA	0.0190121,NA	1.47222,NA	0.000430229	0.000853152
3	rs13022784	163337203	G,NA	A,NA	0.868787,NA	-0.00760697,NA	0.00585591,NA	0.712343,NA	0.000429472	0.000855109
3	rs117636368	163308202	NA,C	NA,T	NA,0.896825	NA,-0.0106375	NA,0.0140528	NA,0.347686	0.000428991	0.000851509
3	rs16846709	163307606	NA,T	NA,A	NA,0.896825	NA,-0.0106375	NA,0.0140528	NA,0.347686	0.000428991	0.000851509
3	rs113179738	162965148	G,NA	A,NA	0.973161,NA	-0.019922,NA	0.0122339,NA	0.985336,NA	0.00042846	0.000853213
3	rs76600571	162438147	NA,A	NA,G	NA,0.742063	NA,0.0072739	NA,0.00977071	NA,0.340466	0.000428274	0.000849364
3	rs62188193	163171828	A,NA	G,NA	0.961233,NA	-0.0197047,NA	0.0102422,NA	1.26464,NA	0.000428254	0.000853098
3	rs76240613	162942572	NA,A	NA,G	NA,0.981151	NA,-0.0223186	NA,0.0314332	NA,0.320859	0.00042757	0.000848951
3	rs114768389	162809285	T,NA	A,NA	0.989066,NA	0.0266773,NA	0.0190121,NA	0.794351,NA	0.000426889	0.000850092
3	rs76434356	162777429	NA,T	NA,C	NA,0.986111	NA,-0.0245852	NA,0.0365264	NA,0.300253	0.000426536	0.00084681
3	rs62189690	162922728	G,G	A,A	0.631213,0.950397	0.0163471,-0.0144002	0.00409792,0.0196877	4.17836,0.332998	0.000426401	0.000901733
3	rs138191868	162903410	T,NA	C,NA	0.984095,NA	-0.00914117,NA	0.0158037,NA	0.249506,NA	0.000425457	0.000845888
3	rs17848906	162873552	T,T	G,G	0.99006,0.950397	0.0289957,0.0339958	0.01993,0.0196877	0.836529,1.07462	0.000425002	0.000848145
3	rs117058227	162392036	NA,A	NA,G	NA,0.960318	NA,-0.01461	NA,0.0218976	NA,0.297012	0.000424485	0.00084316
3	rs148647950	162824092	NA,G	NA,T	NA,0.94246	NA,0.0123342	NA,0.0183564	NA,0.299616	0.000423897	0.000841533
3	rs759716	162957039	A,A	C,C	0.538767,0.455357	0.00123257,-0.0175083	0.00396624,0.00858363	0.12149,1.38324	0.00042335	0.00083467
3	rs146713710	162652597	NA,A	NA,T	NA,0.977182	NA,-0.019335	NA,0.0286274	NA,0.301534	0.000422928	0.000839925
3	rs3761655	163101124	NA,A	NA,G	NA,0.881944	NA,-0.00917953	NA,0.0132476	NA,0.311259	0.000419355	0.000832421
3	rs7572827	163343148	NA,C	NA,T	NA,0.891865	NA,-0.00941881	NA,0.0137648	NA,0.306443	0.000419268	0.000832104
3	rs78095115	163114772	NA,G	NA,A	NA,0.880952	NA,-0.00913418	NA,0.0131998	NA,0.310745	0.000419197	0.000832117
3	rs150819511	162586953	NA,G	NA,A	NA,0.97619	NA,-0.0182399	NA,0.0280389	NA,0.287893	0.000419153	0.000832444
3	rs116951372	162803481	NA,A	NA,C	NA,0.981151	NA,0.0204849	NA,0.0314332	NA,0.288532	0.000418162	0.000829974
3	rs2302872	162876768	A,A	G,G	0.99006,0.951389	0.0280656,0.034887	0.01993,0.0198773	0.798414,1.10107	0.00041676	0.000831575
3	rs74890141	162938767	NA,A	NA,G	NA,0.982143	NA,-0.0212355	NA,0.0322783	NA,0.29191	0.000416378	0.000826796
3	rs10166124	162867622	T,T	C,C	0.65507,0.353175	-0.0141226,0.018739	0.0041594,0.00894365	3.16405,1.44188	0.000416274	0.000856999
3	rs12052442	162431041	NA,A	NA,C	NA,0.837302	NA,0.00782207	NA,0.0115817	NA,0.301524	0.000413526	0.000820443
3	rs76977080	163020771	NA,A	NA,G	NA,0.800595	NA,-0.00705664	NA,0.0106986	NA,0.292837	0.000413086	0.000820073
3	rs72877304	162579337	T,NA	C,NA	0.985089,NA	0.0234158,NA	0.0163138,NA	0.82047,NA	0.000412968	0.000821565
3	rs1872565	163342408	NA,T	NA,C	NA,0.889881	NA,-0.00890992	NA,0.0136555	NA,0.28896	0.000412211	0.000818108
3	rs35733101	162974111	C,NA	T,NA	0.779324,NA	-0.00800372,NA	0.00476763,NA	1.03059,NA	0.000411504	0.000819242
3	rs145611133	163309560	NA,C	NA,T	NA,0.915675	NA,-0.0105089	NA,0.0153834	NA,0.305812	0.000411385	0.000816686
3	rs80355990	163149424	NA,A	NA,C	NA,0.892857	NA,-0.00918253	NA,0.0138207	NA,0.295479	0.000411018	0.000815904
3	rs10166311	162867613	A,A	G,G	0.65507,0.353175	-0.0140783,0.0186871	0.0041594,0.00894365	3.14717,1.4357	0.000410893	0.000844873
3	rs116251683	162479454	A,NA	G,NA	0.988072,NA	-0.0188281,NA	0.0182119,NA	0.521127,NA	0.000410641	0.000816044
3	rs76995836	163034989	NA,A	NA,G	NA,0.915675	NA,-0.00926889	NA,0.0153834	NA,0.262151	0.000410333	0.000814451
3	rs6704789	162573172	A,A	T,T	0.166998,0.14881	0.00394309,0.0270119	0.00530104,0.0120109	0.340105,1.61057	0.00040913	0.000801974
3	rs2389548	162465110	C,C	G,G	0.181909,0.150794	0.00516858,0.0265508	0.00512521,0.0119455	0.504133,1.58106	0.000409128	0.000802411
3	rs17848910	162865124	NA,A	NA,G	NA,0.97123	NA,-0.016069	NA,0.0255725	NA,0.27592	0.000408983	0.000812124
3	rs80124154	163193672	NA,C	NA,T	NA,0.782738	NA,0.00614748	NA,0.0103658	NA,0.257161	0.000408818	0.0008117
3	rs10221808	162813807	G,G	A,A	0.680915,0.397817	-0.0150262,0.0175604	0.0042417,0.00873368	3.40189,1.35299	0.000408753	0.000861443
3	rs146955498	162440648	NA,C	NA,G	NA,0.956349	NA,0.0131745	NA,0.0209218	NA,0.276635	0.000408443	0.000810563
3	rs141359923	162673037	NA,T	NA,G	NA,0.959325	NA,-0.0133338	NA,0.0216401	NA,0.26939	0.000406815	0.000807845
3	rs80086058	163236221	NA,G	NA,A	NA,0.972222	NA,-0.0160993	NA,0.0260119	NA,0.270861	0.000406571	0.000806952
3	rs140607770	163030710	NA,T	NA,C	NA,0.956349	NA,-0.0129427	NA,0.0209218	NA,0.270702	0.000406008	0.000805877
3	rs78904785	163204942	NA,A	NA,G	NA,0.944444	NA,0.0120911	NA,0.0186617	NA,0.286472	0.000404292	0.000802215
3	rs114165927	163117904	C,NA	G,NA	0.945328,NA	-0.0121169,NA	0.00869693,NA	0.78636,NA	0.000403415	0.000803772
3	rs2909447	162864475	T,T	C,C	0.986084,0.963294	0.0119804,-0.039171	0.0168779,0.0227328	0.320744,1.07125	0.000402249	0.000799852
3	rs10197108	162574306	A,A	G,G	0.166998,0.14881	0.00363817,0.0268691	0.00530104,0.0120109	0.30758,1.59719	0.000402224	0.000788457
3	rs117705573	162866470	A,A	T,T	0.99006,0.950397	0.0300867,0.0320445	0.01993,0.0196877	0.88226,0.984633	0.000401339	0.000800957
3	rs138964496	162925054	NA,A	NA,C	NA,0.982143	NA,-0.0187959	NA,0.0322783	NA,0.251534	0.000399376	0.000793016
3	rs144145638	162565985	NA,A	NA,G	NA,0.988095	NA,-0.0234094	NA,0.0394133	NA,0.257631	0.000399028	0.000792168
3	rs151022398	162869035	NA,T	NA,C	NA,0.985119	NA,-0.020829	NA,0.0353055	NA,0.255538	0.00039865	0.000791443
3	rs144432581	162647839	NA,G	NA,A	NA,0.977182	NA,-0.0182231	NA,0.0286274	NA,0.280329	0.000398288	0.000789576
3	rs62188162	163015586	C,NA	A,NA	0.983101,NA	0.0236825,NA	0.0153396,NA	0.911447,NA	0.000397634	0.000790073
3	rs139047493	162666875	NA,G	NA,C	NA,0.987103	NA,0.0216468	NA,0.0378862	NA,0.24584	0.000396862	0.0007876
3	rs74805845	162539308	NA,C	NA,T	NA,0.956349	NA,0.0116335	NA,0.0209218	NA,0.237938	0.000395543	0.000785068
3	rs116865565	162349303	NA,T	NA,C	NA,0.955357	NA,0.0119649	NA,0.0206987	NA,0.249313	0.000395477	0.000784797
3	rs77985881	163161000	NA,C	NA,A	NA,0.892857	NA,-0.00820647	NA,0.0138207	NA,0.257543	0.000395302	0.000784754
3	rs77465985	162386895	T,NA	G,NA	0.988072,NA	-0.0105259,NA	0.0182119,NA	0.249272,NA	0.000394336	0.000783737
3	rs80280228	163293184	NA,G	NA,T	NA,0.911706	NA,-0.00899378	NA,0.0150664	NA,0.259206	0.000393729	0.000781615
3	rs79805382	162521730	NA,G	NA,T	NA,0.924603	NA,-0.00908284	NA,0.0161901	NA,0.240492	0.000393527	0.000781524
3	rs148542157	162426342	NA,A	NA,C	NA,0.953373	NA,-0.0105407	NA,0.0202746	NA,0.219585	0.000392351	0.000779165
3	rs77457066	163063359	G,NA	A,NA	0.949304,NA	0.016603,NA	0.00901262,NA	1.18411,NA	0.00039199	0.000777709
3	rs148141914	162887996	NA,G	NA,C	NA,0.984127	NA,-0.020034	NA,0.0342017	NA,0.253338	0.000391397	0.000776944
3	rs77976644	162957145	NA,T	NA,C	NA,0.965278	NA,-0.0128745	NA,0.0233493	NA,0.23555	0.00039132	0.000776871
3	rs182562275	163111324	NA,C	NA,G	NA,0.977182	NA,-0.0145113	NA,0.0286274	NA,0.213091	0.00039011	0.000774366
3	rs74759875	163165779	NA,T	NA,C	NA,0.892857	NA,-0.00778444	NA,0.0138207	NA,0.241642	0.000389473	0.000773182
3	rs74560005	163293160	NA,A	NA,G	NA,0.911706	NA,-0.0086208	NA,0.0150664	NA,0.246266	0.000389059	0.000772346
3	rs77414803	163205504	NA,A	NA,T	NA,0.970238	NA,0.0135096	NA,0.0251555	NA,0.228237	0.000389015	0.000772417
3	rs139898162	162620530	NA,T	NA,A	NA,0.964286	NA,-0.0130921	NA,0.0230345	NA,0.24429	0.000388965	0.000772231
3	rs148173967	162948951	NA,G	NA,A	NA,0.981151	NA,-0.0168142	NA,0.0314332	NA,0.22716	0.000388559	0.000771467
3	rs74316778	162440246	NA,C	NA,G	NA,0.952381	NA,-0.0099874	NA,0.0200728	NA,0.208453	0.000388357	0.000771236
3	rs2287509	162854908	T,T	G,G	0.384692,0.21627	-0.0164395,0.0225552	0.00406384,0.010383	4.28189,1.52533	0.000387011	0.00136904
3	rs77015348	163168402	NA,A	NA,G	NA,0.891865	NA,-0.00751723	NA,0.0137648	NA,0.232856	0.00038627	0.000766828
3	rs146162164	162712213	NA,C	NA,T	NA,0.984127	NA,0.0163771	NA,0.0342017	NA,0.199246	0.000386188	0.000766615
3	rs184828472	162357093	NA,A	NA,G	NA,0.969246	NA,0.0127649	NA,0.0247591	NA,0.217413	0.00038557	0.000765279
3	rs77506733	163302238	C,NA	T,NA	0.970179,NA	0.0154692,NA	0.0116239,NA	0.736955,NA	0.000385	0.000765019
3	rs13022749	163272207	T,T	A,A	0.355865,0.989087	0.00625719,-0.0725068	0.0041296,0.0411453	0.886991,1.10772	0.000384188	0.000766664
3	rs148732148	162387264	NA,G	NA,C	NA,0.984127	NA,-0.0204735	NA,0.0342017	NA,0.260085	0.000383732	0.00076108
3	rs10181572	162792864	A,NA	G,NA	0.955268,NA	-0.0206523,NA	0.00956466,NA	1.51099,NA	0.000383452	0.000764018
3	rs148658846	162357921	NA,G	NA,T	NA,0.989087	NA,-0.0178111	NA,0.0411453	NA,0.177113	0.000382467	0.000759127
3	rs117887656	163015323	NA,A	NA,T	NA,0.929563	NA,-0.00868033	NA,0.0167057	NA,0.219437	0.000382283	0.00075895
3	rs143250572	162401705	T,NA	C,NA	0.927435,NA	0.0113892,NA	0.00762141,NA	0.869407,NA	0.000382006	0.000760309
3	rs76044456	163155695	NA,G	NA,C	NA,0.84127	NA,0.00535733	NA,0.0116978	NA,0.189116	0.000381649	0.000757782
3	rs192008895	162918741	A,NA	G,NA	0.989066,NA	0.0244146,NA	0.0190121,NA	0.700962,NA	0.000380781	0.000752951
3	rs1014444	162868858	G,G	A,A	0.633201,0.348214	-0.013266,0.0182921	0.00410256,0.00897279	2.91278,1.38207	0.000377345	0.000765279
3	rs182778778	162896891	NA,A	NA,G	NA,0.984127	NA,-0.0159369	NA,0.0342017	NA,0.192981	0.000376891	0.000748346
3	rs150802802	162568100	NA,T	NA,C	NA,0.972222	NA,-0.0113884	NA,0.0260119	NA,0.179458	0.000375589	0.000745837
3	rs75898322	162499968	NA,G	NA,A	NA,0.987103	NA,-0.0174588	NA,0.0378862	NA,0.19049	0.000375511	0.000745493
3	rs7591103	162578724	G,G	A,A	0.166998,0.14881	0.00389888,0.0264214	0.00530104,0.0120109	0.335322,1.55562	0.000374218	0.000733764
3	rs2970933	162854276	C,C	T,T	0.390656,0.21627	-0.0177489,0.0226086	0.00405239,0.010383	4.92533,1.53098	0.000374014	0.00248985
3	rs7564465	162960873	G,G	A,A	0.445328,0.481151	0.00183191,-0.0165977	0.00397815,0.00855543	0.190331,1.28085	0.000372311	0.000734486
3	rs151003421	162780075	NA,G	NA,A	NA,0.911706	NA,0.00639414	NA,0.0150664	NA,0.173098	0.000372073	0.000738434
3	rs150780748	162481443	NA,T	NA,C	NA,0.986111	NA,-0.0153062	NA,0.0365264	NA,0.170578	0.000371558	0.000737725
3	rs79999604	163062878	NA,A	NA,G	NA,0.968254	NA,0.0115816	NA,0.0243817	NA,0.197378	0.000371211	0.00073664
3	rs76148966	163255369	T,NA	A,NA	0.985089,NA	0.0149141,NA	0.0163138,NA	0.442962,NA	0.000369834	0.000732886
3	rs142478606	162522550	NA,C	NA,T	NA,0.990079	NA,-0.0181376	NA,0.0431319	NA,0.171269	0.00036959	0.000733693
3	rs74269117	162697892	NA,G	NA,A	NA,0.838294	NA,-0.0048071	NA,0.0116103	NA,0.168229	0.000369304	0.000733407
3	rs2970932	162858200	G,G	A,A	0.389662,0.220238	-0.017757,0.0223641	0.00405425,0.0103152	4.92533,1.52067	0.000369063	0.00247375
3	rs57355997	162957351	NA,A	NA,T	NA,0.96131	NA,-0.00823618	NA,0.0221651	NA,0.148618	0.000368301	0.000730866
3	rs75772566	162941256	NA,T	NA,C	NA,0.985119	NA,0.0125277	NA,0.0353055	NA,0.141035	0.000368044	0.000730567
3	rs6718381	163145466	NA,G	NA,C	NA,0.892857	NA,-0.00583864	NA,0.0138207	NA,0.172183	0.000367939	0.000730408
3	rs118076221	163302335	NA,C	NA,T	NA,0.910714	NA,-0.00650072	NA,0.0149907	NA,0.177478	0.000367702	0.000729961
3	rs7594378	163299782	NA,G	NA,A	NA,0.910714	NA,-0.00624154	NA,0.0149907	NA,0.169318	0.000365543	0.000725673
3	rs77914221	162956598	NA,C	NA,T	NA,0.96131	NA,-0.00772667	NA,0.0221651	NA,0.138231	0.000365414	0.000725154
3	rs117407192	162914385	NA,T	NA,C	NA,0.909722	NA,-0.00574834	NA,0.0149162	NA,0.154927	0.000364928	0.000724315
3	rs3903713	162580384	A,A	C,C	0.166998,0.14881	0.00372211,0.0262336	0.00530104,0.0120109	0.316424,1.53835	0.000364842	0.000715431
3	rs116946569	163058808	NA,T	NA,A	NA,0.968254	NA,0.0103442	NA,0.0243817	NA,0.173035	0.000364688	0.00072373
3	rs13430823	162802795	C,C	T,T	0.67495,0.397817	-0.0147274,0.0172304	0.00422113,0.00873368	3.31435,1.31416	0.000364593	0.000761738
3	rs142531998	162688407	NA,G	NA,C	NA,0.962302	NA,0.00816452	NA,0.0224433	NA,0.145076	0.000364506	0.000723524
3	rs148742116	162744910	NA,T	NA,C	NA,0.981151	NA,0.0117625	NA,0.0314332	NA,0.149813	0.000364117	0.000722736
3	rs9750289	163299333	NA,T	NA,A	NA,0.910714	NA,-0.00600448	NA,0.0149907	NA,0.161936	0.000363663	0.000721941
3	rs10490424	163006689	NA,A	NA,G	NA,0.977182	NA,0.0103997	NA,0.0286274	NA,0.144846	0.000363575	0.00072162
3	rs145259049	162955612	NA,T	NA,C	NA,0.96131	NA,-0.00728658	NA,0.0221651	NA,0.129391	0.000363076	0.000720528
3	rs13406089	163326297	A,A	G,G	0.66501,0.268849	-0.00525932,0.0185004	0.00418899,0.00964152	0.679244,1.25959	0.000362669	0.000720833
3	rs16846690	163291981	NA,A	NA,G	NA,0.910714	NA,-0.00586846	NA,0.0149907	NA,0.157736	0.000362625	0.000719881
3	rs77951809	163239590	NA,A	NA,G	NA,0.963294	NA,0.00904685	NA,0.0227328	NA,0.160738	0.000362475	0.000719323
3	rs77699177	163332881	NA,T	NA,C	NA,0.974206	NA,-0.00888193	NA,0.0269663	NA,0.12967	0.000362397	0.000719463
3	rs72877317	162591779	T,NA	C,NA	0.982107,NA	0.0190343,NA	0.014915,NA	0.694883,NA	0.000362395	0.000719746
3	rs7565023	163299473	NA,T	NA,C	NA,0.910714	NA,-0.00582757	NA,0.0149907	NA,0.156478	0.000362319	0.000719273
3	rs12104705	163291617	NA,T	NA,C	NA,0.910714	NA,-0.00560709	NA,0.0149907	NA,0.149736	0.000360713	0.000716086
3	rs150562537	162790559	NA,C	NA,T	NA,0.981151	NA,0.00917045	NA,0.0314332	NA,0.113237	0.000360468	0.000715607
3	rs7595126	163292968	NA,A	NA,G	NA,0.910714	NA,-0.005558	NA,0.0149907	NA,0.148245	0.000360366	0.000715397
3	rs2322649	162580936	A,A	G,G	0.166998,0.147817	0.003594,0.0261587	0.00530104,0.0120441	0.302959,1.52488	0.000359417	0.000704863
3	rs146105385	162974037	NA,T	NA,C	NA,0.97123	NA,-0.0088918	NA,0.0255725	NA,0.137834	0.000359314	0.000713372
3	rs78413784	162401209	NA,G	NA,A	NA,0.987103	NA,-0.0121294	NA,0.0378862	NA,0.125604	0.000358179	0.000711075
3	rs151310070	162484760	NA,A	NA,G	NA,0.962302	NA,0.00710631	NA,0.0224433	NA,0.124059	0.000358171	0.000710882
3	rs75529773	162557622	NA,G	NA,A	NA,0.918651	NA,-0.00485803	NA,0.0156369	NA,0.121452	0.000357951	0.000710773
3	rs75149343	162592669	NA,G	NA,C	NA,0.988095	NA,-0.0119767	NA,0.0394133	NA,0.118488	0.000357109	0.000708953
3	rs76762278	163284550	NA,A	NA,G	NA,0.910714	NA,-0.00504336	NA,0.0149907	NA,0.132801	0.000356952	0.000708619
3	rs147137695	162686963	NA,A	NA,G	NA,0.972222	NA,0.00844206	NA,0.0260119	NA,0.127538	0.000356565	0.000707688
3	rs79225049	162766382	NA,C	NA,T	NA,0.910714	NA,0.00433393	NA,0.0149907	NA,0.112102	0.000356534	0.000707655
3	rs142590370	162518130	G,NA	A,NA	0.986084,NA	0.0110396,NA	0.0168779,NA	0.289837,NA	0.000355819	0.000704492
3	rs117814238	162968270	NA,G	NA,A	NA,0.934524	NA,-0.00517263	NA,0.0172809	NA,0.116514	0.000355689	0.000705942
3	rs79552187	162569695	NA,C	NA,G	NA,0.956349	NA,0.00568857	NA,0.0209218	NA,0.104743	0.000355577	0.000705818
3	rs3849341	162581030	C,C	T,T	0.166998,0.14881	0.003594,0.0260409	0.00530104,0.0120109	0.302959,1.52071	0.000355491	0.000697152
3	rs75328653	162859934	C,C	A,A	0.99006,0.949405	0.0298293,0.0301027	0.01993,0.019504	0.871372,0.911048	0.000355195	0.000708842
3	rs78400999	162859950	C,C	T,T	0.99006,0.949405	0.0298293,0.0301027	0.01993,0.019504	0.871372,0.911048	0.000355195	0.000708842
3	rs183686803	162861826	NA,C	NA,A	NA,0.983135	NA,-0.0102526	NA,0.0331973	NA,0.120649	0.000354946	0.00070465
3	rs12621633	162859436	A,A	G,G	0.99006,0.949405	0.0298293,0.0300853	0.01993,0.019504	0.871372,0.910282	0.000354814	0.00070808
3	rs58089668	163078656	NA,T	NA,C	NA,0.973214	NA,0.00727782	NA,0.0264757	NA,0.106015	0.000354092	0.000702827
3	rs77185601	163043285	NA,T	NA,C	NA,0.931548	NA,-0.00495718	NA,0.016928	NA,0.113709	0.00035401	0.000702819
3	rs76094878	162560550	NA,T	NA,G	NA,0.939484	NA,0.00425042	NA,0.0179277	NA,0.0901289	0.000353628	0.000701931
3	rs76087789	162941084	NA,A	NA,G	NA,0.960318	NA,-0.00492173	NA,0.0218976	NA,0.0850411	0.000353194	0.000700977
3	rs117220319	162665336	NA,T	NA,C	NA,0.876984	NA,-0.00327211	NA,0.0130145	NA,0.0961026	0.000353088	0.000701078
3	rs2300757	162874170	C,C	G,G	0.65507,0.35119	-0.0138965,0.0180105	0.0041594,0.00895516	3.07843,1.35354	0.000352699	0.000722146
3	rs78356502	163283155	NA,C	NA,G	NA,0.967262	NA,-0.00573414	NA,0.0240217	NA,0.0908006	0.000352618	0.000700009
3	rs6724192	163336914	NA,A	NA,G	NA,0.950397	NA,0.00420619	NA,0.0196877	NA,0.0804912	0.000352597	0.000700039
3	rs145995488	162615765	NA,T	NA,C	NA,0.955357	NA,0.00466105	NA,0.0206987	NA,0.0852152	0.000352187	0.000699094
3	rs146978575	162673106	NA,G	NA,A	NA,0.731151	NA,0.00246773	NA,0.00964152	NA,0.0980021	0.000351111	0.000696836
3	rs77016570	163227275	NA,G	NA,A	NA,0.960318	NA,0.00469335	NA,0.0218976	NA,0.0807711	0.000351111	0.000697026
3	rs150431843	162602958	NA,A	NA,G	NA,0.972222	NA,-0.00561905	NA,0.0260119	NA,0.0814596	0.000350938	0.000696782
3	rs117989412	163090612	NA,T	NA,C	NA,0.974206	NA,-0.00605068	NA,0.0269663	NA,0.0848842	0.000350907	0.000696642
3	rs117295221	163341209	NA,T	NA,G	NA,0.915675	NA,-0.00389255	NA,0.0153834	NA,0.0967792	0.00035088	0.000696571
3	rs76178919	162499410	NA,T	NA,C	NA,0.977182	NA,-0.00611245	NA,0.0286274	NA,0.0804392	0.000350764	0.000696349
3	rs16846366	163065890	NA,G	NA,A	NA,0.973214	NA,0.00598305	NA,0.0264757	NA,0.0855432	0.00035045	0.00069562
3	rs6709208	162932254	NA,T	NA,C	NA,0.959325	NA,-0.00405836	NA,0.0216401	NA,0.0699491	0.000350364	0.000695408
3	rs117655964	162893881	NA,T	NA,G	NA,0.981151	NA,0.00507993	NA,0.0314332	NA,0.0596764	0.000349711	0.000694213
3	rs79740999	162722781	NA,T	NA,A	NA,0.951389	NA,0.0040629	NA,0.0198773	NA,0.0767346	0.000349709	0.000694154
3	rs56379423	162959647	A,A	G,G	0.612326,0.991071	0.0056808,-0.0879211	0.00405803,0.0454422	0.791705,1.27559	0.000349667	0.000695777
3	rs138869003	163082999	NA,T	NA,A	NA,0.985119	NA,-0.00757443	NA,0.0353055	NA,0.0808557	0.00034952	0.000693859
3	rs148053920	162850987	NA,A	NA,C	NA,0.988095	NA,0.0117338	NA,0.0394133	NA,0.115815	0.000349469	0.000693772
3	rs80323851	163130908	G,NA	A,NA	0.974155,NA	0.00896872,NA	0.0124606,NA	0.326364,NA	0.000349355	0.000693894
3	rs75624198	163135236	T,NA	C,NA	0.984095,NA	0.0172147,NA	0.0158037,NA	0.559044,NA	0.000349225	0.000692209
3	rs78475569	162819566	NA,T	NA,C	NA,0.90377	NA,0.00579697	NA,0.014495	NA,0.161649	0.000349209	0.00069363
3	rs118098838	162932814	NA,T	NA,G	NA,0.96131	NA,-0.00373158	NA,0.0221651	NA,0.0623293	0.000349188	0.000693074
3	rs11901817	162588841	G,G	A,A	0.83002,0.84623	-0.00534945,-0.0215632	0.00526376,0.0118501	0.509343,1.16234	0.000349109	0.000686502
3	rs117908602	163298828	NA,T	NA,G	NA,0.757937	NA,0.00150546	NA,0.00997981	NA,0.055471	0.000349058	0.000693025
3	rs192572682	162746640	NA,G	NA,T	NA,0.980159	NA,0.00433478	NA,0.0306528	NA,0.0518113	0.000348894	0.00069264
3	rs147763283	162439222	NA,C	NA,T	NA,0.963294	NA,0.00441684	NA,0.0227328	NA,0.0726573	0.000348875	0.000692501
3	rs61037372	163071695	NA,A	NA,G	NA,0.973214	NA,0.00523115	NA,0.0264757	NA,0.0739812	0.000348693	0.000692143
3	rs187110576	162772041	NA,G	NA,A	NA,0.988095	NA,0.00310161	NA,0.0394133	NA,0.0281327	0.000348565	0.000692133
3	rs145326747	162956136	NA,G	NA,A	NA,0.983135	NA,0.00522644	NA,0.0331973	NA,0.0580409	0.00034827	0.000691379
3	rs116906287	162933386	NA,G	NA,A	NA,0.96131	NA,-0.00329058	NA,0.0221651	NA,0.0545405	0.000348057	0.000690842
3	rs5649	163003858	NA,T	NA,C	NA,0.983135	NA,0.00534829	NA,0.0331973	NA,0.0594788	0.000348044	0.000690912
3	rs61748241	162751233	A,NA	G,NA	0.987078,NA	-0.00920774,NA	0.0175062,NA	0.22264,NA	0.000347779	0.000691178
3	rs144216038	162509074	NA,A	NA,G	NA,0.964286	NA,0.0036866	NA,0.0230345	NA,0.0590632	0.000347088	0.000688972
3	rs12616276	162765146	NA,T	NA,G	NA,0.951389	NA,0.00310381	NA,0.0198773	NA,0.0575377	0.000347053	0.000688901
3	rs117516594	162945153	NA,A	NA,G	NA,0.960318	NA,-0.00272643	NA,0.0218976	NA,0.0453172	0.000346924	0.000688603
3	rs117965144	162944795	NA,T	NA,C	NA,0.960318	NA,-0.00264041	NA,0.0218976	NA,0.0438202	0.000346744	0.000688248
3	rs77009555	162821727	NA,G	NA,A	NA,0.90377	NA,0.00509201	NA,0.014495	NA,0.139442	0.000346661	0.000688478
3	rs148207009	163077923	NA,C	NA,T	NA,0.978175	NA,-0.00386816	NA,0.0292559	NA,0.0482683	0.000346471	0.000687788
3	rs79008886	162888699	NA,A	NA,G	NA,0.944444	NA,0.00271325	NA,0.0186617	NA,0.0533504	0.00034643	0.00068766
3	rs117460501	162941569	NA,G	NA,A	NA,0.960318	NA,-0.00242529	NA,0.0218976	NA,0.0400958	0.000346314	0.000687402
3	rs55836196	162960391	T,T	C,C	0.612326,0.991071	0.00563514,-0.087731	0.00405803,0.0454422	0.782669,1.27139	0.000346286	0.000688993
3	rs139124453	162754505	NA,C	NA,T	NA,0.981151	NA,0.00283457	NA,0.0314332	NA,0.0323836	0.000345961	0.0006868
3	rs117888248	162936216	NA,T	NA,C	NA,0.96131	NA,-0.00225402	NA,0.0221651	NA,0.036684	0.000345892	0.000686576
3	rs16846294	162963874	NA,A	NA,G	NA,0.885913	NA,-0.00162719	NA,0.0134459	NA,0.0439867	0.000345844	0.00068656
3	rs79624636	162938711	NA,C	NA,G	NA,0.96131	NA,-0.00222392	NA,0.0221651	NA,0.036175	0.000345839	0.000686472
3	rs79549963	163341126	NA,T	NA,G	NA,0.915675	NA,-0.00240999	NA,0.0153834	NA,0.057738	0.000345762	0.000686406
3	rs149628589	162817803	NA,A	NA,T	NA,0.97123	NA,0.00176384	NA,0.0255725	NA,0.0245635	0.000345697	0.000686261
3	rs76135328	162940017	NA,A	NA,C	NA,0.960318	NA,-0.00207658	NA,0.0218976	NA,0.0341172	0.000345681	0.000686157
3	rs75116377	162971241	NA,C	NA,G	NA,0.970238	NA,0.00153966	NA,0.0251555	NA,0.0217303	0.000345414	0.000685747
3	rs75966746	162871433	NA,T	NA,A	NA,0.983135	NA,-0.00177524	NA,0.0331973	NA,0.0189279	0.000345377	0.000685526
3	rs80226455	162799247	NA,A	NA,G	NA,0.959325	NA,-0.00225841	NA,0.0216401	NA,0.0376867	0.000345255	0.000685423
3	rs75778040	162938141	NA,T	NA,A	NA,0.960318	NA,-0.00143007	NA,0.0218976	NA,0.0232239	0.000344717	0.000684264
3	rs79964717	163300071	NA,G	NA,A	NA,0.947421	NA,0.00246033	NA,0.0191524	NA,0.0468279	0.000344656	0.00068417
3	rs1849881	162564556	T,NA	G,NA	0.070577,NA	-0.00136872,NA	0.00771971,NA	0.0658698,NA	0.000344587	0.000682941
3	rs148261808	162541571	NA,G	NA,A	NA,0.963294	NA,0.00209989	NA,0.0227328	NA,0.0332005	0.000344568	0.000683993
3	rs115091516	162775457	T,NA	C,NA	0.954274,NA	-0.0198903,NA	0.00946506,NA	1.44853,NA	0.000344567	0.000686432
3	rs117192751	162987534	NA,A	NA,G	NA,0.956349	NA,0.00237603	NA,0.0209218	NA,0.0411587	0.000344419	0.000683737
3	rs76177492	162947442	NA,A	NA,G	NA,0.958333	NA,0.00116342	NA,0.0213919	NA,0.0192571	0.000343941	0.000682785
3	rs77999304	162913811	A,NA	C,NA	0.824056,NA	-0.0110574,NA	0.00519247,NA	1.47871,NA	0.000343842	0.000683026
3	rs13306377	163000800	NA,C	NA,T	NA,0.965278	NA,8.76825e-05	NA,0.0233493	NA,0.00130321	0.000343783	0.000682492
3	rs79454975	162740475	NA,A	NA,G	NA,0.96131	NA,0.00109704	NA,0.0221651	NA,0.0174911	0.000343753	0.000682391
3	rs2302871	162846457	NA,C	NA,A	NA,0.959325	NA,0.000995733	NA,0.0216401	NA,0.0162386	0.000343693	0.000682278
3	rs2302770	163066681	NA,C	NA,T	NA,0.944444	NA,0.00014981	NA,0.0186617	NA,0.00279065	0.000343445	0.0006818
3	rs77203232	162949932	NA,C	NA,T	NA,0.975198	NA,0.00037522	NA,0.0274863	NA,0.00475616	0.000343435	0.000681779
3	rs10169534	162755829	G,NA	C,NA	0.954274,NA	-0.0198466,NA	0.00946506,NA	1.44359,NA	0.000342789	0.00068288
3	rs79299044	162494182	A,NA	T,NA	0.792247,NA	0.00904473,NA	0.00487344,NA	1.19747,NA	0.000341897	0.000679377
3	rs55745161	162960210	T,T	C,C	0.612326,0.991071	0.00586348,-0.0869895	0.00405803,0.0454422	0.828323,1.25505	0.000340985	0.000678721
3	rs141949063	162444324	A,NA	G,NA	0.984095,NA	-0.0114442,NA	0.0158037,NA	0.328848,NA	0.000338435	0.000672814
3	rs4364036	162904624	T,NA	C,NA	0.983101,NA	-0.00679897,NA	0.0153396,NA	0.182038,NA	0.000335369	0.000667328
3	rs12692646	162877028	A,A	T,T	0.657058,0.366071	-0.0139157,0.0175999	0.00416512,0.00887361	3.07843,1.32493	0.000334991	0.000686572
3	rs4664048	162582254	T,T	A,A	0.166998,0.14881	0.00341735,0.0255593	0.00530104,0.0120109	0.284707,1.47709	0.000332826	0.000652851
3	rs7565794	162859000	C,C	T,T	0.651093,0.35119	-0.0144028,0.0174104	0.00414823,0.00895516	3.28691,1.28505	0.00032781	0.000683671
3	rs6432707	162863959	T,T	A,A	0.652087,0.354167	-0.0145494,0.017377	0.00415099,0.00893797	3.34052,1.28505	0.000327389	0.000686756
3	rs62189691	162922734	C,C	T,T	0.627237,0.951389	0.0155011,-0.0146876	0.00408891,0.0198773	3.82382,0.337282	0.000327225	0.000679285
3	rs3911105	162579551	C,NA	T,NA	0.069583,NA	-0.000884784,NA	0.0077705,NA	0.0412712,NA	0.000324686	0.000643578
3	rs75187618	163273221	G,NA	A,NA	0.947316,NA	0.0154217,NA	0.0088502,NA	1.08929,NA	0.00032433	0.000643506
3	rs2389551	162577380	G,NA	A,NA	0.069583,NA	-0.000844609,NA	0.0077705,NA	0.0393176,NA	0.000322902	0.000640048
3	rs111434412	162892442	C,NA	T,NA	0.99006,NA	0.0235764,NA	0.01993,NA	0.625571,NA	0.000322088	0.000641235
3	rs7581747	162615115	C,C	T,T	0.832008,0.845238	-0.00550952,-0.0209619	0.00528849,0.011819	0.526503,1.11842	0.00032143	0.000632766
3	rs186999753	162741485	T,NA	C,NA	0.988072,NA	-0.00959121,NA	0.0182119,NA	0.22298,NA	0.000320271	0.000636241
3	rs41268649	162865133	T,NA	C,NA	0.952286,NA	0.00136571,NA	0.00927543,NA	0.0540674,NA	0.000319513	0.00063471
3	rs78202855	163203827	T,NA	C,NA	0.969185,NA	0.0119928,NA	0.0114407,NA	0.530884,NA	0.000317536	0.000630767
3	rs17783344	163208893	G,NA	T,NA	0.842942,NA	0.00466338,NA	0.00543389,NA	0.408067,NA	0.000316441	0.000630618
3	rs144742386	162582091	A,NA	G,NA	0.984095,NA	-0.0115731,NA	0.0158037,NA	0.333497,NA	0.000315698	0.00062748
3	rs79269663	163112351	A,NA	G,NA	0.984095,NA	0.0157413,NA	0.0158037,NA	0.495904,NA	0.000315569	0.000625586
3	rs116302758	162904013	C,NA	T,NA	0.960239,NA	-0.000169315,NA	0.0101186,NA	0.00583707,NA	0.000314004	0.000622551
3	rs78998339	163051929	T,NA	A,NA	0.972167,NA	0.00610887,NA	0.0120196,NA	0.213758,NA	0.00031342	0.000620763
3	rs74620385	162870262	C,C	T,T	0.99006,0.950397	0.0294261,0.0286549	0.01993,0.0196877	0.854439,0.837021	0.000311837	0.00062219
3	rs79900435	163261454	T,NA	C,NA	0.966203,NA	0.00731558,NA	0.0109412,NA	0.297799,NA	0.000311701	0.000619368
3	rs13006199	162626768	G,G	A,A	0.832008,0.843254	-0.00537457,-0.020756	0.00528849,0.0117578	0.509343,1.11062	0.00031145	0.000613144
3	rs62188200	163294168	G,NA	A,NA	0.980119,NA	0.0236439,NA	0.0141639,NA	1.02201,NA	0.000310692	0.000617792
3	rs13022437	162622285	A,A	G,G	0.832008,0.845238	-0.00528749,-0.0209619	0.00528849,0.011819	0.498391,1.11842	0.000308512	0.000607307
3	rs11891026	162591876	G,G	A,A	0.831014,0.84623	-0.00527507,-0.0209704	0.00527606,0.0118501	0.498391,1.1147	0.000307283	0.000604917
3	rs80354452	163256236	T,NA	C,NA	0.988072,NA	0.0290736,NA	0.0182119,NA	0.957043,NA	0.000301361	0.000597819
3	rs77693762	163279275	T,NA	C,NA	0.892644,NA	0.00650322,NA	0.00638686,NA	0.510641,NA	0.000301316	0.00059856
3	rs185307411	162594512	A,NA	G,NA	0.987078,NA	-0.010593,NA	0.0175062,NA	0.263516,NA	0.000300572	0.000597387
3	rs973940	162607400	G,G	A,A	0.832008,0.845238	-0.00542246,-0.0207662	0.00528849,0.011819	0.515407,1.10284	0.000300309	0.000591212
3	rs75232675	163193118	C,NA	T,NA	0.984095,NA	-0.0156018,NA	0.0158037,NA	0.490083,NA	0.000300213	0.000595255
3	rs56100249	162415157	C,C	T,T	0.900596,0.840278	-0.00153028,-0.023997	0.00660805,0.0116683	0.0878494,1.40092	0.000299025	0.000587112
3	rs62189013	162583323	A,A	G,G	0.898608,0.84623	-0.00342873,-0.0239837	0.00655017,0.0118501	0.221374,1.36675	0.000297523	0.000584451
3	rs6755071	162605230	T,T	C,C	0.832008,0.845238	-0.00533103,-0.0208174	0.00528849,0.011819	0.503856,1.10691	0.000297352	0.000585369
3	rs13421039	162803883	T,T	C,C	0.675944,0.410714	-0.0147391,0.0160621	0.00422449,0.00868901	3.31435,1.19029	0.00029662	0.000621449
3	rs139729013	162923287	A,NA	G,NA	0.989066,NA	-0.00927785,NA	0.0190121,NA	0.203737,NA	0.000296425	0.000587098
3	rs4664436	162558490	C,NA	T,NA	0.070577,NA	-0.000243707,NA	0.00771971,NA	0.0110776,NA	0.000295694	0.000586178
3	rs6714082	162600156	A,A	T,T	0.832008,0.845238	-0.00515684,-0.0210131	0.00528849,0.011819	0.482134,1.12252	0.000295574	0.000581793
3	rs7578900	162557679	C,NA	G,NA	0.070577,NA	-0.0002031,NA	0.00771971,NA	0.00921256,NA	0.000294178	0.000583178
3	rs2098525	162958136	T,T	C,C	0.602386,0.991071	0.00508507,-0.0838283	0.00403991,0.0454422	0.681654,1.18656	0.00029415	0.000584822
3	rs71424719	162684144	T,NA	C,NA	0.931412,NA	-0.00768888,NA	0.00782246,NA	0.487256,NA	0.000294149	0.000585062
3	rs11543499	162577301	C,NA	T,NA	0.069583,NA	-0.000121396,NA	0.0077705,NA	0.00544731,NA	0.000293718	0.000582285
3	rs7584481	162591109	C,NA	T,NA	0.935388,NA	-0.0071791,NA	0.00804241,NA	0.429408,NA	0.000293608	0.000583746
3	rs7578065	162593171	T,NA	C,NA	0.942346,NA	-0.00756902,NA	0.00848241,NA	0.429198,NA	0.000292929	0.000582293
3	rs1449629	162594824	G,G	A,A	0.831014,0.845238	-0.00527507,-0.0205238	0.00527606,0.011819	0.498391,1.08368	0.000292528	0.000575989
3	rs7602938	162575039	T,NA	C,NA	0.069583,NA	-8.09346e-05,NA	0.0077705,NA	0.0036242,NA	0.000292237	0.000579355
3	rs7568920	162572966	G,NA	A,NA	0.069583,NA	-8.09346e-05,NA	0.0077705,NA	0.0036242,NA	0.000292237	0.000579355
3	rs77088072	163150971	A,A	G,G	0.99006,0.918651	-0.0182877,-0.0230834	0.01993,0.0156369	0.445111,0.854221	0.000291424	0.00057956
3	rs112802868	163181216	T,NA	C,NA	0.988072,NA	0.0163031,NA	0.0182119,NA	0.430995,NA	0.000290673	0.000576314
3	rs1551052	162592654	G,G	T,T	0.831014,0.84623	-0.00501433,-0.0208722	0.00527606,0.0118501	0.466085,1.10691	0.000290093	0.000571081
3	rs114438602	162975479	A,NA	G,NA	0.984095,NA	-0.022868,NA	0.0158037,NA	0.830041,NA	0.000289926	0.00057701
3	rs75110208	162584373	T,NA	C,NA	0.951292,NA	-0.0162444,NA	0.00918509,NA	1.1137,NA	0.000289716	0.000575807
3	rs149817404	162620561	A,NA	G,NA	0.989066,NA	0.0245148,NA	0.0190121,NA	0.704989,NA	0.000287969	0.000570532
```
