## Supplementary material for "Characterization of shared and ancestry-specific signals driving complex traits using multi-ancestry fine-mapping": susiex_nc3.cs80.snp

```
BP	SNP	PIP(CS1)	LogBF(CS1,Pop1)	LogBF(CS1,Pop2)	PIP(CS2)	LogBF(CS2,Pop1)	LogBF(CS2,Pop2)	PIP(CS3)	LogBF(CS3,Pop1)	LogBF(CS3,Pop2)
162346545	rs34722451	1.51693e-07	-1.68148	0.454112	0.000536056	-1.74285	1.10342	0.000558648	-1.74295	1.1297
162346619	rs60275260	4.93329e-08	-1.72086	-0.629771	9.47962e-05	-1.74295	-0.628986	9.62902e-05	-1.7428	-0.628605
162347038	rs13029783	1.52677e-07	-1.67501	0.454112	0.000536614	-1.74181	1.10342	0.000559209	-1.74195	1.1297
162347751	rs148077628	1.09405e-07	-1.55417	-1.46592e-10	0.000185257	-1.70192	-1.46592e-10	0.000187982	-1.70242	-1.46592e-10
162347755	rs56384808	1.17958e-07	-1.74085	0.261954	0.000437552	-1.7417	0.899233	0.000455797	-1.74172	0.925
162347948	rs12463509	1.18654e-07	-1.74085	0.267837	0.000440681	-1.7417	0.906358	0.000459077	-1.74172	0.932171
162349303	rs116865565	1.9482e-07	-1.24001e-10	-0.97715	0.00038928	-1.24001e-10	-0.959368	0.000395477	-1.24001e-10	-0.958676
162350219	rs13001599	9.86336e-06	2.94736	-1.46592e-10	0.00391131	1.34796	-1.46592e-10	0.0032775	1.15607	-1.46592e-10
162350238	rs13028108	5.15361e-08	-1.71649	-0.590449	9.8529e-05	-1.74368	-0.589632	0.000100077	-1.74359	-0.589235
162350279	rs79320005	3.87582e-06	2.01329	-1.46592e-10	0.00233181	0.830735	-1.46592e-10	0.00236291	0.828882	-1.46592e-10
162350566	rs3849348	1.71288e-07	-1.67501	0.569133	0.00061318	-1.74181	1.2368	0.000639446	-1.74195	1.26378
162350750	rs3849349	1.51254e-07	-1.67501	0.444748	0.000529027	-1.74181	1.08918	0.000551212	-1.74195	1.1153
162350772	rs3849350	4.95537e-08	-1.71649	-0.629676	9.47359e-05	-1.74368	-0.62889	9.62231e-05	-1.74359	-0.628509
162350904	rs3849351	1.55565e-07	-1.66762	0.465461	0.000543448	-1.73956	1.11383	0.000566367	-1.73962	1.14009
162352163	rs2358145	5.31068e-08	-1.67685	-0.600072	9.79231e-05	-1.7387	-0.600787	9.94211e-05	-1.73901	-0.60039
162352757	rs6711192	1.55348e-07	-1.67501	0.471454	0.000550024	-1.74181	1.12811	0.000573359	-1.74195	1.15469
162352888	rs6726406	5.15159e-08	-1.71799	-0.589343	9.86582e-05	-1.74348	-0.588524	0.000100211	-1.74337	-0.588127
162353990	rs6715397	5.33632e-08	-1.67468	-0.597426	9.82439e-05	-1.73807	-0.598143	9.97451e-05	-1.73841	-0.597745
162354653	rs62187563	1.2138e-07	-1.74023	0.289928	0.00044979	-1.74153	0.926649	0.000468575	-1.74156	0.952487
162356090	rs3914096	4.97134e-08	-1.71945	-0.623504	9.53654e-05	-1.74324	-0.622714	9.68666e-05	-1.7431	-0.62233
162357093	rs184828472	1.90829e-07	-1.24001e-10	-0.997848	0.000379665	-1.24001e-10	-0.984375	0.00038557	-1.24001e-10	-0.984046
162357921	rs148658846	1.84475e-07	-1.24001e-10	-1.03171	0.000376619	-1.24001e-10	-0.99243	0.000382467	-1.24001e-10	-0.992125
162359983	rs12620974	5.00282e-08	-1.73179	-0.604851	9.73604e-05	-1.7412	-0.604045	9.89051e-05	-1.74095	-0.603654
162360492	rs13035499	2.89144e-06	1.72028	-1.46592e-10	0.000856943	-0.170294	-1.46592e-10	0.000797874	-0.256817	-1.46592e-10
162360575	rs62187565	1.18976e-07	-1.736	0.265697	0.000438786	-1.74383	0.904177	0.000457156	-1.74384	0.930093
162361808	rs145260432	1.26182e-07	-1.4115	-1.46592e-10	0.000277004	-1.29963	-1.46592e-10	0.000280145	-1.30346	-1.46592e-10
162361899	rs17243975	9.05676e-08	-1.74313	-1.46592e-10	0.000249529	-1.40409	-1.46592e-10	0.000252835	-1.40603	-1.46592e-10
162362836	rs139591616	1.4061e-07	-1.30324	-1.46592e-10	0.000177844	-1.74276	-1.46592e-10	0.000180584	-1.74257	-1.46592e-10
162363066	rs62187567	1.18396e-07	-1.73761	0.262416	0.000439954	-1.74345	0.906451	0.000458426	-1.74346	0.932488
162364504	rs13026747	2.03343e-07	-1.49313	0.558798	0.000613581	-1.7394	1.23505	0.000640054	-1.73956	1.26235
162364792	rs13032282	6.72275e-08	-1.51953	-0.521608	0.000105605	-1.74322	-0.520737	0.000107269	-1.74311	-0.520314
162365202	rs7588198	2.08197e-07	-1.46186	0.551124	0.000611102	-1.73435	1.22594	0.00063739	-1.73457	1.25319
162366126	rs10202267	2.04152e-07	-1.47459	0.544234	0.000604766	-1.73659	1.21776	0.000630768	-1.73679	1.24496
162366176	rs10190057	8.04061e-08	-1.37139	-0.490741	0.000109903	-1.73254	-0.49153	0.00011158	-1.73294	-0.491092
162366517	rs7592112	2.05448e-07	-1.46827	0.544234	0.000605422	-1.7355	1.21776	0.000631444	-1.73572	1.24496
162366835	rs7595197	2.06613e-07	-1.47459	0.556216	0.000610795	-1.73659	1.22769	0.000637014	-1.73679	1.25481
162366926	rs114722420	1.01411e-07	-1.63004	-1.46592e-10	0.000182812	-1.71521	-1.46592e-10	0.000185955	-1.71326	-1.46592e-10
162367152	rs6746745	7.17687e-08	-1.48467	-0.491108	0.000108789	-1.74404	-0.490215	0.000110491	-1.74406	-0.48978
162368719	rs60824222	1.22274e-07	-1.73682	0.293865	0.000456954	-1.74366	0.944578	0.000476258	-1.74367	0.970861
162369959	rs34006307	1.23314e-07	-1.73433	0.299837	0.00046008	-1.74407	0.95181	0.000479543	-1.74407	0.97814
162370326	rs2358146	7.34463e-08	-1.47538	-0.477292	0.000110429	-1.7429	-0.476388	0.000112145	-1.74303	-0.475949
162370327	rs2358147	7.26278e-08	-1.47538	-0.488499	0.000109197	-1.7429	-0.487604	0.000110894	-1.74303	-0.487169
162370462	rs116270371	1.85176e-07	-1.02792	-1.46592e-10	0.000185274	-1.70183	-1.46592e-10	0.000187736	-1.70373	-1.46592e-10
162371597	rs148468804	1.24965e-07	-1.73421	0.313019	0.000467496	-1.74404	0.967763	0.000487321	-1.74404	0.994194
162372133	rs2358148	6.89182e-08	-1.49603	-0.520273	0.000105659	-1.74405	-0.519401	0.000107314	-1.74403	-0.518978
162372189	rs141073547	1.01551e-07	-1.62866	-1.46592e-10	0.000223539	-1.51408	-1.46592e-10	0.000226567	-1.51573	-1.46592e-10
162372251	rs150094097	1.39739e-07	-1.30944	-1.46592e-10	0.000621527	-0.491486	-1.46592e-10	0.000626172	-0.499143	-1.46592e-10
162372378	rs3849352	6.97677e-08	-1.48779	-0.516259	0.000106082	-1.74407	-0.515384	0.000107741	-1.74407	-0.514959
162373517	rs62187569	1.26676e-07	-1.73325	0.325657	0.000474678	-1.74407	0.983046	0.000494856	-1.74407	1.00957
162373899	rs62187570	1.27443e-07	-1.73325	0.331694	0.000478154	-1.74407	0.990342	0.000498503	-1.74407	1.01692
162374138	rs3849353	2.40769e-07	-1.4495	0.684112	0.000716969	-1.73194	1.38331	0.000748467	-1.7322	1.41146
162374206	rs79543423	1.15537e-06	-1.24001e-10	0.802952	0.00279874	-1.24001e-10	1.01326	0.0028766	-1.24001e-10	1.0256
162374319	rs62187571	1.28294e-07	-1.73325	0.338348	0.000482014	-1.74407	0.998381	0.000502552	-1.74407	1.02501
162374820	rs77467165	1.21765e-07	-1.44713	-1.46592e-10	0.000265784	-1.34098	-1.46592e-10	0.000268847	-1.34463	-1.46592e-10
162374844	rs3914093	6.40546e-08	-1.57446	-0.515023	0.000106828	-1.7383	-0.514147	0.000108532	-1.738	-0.513722
162375040	rs62187572	9.11769e-08	-1.73642	-1.46592e-10	0.000228327	-1.49289	-1.46592e-10	0.000231576	-1.49386	-1.46592e-10
162375168	rs76099699	1.54721e-07	-1.2076	-1.46592e-10	0.000659233	-0.432589	-1.46592e-10	0.000668902	-0.43313	-1.46592e-10
162375473	rs2358149	7.0305e-08	-1.48404	-0.512339	0.000106503	-1.74403	-0.511461	0.000108168	-1.74405	-0.511034
162377041	rs74342949	1.24438e-07	-1.42541	-1.46592e-10	0.000177912	-1.74238	-1.46592e-10	0.000180583	-1.74258	-1.46592e-10
162377563	rs116673969	9.52637e-08	-1.69258	-1.46592e-10	0.000180151	-1.72987	-1.46592e-10	0.000182969	-1.72945	-1.46592e-10
162377889	rs4664427	2.26721e-07	-1.4495	0.623992	0.000667814	-1.73194	1.31229	0.000696871	-1.7322	1.34003
162378064	rs62187573	1.30206e-07	-1.7312	0.351094	0.000489488	-1.74407	1.01377	0.000510396	-1.74407	1.04049
162378656	rs6432688	2.26721e-07	-1.4495	0.623992	0.000667814	-1.73194	1.31229	0.000696871	-1.7322	1.34003
162379222	rs117804150	6.97332e-08	-1.55742	-0.447129	0.000121209	-1.60765	-0.518505	0.000122959	-1.60629	-0.520627
162379760	rs6432689	5.72967e-08	-1.6085	-0.592478	0.00010028	-1.72403	-0.591662	0.0001019	-1.72351	-0.591266
162380509	rs3849354	7.60809e-08	-1.40802	-0.509411	0.000106837	-1.74217	-0.510189	0.00010849	-1.74235	-0.509757
162382031	rs77473582	1.69914e-06	-1.24001e-10	1.18865	0.00358872	-1.24001e-10	1.26189	0.00365143	-1.24001e-10	1.26411
162382136	rs2358152	7.687e-08	-1.39349	-0.513622	0.00010652	-1.74093	-0.514397	0.000108163	-1.74117	-0.513967
162382170	rs72866989	3.43819e-07	-0.409109	-1.46592e-10	0.00052529	-0.659715	-1.46592e-10	0.000530965	-0.664071	-1.46592e-10
162382776	rs62187574	1.33269e-07	-1.73421	0.377358	0.00050526	-1.74404	1.04545	0.000526945	-1.74404	1.07237
162383293	rs7589304	2.33139e-07	-1.45151	0.653918	0.000688645	-1.7366	1.34766	0.000718773	-1.73683	1.37561
162383668	rs77198442	2.42248e-07	-1.45151	0.692244	0.000718603	-1.7366	1.39025	0.000750176	-1.73683	1.41837
162384710	rs187059784	2.81377e-07	-1.24001e-10	-0.609529	0.000577601	-1.24001e-10	-0.564781	0.000586973	-1.24001e-10	-0.563789
162386309	rs57365346	3.22013e-08	-1.74376	-1.03346	7.0445e-05	-1.68797	-0.980863	7.17133e-05	-1.68715	-0.97894
162386765	rs62187576	9.05125e-08	-1.74374	-1.46592e-10	0.00018213	-1.71895	-1.46592e-10	0.000184959	-1.71863	-1.46592e-10
162386784	rs12467662	1.38827e-07	-1.73224	0.416245	0.00052946	-1.74407	1.09226	0.000552345	-1.74406	1.11947
162386895	rs77465985	1.0375e-07	-1.60724	-1.46592e-10	0.00038945	-0.95893	-1.46592e-10	0.000394336	-0.961563	-1.46592e-10
162387049	rs77136429	3.39824e-06	1.88179	-1.46592e-10	0.00209173	0.722081	-1.46592e-10	0.00211971	0.720267	-1.46592e-10
162387264	rs148732148	1.86848e-07	-1.24001e-10	-1.01893	0.000377305	-1.24001e-10	-0.990611	0.000383732	-1.24001e-10	-0.988822
162387714	rs3849355	2.45141e-07	-1.4315	0.684112	0.00071612	-1.73313	1.38331	0.000747566	-1.7334	1.41146
162388262	rs13399736	4.88412e-08	-1.72837	-0.632283	0.000139324	-1.46191	-0.524955	0.000143583	-1.45083	-0.521031
162388621	rs4664046	5.11966e-08	-1.5869	-0.72665	9.5367e-05	-1.58212	-0.783812	9.67889e-05	-1.58063	-0.78561
162388775	rs7558189	7.94483e-08	-1.37468	-0.499442	0.000108257	-1.73893	-0.500226	0.00010992	-1.73923	-0.499791
162388931	rs55650699	1.40599e-07	-1.73325	0.429939	0.000538242	-1.74407	1.10872	0.000561563	-1.74407	1.13603
162389352	rs35903683	1.03672e-07	-1.60799	-1.46592e-10	0.000180972	-1.72532	-1.46592e-10	0.000183556	-1.72625	-1.46592e-10
162389452	rs11688932	7.93396e-08	-1.37468	-0.500811	0.000108109	-1.73893	-0.501595	0.000109769	-1.73923	-0.50116
162390116	rs3849356	7.93396e-08	-1.37468	-0.500811	0.000108109	-1.73893	-0.501595	0.000109769	-1.73923	-0.50116
162390369	rs10200009	7.65597e-08	-1.39349	-0.517667	0.000106091	-1.74093	-0.518439	0.000107726	-1.74117	-0.51801
162390738	rs114664466	3.35217e-08	-1.63823	-1.0988	7.04218e-05	-1.57058	-1.09858	7.1551e-05	-1.56974	-1.09862
162391760	rs118110165	3.71176e-07	-1.24001e-10	-0.332548	0.000734147	-1.24001e-10	-0.324956	0.000746023	-1.24001e-10	-0.324011
162392036	rs117058227	2.22247e-07	-1.24001e-10	-0.845437	0.000418631	-1.24001e-10	-0.886676	0.000424485	-1.24001e-10	-0.887891
162392315	rs3902687	7.64568e-08	-1.39349	-0.519012	0.000105948	-1.74093	-0.519783	0.000107581	-1.74117	-0.519355
162392421	rs3902688	7.12834e-08	-1.47415	-0.508414	0.000106946	-1.7438	-0.507533	0.000108628	-1.74373	-0.507105
162392460	rs3902689	7.64568e-08	-1.39349	-0.519012	0.000105948	-1.74093	-0.519783	0.000107581	-1.74117	-0.519355
162396578	rs149367449	1.19272e-07	-1.46782	-1.46592e-10	0.000179309	-1.73455	-1.46592e-10	0.000182095	-1.73424	-1.46592e-10
162398015	rs142620316	1.45991e-07	-1.72885	0.463167	0.000560324	-1.74376	1.14861	0.00058475	-1.74375	1.17617
162398263	rs62187597	1.47024e-07	-1.72885	0.470216	0.000561941	-1.74376	1.15149	0.000586354	-1.74375	1.17891
162398278	rs7572645	2.62074e-07	-1.4178	0.737198	0.000764402	-1.73044	1.44587	0.000798223	-1.73075	1.47437
162398609	rs4001652	7.53688e-08	-1.40389	-0.522936	0.000105437	-1.74185	-0.523705	0.000107066	-1.74204	-0.523278
162398827	rs4001653	7.65133e-08	-1.38857	-0.523185	0.000105558	-1.74045	-0.523953	0.000107183	-1.7407	-0.523527
162398867	rs4001644	2.62074e-07	-1.4178	0.737198	0.000764402	-1.73044	1.44587	0.000798223	-1.73075	1.47437
162399164	rs117208053	1.1533e-06	-1.24001e-10	0.801161	0.00279346	-1.24001e-10	1.01137	0.00287116	-1.24001e-10	1.0237
162400797	rs114990399	9.95551e-08	-1.64851	-1.46592e-10	0.000181036	-1.72497	-1.46592e-10	0.000183695	-1.72549	-1.46592e-10
162401059	rs77324008	1.25861e-05	3.19112	-1.46592e-10	0.00477003	1.54644	-1.46592e-10	0.00397253	1.34839	-1.46592e-10
162401209	rs78413784	1.79984e-07	-1.24001e-10	-1.05636	0.000352843	-1.24001e-10	-1.05764	0.000358179	-1.24001e-10	-1.05773
162401639	rs7564390	7.69292e-08	-1.37915	-0.527194	0.000105242	-1.73944	-0.52796	0.000106859	-1.73973	-0.527534
162401652	rs10187624	9.86949e-08	-1.46987	-0.187324	0.000147453	-1.74392	-0.18623	0.000149785	-1.74387	-0.185698
162401705	rs143250572	2.48264e-07	-0.734734	-1.46592e-10	0.0003782	-0.988244	-1.46592e-10	0.000382006	-0.993333	-1.46592e-10
162402277	rs191293243	2.81613e-07	-1.24001e-10	-0.60869	0.000566377	-1.24001e-10	-0.584406	0.000575231	-1.24001e-10	-0.583996
162402746	rs12468129	7.68761e-07	-1.24001e-10	0.395556	0.00287728	-1.24001e-10	1.04093	0.00299944	-1.24001e-10	1.06741
162402761	rs12468074	8.08479e-07	-1.24001e-10	0.44593	0.00305578	-1.24001e-10	1.10113	0.0031867	-1.24001e-10	1.12797
162403512	rs78860279	5.96533e-07	-1.24001e-10	0.14191	0.00138633	-1.24001e-10	0.310749	0.0014225	-1.24001e-10	0.321402
162403664	rs78859970	1.07599e-07	-1.57081	-1.46592e-10	0.000179165	-1.73536	-1.46592e-10	0.000182098	-1.73422	-1.46592e-10
162403694	rs7574669	8.0772e-08	-1.34423	-0.513359	0.000107203	-1.7348	-0.514134	0.000108838	-1.73521	-0.513704
162403778	rs56145818	1.47547e-07	-1.72885	0.473765	0.000563285	-1.74376	1.15388	0.000587782	-1.74375	1.18134
162404452	rs10182681	7.64083e-08	-1.37915	-0.533989	0.00010453	-1.73944	-0.53475	0.000106135	-1.73973	-0.534327
162404476	rs10206065	7.66906e-08	-1.37413	-0.535313	0.000104452	-1.73886	-0.536073	0.000106054	-1.73917	-0.535651
162405430	rs11689708	1.18773e-07	-1.47201	-1.46592e-10	0.000178905	-1.73681	-1.46592e-10	0.000181676	-1.73655	-1.46592e-10
162407394	rs7560349	7.68466e-08	-1.36908	-0.538329	0.000104202	-1.73825	-0.539088	0.000105798	-1.73857	-0.538667
162407930	rs3911925	6.61493e-08	-1.06901	-0.988296	7.54111e-05	-1.58501	-1.0157	7.74871e-05	-1.57335	-1.0153
162408194	rs114943271	3.03537e-07	-0.533722	-1.46592e-10	0.00176155	0.550282	-1.46592e-10	0.00179419	0.55354	-1.46592e-10
162408414	rs4107578	7.68466e-08	-1.36908	-0.538329	0.000104202	-1.73825	-0.539088	0.000105798	-1.73857	-0.538667
162408807	rs60495163	1.48785e-07	-1.72885	0.482123	0.000570473	-1.74376	1.16656	0.000595321	-1.74375	1.19408
162408961	rs188585134	1.15431e-07	-1.50055	-1.46592e-10	0.000184759	-1.70461	-1.46592e-10	0.000187463	-1.70519	-1.46592e-10
162411997	rs13410944	9.89414e-08	-1.38127	-0.273429	0.00015565	-1.74405	-0.132003	0.000158837	-1.74382	-0.127065
162412380	rs10191709	7.10375e-08	-1.45682	-0.529194	0.000104717	-1.74408	-0.528329	0.000106356	-1.74407	-0.527909
162412482	rs75049981	3.66387e-07	-1.24001e-10	-0.345534	0.000724628	-1.24001e-10	-0.338006	0.000736345	-1.24001e-10	-0.337069
162412765	rs115727981	2.5083e-07	-0.724449	-1.46592e-10	0.00121295	0.177144	-1.46592e-10	0.00122573	0.172523	-1.46592e-10
162415157	rs56100249	8.65473e-08	-1.72766	-0.0608748	0.000288087	-1.74357	0.483163	0.000299025	-1.74356	0.505315
162417200	rs116425635	1.28885e-07	-1.39031	-1.46592e-10	0.000425346	-0.870762	-1.46592e-10	0.000432725	-0.868666	-1.46592e-10
162417499	rs138483479	9.81327e-08	-1.6629	-1.46592e-10	0.000225996	-1.50315	-1.46592e-10	0.000228675	-1.50647	-1.46592e-10
162418751	rs55893794	1.49395e-07	-1.72885	0.486215	0.000568656	-1.74376	1.16337	0.000593459	-1.74375	1.19095
162419312	rs57464189	1.48974e-07	-1.72885	0.483395	0.000574077	-1.74376	1.17285	0.000599191	-1.74375	1.20056
162420906	rs116735440	2.44587e-07	-0.749655	-1.46592e-10	0.000280697	-1.28639	-1.46592e-10	0.000286304	-1.28171	-1.46592e-10
162421361	rs55999219	1.35341e-07	-1.72766	0.386228	0.000504572	-1.74357	1.04361	0.000526192	-1.74356	1.07046
162421477	rs114491590	3.11691e-07	-0.507213	-1.46592e-10	0.00182693	0.586726	-1.46592e-10	0.00186083	0.590009	-1.46592e-10
162421852	rs1510088	8.26051e-08	-1.30156	-0.533596	0.000105839	-1.72739	-0.534357	0.000107437	-1.72793	-0.533934
162421878	rs1510089	8.03032e-08	-1.32829	-0.535129	0.000105165	-1.73224	-0.535889	0.000106762	-1.7327	-0.535467
162422109	rs190473377	3.10215e-07	-1.24001e-10	-0.511958	0.00062286	-1.24001e-10	-0.489344	0.000632465	-1.24001e-10	-0.489144
162422517	rs62187603	1.49923e-07	-1.72885	0.489741	0.000578458	-1.74376	1.18046	0.000603791	-1.74375	1.20821
162422633	rs140475751	1.5403e-07	-1.21207	-1.46592e-10	0.000191061	-1.67107	-1.46592e-10	0.000193832	-1.67178	-1.46592e-10
162423380	rs199785247	2.96296e-07	-1.24001e-10	-0.557867	0.000612776	-1.24001e-10	-0.505666	0.000623359	-1.24001e-10	-0.503645
162423676	rs62187604	1.52119e-07	-1.72885	0.504286	0.000587166	-1.74376	1.1954	0.000612895	-1.74375	1.22317
162423780	rs11884269	7.44628e-08	-1.35888	-0.58004	0.000100081	-1.73692	-0.58077	0.000101609	-1.73727	-0.580365
162424337	rs111618755	7.13572e-08	-1.4394	-0.542122	0.000103231	-1.74382	-0.542878	0.000104839	-1.74389	-0.542459
162425878	rs2020027	1.50975e-07	-1.72885	0.496737	0.000583324	-1.74376	1.18883	0.000608901	-1.74375	1.21664
162426342	rs148542157	2.01425e-07	-1.24001e-10	-0.943809	0.000386765	-1.24001e-10	-0.965848	0.000392351	-1.24001e-10	-0.966612
162426849	rs55840249	1.52037e-07	-1.72885	0.503746	0.000588239	-1.74376	1.19723	0.000614063	-1.74375	1.22508
162429996	rs12470830	1.3821e-07	-1.72643	0.405977	0.000516798	-1.74333	1.06732	0.000539022	-1.74332	1.09431
162430482	rs1913666	6.6934e-08	-1.4484	-0.597115	9.78412e-05	-1.74402	-0.596304	9.93664e-05	-1.74404	-0.595909
162430725	rs1588395	6.77775e-08	-1.45285	-0.580145	9.95124e-05	-1.74406	-0.57932	0.000101066	-1.74407	-0.578918
162431041	rs12052442	2.04709e-07	-1.24001e-10	-0.927635	0.00040688	-1.24001e-10	-0.915147	0.000413526	-1.24001e-10	-0.914047
162431138	rs62187608	1.55267e-07	-1.72766	0.52358	0.000602478	-1.74357	1.22095	0.000629018	-1.74356	1.24895
162431500	rs62187609	1.39156e-07	-1.72643	0.412794	0.000521041	-1.74333	1.07549	0.000543476	-1.74332	1.10254
162431878	rs62187610	3.37499e-08	-1.70263	-1.02761	0.000134698	-1.01855	-1.00208	0.000136031	-1.02338	-1.00251
162431946	rs62187611	1.55267e-07	-1.72766	0.52358	0.000602478	-1.74357	1.22095	0.000629018	-1.74356	1.24895
162432494	rs62187612	1.39333e-07	-1.72515	0.412794	0.000521187	-1.74305	1.07549	0.000543629	-1.74304	1.10254
162433413	rs13017694	4.79199e-08	-1.27995	-1.09975	7.45749e-05	-1.51357	-1.0983	7.67959e-05	-1.49927	-1.09835
162433759	rs77295794	2.12925e-07	-1.24001e-10	-0.888284	0.000444381	-1.24001e-10	-0.826983	0.000452086	-1.24001e-10	-0.824895
162433766	rs12473497	1.55458e-07	-1.72643	0.52358	0.00060262	-1.74333	1.22095	0.000629168	-1.74332	1.24895
162433831	rs12469302	1.56561e-07	-1.72643	0.530645	0.000607732	-1.74333	1.2294	0.000634537	-1.74332	1.25745
162434474	rs62187613	1.57182e-07	-1.72246	0.530645	0.000608324	-1.74236	1.2294	0.000635158	-1.74234	1.25745
162434942	rs72870244	3.35282e-07	-0.434253	-1.46592e-10	0.000503225	-0.702627	-1.46592e-10	0.000509641	-0.705062	-1.46592e-10
162435849	rs72870248	1.44997e-07	-1.68838	0.415875	0.000539355	-1.71872	1.08543	0.000562653	-1.71865	1.11254
162436285	rs62187614	1.43483e-07	-1.69922	0.416209	0.000537832	-1.72584	1.08972	0.000561173	-1.72578	1.11704
162436934	rs1515182	1.43198e-07	-1.69718	0.41219	0.000535939	-1.72454	1.08489	0.000559182	-1.72447	1.11218
162437639	rs12465645	1.4261e-07	-1.69511	0.405994	0.00053268	-1.72319	1.07744	0.000555756	-1.72312	1.10468
162437652	rs79002211	2.48793e-06	1.56998	-1.46592e-10	0.00163499	0.475726	-1.46592e-10	0.00165645	0.473666	-1.46592e-10
162437859	rs12465734	1.44915e-07	-1.67907	0.405994	0.000538499	-1.71232	1.07744	0.000561837	-1.71224	1.10468
162438147	rs76600571	2.03294e-07	-1.24001e-10	-0.934569	0.000421067	-1.24001e-10	-0.880872	0.000428274	-1.24001e-10	-0.879005
162438682	rs10198573	9.95131e-08	-1.64894	-1.46592e-10	0.000187122	-1.69191	-1.46592e-10	0.000190124	-1.69109	-1.46592e-10
162439222	rs147763283	1.74079e-07	-1.24001e-10	-1.08972	0.000343572	-1.24001e-10	-1.08427	0.000348875	-1.24001e-10	-1.08406
162440079	rs56153413	1.4261e-07	-1.69511	0.405994	0.00053268	-1.72319	1.07744	0.000555756	-1.72312	1.10468
162440246	rs74316778	1.99474e-07	-1.24001e-10	-0.95354	0.000382828	-1.24001e-10	-0.97608	0.000388357	-1.24001e-10	-0.976842
162440255	rs55782047	1.41408e-07	-1.6906	0.393021	0.000525996	-1.72021	1.06184	0.000548732	-1.72014	1.08898
162440648	rs146955498	2.01196e-07	-1.24001e-10	-0.944946	0.000402083	-1.24001e-10	-0.927006	0.000408443	-1.24001e-10	-0.926416
162441440	rs12692637	1.37902e-07	-1.32268	-1.46592e-10	0.000179372	-1.73421	-1.46592e-10	0.000182019	-1.73466	-1.46592e-10
162441486	rs12692638	1.796e-07	-1.27668	0.218192	0.000439231	-1.6871	0.84846	0.000457229	-1.68779	0.874207
162442427	rs115807548	9.71068e-08	-1.67341	-1.46592e-10	0.000177765	-1.7432	-1.46592e-10	0.000180512	-1.74297	-1.46592e-10
162444324	rs141949063	1.13851e-07	-1.51433	-1.46592e-10	0.000334378	-1.11139	-1.46592e-10	0.000338435	-1.11444	-1.46592e-10
162444614	rs971027	1.78675e-07	-1.27668	0.213026	0.000432454	-1.6871	0.83291	0.000450045	-1.68779	0.858371
162444770	rs6713999	1.37161e-07	-1.32807	-1.46592e-10	0.000179226	-1.73502	-1.46592e-10	0.000181875	-1.73545	-1.46592e-10
162444811	rs971028	1.37161e-07	-1.32807	-1.46592e-10	0.000179226	-1.73502	-1.46592e-10	0.000181875	-1.73545	-1.46592e-10
162445488	rs62187646	1.39174e-07	-1.69298	0.379487	0.000516677	-1.72179	1.04554	0.000538954	-1.72173	1.07259
162446018	rs62187647	1.38323e-07	-1.69298	0.373355	0.000512875	-1.72179	1.03816	0.000534963	-1.72173	1.06516
162446422	rs2202888	1.42458e-07	-1.29018	-1.46592e-10	0.000180358	-1.72872	-1.46592e-10	0.000182999	-1.72929	-1.46592e-10
162446607	rs145549865	1.4139e-07	-1.67719	0.379487	0.00052337	-1.70892	1.04554	0.000545938	-1.70885	1.07259
162448101	rs138838307	1.17226e-07	-1.48512	-1.46592e-10	0.000177611	-1.74407	-1.46592e-10	0.00018032	-1.74403	-1.46592e-10
162448108	rs541579364	4.82165e-07	-1.24001e-10	-0.0709391	0.000918445	-1.24001e-10	-0.100984	0.000931676	-1.24001e-10	-0.101783
162448855	rs12464282	1.36475e-07	-1.71257	0.379487	0.000511041	-1.73276	1.04554	0.00053306	-1.73272	1.07259
162450124	rs2175142	1.37195e-07	-1.70731	0.379487	0.000512696	-1.72953	1.04554	0.000534789	-1.72948	1.07259
162450369	rs991605	1.37161e-07	-1.32807	-1.46592e-10	0.000179226	-1.73502	-1.46592e-10	0.000181875	-1.73545	-1.46592e-10
162450407	rs1027906	1.37161e-07	-1.32807	-1.46592e-10	0.000179226	-1.73502	-1.46592e-10	0.000181875	-1.73545	-1.46592e-10
162452014	rs55821334	1.36708e-07	-1.71086	0.379487	0.000511569	-1.73173	1.04554	0.000533612	-1.73169	1.07259
162454406	rs146737928	1.57555e-07	-1.18945	-1.46592e-10	0.000239586	-1.44475	-1.46592e-10	0.000242775	-1.44663	-1.46592e-10
162455625	rs56407015	1.37448e-07	-1.70547	0.379487	0.000513295	-1.72836	1.04554	0.000535415	-1.72831	1.07259
162456399	rs7599570	1.36429e-07	-1.33342	-1.46592e-10	0.000179087	-1.73579	-1.46592e-10	0.000181737	-1.73621	-1.46592e-10
162458401	rs2389550	5.88182e-08	-1.10892	-1.06585	6.94793e-05	-1.60253	-1.0801	7.1319e-05	-1.59169	-1.07991
162459704	rs74327418	4.94546e-07	-0.045584	-1.46592e-10	0.00294142	1.06298	-1.46592e-10	0.00294695	1.04976	-1.46592e-10
162461454	rs1397088	1.38652e-07	-1.31726	-1.46592e-10	0.000179523	-1.73336	-1.46592e-10	0.000182169	-1.73383	-1.46592e-10
162461562	rs1397089	1.24339e-07	-1.42621	-1.46592e-10	0.000177645	-1.74388	-1.46592e-10	0.000180337	-1.74394	-1.46592e-10
162462209	rs2389549	1.37965e-07	-1.69558	0.373355	0.000512846	-1.72185	1.03816	0.000534927	-1.72179	1.06516
162462235	rs72871796	3.29864e-07	-0.450544	-1.46592e-10	0.000463468	-0.784928	-1.46592e-10	0.000466253	-0.794039	-1.46592e-10
162462242	rs140896992	2.1927e-07	-1.24001e-10	-0.858918	0.000439284	-1.24001e-10	-0.838519	0.000446112	-1.24001e-10	-0.838198
162462535	rs7340274	1.37356e-07	-1.32665	-1.46592e-10	0.000179674	-1.73252	-1.46592e-10	0.000182322	-1.73299	-1.46592e-10
162463292	rs117394791	3.40289e-07	-1.24001e-10	-0.419428	0.000680063	-1.24001e-10	-0.40148	0.000691079	-1.24001e-10	-0.400514
162464290	rs77449583	2.15755e-07	-1.24001e-10	-0.875081	0.000532273	-1.24001e-10	-0.646509	0.000544582	-1.24001e-10	-0.638749
162464685	rs142030517	9.08482e-08	-1.74003	-1.46592e-10	0.000186182	-1.69694	-1.46592e-10	0.000188893	-1.69759	-1.46592e-10
162464835	rs56094729	1.23874e-07	-1.69558	0.265624	0.000444825	-1.72185	0.895864	0.000463526	-1.72179	0.921887
162465110	rs2389548	1.60764e-07	-1.30242	0.133126	0.000393283	-1.69386	0.74473	0.000409128	-1.69452	0.769784
162466733	rs1605869	1.24922e-07	-1.42154	-1.46592e-10	0.000177668	-1.74375	-1.46592e-10	0.000180358	-1.74383	-1.46592e-10
162468033	rs62187652	1.40707e-07	-1.69556	0.393021	0.000521072	-1.72961	1.06184	0.000543588	-1.72956	1.08898
162468888	rs979375	5.91232e-08	-1.69551	-0.474093	0.000172557	-1.51655	-0.256393	0.00017681	-1.51551	-0.248185
162469128	rs62187653	1.40448e-07	-1.70358	0.399191	0.000526251	-1.72715	1.06926	0.000549012	-1.7271	1.09645
162469665	rs72873603	1.41283e-07	-1.69765	0.399191	0.000528311	-1.72324	1.06926	0.000551164	-1.72319	1.09645
162470969	rs62187654	9.72207e-08	-1.67224	-1.46592e-10	0.00017868	-1.73807	-1.46592e-10	0.000181414	-1.73799	-1.46592e-10
162471021	rs149192163	3.62903e-07	-1.24001e-10	-0.35509	0.000723886	-1.24001e-10	-0.339032	0.000734842	-1.24001e-10	-0.339113
162471174	rs72873607	1.41947e-07	-1.69967	0.405898	0.000528222	-1.72459	1.07044	0.000550994	-1.72454	1.09749
162471695	rs1510087	1.07044e-07	-1.57599	-1.46592e-10	0.000180278	-1.72917	-1.46592e-10	0.00018311	-1.72868	-1.46592e-10
162473058	rs1828329	1.38652e-07	-1.31726	-1.46592e-10	0.000179523	-1.73336	-1.46592e-10	0.000182169	-1.73383	-1.46592e-10
162473264	rs72873614	1.28867e-07	-0.312055	-1.07839	0.000184804	-0.625278	-1.07909	0.000185874	-0.634581	-1.07912
162473284	rs1397087	1.27217e-07	-1.40333	-1.46592e-10	0.000177918	-1.74234	-1.46592e-10	0.000180591	-1.74253	-1.46592e-10
162475601	rs1567420	1.58642e-07	-1.71976	0.53719	0.000616002	-1.73689	1.23647	0.000643202	-1.73685	1.26454
162475617	rs1567421	1.6147e-07	-1.7226	0.557691	0.00063032	-1.73839	1.26095	0.000658246	-1.73836	1.28917
162476059	rs74443206	1.20361e-07	-1.45873	-1.46592e-10	0.00019209	-1.6657	-1.46592e-10	0.000194662	-1.6675	-1.46592e-10
162476730	rs79394245	2.64559e-07	-1.24001e-10	-0.671159	0.000487597	-1.24001e-10	-0.734177	0.000494209	-1.24001e-10	-0.735809
162479454	rs116251683	1.45817e-07	-1.26687	-1.46592e-10	0.000405424	-0.918732	-1.46592e-10	0.000410641	-0.921048	-1.46592e-10
162480684	rs16845945	1.33328e-07	-1.6911	0.33468	0.000484956	-1.71878	0.979172	0.000505617	-1.71872	1.00573
162481443	rs150780748	1.89335e-07	-1.24001e-10	-1.00571	0.000366113	-1.24001e-10	-1.02072	0.000371558	-1.24001e-10	-1.02106
162481453	rs72873624	1.51939e-07	-1.6911	0.465349	0.000574548	-1.71878	1.1487	0.0005997	-1.71872	1.17638
162481767	rs17225644	1.41387e-07	-1.29772	-1.46592e-10	0.000189006	-1.68189	-1.46592e-10	0.000192329	-1.67956	-1.46592e-10
162484760	rs151310070	1.77813e-07	-1.24001e-10	-1.06849	0.00035266	-1.24001e-10	-1.05816	0.000358171	-1.24001e-10	-1.05776
162485073	rs12473088	1.54298e-07	-1.71675	0.506414	0.000593669	-1.73521	1.19787	0.000619829	-1.73517	1.22585
162485662	rs146640623	9.08717e-08	-1.73978	-1.46592e-10	0.000215901	-1.54885	-1.46592e-10	0.000218871	-1.55029	-1.46592e-10
162487186	rs147183356	1.29196e-07	-1.3879	-1.46592e-10	0.000192768	-1.66218	-1.46592e-10	0.000195522	-1.6631	-1.46592e-10
162487440	rs62187655	1.55429e-07	-1.71021	0.507172	0.000595752	-1.73133	1.19749	0.000622006	-1.73129	1.22547
162487699	rs62187656	1.55429e-07	-1.71021	0.507172	0.000595752	-1.73133	1.19749	0.000622006	-1.73129	1.22547
162488091	rs62187657	1.54449e-07	-1.71021	0.500847	0.000591262	-1.73133	1.18992	0.000617291	-1.73129	1.21786
162488095	rs62187658	1.56297e-07	-1.71021	0.51274	0.000596901	-1.73133	1.19941	0.000623123	-1.73129	1.22726
162488242	rs72873628	1.00732e-07	-1.63677	-1.46592e-10	0.000177941	-1.74221	-1.46592e-10	0.000180674	-1.74208	-1.46592e-10
162489191	rs1510094	1.77406e-07	-1.36357	0.292786	0.000467474	-1.71399	0.937667	0.000486956	-1.71459	0.963994
162489534	rs7557876	1.73994e-07	-1.36357	0.273365	0.000456613	-1.71399	0.914161	0.000475571	-1.71459	0.940336
162490332	rs72873632	1.28131e-07	-0.320018	-1.07615	0.000180474	-0.651185	-1.07689	0.000181468	-0.660768	-1.07692
162491109	rs56371522	1.57071e-07	-1.70667	0.514144	0.000602062	-1.72913	1.20582	0.000628629	-1.72908	1.23385
162492578	rs62188960	1.58172e-07	-1.70667	0.52113	0.00060711	-1.72913	1.21417	0.000633931	-1.72908	1.24225
162492948	rs4664432	1.23887e-07	-1.42986	-1.46592e-10	0.000177684	-1.74366	-1.46592e-10	0.00018037	-1.74376	-1.46592e-10
162493102	rs12470590	1.58462e-07	-1.70484	0.52113	0.000607818	-1.72796	1.21417	0.000634672	-1.72791	1.24225
162493241	rs115562071	1.59377e-07	-1.69908	0.52113	0.00061011	-1.7242	1.21417	0.000637068	-1.72414	1.24225
162493538	rs1605868	1.22771e-07	-1.43891	-1.46592e-10	0.000177637	-1.74392	-1.46592e-10	0.00018033	-1.74398	-1.46592e-10
162493833	rs185565058	1.08711e-07	-1.56053	-1.46592e-10	0.000430598	-0.85849	-1.46592e-10	0.000435941	-0.861262	-1.46592e-10
162494182	rs79299044	4.76064e-07	-0.0836715	-1.46592e-10	0.00033712	-1.10323	-1.46592e-10	0.000341897	-1.10426	-1.46592e-10
162494831	rs2892770	1.86301e-07	-1.2851	0.26324	0.00046233	-1.68928	0.901896	0.000481386	-1.69009	0.927991
162495047	rs72873645	1.59131e-07	-1.66963	0.490139	0.000600276	-1.70339	1.17711	0.000626673	-1.70331	1.20497
162495399	rs62188961	1.58129e-07	-1.66963	0.483818	0.000595752	-1.70339	1.16955	0.000621922	-1.70331	1.19736
162497210	rs55925603	1.59971e-07	-1.66437	0.490139	0.000602629	-1.69947	1.17711	0.000629132	-1.6994	1.20497
162497225	rs56260047	1.61089e-07	-1.66437	0.497104	0.000607673	-1.69947	1.18545	0.00063443	-1.6994	1.21335
162497467	rs62188966	9.59923e-08	-1.68496	-1.46592e-10	0.000197748	-1.63667	-1.46592e-10	0.00020054	-1.63775	-1.46592e-10
162497603	rs56405014	1.4208e-07	-1.66703	0.374189	0.000516746	-1.70145	1.02534	0.000538928	-1.70138	1.05219
162497780	rs61658534	4.10029e-07	-1.24001e-10	-0.232997	0.000967079	-1.24001e-10	-0.0493853	0.000992713	-1.24001e-10	-0.0383261
162497998	rs145658537	4.04924e-07	-1.24001e-10	-0.245526	0.000951094	-1.24001e-10	-0.0660528	0.000976109	-1.24001e-10	-0.0551934
162499410	rs76178919	1.75938e-07	-1.24001e-10	-1.07909	0.000345531	-1.24001e-10	-1.07858	0.000350764	-1.24001e-10	-1.07866
162499968	rs75898322	1.88811e-07	-1.24001e-10	-1.00848	0.000369932	-1.24001e-10	-1.01035	0.000375511	-1.24001e-10	-1.01048
162500476	rs3849340	1.2509e-07	-1.42019	-1.46592e-10	0.00017776	-1.74323	-1.46592e-10	0.000180439	-1.74338	-1.46592e-10
162500900	rs117942503	2.21958e-07	-1.24001e-10	-0.846737	0.000449291	-1.24001e-10	-0.815994	0.000456852	-1.24001e-10	-0.814408
162500955	rs2874856	1.25703e-07	-1.4153	-1.46592e-10	0.000177807	-1.74297	-1.46592e-10	0.000180483	-1.74313	-1.46592e-10
162501455	rs3843852	1.25703e-07	-1.4153	-1.46592e-10	0.000177807	-1.74297	-1.46592e-10	0.000180483	-1.74313	-1.46592e-10
162501506	rs114292148	6.58515e-07	0.240764	-1.46592e-10	0.00906209	2.18819	-1.46592e-10	0.00990901	2.26243	-1.46592e-10
162501591	rs3843853	1.87862e-07	-1.27676	0.26324	0.000463675	-1.68638	0.901896	0.000482776	-1.68721	0.927991
162501613	rs16845960	1.57864e-07	-1.66437	0.47688	0.00059314	-1.69947	1.16124	0.000619166	-1.6994	1.189
162501659	rs3842970	1.25703e-07	-1.4153	-1.46592e-10	0.000177807	-1.74297	-1.46592e-10	0.000180483	-1.74313	-1.46592e-10
162502169	rs6744289	1.25703e-07	-1.4153	-1.46592e-10	0.000177807	-1.74297	-1.46592e-10	0.000180483	-1.74313	-1.46592e-10
162502191	rs6759390	1.25703e-07	-1.4153	-1.46592e-10	0.000177807	-1.74297	-1.46592e-10	0.000180483	-1.74313	-1.46592e-10
162502510	rs10497218	1.24485e-07	-1.42504	-1.46592e-10	0.000177719	-1.74346	-1.46592e-10	0.000180401	-1.74359	-1.46592e-10
162503282	rs6432694	1.24485e-07	-1.42504	-1.46592e-10	0.000177719	-1.74346	-1.46592e-10	0.000180401	-1.74359	-1.46592e-10
162503743	rs1510084	1.86301e-07	-1.2851	0.26324	0.00046233	-1.68928	0.901896	0.000481386	-1.69009	0.927991
162503802	rs150980306	3.01447e-07	-1.24001e-10	-0.540631	0.000610269	-1.24001e-10	-0.509766	0.000619854	-1.24001e-10	-0.509284
162503882	rs6432695	1.24485e-07	-1.42504	-1.46592e-10	0.000177719	-1.74346	-1.46592e-10	0.000180401	-1.74359	-1.46592e-10
162504240	rs77155259	1.4687e-07	-1.25967	-1.46592e-10	0.000954714	-0.0622537	-1.46592e-10	0.000959676	-0.0721725	-1.46592e-10
162504558	rs10930027	1.15992e-07	-1.49571	-1.46592e-10	0.000177919	-1.74234	-1.46592e-10	0.000180667	-1.74211	-1.46592e-10
162504743	rs10803781	1.25703e-07	-1.4153	-1.46592e-10	0.000177807	-1.74297	-1.46592e-10	0.000180483	-1.74313	-1.46592e-10
162505428	rs6432696	1.25703e-07	-1.4153	-1.46592e-10	0.000177807	-1.74297	-1.46592e-10	0.000180483	-1.74313	-1.46592e-10
162505813	rs188274762	2.93716e-07	-1.24001e-10	-0.566613	0.000754442	-1.24001e-10	-0.297687	0.000771302	-1.24001e-10	-0.290687
162505820	rs111240024	9.09187e-08	-1.73926	-1.46592e-10	0.000184157	-1.70787	-1.46592e-10	0.000186436	-1.71068	-1.46592e-10
162505870	rs4664047	1.88191e-07	-1.26834	0.256576	0.000461319	-1.6834	0.893818	0.000480287	-1.68425	0.919861
162506297	rs9646768	4.60033e-08	-1.59823	-0.822283	8.66709e-05	-1.59257	-0.868974	8.79822e-05	-1.59125	-0.870382
162507077	rs10191294	1.23355e-07	-1.43416	-1.46592e-10	0.000177659	-1.7438	-1.46592e-10	0.000180348	-1.74388	-1.46592e-10
162507366	rs6432697	1.27589e-07	-1.40041	-1.46592e-10	0.000177989	-1.74195	-1.46592e-10	0.000180655	-1.74218	-1.46592e-10
162507623	rs6432698	1.26953e-07	-1.40541	-1.46592e-10	0.000177922	-1.74232	-1.46592e-10	0.000180591	-1.74253	-1.46592e-10
162507861	rs76670807	9.08582e-08	-1.73992	-1.46592e-10	0.000186215	-1.69676	-1.46592e-10	0.000188793	-1.69812	-1.46592e-10
162508245	rs75397490	2.63958e-07	-0.534295	-0.139138	0.00362856	1.25587	0.0170535	0.00393876	1.31727	0.0225817
162508365	rs144143397	1.12767e-07	-1.5239	-1.46592e-10	0.000465746	-0.780025	-1.46592e-10	0.000471468	-0.782917	-1.46592e-10
162508594	rs1876816	1.26953e-07	-1.40541	-1.46592e-10	0.000177922	-1.74232	-1.46592e-10	0.000180591	-1.74253	-1.46592e-10
162508740	rs1876815	1.27906e-07	-1.39793	-1.46592e-10	0.000177882	-1.74255	-1.46592e-10	0.000180556	-1.74272	-1.46592e-10
162508817	rs79227269	1.18115e-06	0.825016	-1.46592e-10	0.000896317	-0.125371	-1.46592e-10	0.000908357	-0.12713	-1.46592e-10
162508823	rs1876814	1.86561e-07	-1.27704	0.256576	0.000464147	-1.67728	0.893818	0.000482961	-1.67869	0.919861
162509074	rs144216038	1.73435e-07	-1.24001e-10	-1.09342	0.000341829	-1.24001e-10	-1.08935	0.000347088	-1.24001e-10	-1.08919
162509239	rs6432699	1.88191e-07	-1.26834	0.256576	0.000461319	-1.6834	0.893818	0.000480287	-1.68425	0.919861
162509879	rs6747334	1.88191e-07	-1.26834	0.256576	0.000461319	-1.6834	0.893818	0.000480287	-1.68425	0.919861
162509996	rs6734286	1.26324e-07	-1.41037	-1.46592e-10	0.000177861	-1.74266	-1.46592e-10	0.000180534	-1.74285	-1.46592e-10
162510841	rs6758760	1.87862e-07	-1.27676	0.26324	0.000463675	-1.68638	0.901896	0.000482776	-1.68721	0.927991
162511078	rs6759082	1.2509e-07	-1.42019	-1.46592e-10	0.00017776	-1.74323	-1.46592e-10	0.000180439	-1.74338	-1.46592e-10
162511191	rs12623977	1.25703e-07	-1.4153	-1.46592e-10	0.000177807	-1.74297	-1.46592e-10	0.000180483	-1.74313	-1.46592e-10
162511519	rs2389428	1.24485e-07	-1.42504	-1.46592e-10	0.000177719	-1.74346	-1.46592e-10	0.000180401	-1.74359	-1.46592e-10
162511930	rs1588396	1.21062e-07	-1.45292	-1.46592e-10	0.00017761	-1.74408	-1.46592e-10	0.000180314	-1.74407	-1.46592e-10
162512296	rs4408743	1.24485e-07	-1.42504	-1.46592e-10	0.000177719	-1.74346	-1.46592e-10	0.000180401	-1.74359	-1.46592e-10
162512347	rs4580395	1.86614e-07	-1.27676	0.256576	0.000459945	-1.68638	0.893818	0.000478867	-1.68721	0.919861
162512976	rs1818547	1.24485e-07	-1.42504	-1.46592e-10	0.000177719	-1.74346	-1.46592e-10	0.000180401	-1.74359	-1.46592e-10
162513440	rs150538732	9.46379e-08	-1.69917	-1.46592e-10	0.000183577	-1.71103	-1.46592e-10	0.000186302	-1.7114	-1.46592e-10
162513611	rs10930028	1.24485e-07	-1.42504	-1.46592e-10	0.000177719	-1.74346	-1.46592e-10	0.000180401	-1.74359	-1.46592e-10
162513959	rs62188983	1.65363e-07	-1.63818	0.497104	0.000619985	-1.67942	1.18545	0.000647294	-1.67932	1.21335
162514518	rs62188984	1.62262e-07	-1.65015	0.490139	0.000609165	-1.68869	1.17711	0.000635961	-1.6886	1.20497
162514780	rs2063804	1.24485e-07	-1.42504	-1.46592e-10	0.000177719	-1.74346	-1.46592e-10	0.000180401	-1.74359	-1.46592e-10
162514822	rs2063803	1.24485e-07	-1.42504	-1.46592e-10	0.000177719	-1.74346	-1.46592e-10	0.000180401	-1.74359	-1.46592e-10
162515802	rs35678280	1.23695e-07	-1.4314	-1.46592e-10	0.000181148	-1.72435	-1.46592e-10	0.000184148	-1.72303	-1.46592e-10
162516308	rs6750756	1.93704e-07	-1.25214	0.269252	0.000471219	-1.67752	0.90918	0.000490624	-1.67841	0.935322
162516363	rs56039028	1.62262e-07	-1.65015	0.490139	0.000609165	-1.68869	1.17711	0.000635961	-1.6886	1.20497
162516443	rs6750881	1.2509e-07	-1.42019	-1.46592e-10	0.00017776	-1.74323	-1.46592e-10	0.000180439	-1.74338	-1.46592e-10
162517582	rs62188986	1.24485e-07	-1.42504	-1.46592e-10	0.000177719	-1.74346	-1.46592e-10	0.000180401	-1.74359	-1.46592e-10
162517865	rs146254543	1.20899e-07	-1.45427	-1.46592e-10	0.000177986	-1.74196	-1.46592e-10	0.000180655	-1.74218	-1.46592e-10
162517990	rs10930029	1.24485e-07	-1.42504	-1.46592e-10	0.000177719	-1.74346	-1.46592e-10	0.000180401	-1.74359	-1.46592e-10
162518130	rs142590370	1.11768e-07	-1.5328	-1.46592e-10	0.000348686	-1.06949	-1.46592e-10	0.000355819	-1.06435	-1.46592e-10
162518365	rs2389424	1.14594e-07	-1.50783	-1.46592e-10	0.000178129	-1.74116	-1.46592e-10	0.000180891	-1.74087	-1.46592e-10
162518582	rs1515183	2.08826e-07	-1.24351	0.335783	0.000510903	-1.67432	0.986836	0.000532169	-1.67523	1.01343
162519274	rs75833670	1.1771e-07	-1.481	-1.46592e-10	0.000508428	-0.692342	-1.46592e-10	0.000514608	-0.695363	-1.46592e-10
162519628	rs1996233	1.24485e-07	-1.42504	-1.46592e-10	0.000177719	-1.74346	-1.46592e-10	0.000180401	-1.74359	-1.46592e-10
162520422	rs1399648	1.24485e-07	-1.42504	-1.46592e-10	0.000177719	-1.74346	-1.46592e-10	0.000180401	-1.74359	-1.46592e-10
162521046	rs16845997	1.63221e-07	-1.64426	0.490139	0.000611941	-1.68414	1.17711	0.000638861	-1.68405	1.20497
162521192	rs77954090	9.06535e-08	-1.74218	-1.46592e-10	0.000187997	-1.68724	-1.46592e-10	0.000190575	-1.68872	-1.46592e-10
162521210	rs4664433	1.24485e-07	-1.42504	-1.46592e-10	0.000177719	-1.74346	-1.46592e-10	0.000180401	-1.74359	-1.46592e-10
162521730	rs79805382	2.02909e-07	-1.24001e-10	-0.936469	0.000387947	-1.24001e-10	-0.962796	0.000393527	-1.24001e-10	-0.963618
162522550	rs142478606	1.85015e-07	-1.24001e-10	-1.02879	0.000364052	-1.24001e-10	-1.02637	0.00036959	-1.24001e-10	-1.02637
162523231	rs3843854	1.24485e-07	-1.42504	-1.46592e-10	0.000177719	-1.74346	-1.46592e-10	0.000180401	-1.74359	-1.46592e-10
162523718	rs3860428	1.24485e-07	-1.42504	-1.46592e-10	0.000177719	-1.74346	-1.46592e-10	0.000180401	-1.74359	-1.46592e-10
162524055	rs3843855	1.23887e-07	-1.42986	-1.46592e-10	0.000177684	-1.74366	-1.46592e-10	0.00018037	-1.74376	-1.46592e-10
162524275	rs10930030	1.24485e-07	-1.42504	-1.46592e-10	0.000177719	-1.74346	-1.46592e-10	0.000180401	-1.74359	-1.46592e-10
162524493	rs13015678	0.000100561	5.26929	-1.46592e-10	0.0322893	3.45882	-1.46592e-10	0.0248676	3.18255	-1.46592e-10
162524997	rs55638078	1.47675e-07	-1.64124	0.38703	0.000535187	-1.6818	1.04075	0.000558224	-1.68171	1.0677
162525208	rs146213217	1.19875e-07	-1.46277	-1.46592e-10	0.000527141	-0.656197	-1.46592e-10	0.000533521	-0.659269	-1.46592e-10
162525686	rs62188987	1.69173e-07	-1.62874	0.510443	0.000634647	-1.67199	1.2014	0.00066267	-1.67189	1.2294
162525915	rs12692640	1.95384e-07	-1.24351	0.269252	0.000472729	-1.67432	0.90918	0.000492186	-1.67523	0.935322
162526971	rs12467042	1.68539e-07	-1.62551	0.50345	0.000630977	-1.66943	1.19304	0.000658806	-1.66933	1.22099
162527050	rs2222022	1.23887e-07	-1.42986	-1.46592e-10	0.000177684	-1.74366	-1.46592e-10	0.00018037	-1.74376	-1.46592e-10
162530235	rs1473956	1.33656e-07	-1.35396	-1.46592e-10	0.000178606	-1.73848	-1.46592e-10	0.000181262	-1.73882	-1.46592e-10
162530360	rs1828924	1.36429e-07	-1.33342	-1.46592e-10	0.000179087	-1.73579	-1.46592e-10	0.000181737	-1.73621	-1.46592e-10
162531068	rs62188988	1.76534e-07	-1.59955	0.523835	0.000658037	-1.65181	1.2174	0.000687187	-1.65166	1.2455
162531161	rs2389425	1.3035e-07	-1.379	-1.46592e-10	0.000178136	-1.74112	-1.46592e-10	0.000180803	-1.74136	-1.46592e-10
162532520	rs1158463	1.32965e-07	-1.35914	-1.46592e-10	0.000178498	-1.73909	-1.46592e-10	0.000181156	-1.73941	-1.46592e-10
162533523	rs72875528	1.7842e-07	-1.59595	0.530871	0.000665501	-1.64893	1.22581	0.000695018	-1.64879	1.25396
162534981	rs7603929	1.2842e-07	-1.39392	-1.46592e-10	0.000177922	-1.74232	-1.46592e-10	0.000180596	-1.74251	-1.46592e-10
162535336	rs12474470	1.60225e-07	-1.59232	0.419673	0.000576824	-1.64601	1.07988	0.000601832	-1.64587	1.10708
162536177	rs9287815	1.2842e-07	-1.39392	-1.46592e-10	0.000177922	-1.74232	-1.46592e-10	0.000180596	-1.74251	-1.46592e-10
162536715	rs56274002	1.81677e-07	-1.58492	0.537921	0.000677117	-1.64004	1.23422	0.00070719	-1.63989	1.26243
162537623	rs12692641	1.33656e-07	-1.35396	-1.46592e-10	0.000178606	-1.73848	-1.46592e-10	0.000181262	-1.73882	-1.46592e-10
162537691	rs16846026	1.6252e-07	-1.58492	0.426491	0.000585033	-1.64004	1.08805	0.000610431	-1.63989	1.11529
162538297	rs74953308	1.54428e-07	-1.2095	-1.46592e-10	0.000180427	-1.72834	-1.46592e-10	0.000183289	-1.7277	-1.46592e-10
162538827	rs75621795	1.16632e-06	-1.24001e-10	0.812384	0.00241245	-1.24001e-10	0.864731	0.00245371	-1.24001e-10	0.866588
162539308	rs74805845	1.95548e-07	-1.24001e-10	-0.97342	0.000389484	-1.24001e-10	-0.958842	0.000395543	-1.24001e-10	-0.958508
162539709	rs9677118	1.3035e-07	-1.379	-1.46592e-10	0.000178136	-1.74112	-1.46592e-10	0.000180803	-1.74136	-1.46592e-10
162540635	rs62188990	1.81891e-07	-1.59595	0.550137	0.000675563	-1.64893	1.24081	0.000705476	-1.64879	1.26889
162541571	rs148261808	1.72517e-07	-1.24001e-10	-1.09873	0.00033937	-1.24001e-10	-1.09658	0.000344568	-1.24001e-10	-1.09648
162542073	rs2138176	1.33656e-07	-1.35396	-1.46592e-10	0.000178606	-1.73848	-1.46592e-10	0.000181262	-1.73882	-1.46592e-10
162542990	rs6746798	1.27792e-07	-1.39882	-1.46592e-10	0.000177864	-1.74265	-1.46592e-10	0.00018054	-1.74282	-1.46592e-10
162543318	rs4404284	1.38652e-07	-1.31726	-1.46592e-10	0.000179523	-1.73336	-1.46592e-10	0.000182169	-1.73383	-1.46592e-10
162543817	rs4521055	1.32965e-07	-1.35914	-1.46592e-10	0.000178498	-1.73909	-1.46592e-10	0.000181156	-1.73941	-1.46592e-10
162544744	rs12467279	1.67265e-07	-1.56919	0.439546	0.000601891	-1.62726	1.10367	0.000628086	-1.6271	1.13101
162544958	rs114198913	1.28136e-07	-1.39613	-1.46592e-10	0.000181378	-1.72308	-1.46592e-10	0.000184241	-1.72252	-1.46592e-10
162546043	rs77130817	4.52238e-07	-1.24001e-10	-0.135015	0.00103082	-1.24001e-10	0.0144482	0.00105647	-1.24001e-10	0.023918
162546756	rs138284995	1.66884e-07	-1.56525	0.433323	0.000599357	-1.62403	1.09623	0.000625415	-1.62387	1.12352
162546956	rs35100979	0.000215696	6.0324	-1.46592e-10	0.0510864	3.91761	-1.46592e-10	0.038709	3.62506	-1.46592e-10
162547636	rs1567982	1.15671e-07	-1.49848	-1.46592e-10	0.000178133	-1.74114	-1.46592e-10	0.00018089	-1.74088	-1.46592e-10
162548104	rs62189003	1.87981e-07	-1.55723	0.544343	0.000697923	-1.61745	1.24189	0.000728965	-1.61728	1.27014
162549099	rs1567981	2.69353e-07	-0.903794	0.250593	0.000533511	-1.53075	0.886564	0.000555158	-1.53207	0.912559
162549321	rs1040135	5.83552e-08	-1.73077	-0.451906	0.000175697	-1.42622	-0.32869	0.000181313	-1.41442	-0.324126
162549747	rs62189004	1.44585e-07	-1.27536	-1.46592e-10	0.000260478	-1.36115	-1.46592e-10	0.000263713	-1.3639	-1.46592e-10
162551220	rs79671930	3.84185e-07	-1.24001e-10	-0.2981	0.000788409	-1.24001e-10	-0.253648	0.000800805	-1.24001e-10	-0.25315
162551645	rs1399651	1.37902e-07	-1.32268	-1.46592e-10	0.000179372	-1.73421	-1.46592e-10	0.000182019	-1.73466	-1.46592e-10
162551718	rs1399650	2.72781e-07	-0.903794	0.26324	0.000541753	-1.53075	0.901896	0.000563792	-1.53207	0.927991
162552325	rs147133814	9.26203e-08	-1.72072	-1.46592e-10	0.000188673	-1.68365	-1.46592e-10	0.000191842	-1.6821	-1.46592e-10
162552396	rs11682136	1.36429e-07	-1.33342	-1.46592e-10	0.000179087	-1.73579	-1.46592e-10	0.000181737	-1.73621	-1.46592e-10
162552695	rs13392446	1.37161e-07	-1.32807	-1.46592e-10	0.000179226	-1.73502	-1.46592e-10	0.000181875	-1.73545	-1.46592e-10
162554296	rs190548876	1.25308e-07	-1.41845	-1.46592e-10	0.000510278	-0.68871	-1.46592e-10	0.000516604	-0.691492	-1.46592e-10
162555574	rs10169187	1.37902e-07	-1.32268	-1.46592e-10	0.000179372	-1.73421	-1.46592e-10	0.000182019	-1.73466	-1.46592e-10
162555720	rs10171562	1.37902e-07	-1.32268	-1.46592e-10	0.000179372	-1.73421	-1.46592e-10	0.000182019	-1.73466	-1.46592e-10
162556053	rs117753966	8.27462e-07	-1.24001e-10	0.469139	0.00196319	-1.24001e-10	0.65866	0.00201669	-1.24001e-10	0.670443
162556360	rs1515186	1.60885e-07	-1.49007	0.32153	0.000471017	-1.74363	0.974859	0.000491075	-1.74358	1.00141
162556506	rs80263647	8.61991e-07	-1.24001e-10	0.510021	0.00177534	-1.24001e-10	0.558079	0.00180543	-1.24001e-10	0.559786
162556587	rs4309587	4.83108e-08	-1.65882	-0.712751	0.000103636	-1.5145	-0.768281	0.000105207	-1.51287	-0.769969
162557622	rs75529773	1.82842e-07	-1.24001e-10	-1.0406	0.000352766	-1.24001e-10	-1.05786	0.000357951	-1.24001e-10	-1.05837
162557679	rs7578900	9.05428e-08	-1.7434	-1.46592e-10	0.000288995	-1.25726	-1.46592e-10	0.000294178	-1.25458	-1.46592e-10
162558490	rs4664436	9.05613e-08	-1.7432	-1.46592e-10	0.000290479	-1.25213	-1.46592e-10	0.000295694	-1.24944	-1.46592e-10
162559399	rs13000436	1.04614e-07	-1.59895	-1.46592e-10	0.000182794	-1.7153	-1.46592e-10	0.000185363	-1.71645	-1.46592e-10
162559426	rs1515185	1.44135e-07	-1.56046	0.281989	0.000451929	-1.73474	0.924603	0.000471107	-1.73453	0.950845
162559919	rs13417851	1.96046e-07	-1.51522	0.544343	0.000719152	-1.58748	1.24189	0.000751179	-1.58726	1.27014
162560011	rs55841284	1.87428e-07	-1.54066	0.524833	0.000689872	-1.6084	1.22124	0.000720486	-1.60819	1.24935
162560186	rs56315911	1.85866e-07	-1.54903	0.524833	0.000685183	-1.61522	1.22124	0.000715585	-1.61502	1.24935
162560550	rs76094878	1.75657e-07	-1.24001e-10	-1.08069	0.00034825	-1.24001e-10	-1.07074	0.000353628	-1.24001e-10	-1.07052
162561347	rs1515184	1.7805e-07	-1.56525	0.498095	0.000654968	-1.62834	1.18926	0.00068389	-1.62815	1.21718
162561946	rs16846047	1.7805e-07	-1.56525	0.498095	0.000654968	-1.62834	1.18926	0.00068389	-1.62815	1.21718
162562386	rs62189005	1.77521e-07	-1.56126	0.491127	0.000651619	-1.62512	1.18092	0.00068036	-1.62493	1.20879
162563151	rs13014399	1.42431e-07	-1.54512	0.254748	0.000435912	-1.73783	0.891601	0.000454295	-1.73765	0.917629
162563553	rs16846050	1.76402e-07	-1.56126	0.484805	0.000646704	-1.62512	1.17335	0.000675197	-1.62493	1.20117
162564424	rs34513749	1.03548e-07	-1.60919	-1.46592e-10	0.000183674	-1.7105	-1.46592e-10	0.000186242	-1.71172	-1.46592e-10
162564556	rs1849881	9.20506e-08	-1.72689	-1.46592e-10	0.000338379	-1.0995	-1.46592e-10	0.000344587	-1.09642	-1.46592e-10
162565003	rs17727965	1.64683e-07	-1.1452	-1.46592e-10	0.00017893	-1.73667	-1.46592e-10	0.00018164	-1.73674	-1.46592e-10
162565985	rs144145638	2.00396e-07	-1.24001e-10	-0.948927	0.000393096	-1.24001e-10	-0.949611	0.000399028	-1.24001e-10	-0.949737
162566045	rs16846053	1.6662e-07	-1.58827	0.454762	0.00061242	-1.64358	1.13734	0.000639228	-1.64344	1.16494
162566206	rs10497225	1.41601e-06	-1.24001e-10	1.00637	0.00332498	-1.24001e-10	1.18555	0.00339802	-1.24001e-10	1.19218
162566936	rs12476631	1.81569e-07	-1.51853	0.470938	0.000658643	-1.59022	1.15673	0.00068761	-1.59	1.18445
162567341	rs185464655	6.21755e-07	-1.24001e-10	0.183322	0.0012265	-1.24001e-10	0.188255	0.00124451	-1.24001e-10	0.187726
162567668	rs17728078	1.42247e-07	-0.964629	-0.327029	0.000477632	-0.565352	-0.189474	0.000496238	-0.547401	-0.18431
162568100	rs150802802	1.93947e-07	-1.24001e-10	-0.981639	0.000370193	-1.24001e-10	-1.00964	0.000375589	-1.24001e-10	-1.01027
162568233	rs75805783	2.83602e-07	-1.24001e-10	-0.601654	0.000518847	-1.24001e-10	-0.672057	0.000525772	-1.24001e-10	-0.6739
162568941	rs16846064	1.69014e-07	-1.55315	0.43391	0.000610834	-1.61856	1.10972	0.000637508	-1.61837	1.13717
162568953	rs145699600	5.72766e-07	-1.24001e-10	0.101253	0.00132751	-1.24001e-10	0.267394	0.00136192	-1.24001e-10	0.277882
162568973	rs6752007	1.38973e-07	-1.53874	0.223795	0.000419391	-1.7389	0.854034	0.000436963	-1.73874	0.879816
162569341	rs12474713	1.70083e-07	-1.54066	0.427724	0.000612509	-1.6084	1.1023	0.000639232	-1.60819	1.12969
162569695	rs79552187	1.77153e-07	-1.24001e-10	-1.07221	0.000350189	-1.24001e-10	-1.06519	0.000355577	-1.24001e-10	-1.06503
162572966	rs7568920	9.04979e-08	-1.7439	-1.46592e-10	0.000287111	-1.2638	-1.46592e-10	0.000292237	-1.2612	-1.46592e-10
162573172	rs6704789	1.36642e-07	-1.50494	0.173079	0.000392867	-1.7425	0.792308	0.00040913	-1.74242	0.817682
162573586	rs62189006	1.70083e-07	-1.54066	0.427724	0.000612509	-1.6084	1.1023	0.000639232	-1.60819	1.12969
162573858	rs2389426	1.61924e-07	-1.56126	0.399167	0.000582032	-1.62512	1.06798	0.000607287	-1.62493	1.09517
162574306	rs10197108	1.29279e-07	-1.5425	0.155254	0.000386259	-1.73772	0.770562	0.000402224	-1.73755	0.795789
162574323	rs62189007	1.5775e-07	-1.56126	0.37305	0.000564023	-1.62512	1.03655	0.000588381	-1.62493	1.06354
162574436	rs62189008	1.60843e-07	-1.56126	0.392465	0.000577359	-1.62512	1.05992	0.000602381	-1.62493	1.08705
162575039	rs7602938	9.04979e-08	-1.7439	-1.46592e-10	0.000287111	-1.2638	-1.46592e-10	0.000292237	-1.2612	-1.46592e-10
162575057	rs72875596	1.58508e-07	-1.5692	0.385777	0.000569087	-1.63151	1.05187	0.000593718	-1.63132	1.07896
162575096	rs72875598	1.58508e-07	-1.5692	0.385777	0.000569087	-1.63151	1.05187	0.000593718	-1.63132	1.07896
162575178	rs62189009	1.59446e-07	-1.55723	0.37971	0.000570419	-1.62187	1.04457	0.000595085	-1.62167	1.07161
162576943	rs74497596	2.7842e-07	-1.24001e-10	-0.620092	0.000508729	-1.24001e-10	-0.69175	0.000515558	-1.24001e-10	-0.693517
162577301	rs11543499	9.05079e-08	-1.74379	-1.46592e-10	0.000288562	-1.25876	-1.46592e-10	0.000293718	-1.25615	-1.46592e-10
162577379	rs77558547	1.59295e-07	-1.54487	0.366404	0.000567012	-1.61183	1.02855	0.000591476	-1.61163	1.05548
162577380	rs2389551	9.10892e-08	-1.73739	-1.46592e-10	0.000317157	-1.16427	-1.46592e-10	0.000322902	-1.16142	-1.46592e-10
162577680	rs116280146	9.89243e-08	-1.65487	-1.46592e-10	0.000183817	-1.70973	-1.46592e-10	0.000187021	-1.70755	-1.46592e-10
162578325	rs12479001	1.52799e-07	-1.56126	0.341161	0.000542752	-1.62512	0.998111	0.000566054	-1.62493	1.02485
162578724	rs7591103	1.26322e-07	-1.51058	0.100193	0.000359555	-1.74201	0.703208	0.000374218	-1.74191	0.727979
162578911	rs66761688	1.57011e-07	-1.54066	0.347752	0.000556312	-1.6084	1.00606	0.000580232	-1.60819	1.03286
162579337	rs72877304	2.46217e-07	-0.743013	-1.46592e-10	0.000408519	-0.911127	-1.46592e-10	0.000412968	-0.915397	-1.46592e-10
162579551	rs3911105	9.1144e-08	-1.73678	-1.46592e-10	0.000318905	-1.15877	-1.46592e-10	0.000324686	-1.15591	-1.46592e-10
162580384	rs3903713	1.20809e-07	-1.53248	0.0774661	0.000350596	-1.73936	0.675326	0.000364842	-1.73921	0.699905
162580936	rs2322649	1.17349e-07	-1.54768	0.063606	0.000345453	-1.73676	0.657951	0.000359417	-1.73658	0.682292
162581030	rs3849341	1.16269e-07	-1.54768	0.0543604	0.000341666	-1.73676	0.646927	0.000355491	-1.73658	0.67131
162581052	rs142882090	9.21573e-08	-1.72573	-1.46592e-10	0.000230892	-1.48172	-1.46592e-10	0.000234001	-1.48344	-1.46592e-10
162581592	rs116027826	9.08054e-08	-1.74051	-1.46592e-10	0.000178986	-1.73636	-1.46592e-10	0.000181691	-1.73646	-1.46592e-10
162581622	rs78532210	4.13031e-07	-1.24001e-10	-0.225701	0.000934946	-1.24001e-10	-0.0831764	0.000957799	-1.24001e-10	-0.0741301
162582091	rs144742386	1.14491e-07	-1.50873	-1.46592e-10	0.000311766	-1.18141	-1.46592e-10	0.000315698	-1.18398	-1.46592e-10
162582254	rs4664048	1.07679e-07	-1.56771	-0.00236272	0.000320023	-1.73225	0.576981	0.000332826	-1.73202	0.600872
162583141	rs62189012	7.62262e-08	-1.5316	-0.38392	0.000220608	-1.62673	0.0994531	0.00022851	-1.62669	0.119503
162583323	rs62189013	9.23124e-08	-1.63048	-0.0935636	0.000286921	-1.70418	0.439719	0.000297523	-1.7042	0.46092
162583412	rs62189014	1.4447e-07	-1.16798	-0.108174	0.000203333	-1.73004	0.121216	0.000208402	-1.72962	0.13032
162583504	rs62189015	1.24908e-07	-1.52898	0.107339	0.000415411	-1.62948	0.735084	0.000431403	-1.62981	0.75808
162584373	rs75110208	3.46304e-07	-0.401906	-1.46592e-10	0.000285828	-1.26827	-1.46592e-10	0.000289716	-1.26987	-1.46592e-10
162585826	rs74437022	3.35192e-07	-0.43452	-1.46592e-10	0.000853064	-0.174831	-1.46592e-10	0.000859207	-0.182758	-1.46592e-10
162586548	rs16846073	8.22685e-08	-1.62923	-0.210002	0.000277265	-1.6497	0.351009	0.000287535	-1.6499	0.372476
162586953	rs150819511	2.16837e-07	-1.24001e-10	-0.870078	0.000413248	-1.24001e-10	-0.899618	0.000419153	-1.24001e-10	-0.900533
162587828	rs72877309	7.41494e-08	-1.63408	-0.309065	0.000241321	-1.66124	0.223704	0.000250064	-1.66126	0.244212
162588080	rs185797371	1.50844e-07	-1.23298	-1.46592e-10	0.000230535	-1.48326	-1.46592e-10	0.000234793	-1.48006	-1.46592e-10
162588720	rs57887363	7.22095e-08	-1.64644	-0.32321	0.000234423	-1.67192	0.205386	0.000242882	-1.67194	0.225751
162588841	rs11901817	9.57369e-08	-1.31422	-0.373398	0.000337415	-1.22592	0.123565	0.000349109	-1.22636	0.142973
162589744	rs115856958	1.49068e-07	-1.24482	-1.46592e-10	0.000228598	-1.4917	-1.46592e-10	0.000232808	-1.48855	-1.46592e-10
162589843	rs62189017	9.6767e-08	-1.67692	-1.46592e-10	0.000186036	-1.69772	-1.46592e-10	0.000188864	-1.69774	-1.46592e-10
162589911	rs34306396	3.48572e-08	-1.66384	-1.03413	9.18977e-05	-1.34358	-1.05941	9.54934e-05	-1.32036	-1.05935
162590447	rs2892769	4.01704e-08	-1.74064	-0.815452	0.000110751	-1.5566	-0.659782	0.000114166	-1.54695	-0.65417
162590489	rs11903617	9.90395e-08	-1.65371	-1.46592e-10	0.000188972	-1.68207	-1.46592e-10	0.000191522	-1.68377	-1.46592e-10
162591109	rs7584481	1.2613e-07	-1.41191	-1.46592e-10	0.000290097	-1.25345	-1.46592e-10	0.000293608	-1.25652	-1.46592e-10
162591779	rs72877317	1.94024e-07	-0.981242	-1.46592e-10	0.000357287	-1.04513	-1.46592e-10	0.000362395	-1.04603	-1.46592e-10
162591876	rs11891026	8.82915e-08	-1.33945	-0.429135	0.000297638	-1.27869	0.0509002	0.000307283	-1.28072	0.0697252
162592328	rs1006427	6.53941e-08	-1.67585	-0.392947	0.000208789	-1.69683	0.114491	0.000216169	-1.69685	0.134138
162592559	rs1006428	6.53941e-08	-1.67585	-0.392947	0.000208789	-1.69683	0.114491	0.000216169	-1.69685	0.134138
162592654	rs1551052	8.38511e-08	-1.38204	-0.438145	0.000280986	-1.32445	0.0390888	0.000290093	-1.32638	0.0578173
162592669	rs75149343	1.79427e-07	-1.24001e-10	-1.05946	0.000351789	-1.24001e-10	-1.06063	0.000357109	-1.24001e-10	-1.06073
162593171	rs7578065	1.26901e-07	-1.40581	-1.46592e-10	0.000289323	-1.25612	-1.46592e-10	0.000292929	-1.25884	-1.46592e-10
162593260	rs2122284	6.5824e-08	-1.67329	-0.388946	0.000209551	-1.6947	0.116007	0.000216936	-1.69472	0.135555
162593514	rs11903493	9.73102e-08	-1.67132	-1.46592e-10	0.000203261	-1.60918	-1.46592e-10	0.00020584	-1.61167	-1.46592e-10
162593582	rs1551053	1.06748e-07	-1.57875	-1.46592e-10	0.000215946	-1.54864	-1.46592e-10	0.000219705	-1.54648	-1.46592e-10
162593973	rs1023835	6.55612e-08	-1.67329	-0.392947	0.000209234	-1.6947	0.114491	0.000216629	-1.69472	0.134138
162594093	rs146358085	3.46466e-07	-1.24001e-10	-0.401441	0.000710552	-1.24001e-10	-0.357623	0.000721806	-1.24001e-10	-0.357012
162594512	rs185307411	1.07249e-07	-1.57407	-1.46592e-10	0.000296796	-1.23062	-1.46592e-10	0.000300572	-1.23308	-1.46592e-10
162594824	rs1449629	8.51469e-08	-1.33945	-0.465402	0.000283459	-1.27869	0.00208935	0.000292528	-1.28072	0.0205166
162596287	rs58622044	6.18774e-08	-1.65264	-0.471427	0.000192538	-1.67724	0.0138687	0.000199175	-1.67726	0.0326747
162596840	rs13392556	7.29206e-08	-1.33234	-0.627512	0.000178435	-1.21466	-0.524776	0.000183736	-1.20443	-0.520841
162597251	rs56965753	6.61559e-08	-1.66389	-0.39332	0.000211444	-1.6868	0.117095	0.000218918	-1.68682	0.13675
162598128	rs13014908	1.13956e-07	-1.51341	-1.46592e-10	0.000245856	-1.41892	-1.46592e-10	0.000248987	-1.42137	-1.46592e-10
162598582	rs56009150	6.20771e-08	-1.64942	-0.471427	0.00019307	-1.67448	0.0138687	0.000199725	-1.6745	0.0326747
162598980	rs2892768	6.63377e-08	-1.66115	-0.39332	0.000211935	-1.68448	0.117095	0.000219427	-1.6845	0.13675
162599506	rs62189041	6.63377e-08	-1.66115	-0.39332	0.000211935	-1.68448	0.117095	0.000219427	-1.6845	0.13675
162600156	rs6714082	8.71428e-08	-1.36113	-0.420546	0.000286217	-1.33215	0.0652309	0.000295574	-1.33401	0.0841642
162601192	rs7561567	7.22069e-08	-1.33842	-0.631267	0.00017303	-1.24128	-0.52892	0.000178145	-1.23117	-0.524999
162602320	rs62189042	6.67118e-08	-1.65552	-0.39332	0.000212951	-1.6797	0.117095	0.000220479	-1.67972	0.13675
162602958	rs150431843	1.79132e-07	-1.24001e-10	-1.0611	0.000345786	-1.24001e-10	-1.07784	0.000350938	-1.24001e-10	-1.07816
162603216	rs12467613	6.67118e-08	-1.65552	-0.39332	0.000212951	-1.6797	0.117095	0.000220479	-1.67972	0.13675
162603387	rs12467625	6.67118e-08	-1.65552	-0.39332	0.000212951	-1.6797	0.117095	0.000220479	-1.67972	0.13675
162604960	rs71424715	4.29878e-06	2.11686	-1.46592e-10	0.00161871	0.465721	-1.46592e-10	0.00140066	0.305933	-1.46592e-10
162605230	rs6755071	8.80924e-08	-1.33222	-0.438618	0.000288014	-1.30218	0.0415244	0.000297352	-1.30411	0.0602649
162605959	rs11893602	1.17704e-07	-1.48105	-1.46592e-10	0.000252569	-1.39198	-1.46592e-10	0.000255836	-1.39423	-1.46592e-10
162607400	rs973940	8.90579e-08	-1.31662	-0.443313	0.000290902	-1.28603	0.0353542	0.000300309	-1.288	0.0540442
162607487	rs72877343	6.71202e-08	-1.64942	-0.39332	0.000214065	-1.67448	0.117095	0.000221632	-1.6745	0.13675
162608454	rs971284	5.11389e-08	-1.63193	-0.682754	0.000152677	-1.60732	-0.288024	0.00015733	-1.60822	-0.272207
162608466	rs62189043	6.71202e-08	-1.64942	-0.39332	0.000214065	-1.67448	0.117095	0.000221632	-1.6745	0.13675
162610397	rs55666706	6.31864e-08	-1.68374	-0.419391	0.00020096	-1.70336	0.0828019	0.000208006	-1.70338	0.102179
162611072	rs16846085	4.27008e-08	-1.74287	-0.752139	0.00012168	-1.31609	-0.806178	0.0001239	-1.31156	-0.807727
162611202	rs12470743	6.73142e-08	-1.64653	-0.39332	0.000218142	-1.65561	0.117095	0.000225846	-1.65566	0.13675
162611720	rs79998145	2.75111e-07	-1.24001e-10	-0.632049	0.00051607	-1.24001e-10	-0.677422	0.000523174	-1.24001e-10	-0.678855
162612272	rs112617101	1.8632e-07	-1.02176	-1.46592e-10	0.000209854	-1.57725	-1.46592e-10	0.000213272	-1.5762	-1.46592e-10
162612367	rs62189045	6.57559e-08	-1.66243	-0.400847	0.000208114	-1.68557	0.0999866	0.000215406	-1.68558	0.119338
162612371	rs62189046	6.67156e-08	-1.64794	-0.400847	0.000210702	-1.67321	0.0999866	0.000218084	-1.67323	0.119338
162612915	rs7573979	1.1796e-07	-1.47888	-1.46592e-10	0.000256088	-1.37815	-1.46592e-10	0.000259311	-1.38074	-1.46592e-10
162613314	rs62189047	6.83536e-08	-1.64035	-0.384178	0.000218345	-1.66667	0.129084	0.000226084	-1.66669	0.148834
162613494	rs62189048	6.90047e-08	-1.63087	-0.384178	0.000220146	-1.65846	0.129084	0.00022795	-1.65848	0.148834
162613603	rs77512782	2.64068e-07	-0.673018	-1.46592e-10	0.000202496	-1.61295	-1.46592e-10	0.00020543	-1.61366	-1.46592e-10
162613907	rs138380068	1.13113e-07	-1.52084	-1.46592e-10	0.000179419	-1.73394	-1.46592e-10	0.0001821	-1.73421	-1.46592e-10
162614089	rs56026147	6.90047e-08	-1.63087	-0.384178	0.000220146	-1.65846	0.129084	0.00022795	-1.65848	0.148834
162615115	rs7581747	9.22052e-08	-1.29991	-0.425302	0.000311343	-1.24177	0.0589994	0.00032143	-1.24387	0.0778822
162615615	rs11900490	3.09891e-07	-1.24001e-10	-0.513003	0.000585144	-1.24001e-10	-0.551808	0.000593253	-1.24001e-10	-0.553147
162615765	rs145995488	1.75402e-07	-1.24001e-10	-1.08214	0.000346854	-1.24001e-10	-1.07476	0.000352187	-1.24001e-10	-1.0746
162616898	rs139951946	1.002e-07	-1.64205	-1.46592e-10	0.00017976	-1.73205	-1.46592e-10	0.000182622	-1.73135	-1.46592e-10
162617000	rs145339136	1.93247e-07	-0.985254	-1.46592e-10	0.000207042	-1.59074	-1.46592e-10	0.000210353	-1.58998	-1.46592e-10
162617185	rs35304298	6.96267e-08	-1.64035	-0.365725	0.000223681	-1.66667	0.153229	0.000231654	-1.66669	0.173172
162618114	rs75641726	1.20921e-07	-1.45409	-1.46592e-10	0.000180008	-1.73066	-1.46592e-10	0.000183004	-1.72926	-1.46592e-10
162619376	rs7609393	1.14975e-07	-1.50451	-1.46592e-10	0.000258217	-1.36986	-1.46592e-10	0.000261446	-1.37254	-1.46592e-10
162619408	rs7583212	1.14402e-07	-1.50951	-1.46592e-10	0.000254374	-1.38486	-1.46592e-10	0.000257646	-1.38718	-1.46592e-10
162619567	rs1449641	7.07223e-08	-1.64342	-0.347044	0.000228593	-1.66932	0.1776	0.000236787	-1.66934	0.197736
162620530	rs139898162	1.97101e-07	-1.24001e-10	-0.965509	0.000383218	-1.24001e-10	-0.975062	0.000388965	-1.24001e-10	-0.975279
162620561	rs149817404	1.9813e-07	-0.960302	-1.46592e-10	0.000282446	-1.28018	-1.46592e-10	0.000287969	-1.27591	-1.46592e-10
162621244	rs114656665	1.78652e-07	-1.06379	-1.46592e-10	0.000200097	-1.62486	-1.46592e-10	0.000203279	-1.62419	-1.46592e-10
162621531	rs7597134	7.58033e-08	-1.34793	-0.573151	0.000186601	-1.22975	-0.464947	0.000192189	-1.21948	-0.460813
162622285	rs13022437	8.85886e-08	-1.33992	-0.425302	0.000298798	-1.2829	0.0589994	0.000308512	-1.28489	0.0778822
162622318	rs62189051	7.11765e-08	-1.64644	-0.337618	0.000230814	-1.67192	0.18987	0.00023911	-1.67194	0.210101
162623869	rs62189052	7.12856e-08	-1.64942	-0.33311	0.000231578	-1.67448	0.195732	0.000239913	-1.6745	0.21601
162624324	rs62189053	7.06513e-08	-1.65836	-0.33311	0.000229818	-1.68211	0.195732	0.00023809	-1.68213	0.21601
162624654	rs62189054	7.07367e-08	-1.65264	-0.337618	0.00022959	-1.67724	0.18987	0.000237843	-1.67726	0.210101
162625155	rs150875074	1.42422e-07	-1.29043	-1.46592e-10	0.000837474	-0.193275	-1.46592e-10	0.000846926	-0.197154	-1.46592e-10
162625749	rs62189055	6.62684e-08	-1.65836	-0.397153	0.000211371	-1.68211	0.112063	0.000218834	-1.68213	0.131677
162626099	rs961421	7.05332e-08	-1.65552	-0.337618	0.000229026	-1.6797	0.18987	0.000237259	-1.67972	0.210101
162626294	rs1449640	1.79842e-07	-1.05715	-1.46592e-10	0.00092941	-0.0891156	-1.46592e-10	0.000949262	-0.083083	-1.46592e-10
162626768	rs13006199	8.93908e-08	-1.32521	-0.430996	0.000301699	-1.26719	0.0529554	0.00031145	-1.26922	0.0716891
162627391	rs41267437	7.03335e-08	-1.65836	-0.337618	0.000228474	-1.68211	0.18987	0.000236687	-1.68213	0.210101
162628462	rs72877356	7.22872e-08	-1.43559	-0.532988	0.000224524	-1.42608	-0.0836039	0.000231461	-1.42844	-0.0659163
162628969	rs12997445	1.66327e-07	-1.13527	-1.46592e-10	0.000281543	-1.28338	-1.46592e-10	0.000284684	-1.28739	-1.46592e-10
162629343	rs10193728	7.13542e-08	-1.30001	-0.681557	0.000177559	-1.46576	-0.278602	0.000182613	-1.46807	-0.263335
162629383	rs79755664	3.94378e-07	-1.24001e-10	-0.271914	0.00135265	-1.24001e-10	0.286155	0.00140118	-1.24001e-10	0.3063
162629799	rs985957	1.13912e-07	-1.51379	-1.46592e-10	0.000250745	-1.39923	-1.46592e-10	0.000253857	-1.402	-1.46592e-10
162629937	rs4263123	1.14751e-07	-1.50646	-1.46592e-10	0.000253003	-1.39026	-1.46592e-10	0.000256134	-1.39307	-1.46592e-10
162630130	rs6713937	1.14494e-07	-0.411824	-1.09688	9.95325e-05	-1.224	-1.09918	9.86949e-05	-1.24757	-1.09917
162630193	rs17784966	1.1105e-07	-1.53925	-1.46592e-10	0.000183571	-1.71106	-1.46592e-10	0.000186308	-1.71137	-1.46592e-10
162630208	rs116958592	2.7216e-07	-1.24001e-10	-0.642833	0.00054572	-1.24001e-10	-0.62156	0.000554065	-1.24001e-10	-0.621486
162630322	rs113613752	1.59622e-07	-1.17642	-1.46592e-10	0.000199403	-1.62834	-1.46592e-10	0.00020254	-1.62783	-1.46592e-10
162630944	rs62189057	9.78481e-08	-1.66581	-1.46592e-10	0.000177653	-1.74383	-1.46592e-10	0.000180353	-1.74385	-1.46592e-10
162631337	rs13413741	1.54166e-07	-0.49791	-0.713282	0.000125659	-1.37944	-0.71065	0.000127068	-1.38317	-0.710874
162631445	rs56374905	6.3897e-08	-1.63292	-0.459033	0.000185347	-1.73929	0.0378481	0.000191606	-1.73937	0.0560445
162632055	rs112635412	1.4137e-07	-1.29785	-1.46592e-10	0.000189521	-1.67916	-1.46592e-10	0.000192478	-1.67879	-1.46592e-10
162632167	rs62189059	6.3086e-08	-1.63292	-0.471807	0.000182215	-1.73929	0.0208064	0.000188342	-1.73937	0.0388666
162632256	rs16846107	7.67976e-08	-1.29962	-0.608428	0.000195211	-1.47005	-0.179533	0.000200949	-1.47229	-0.163425
162632312	rs77521637	1.33047e-07	-1.35852	-1.46592e-10	0.00017793	-1.74227	-1.46592e-10	0.000180683	-1.74202	-1.46592e-10
162632313	rs72877362	1.68295e-07	-1.1235	-1.46592e-10	0.000258325	-1.36945	-1.46592e-10	0.000262185	-1.36972	-1.46592e-10
162632362	rs78102257	1.85482e-07	-0.0679863	-0.958283	0.000109494	-1.26715	-0.960644	0.000112125	-1.25884	-0.96031
162632943	rs13420505	8.63284e-08	-1.19044	-0.600624	0.000215243	-1.38303	-0.168864	0.000221516	-1.38561	-0.152664
162633704	rs62190660	5.71389e-08	-1.62971	-0.574029	0.00015922	-1.7386	-0.114778	0.000164398	-1.73869	-0.097784
162634309	rs13399126	7.98441e-08	-1.18231	-0.68684	0.000192712	-1.37646	-0.286012	0.000198125	-1.37906	-0.270813
162635439	rs1449636	1.1487e-07	-1.50542	-1.46592e-10	0.000250831	-1.39889	-1.46592e-10	0.000254015	-1.40138	-1.46592e-10
162635831	rs10469686	7.95736e-08	-1.18231	-0.690234	0.000191795	-1.37646	-0.290779	0.000197174	-1.37906	-0.275625
162636614	rs12692642	5.19272e-08	-1.69739	-0.60199	0.000109658	-1.72546	-0.500834	0.000111491	-1.72772	-0.497104
162636722	rs74358500	1.69332e-07	-1.11736	-1.46592e-10	0.00019933	-1.6287	-1.46592e-10	0.00020243	-1.62837	-1.46592e-10
162637411	rs140383285	9.66557e-08	-1.67807	-1.46592e-10	0.000178104	-1.7413	-1.46592e-10	0.000180876	-1.74096	-1.46592e-10
162637866	rs75661971	1.03819e-07	-1.60657	-1.46592e-10	0.000187685	-1.6889	-1.46592e-10	0.000190316	-1.69008	-1.46592e-10
162638463	rs11896941	1.15983e-07	-1.49578	-1.46592e-10	0.000256315	-1.37726	-1.46592e-10	0.000259473	-1.38011	-1.46592e-10
162639126	rs62190661	5.78928e-08	-1.62073	-0.569901	0.000160458	-1.7365	-0.109131	0.000165681	-1.73661	-0.0920887
162639270	rs78634183	2.81169e-07	-1.24001e-10	-0.610268	0.000514284	-1.24001e-10	-0.68089	0.00052126	-1.24001e-10	-0.682519
162639279	rs111481408	1.1633e-06	0.809794	-1.46592e-10	0.0336913	3.50133	-1.46592e-10	0.0376119	3.59631	-1.46592e-10
162639726	rs2389533	7.9012e-08	-1.18231	-0.697317	0.000189893	-1.37646	-0.300746	0.0001952	-1.37906	-0.285685
162639998	rs12053256	5.70524e-08	-1.62376	-0.581494	0.000157814	-1.73724	-0.125005	0.000162931	-1.73734	-0.108099
162640558	rs79938691	2.92487e-07	-1.24001e-10	-0.570805	0.000573906	-1.24001e-10	-0.571201	0.000582478	-1.24001e-10	-0.571476
162640604	rs11898650	1.16827e-07	-1.48853	-1.46592e-10	0.00025858	-1.36846	-1.46592e-10	0.000261757	-1.37135	-1.46592e-10
162640725	rs2892792	4.31443e-08	-1.39381	-1.09086	5.92858e-05	-1.74369	-1.0976	6.02348e-05	-1.74292	-1.0976
162641009	rs62190662	5.78314e-08	-1.61766	-0.574029	0.000159678	-1.73573	-0.114778	0.000164867	-1.73584	-0.097784
162642886	rs62190663	5.69923e-08	-1.62073	-0.585577	0.000157048	-1.7365	-0.130608	0.000162131	-1.73661	-0.113751
162643794	rs62190664	5.73452e-08	-1.61456	-0.585577	0.000157297	-1.73492	-0.130608	0.000162386	-1.73504	-0.113751
162644090	rs75405571	1.21245e-06	-1.24001e-10	0.851173	0.00277018	-1.24001e-10	1.003	0.00282996	-1.24001e-10	1.00925
162644338	rs62190665	5.6345e-08	-1.62073	-0.597	0.000154601	-1.7365	-0.146315	0.000159582	-1.73661	-0.129594
162644405	rs113438125	1.72399e-07	-1.09941	-1.46592e-10	0.000200886	-1.62093	-1.46592e-10	0.000204012	-1.62059	-1.46592e-10
162645206	rs62190666	1.00681e-07	-1.63727	-1.46592e-10	0.000178308	-1.74015	-1.46592e-10	0.000181007	-1.74023	-1.46592e-10
162645269	rs62190667	1.00681e-07	-1.63727	-1.46592e-10	0.000178308	-1.74015	-1.46592e-10	0.000181007	-1.74023	-1.46592e-10
162645529	rs78209294	5.19235e-08	-1.72487	-0.574581	0.000115093	-1.70713	-0.470804	0.000117637	-1.70419	-0.466981
162646002	rs13016526	1.17732e-07	-1.48081	-1.46592e-10	0.000261008	-1.35911	-1.46592e-10	0.000264206	-1.36204	-1.46592e-10
162646600	rs76534272	2.87148e-07	-0.589227	-1.46592e-10	0.000438032	-0.841374	-1.46592e-10	0.000447555	-0.834968	-1.46592e-10
162646843	rs77539642	3.82797e-07	-1.24001e-10	-0.30172	0.00130137	-1.24001e-10	0.24751	0.00134768	-1.24001e-10	0.267373
162647380	rs190862361	9.06313e-08	-1.74242	-1.46592e-10	0.000215676	-1.54989	-1.46592e-10	0.000218492	-1.55202	-1.46592e-10
162647533	rs112702753	8.20525e-07	0.46072	-1.46592e-10	0.0203161	2.9955	-1.46592e-10	0.0225744	3.08581	-1.46592e-10
162647839	rs144432581	1.85523e-07	-1.24001e-10	-1.02605	0.000391258	-1.24001e-10	-0.954297	0.000398288	-1.24001e-10	-0.951594
162648141	rs75245513	1.73073e-07	-1.09551	-1.46592e-10	0.000201229	-1.61922	-1.46592e-10	0.000204361	-1.61888	-1.46592e-10
162648475	rs188532218	2.0147e-07	-0.943586	-1.46592e-10	0.00084513	-0.184175	-1.46592e-10	0.000861372	-0.180242	-1.46592e-10
162648576	rs11903790	9.34951e-08	-1.71132	-1.46592e-10	0.000210894	-1.57231	-1.46592e-10	0.000213499	-1.57513	-1.46592e-10
162649932	rs62190668	5.21942e-08	-1.63292	-0.661335	0.000136721	-1.73929	-0.26644	0.000140858	-1.73937	-0.251646
162651104	rs80243756	1.37133e-07	-1.32828	-1.46592e-10	0.00049642	-0.716244	-1.46592e-10	0.000502579	-0.719014	-1.46592e-10
162651698	rs62190669	5.54341e-08	-1.61456	-0.619471	0.000150113	-1.73492	-0.177357	0.000154906	-1.73504	-0.160909
162652258	rs11891120	7.33447e-08	-1.18373	-0.770322	0.000170878	-1.37761	-0.405105	0.000175476	-1.38021	-0.391058
162652597	rs146713710	2.19278e-07	-1.24001e-10	-0.858882	0.000416954	-1.24001e-10	-0.890691	0.000422928	-1.24001e-10	-0.891565
162652742	rs62190670	5.57857e-08	-1.60823	-0.619471	0.000150374	-1.73318	-0.177357	0.000155174	-1.73331	-0.160909
162652961	rs62190671	6.39812e-08	-1.61469	-0.475943	0.000183173	-1.73117	0.0179329	0.000189317	-1.73137	0.0360307
162653362	rs1551051	4.56095e-08	-1.40141	-1.0277	6.26537e-05	-1.7434	-1.04265	6.36773e-05	-1.74243	-1.04251
162654154	rs7577037	1.11496e-07	-1.53524	-1.46592e-10	0.000241947	-1.43495	-1.46592e-10	0.000245051	-1.4373	-1.46592e-10
162654239	rs72877379	6.80266e-08	-1.61141	-0.417911	0.000197691	-1.73407	0.0971093	0.00020443	-1.73419	0.115651
162655511	rs73019294	2.32566e-07	-1.24001e-10	-0.800048	0.000440542	-1.24001e-10	-0.835659	0.000446806	-1.24001e-10	-0.836642
162655845	rs72877381	6.81457e-08	-1.60502	-0.422558	0.000196833	-1.73226	0.0909493	0.000203531	-1.73239	0.109443
162655969	rs62190672	6.74266e-08	-1.61141	-0.42677	0.000195382	-1.73407	0.0853626	0.000202024	-1.73419	0.103813
162656901	rs62190673	6.74266e-08	-1.61141	-0.42677	0.000195382	-1.73407	0.0853626	0.000202024	-1.73419	0.103813
162657955	rs1979112	8.14091e-08	-1.24651	-0.603226	0.000205762	-1.42802	-0.168923	0.000211768	-1.43043	-0.152843
162658137	rs7604275	1.10453e-07	-1.54464	-1.46592e-10	0.00023919	-1.44641	-1.46592e-10	0.000242269	-1.44872	-1.46592e-10
162659187	rs192373707	1.08727e-07	-1.56038	-1.46592e-10	0.00017768	-1.74368	-1.46592e-10	0.000180371	-1.74375	-1.46592e-10
162660052	rs77882688	6.1669e-07	0.175142	-1.46592e-10	0.00465482	1.52199	-1.46592e-10	0.00464993	1.50584	-1.46592e-10
162660794	rs11885877	9.9448e-08	-1.64959	-1.46592e-10	0.000192976	-1.6611	-1.46592e-10	0.000195529	-1.66306	-1.46592e-10
162663293	rs113289945	6.35606e-08	-1.62971	-0.467521	0.000184129	-1.7386	0.0305705	0.000190298	-1.73869	0.0485167
162663915	rs74715808	1.3931e-07	-1.31252	-1.46592e-10	0.000188478	-1.68469	-1.46592e-10	0.000191415	-1.68432	-1.46592e-10
162664012	rs1449634	4.49679e-08	-1.35468	-1.0886	6.05629e-05	-1.74378	-1.0762	6.15238e-05	-1.74313	-1.07621
162664145	rs115744858	1.91974e-07	-0.991866	-1.46592e-10	0.000185151	-1.70249	-1.46592e-10	0.000187749	-1.70366	-1.46592e-10
162664635	rs75926333	9.05031e-08	-1.74384	-1.46592e-10	0.000182839	-1.71506	-1.46592e-10	0.000185754	-1.71434	-1.46592e-10
162664961	rs62190674	6.51714e-08	-1.59481	-0.477397	0.000184284	-1.72915	0.0219646	0.000190446	-1.72931	0.0399088
162665336	rs117220319	1.80736e-07	-1.24001e-10	-1.05219	0.000347932	-1.24001e-10	-1.07166	0.000353088	-1.24001e-10	-1.07205
162665489	rs34935338	8.44164e-08	-1.24651	-0.566951	0.000217	-1.42802	-0.115744	0.000223434	-1.43043	-0.0992203
162665708	rs115691546	1.45196e-07	-1.27114	-1.46592e-10	0.000230844	-1.48192	-1.46592e-10	0.000234304	-1.48215	-1.46592e-10
162665727	rs62187680	6.86231e-08	-1.59481	-0.425789	0.000197435	-1.72915	0.0908971	0.000204148	-1.72931	0.109382
162666187	rs79018192	1.08979e-07	-1.55807	-1.46592e-10	0.000235286	-1.46287	-1.46592e-10	0.00023833	-1.46511	-1.46592e-10
162666479	rs62187681	6.80568e-08	-1.59847	-0.430411	0.000196001	-1.7303	0.0847519	0.000202657	-1.73044	0.103189
162666737	rs12989249	1.08979e-07	-1.55807	-1.46592e-10	0.000235286	-1.46287	-1.46592e-10	0.00023833	-1.46511	-1.46592e-10
162666875	rs139047493	1.9483e-07	-1.24001e-10	-0.977097	0.000390698	-1.24001e-10	-0.955731	0.000396862	-1.24001e-10	-0.955179
162667167	rs1710512	1.19827e-07	-1.46318	-1.46592e-10	0.000266618	-1.33785	-1.46592e-10	0.000269863	-1.34085	-1.46592e-10
162667317	rs55647762	6.82508e-08	-1.59144	-0.434599	0.000195346	-1.72807	0.0791786	0.000201968	-1.72823	0.0975729
162667377	rs56018438	6.82508e-08	-1.59144	-0.434599	0.000195346	-1.72807	0.0791786	0.000201968	-1.72823	0.0975729
162667422	rs148528566	9.33531e-08	-1.71284	-1.46592e-10	0.00022285	-1.51716	-1.46592e-10	0.000226581	-1.51566	-1.46592e-10
162668234	rs3902192	1.08979e-07	-1.55807	-1.46592e-10	0.000235286	-1.46287	-1.46592e-10	0.00023833	-1.46511	-1.46592e-10
162668341	rs3849342	6.81985e-08	-1.58803	-0.438774	0.000194479	-1.72696	0.0736179	0.000201062	-1.72712	0.091969
162668466	rs3849343	1.02499e-07	-1.61937	-1.46592e-10	0.000179021	-1.73616	-1.46592e-10	0.000181725	-1.73628	-1.46592e-10
162668544	rs3849344	6.81985e-08	-1.58803	-0.438774	0.000194479	-1.72696	0.0736179	0.000201062	-1.72712	0.091969
162668812	rs13416456	3.93605e-08	-1.71836	-0.858107	8.52629e-05	-1.69128	-0.786642	8.70442e-05	-1.68837	-0.783982
162668871	rs62187684	6.7656e-08	-1.59144	-0.443352	0.000193081	-1.72807	0.0675158	0.000199608	-1.72823	0.0858192
162668902	rs11898165	9.96151e-08	-1.64791	-1.46592e-10	0.000192675	-1.66266	-1.46592e-10	0.000195228	-1.6646	-1.46592e-10
162669284	rs4603779	6.7887e-08	-1.58803	-0.443352	0.000193296	-1.72696	0.0675158	0.00019983	-1.72712	0.0858192
162669555	rs3849345	6.85699e-08	-1.57802	-0.443352	0.000192781	-1.72963	0.0675158	0.000199269	-1.72993	0.0858192
162670337	rs3911104	2.24508e-07	-1.24001e-10	-0.835311	0.000426227	-1.24001e-10	-0.868693	0.000432315	-1.24001e-10	-0.869613
162671833	rs59829975	6.75314e-08	-1.58458	-0.452049	0.000191286	-1.7258	0.0559085	0.000197733	-1.72597	0.0741211
162671889	rs60050769	6.75314e-08	-1.58458	-0.452049	0.000191286	-1.7258	0.0559085	0.000197733	-1.72597	0.0741211
162672013	rs78158618	1.78961e-07	-1.06206	-1.46592e-10	0.000204253	-1.60431	-1.46592e-10	0.000207436	-1.60394	-1.46592e-10
162672211	rs12988751	9.78299e-08	-1.66599	-1.46592e-10	0.000196262	-1.64421	-1.46592e-10	0.000198821	-1.64636	-1.46592e-10
162672809	rs7594116	1.08979e-07	-1.55807	-1.46592e-10	0.000235286	-1.46287	-1.46592e-10	0.00023833	-1.46511	-1.46592e-10
162672810	rs56154342	6.79674e-08	-1.57403	-0.456171	0.000190938	-1.72212	0.0504009	0.000197361	-1.7223	0.0685702
162673036	rs61692975	6.71839e-08	-1.5811	-0.46069	0.000189314	-1.72461	0.044357	0.000195676	-1.72479	0.0624787
162673037	rs141359923	2.10812e-07	-1.24001e-10	-0.89826	0.000400982	-1.24001e-10	-0.929749	0.000406815	-1.24001e-10	-0.930409
162673106	rs146978575	1.7367e-07	-1.24001e-10	-1.09207	0.000345672	-1.24001e-10	-1.07817	0.000351111	-1.24001e-10	-1.07766
162673253	rs62187688	6.72587e-08	-1.57999	-0.46069	0.000191535	-1.71295	0.044357	0.000197968	-1.71314	0.0624787
162675515	rs62187695	6.68445e-08	-1.57758	-0.469274	0.000187381	-1.72338	0.0328612	0.000193658	-1.72356	0.050892
162675950	rs1449637	8.45739e-08	-1.19932	-0.612276	0.000212349	-1.3902	-0.175239	0.000218519	-1.39275	-0.159147
162676507	rs62187696	6.72999e-08	-1.57403	-0.46604	0.000188433	-1.72212	0.0371937	0.000194751	-1.7223	0.0552588
162676532	rs62187697	1.0412e-07	-1.60368	-1.46592e-10	0.000179792	-1.73186	-1.46592e-10	0.000182503	-1.732	-1.46592e-10
162676691	rs72877400	6.63962e-08	-1.57043	-0.483154	0.000184395	-1.72082	0.0142316	0.000190543	-1.72101	0.0321141
162677305	rs62187698	6.72999e-08	-1.57403	-0.46604	0.000188433	-1.72212	0.0371937	0.000194751	-1.7223	0.0552588
162677323	rs62187699	6.75422e-08	-1.57043	-0.46604	0.000188678	-1.72082	0.0371937	0.000195004	-1.72101	0.0552588
162677773	rs62187700	6.63689e-08	-1.5668	-0.487195	0.000183642	-1.71947	0.00879758	0.000189755	-1.71967	0.0266366
162678313	rs13031103	1.0046e-07	-1.63947	-1.46592e-10	0.00019125	-1.67009	-1.46592e-10	0.000193801	-1.67193	-1.46592e-10
162678815	rs193048866	1.67407e-07	-1.12879	-1.46592e-10	0.00063984	-0.462448	-1.46592e-10	0.000647946	-0.464961	-1.46592e-10
162679388	rs72879207	6.67246e-08	-1.57403	-0.474626	0.000186276	-1.72212	0.0256845	0.000192505	-1.7223	0.0436583
162679434	rs72879209	6.67246e-08	-1.57403	-0.474626	0.000186276	-1.72212	0.0256845	0.000192505	-1.7223	0.0436583
162679904	rs13386213	3.72871e-08	-1.73237	-0.898205	8.00248e-05	-1.71035	-0.83098	8.16427e-05	-1.70787	-0.828544
162680395	rs9636282	6.69356e-08	-1.5668	-0.478694	0.000185752	-1.71947	0.0202237	0.000191953	-1.71967	0.038154
162680402	rs9636283	6.69356e-08	-1.5668	-0.478694	0.000185752	-1.71947	0.0202237	0.000191953	-1.71967	0.038154
162680512	rs9636284	6.69356e-08	-1.5668	-0.478694	0.000185752	-1.71947	0.0202237	0.000191953	-1.71967	0.038154
162680631	rs111486619	1.16617e-07	-1.49033	-1.46592e-10	0.000218458	-1.53707	-1.46592e-10	0.000221372	-1.53892	-1.46592e-10
162680702	rs9636285	6.72662e-08	-1.57043	-0.470136	0.000187646	-1.72082	0.0317061	0.000193928	-1.72101	0.0497277
162680805	rs75279083	5.59286e-07	-1.24001e-10	0.0774359	0.00127142	-1.24001e-10	0.224227	0.0013021	-1.24001e-10	0.232969
162681223	rs72879215	6.75769e-08	-1.57403	-0.461932	0.000189472	-1.72212	0.042694	0.000195834	-1.7223	0.0608026
162683163	rs62187702	6.83839e-08	-1.57659	-0.4475	0.000194115	-1.7172	0.0619816	0.000200662	-1.71739	0.0802418
162683893	rs1227926	8.69668e-08	-1.17259	-0.611108	0.000217028	-1.36859	-0.175052	0.000223274	-1.37121	-0.159154
162684144	rs71424719	1.42249e-07	-1.29165	-1.46592e-10	0.000290856	-1.25084	-1.46592e-10	0.000294149	-1.25468	-1.46592e-10
162684269	rs13036052	9.19532e-08	-1.72794	-1.46592e-10	0.000213409	-1.56045	-1.46592e-10	0.000216031	-1.56335	-1.46592e-10
162684420	rs7589581	2.04027e-07	-0.930973	-1.46592e-10	0.000217425	-1.54181	-1.46592e-10	0.000220829	-1.54138	-1.46592e-10
162685600	rs79485241	3.24212e-07	-1.24001e-10	-0.467827	0.00103944	-1.24001e-10	0.0227733	0.00107269	-1.24001e-10	0.0391565
162685872	rs79967088	3.37869e-07	-1.24001e-10	-0.426567	0.00115399	-1.24001e-10	0.127311	0.00119179	-1.24001e-10	0.144445
162685991	rs1667597	3.98041e-08	-1.65472	-0.910532	0.000103739	-1.69811	-0.583679	0.000106347	-1.69942	-0.572638
162686215	rs62187703	5.54398e-08	-1.63152	-0.602403	0.000159311	-1.74279	-0.110017	0.000164218	-1.7429	-0.0946682
162686327	rs62187704	5.44413e-08	-1.65127	-0.600835	0.000159463	-1.74405	-0.107805	0.000164394	-1.74406	-0.0924385
162686443	rs34095253	4.90234e-08	-1.25751	-1.09942	6.63084e-05	-1.65548	-1.07387	6.78578e-05	-1.64907	-1.07228
162686963	rs147137695	1.77073e-07	-1.24001e-10	-1.07267	0.000351071	-1.24001e-10	-1.06268	0.000356565	-1.24001e-10	-1.06225
162687168	rs72879226	5.90996e-08	-1.61406	-0.555942	0.000167675	-1.7423	-0.0593379	0.000172794	-1.74244	-0.0442301
162687208	rs75904960	3.42405e-07	-1.24001e-10	-0.41323	0.00117882	-1.24001e-10	0.148601	0.00121763	-1.24001e-10	0.165891
162687291	rs72879227	5.59953e-08	-1.64315	-0.580801	0.000164067	-1.74375	-0.0796384	0.00016917	-1.74381	-0.0640564
162687409	rs55969921	5.59953e-08	-1.64315	-0.580801	0.000164067	-1.74375	-0.0796384	0.00016917	-1.74381	-0.0640564
162687459	rs56299944	5.64704e-08	-1.63471	-0.580801	0.000164173	-1.74311	-0.0796384	0.000169272	-1.74321	-0.0640564
162688039	rs10200835	5.99302e-08	-1.59854	-0.557507	0.000170129	-1.73737	-0.0497373	0.000175434	-1.73763	-0.0338696
162688210	rs72879231	5.77881e-08	-1.62562	-0.566821	0.000167587	-1.74209	-0.0600745	0.00017281	-1.74223	-0.0443443
162688299	rs72879233	5.75622e-08	-1.62562	-0.570737	0.000166672	-1.74209	-0.0655469	0.00017186	-1.74223	-0.049858
162688407	rs142531998	1.81457e-07	-1.24001e-10	-1.0482	0.000358968	-1.24001e-10	-1.04043	0.000364506	-1.24001e-10	-1.04022
162688490	rs2084545	5.82679e-08	-1.62562	-0.558551	0.000169532	-1.74209	-0.048537	0.00017483	-1.74223	-0.0327201
162688627	rs1234510	1.69438e-07	-0.592809	-0.52393	0.000105465	-1.6813	-0.583981	0.000107762	-1.67473	-0.584111
162688818	rs2100213	5.84434e-08	-1.62261	-0.558551	0.0001696	-1.74168	-0.048537	0.000174899	-1.74184	-0.0327201
162689407	rs56223065	5.80385e-08	-1.62562	-0.562497	0.000168601	-1.74209	-0.0540387	0.000173864	-1.74223	-0.0382631
162689452	rs56264166	5.82133e-08	-1.62261	-0.562497	0.00016867	-1.74168	-0.0540387	0.000173932	-1.74184	-0.0382631
162689516	rs56027511	5.78426e-08	-1.62261	-0.568885	0.000167172	-1.74168	-0.0629588	0.000172376	-1.74184	-0.0472504
162689525	rs56091742	5.82133e-08	-1.62261	-0.562497	0.00016867	-1.74168	-0.0540387	0.000173932	-1.74184	-0.0382631
162690088	rs79234603	3.37198e-07	-1.24001e-10	-0.428555	0.00115467	-1.24001e-10	0.127906	0.00119252	-1.24001e-10	0.145052
162690305	rs10207837	6.51395e-08	-1.14431	-0.928378	0.000104527	-1.67341	-0.600813	0.000107857	-1.66762	-0.590343
162691061	rs62187711	5.72004e-08	-1.62562	-0.577042	0.000165208	-1.74209	-0.0743701	0.000170339	-1.74223	-0.058748
162691366	rs72879248	5.66548e-08	-1.66382	-0.548424	0.000171643	-1.74381	-0.0344406	0.000177061	-1.74375	-0.0185184
162691367	rs72879250	5.62724e-08	-1.66624	-0.552783	0.000170632	-1.74365	-0.0405044	0.000176013	-1.74358	-0.0246274
162691640	rs1227922	6.02139e-08	-1.59854	-0.552783	0.000171707	-1.73737	-0.0405044	0.000177063	-1.73763	-0.0246274
162691789	rs149235385	1.49025e-07	-1.24511	-1.46592e-10	0.000239751	-1.44407	-1.46592e-10	0.000243383	-1.44413	-1.46592e-10
162691893	rs62187712	5.87103e-08	-1.62562	-0.550989	0.000171326	-1.74209	-0.0380075	0.000176695	-1.74223	-0.0221119
162692117	rs62187713	5.92005e-08	-1.62562	-0.542674	0.000173317	-1.74209	-0.0264538	0.000178763	-1.74223	-0.0104723
162692200	rs1227921	1.70793e-07	-0.70095	-0.407819	0.000123807	-1.63113	-0.473806	0.000126761	-1.62252	-0.473949
162692610	rs2892796	5.80135e-08	-1.63756	-0.550989	0.000171109	-1.74336	-0.0380075	0.000176481	-1.74344	-0.0221119
162693288	rs62187736	5.88871e-08	-1.62261	-0.550989	0.000171396	-1.74168	-0.0380075	0.000176764	-1.74184	-0.0221119
162693554	rs55970269	5.95598e-08	-1.61957	-0.542674	0.000173464	-1.74124	-0.0264538	0.00017891	-1.74141	-0.0104723
162693559	rs55658092	5.95598e-08	-1.61957	-0.542674	0.000173464	-1.74124	-0.0264538	0.00017891	-1.74141	-0.0104723
162693738	rs55764479	5.97974e-08	-1.61957	-0.538693	0.000174425	-1.74124	-0.0209309	0.000179909	-1.74141	-0.00490841
162693767	rs116082270	1.50836e-07	-1.23303	-1.46592e-10	0.000634626	-0.470629	-1.46592e-10	0.00064277	-0.472981	-1.46592e-10
162694101	rs72879263	1.00226e-07	-1.6418	-1.46592e-10	0.000177682	-1.74367	-1.46592e-10	0.000180375	-1.74373	-1.46592e-10
162694343	rs75465194	9.0487e-08	-1.74402	-1.46592e-10	0.000179953	-1.73097	-1.46592e-10	0.000182793	-1.73041	-1.46592e-10
162694427	rs62187739	5.97974e-08	-1.61957	-0.538693	0.000174425	-1.74124	-0.0209309	0.000179909	-1.74141	-0.00490841
162695599	rs1227920	8.94517e-08	-0.778804	-0.976721	7.50945e-05	-1.5994	-1.00552	7.70285e-05	-1.58904	-1.00555
162695741	rs1227919	8.39414e-08	-0.786707	-1.0324	7.26208e-05	-1.62745	-1.01096	7.44239e-05	-1.61867	-1.01032
162696255	rs2084544	5.3487e-08	-1.54219	-0.727597	0.000132632	-1.73567	-0.300418	0.000136297	-1.73595	-0.287975
162696414	rs2084543	6.82235e-08	-1.54322	-0.483215	0.00019004	-1.73482	0.0583915	0.000195708	-1.73513	0.0729805
162697348	rs61288054	3.62337e-07	-1.24001e-10	-0.356649	0.00127603	-1.24001e-10	0.227845	0.00131593	-1.24001e-10	0.243531
162697503	rs961324	7.33557e-08	-1.02982	-0.924086	9.01901e-05	-1.46287	-0.958874	9.28761e-05	-1.4486	-0.958906
162697892	rs74269117	1.92692e-07	-1.24001e-10	-0.98813	0.000364045	-1.24001e-10	-1.02639	0.000369304	-1.24001e-10	-1.02715
162698486	rs62187740	6.87667e-08	-1.53529	-0.483215	0.000190375	-1.73306	0.0583915	0.000196047	-1.73339	0.0729805
162698524	rs62187741	6.87667e-08	-1.53529	-0.483215	0.000190375	-1.73306	0.0583915	0.000196047	-1.73339	0.0729805
162698823	rs72879275	7.01731e-08	-1.53529	-0.46297	0.00019572	-1.73306	0.0860785	0.000201586	-1.73339	0.10084
162699009	rs1449632	6.19244e-08	-1.16556	-0.957746	9.42789e-05	-1.38858	-0.988831	9.7271e-05	-1.37241	-0.98886
162699012	rs1449631	6.00932e-08	-1.39279	-0.760534	0.000161352	-1.50388	-0.336204	0.000167464	-1.49285	-0.325152
162699039	rs1449630	6.0459e-08	-1.38342	-0.763835	0.000159333	-1.51151	-0.341161	0.000165334	-1.50066	-0.330144
162699256	rs139821110	4.84633e-07	-1.24001e-10	-0.065832	0.00107383	-1.24001e-10	0.0553208	0.00109796	-1.24001e-10	0.0624381
162699576	rs1996265	6.95469e-08	-1.51977	-0.487457	0.000189988	-1.72928	0.0525748	0.000195631	-1.72967	0.0671272
162700097	rs62187742	6.84756e-08	-1.53529	-0.487457	0.000189271	-1.73306	0.0525748	0.000194903	-1.73339	0.0671272
162700173	rs1227925	7.00084e-08	-1.01927	-0.981339	8.62135e-05	-1.45728	-1.00956	8.8796e-05	-1.44284	-1.00958
162700404	rs56190932	6.92981e-08	-1.53146	-0.479346	0.000191558	-1.73217	0.0636916	0.000197269	-1.73251	0.0783138
162700711	rs56142719	1.0965e-07	-1.55194	-1.46592e-10	0.00017894	-1.73662	-1.46592e-10	0.000181613	-1.73689	-1.46592e-10
162701153	rs72879281	6.87383e-08	-1.53146	-0.487457	0.00018944	-1.73217	0.0525748	0.000195075	-1.73251	0.0671272
162701454	rs116086616	1.07823e-07	-1.56874	-1.46592e-10	0.000182488	-1.71698	-1.46592e-10	0.000185116	-1.71779	-1.46592e-10
162701456	rs78438058	9.84343e-08	-1.65984	-1.46592e-10	0.000183286	-1.71262	-1.46592e-10	0.000186162	-1.71215	-1.46592e-10
162701736	rs72879284	1.10048e-07	-1.5483	-1.46592e-10	0.00017907	-1.73589	-1.46592e-10	0.000181743	-1.73617	-1.46592e-10
162702806	rs62187745	6.65987e-08	-1.53529	-0.515249	0.000182169	-1.73306	0.0143289	0.000187544	-1.73339	0.0286385
162702998	rs4455163	6.72345e-08	-1.5417	-0.499335	0.000185941	-1.73449	0.0362578	0.000191458	-1.7348	0.0507071
162703227	rs2090270	6.61731e-08	-1.5417	-0.515249	0.000181908	-1.73449	0.0143289	0.00018728	-1.7348	0.0286385
162703831	rs1227923	7.17617e-08	-0.990291	-0.985582	8.52605e-05	-1.4647	-1.01326	8.77944e-05	-1.45049	-1.01328
162704235	rs150347241	1.71316e-07	-1.10572	-1.46592e-10	0.000706905	-0.36277	-1.46592e-10	0.000714856	-0.366687	-1.46592e-10
162704537	rs115093702	6.55775e-08	-1.53795	-0.528038	0.000178092	-1.73366	-0.00769809	0.000183325	-1.73399	0.00647946
162704711	rs1584532	7.18107e-08	-0.990291	-0.984899	8.53112e-05	-1.4647	-1.01266	8.78466e-05	-1.45049	-1.01269
162705055	rs1710510	1.09e-07	-1.55787	-1.46592e-10	0.000198692	-1.63191	-1.46592e-10	0.000201754	-1.63172	-1.46592e-10
162705404	rs115797153	1.13718e-07	-1.51551	-1.46592e-10	0.000179608	-1.73289	-1.46592e-10	0.000182525	-1.73188	-1.46592e-10
162705966	rs35826432	6.43832e-08	-1.25929	-0.825078	0.000135693	-1.57853	-0.43474	0.000140462	-1.56941	-0.424422
162706074	rs62187747	6.53913e-08	-1.53417	-0.534664	0.000177386	-1.7328	-0.0125372	0.000182587	-1.73314	0.00159934
162706476	rs72879293	8.17678e-08	-1.50328	-0.342058	0.000228662	-1.72483	0.233406	0.000235625	-1.72527	0.248742
162707054	rs62187748	6.25909e-08	-1.57424	-0.538361	0.000175132	-1.74046	-0.0176677	0.000180288	-1.74065	-0.00356443
162707188	rs62187749	6.39281e-08	-1.5531	-0.538361	0.000175766	-1.73685	-0.0176677	0.000180926	-1.73712	-0.00356443
162707350	rs62187750	6.61554e-08	-1.53036	-0.526861	0.000179475	-1.7319	-0.00172531	0.000184748	-1.73225	0.0124811
162707837	rs76315083	3.42906e-07	-1.24001e-10	-0.411769	0.00118498	-1.24001e-10	0.153815	0.00122149	-1.24001e-10	0.169059
162708471	rs75852256	3.42906e-07	-1.24001e-10	-0.411769	0.00118498	-1.24001e-10	0.153815	0.00122149	-1.24001e-10	0.169059
162709033	rs62187752	6.35008e-08	-1.56759	-0.530583	0.000177341	-1.73871	-0.00688024	0.000182566	-1.73895	0.00729293
162709256	rs1237104	7.44166e-08	-0.990291	-0.949254	8.80281e-05	-1.4647	-0.981312	9.06439e-05	-1.45049	-0.981341
162710152	rs17785236	2.07378e-07	-0.914679	-1.46592e-10	0.000191834	-1.66704	-1.46592e-10	0.000194574	-1.66795	-1.46592e-10
162710187	rs55961814	6.3442e-08	-1.5417	-0.557396	0.000171574	-1.73449	-0.0441585	0.000176573	-1.7348	-0.0302284
162711016	rs1227936	2.45967e-07	-0.270001	-0.474026	0.000118103	-1.61397	-0.538141	0.000121108	-1.60381	-0.538283
162711184	rs62187754	6.4293e-08	-1.5531	-0.53267	0.000177393	-1.73685	-0.00845432	0.000182601	-1.73712	0.00565016
162711682	rs41267441	6.50339e-08	-1.54946	-0.524854	0.000179454	-1.73612	0.00237781	0.000184733	-1.73641	0.0165519
162712142	rs62187756	6.40285e-08	-1.54946	-0.540434	0.000175617	-1.73612	-0.0192351	0.000180759	-1.73641	-0.00520027
162712213	rs146162164	1.91171e-07	-1.24001e-10	-0.996057	0.000380382	-1.24001e-10	-0.982488	0.000386188	-1.24001e-10	-0.982443
162712290	rs140174166	2.18041e-07	-1.24001e-10	-0.86454	0.000446675	-1.24001e-10	-0.821834	0.000453746	-1.24001e-10	-0.821231
162714289	rs62187757	6.30747e-08	-1.54946	-0.555443	0.000171985	-1.73612	-0.0401354	0.000176996	-1.73641	-0.0262364
162715135	rs2053865	6.28652e-08	-1.27028	-0.837952	0.000133834	-1.57201	-0.455056	0.000138519	-1.56271	-0.445047
162715237	rs75174596	1.95662e-07	-0.972836	-1.46592e-10	0.00119784	0.164609	-1.46592e-10	0.00120434	0.154921	-1.46592e-10
162715902	rs62187758	6.33049e-08	-1.54946	-0.5518	0.000172861	-1.73612	-0.0350558	0.000177903	-1.73641	-0.0211237
162715915	rs1227933	7.6255e-08	-0.990291	-0.924851	8.98842e-05	-1.4647	-0.960446	9.2558e-05	-1.45049	-0.960444
162716009	rs62187759	6.30747e-08	-1.5531	-0.5518	0.000172736	-1.73685	-0.0350558	0.000177777	-1.73712	-0.0211237
162716881	rs1227932	5.25877e-08	-1.45431	-0.832428	0.000156214	-1.43115	-0.44129	0.00016232	-1.4182	-0.430996
162717686	rs1227930	1.08037e-07	-1.56675	-1.46592e-10	0.000197332	-1.63878	-1.46592e-10	0.000200372	-1.63859	-1.46592e-10
162717753	rs62188760	6.40648e-08	-1.56733	-0.521996	0.000179894	-1.73939	0.00809515	0.000185206	-1.73961	0.0223074
162718829	rs62188761	6.49514e-08	-1.54579	-0.5298	0.000178677	-1.73537	-0.00272144	0.000183925	-1.73566	0.0114214
162720090	rs62188762	6.44762e-08	-1.5417	-0.541226	0.000176016	-1.73449	-0.0185957	0.000181165	-1.7348	-0.00455523
162720101	rs1227929	5.30378e-08	-1.44579	-0.832428	0.000154856	-1.43988	-0.44129	0.00016088	-1.42711	-0.430996
162720836	rs62188763	1.13864e-07	-1.51422	-1.46592e-10	0.000209752	-1.57774	-1.46592e-10	0.000212944	-1.57774	-1.46592e-10
162721292	rs62188764	1.0965e-07	-1.55194	-1.46592e-10	0.00017894	-1.73662	-1.46592e-10	0.000181613	-1.73689	-1.46592e-10
162722373	rs10497224	8.39556e-08	-0.987245	-0.831692	9.76003e-05	-1.46655	-0.876239	0.000100499	-1.45238	-0.876237
162722543	rs72881015	6.47116e-08	-1.54579	-0.533498	0.000177762	-1.73537	-0.0078543	0.000182977	-1.73566	0.00625556
162722781	rs79740999	1.74214e-07	-1.24001e-10	-1.08894	0.000344391	-1.24001e-10	-1.08189	0.000349709	-1.24001e-10	-1.08167
162723185	rs62188765	6.32974e-08	-1.56383	-0.537552	0.000176156	-1.73881	-0.0134871	0.00018133	-1.73904	0.000586417
162723219	rs62188766	6.84616e-08	-1.49917	-0.523776	0.000182298	-1.72365	0.00562937	0.000187632	-1.72411	0.0198258
162723523	rs79961351	4.17227e-08	-1.54253	-0.975653	6.9858e-05	-1.7399	-0.937301	7.10216e-05	-1.73968	-0.9361
162724050	rs72881021	6.42135e-08	-1.54579	-0.541226	0.000175863	-1.73537	-0.0185957	0.00018101	-1.73566	-0.00455523
162724784	rs55736476	6.44762e-08	-1.5417	-0.541226	0.000176016	-1.73449	-0.0185957	0.000181165	-1.7348	-0.00455523
162724957	rs56063742	6.44762e-08	-1.5417	-0.541226	0.000176016	-1.73449	-0.0185957	0.000181165	-1.7348	-0.00455523
162725335	rs34185330	9.87148e-08	-1.65699	-1.46592e-10	0.000195546	-1.64787	-1.46592e-10	0.000198262	-1.64918	-1.46592e-10
162725429	rs10179404	8.05873e-08	-1.00065	-0.859231	9.59678e-05	-1.45833	-0.901321	9.88383e-05	-1.44396	-0.901319
162725810	rs114460145	1.21146e-07	-1.45223	-1.46592e-10	0.000197269	-1.6391	-1.46592e-10	0.000200213	-1.63938	-1.46592e-10
162725846	rs1949321	4.15221e-08	-1.47699	-1.04601	6.70266e-05	-1.70616	-1.01242	6.83339e-05	-1.70246	-1.0119
162725872	rs62188767	6.44582e-08	-1.53795	-0.545253	0.000175177	-1.73366	-0.0242019	0.000180293	-1.73399	-0.0101977
162725924	rs62188768	6.42234e-08	-1.53795	-0.548902	0.000174289	-1.73366	-0.0292862	0.000179372	-1.73399	-0.0153151
162726068	rs72881030	6.44582e-08	-1.53795	-0.545253	0.000175177	-1.73366	-0.0242019	0.000180293	-1.73399	-0.0101977
162726808	rs80177923	3.89347e-07	-1.24001e-10	-0.284752	0.0014089	-1.24001e-10	0.326897	0.00145369	-1.24001e-10	0.343091
162726966	rs72881034	6.42234e-08	-1.53795	-0.548902	0.000174289	-1.73366	-0.0292862	0.000179372	-1.73399	-0.0153151
162727020	rs72881037	6.42234e-08	-1.53795	-0.548902	0.000174289	-1.73366	-0.0292862	0.000179372	-1.73399	-0.0153151
162727071	rs180803210	1.04204e-07	-1.60288	-1.46592e-10	0.000177881	-1.74255	-1.46592e-10	0.000180564	-1.74268	-1.46592e-10
162728505	rs111774717	9.37576e-08	-1.70851	-1.46592e-10	0.000189268	-1.6805	-1.46592e-10	0.000192161	-1.68043	-1.46592e-10
162728938	rs41265135	1.09521e-07	-1.55311	-1.46592e-10	0.000185027	-1.70316	-1.46592e-10	0.000188191	-1.70131	-1.46592e-10
162729595	rs140879057	1.2391e-06	-1.24001e-10	0.872913	0.00289449	-1.24001e-10	1.0469	0.00296849	-1.24001e-10	1.05704
162729669	rs62188769	6.35058e-08	-1.53795	-0.56014	0.000171576	-1.73366	-0.0449743	0.000176562	-1.73399	-0.0311055
162730002	rs113955997	9.06268e-08	-1.74247	-1.46592e-10	0.000197812	-1.63635	-1.46592e-10	0.000201368	-1.63363	-1.46592e-10
162730003	rs72881042	6.35058e-08	-1.53795	-0.56014	0.000171576	-1.73366	-0.0449743	0.000176562	-1.73399	-0.0311055
162730312	rs35292746	6.29342e-08	-1.23695	-0.870185	0.000124857	-1.59119	-0.505308	0.000129108	-1.58242	-0.495701
162730992	rs56078948	6.32548e-08	-1.53795	-0.5641	0.000170628	-1.73366	-0.0505143	0.00017558	-1.73399	-0.0366819
162731186	rs7587058	6.20768e-08	-1.24818	-0.872669	0.00012514	-1.58492	-0.509309	0.000129419	-1.57598	-0.499734
162731257	rs140682348	1.33654e-07	-1.35397	-1.46592e-10	0.000209841	-1.57732	-1.46592e-10	0.000212957	-1.57768	-1.46592e-10
162731383	rs62188771	6.69164e-08	-1.49503	-0.550748	0.000175802	-1.72245	-0.0318599	0.000180901	-1.72291	-0.0179055
162731761	rs72881046	6.32548e-08	-1.53795	-0.5641	0.000170628	-1.73366	-0.0505143	0.00017558	-1.73399	-0.0366819
162731926	rs11683174	8.74504e-08	-0.932404	-0.845749	9.33532e-05	-1.49822	-0.889059	9.60468e-05	-1.48488	-0.889057
162732650	rs55711310	6.2942e-08	-1.56029	-0.546724	0.00017403	-1.73819	-0.0262505	0.000179124	-1.73843	-0.0122597
162732684	rs1996266	3.88381e-07	-0.287236	-1.46592e-10	0.000203341	-1.60878	-1.46592e-10	0.000208585	-1.59842	-1.46592e-10
162732719	rs6716303	6.36079e-08	-1.24818	-0.848303	0.000130105	-1.58492	-0.4704	0.000134596	-1.57598	-0.460516
162733115	rs139545109	1.1409e-07	-1.51224	-1.46592e-10	0.000178577	-1.73865	-1.46592e-10	0.000181266	-1.7388	-1.46592e-10
162733699	rs6720337	1.2149e-07	-0.689684	-0.75971	8.92489e-05	-1.61724	-0.814999	9.14389e-05	-1.60804	-0.815061
162733784	rs9678556	1.45013e-07	-1.2724	-1.46592e-10	0.000186685	-1.69424	-1.46592e-10	0.000189597	-1.69387	-1.46592e-10
162734009	rs56140629	6.23234e-08	-1.5417	-0.575185	0.000167858	-1.73449	-0.0660516	0.000172715	-1.7348	-0.0523217
162734191	rs1913818	6.36079e-08	-1.24818	-0.848303	0.000130105	-1.58492	-0.4704	0.000134596	-1.57598	-0.460516
162734759	rs72881053	6.18494e-08	-1.54579	-0.578737	0.000166877	-1.73537	-0.07104	0.000171702	-1.73566	-0.0573431
162735254	rs1878065	8.85988e-08	-0.932404	-0.832702	9.44705e-05	-1.49822	-0.877162	9.71963e-05	-1.48488	-0.87716
162736275	rs62188773	4.31027e-08	-1.66163	-0.824012	0.000115398	-1.74392	-0.431358	0.000118454	-1.74393	-0.420309
162736370	rs16846172	5.11456e-08	-1.29689	-1.01766	0.000101649	-1.5399	-0.762241	0.000105106	-1.52893	-0.75486
162736415	rs115285217	1.36036e-07	-1.33631	-1.46592e-10	0.000212292	-1.5657	-1.46592e-10	0.000215442	-1.56608	-1.46592e-10
162736529	rs6729402	8.86263e-08	-0.932404	-0.832392	9.44973e-05	-1.49822	-0.876878	9.72239e-05	-1.48488	-0.876876
162737714	rs6707956	4.97881e-08	-1.32868	-1.01277	0.000104985	-1.51744	-0.752404	0.000108631	-1.50589	-0.744917
162737940	rs62188792	4.25489e-08	-1.66928	-0.829291	0.000114434	-1.74407	-0.439591	0.000117458	-1.74407	-0.42861
162738478	rs141686513	1.49111e-07	-1.24453	-1.46592e-10	0.000224601	-1.50934	-1.46592e-10	0.000227942	-1.50968	-1.46592e-10
162738548	rs139579418	1.57565e-06	1.1132	-1.46592e-10	0.00152624	0.406895	-1.46592e-10	0.00153961	0.400518	-1.46592e-10
162738781	rs41267443	4.26523e-08	-1.66685	-0.829291	0.000114435	-1.74407	-0.439591	0.000117459	-1.74407	-0.42861
162740349	rs1913803	9.43055e-08	-0.862577	-0.840109	9.04984e-05	-1.53441	-0.883919	9.30159e-05	-1.52208	-0.883917
162740475	rs79454975	1.72342e-07	-1.24001e-10	-1.09974	0.000338583	-1.24001e-10	-1.0989	0.000343753	-1.24001e-10	-1.09885
162740583	rs62188794	4.31206e-08	-1.66414	-0.821087	0.000115914	-1.74401	-0.426809	0.000118988	-1.74402	-0.415722
162741007	rs62188795	4.31027e-08	-1.66163	-0.824012	0.000115398	-1.74392	-0.431358	0.000118454	-1.74393	-0.420309
162741162	rs62188796	4.31027e-08	-1.66163	-0.824012	0.000115398	-1.74392	-0.431358	0.000118454	-1.74393	-0.420309
162741485	rs186999753	1.01946e-07	-1.62478	-1.46592e-10	0.000315969	-1.16802	-1.46592e-10	0.000320271	-1.1696	-1.46592e-10
162741508	rs72881071	4.3229e-08	-1.66163	-0.821087	0.000115924	-1.74392	-0.426809	0.000118999	-1.74393	-0.415722
162741757	rs72881073	4.3229e-08	-1.66163	-0.821087	0.000115924	-1.74392	-0.426809	0.000118999	-1.74393	-0.415722
162742621	rs1913805	8.75498e-08	-0.862577	-0.91444	8.46152e-05	-1.53441	-0.951138	8.69689e-05	-1.52208	-0.951137
162742749	rs10190968	4.1986e-08	-1.47703	-1.03486	6.78984e-05	-1.70411	-1.00155	6.92325e-05	-1.70029	-1.001
162742855	rs66511613	8.69401e-08	-0.877064	-0.906941	8.57976e-05	-1.52726	-0.944415	8.82024e-05	-1.51472	-0.944414
162742898	rs62188798	4.34552e-08	-1.65908	-0.818415	0.000116421	-1.74379	-0.42266	0.000119512	-1.74381	-0.41154
162743260	rs6744713	8.7998e-08	-0.862577	-0.909333	8.52286e-05	-1.53441	-0.943915	8.76042e-05	-1.52208	-0.943858
162743262	rs72865206	4.35677e-08	-1.65649	-0.818415	0.00011644	-1.74363	-0.42266	0.000119532	-1.74365	-0.41154
162743354	rs6716102	1.42797e-07	-1.2878	-1.46592e-10	0.000185769	-1.69916	-1.46592e-10	0.000188663	-1.69881	-1.46592e-10
162743388	rs58326818	4.36848e-08	-1.65649	-0.815731	0.000116926	-1.74363	-0.418499	0.000120034	-1.74365	-0.407345
162743661	rs55746961	9.71308e-08	-1.67317	-1.46592e-10	0.000182799	-1.71528	-1.46592e-10	0.000185598	-1.71518	-1.46592e-10
162743765	rs35568763	5.32017e-08	-1.27615	-0.998987	0.000104039	-1.55353	-0.725371	0.000107581	-1.54292	-0.717599
162743825	rs76296250	4.1729e-07	-0.215443	-1.46592e-10	0.000199164	-1.62953	-1.46592e-10	0.000204135	-1.61999	-1.46592e-10
162744169	rs6706364	1.23058e-07	-1.43657	-1.46592e-10	0.000250722	-1.39932	-1.46592e-10	0.000255073	-1.39722	-1.46592e-10
162744336	rs62188800	4.35383e-08	-1.65649	-0.819091	0.000116318	-1.74363	-0.423708	0.000119406	-1.74365	-0.412596
162744546	rs62188801	1.12164e-07	-1.52926	-1.46592e-10	0.000179832	-1.73164	-1.46592e-10	0.000182504	-1.732	-1.46592e-10
162744910	rs148742116	1.79843e-07	-1.24001e-10	-1.05714	0.000358569	-1.24001e-10	-1.04154	0.000364117	-1.24001e-10	-1.04129
162744988	rs62188802	4.36547e-08	-1.65649	-0.81642	0.000116801	-1.74363	-0.419567	0.000119905	-1.74365	-0.408421
162745117	rs147931676	7.41438e-08	-1.11424	-0.828975	7.85253e-05	-1.71547	-0.844773	7.96443e-05	-1.71646	-0.844736
162745335	rs144781346	4.33223e-08	-1.66414	-0.81642	0.000116756	-1.74401	-0.419567	0.00011986	-1.74402	-0.408421
162745501	rs115848314	4.36547e-08	-1.65649	-0.81642	0.000116801	-1.74363	-0.419567	0.000119905	-1.74365	-0.408421
162745507	rs145683575	2.81586e-06	1.6938	-1.46592e-10	0.00152405	0.405464	-1.46592e-10	0.00154332	0.402925	-1.46592e-10
162745533	rs111575110	6.76883e-08	-1.07251	-0.961804	0.000101118	-1.64758	-0.659799	0.000104273	-1.64023	-0.651529
162745768	rs62188804	4.38862e-08	-1.6512	-0.81642	0.000116854	-1.74317	-0.419567	0.000119958	-1.7432	-0.408421
162746093	rs62188805	4.37695e-08	-1.65387	-0.81642	0.000116825	-1.74342	-0.419567	0.000119929	-1.74344	-0.408421
162746208	rs62188807	4.38989e-08	-1.65387	-0.813468	0.00011736	-1.74342	-0.414998	0.000120483	-1.74344	-0.403815
162746640	rs192572682	1.74922e-07	-1.24001e-10	-1.08489	0.000343691	-1.24001e-10	-1.08392	0.000348894	-1.24001e-10	-1.084
162747208	rs112856039	5.15766e-08	-1.31413	-0.992022	0.0001064	-1.54441	-0.712054	0.000110021	-1.53395	-0.704146
162747223	rs113345084	6.65527e-08	-1.08543	-0.965802	0.000100898	-1.6426	-0.666962	0.000104058	-1.63506	-0.658759
162747335	rs111639038	6.66924e-08	-1.08543	-0.963705	0.000101278	-1.6426	-0.6632	0.000104454	-1.63506	-0.654962
162747437	rs79520046	5.29692e-08	-1.29689	-0.982623	0.000108783	-1.5399	-0.694403	0.000112563	-1.52893	-0.686317
162747444	rs112223805	5.23813e-08	-1.29689	-0.993785	0.000106523	-1.5399	-0.715405	0.000110201	-1.52893	-0.70753
162747610	rs140112068	4.42542e-08	-1.6485	-0.810772	0.000117913	-1.74289	-0.410831	0.000121053	-1.74292	-0.399614
162747950	rs144793671	4.42542e-08	-1.6485	-0.810772	0.000117913	-1.74289	-0.410831	0.000121053	-1.74292	-0.399614
162748109	rs58909484	4.42542e-08	-1.6485	-0.810772	0.000117913	-1.74289	-0.410831	0.000121053	-1.74292	-0.399614
162748159	rs6432703	8.87386e-08	-0.847968	-0.915562	8.39376e-05	-1.54145	-0.952143	8.62547e-05	-1.52932	-0.952141
162749056	rs16846179	4.64461e-08	-1.58918	-0.821749	0.000117434	-1.72995	-0.427837	0.000120535	-1.73007	-0.416759
162749078	rs62188810	4.42542e-08	-1.6485	-0.810772	0.000117913	-1.74289	-0.410831	0.000121053	-1.74292	-0.399614
162749671	rs72865220	4.4496e-08	-1.64576	-0.808063	0.000118445	-1.74257	-0.406652	0.000121603	-1.74261	-0.395401
162749878	rs73003553	1.39808e-07	-1.30895	-1.46592e-10	0.000204811	-1.60158	-1.46592e-10	0.000207918	-1.60162	-1.46592e-10
162750159	rs1343902	9.41061e-08	-0.788317	-0.916485	8.16384e-05	-1.5684	-0.952969	8.38231e-05	-1.55709	-0.952967
162750305	rs62188811	4.4496e-08	-1.64576	-0.808063	0.000118445	-1.74257	-0.406652	0.000121603	-1.74261	-0.395401
162750674	rs1343883	4.46294e-08	-1.64576	-0.805069	0.000118992	-1.74257	-0.402041	0.000122169	-1.74261	-0.390753
162751070	rs187459800	2.43862e-07	-1.24001e-10	-0.752624	0.000478444	-1.24001e-10	-0.753125	0.000485608	-1.24001e-10	-0.753365
162751233	rs61748241	1.01411e-07	-1.63004	-1.46592e-10	0.000343417	-1.08472	-1.46592e-10	0.000347779	-1.0872	-1.46592e-10
162751818	rs375324583	1.9584e-07	-1.24001e-10	-0.971927	0.000457263	-1.24001e-10	-0.798407	0.000466026	-1.24001e-10	-0.794526
162752135	rs182123854	1.71859e-07	-1.10255	-1.46592e-10	0.000217263	-1.54256	-1.46592e-10	0.000221216	-1.53963	-1.46592e-10
162753170	rs145605013	1.41769e-07	-1.29502	-1.46592e-10	0.000178639	-1.7383	-1.46592e-10	0.00018136	-1.73829	-1.46592e-10
162753258	rs114368432	1.03645e-07	-1.60825	-1.46592e-10	0.000191243	-1.67012	-1.46592e-10	0.000194183	-1.66996	-1.46592e-10
162753343	rs17729070	9.23641e-08	-0.818386	-0.905101	8.35747e-05	-1.55516	-0.942763	8.58465e-05	-1.54345	-0.942761
162753646	rs4146952	4.48799e-08	-1.64017	-0.805069	0.000119082	-1.74181	-0.402041	0.000122261	-1.74185	-0.390753
162754155	rs62188816	4.52623e-08	-1.63442	-0.802334	0.000119694	-1.74089	-0.397836	0.000122892	-1.74095	-0.386514
162754223	rs1913814	9.38128e-08	-0.803412	-0.904511	8.30625e-05	-1.56184	-0.942233	8.53028e-05	-1.55033	-0.942231
162754225	rs62188817	4.52623e-08	-1.63442	-0.802334	0.000119694	-1.74089	-0.397836	0.000122892	-1.74095	-0.386514
162754505	rs139124453	1.73435e-07	-1.24001e-10	-1.09342	0.000340783	-1.24001e-10	-1.09242	0.000345961	-1.24001e-10	-1.09244
162755523	rs1913813	5.38011e-08	-1.2758	-0.988131	0.000106188	-1.55375	-0.704704	0.000109826	-1.54315	-0.696722
162755829	rs10169534	6.06692e-07	0.158796	-1.46592e-10	0.000339601	-1.09589	-1.46592e-10	0.000342789	-1.10165	-1.46592e-10
162756195	rs62188818	4.55094e-08	-1.62821	-0.803091	0.00011969	-1.73977	-0.398999	0.000122886	-1.73983	-0.387686
162756254	rs16846181	4.78004e-08	-1.57142	-0.810772	0.000120131	-1.72425	-0.410831	0.000123318	-1.72439	-0.399614
162756378	rs6432704	5.38011e-08	-1.2758	-0.988131	0.000106188	-1.55375	-0.704704	0.000109826	-1.54315	-0.696722
162757307	rs77357117	3.10989e-07	-0.509468	-1.46592e-10	0.000477479	-0.755146	-1.46592e-10	0.000486353	-0.751834	-1.46592e-10
162757676	rs6754546	6.57173e-08	-1.09823	-0.965637	0.000101445	-1.63748	-0.666665	0.000104642	-1.62976	-0.658459
162758123	rs6726796	1.37945e-07	-1.32237	-1.46592e-10	0.000203253	-1.60921	-1.46592e-10	0.000206337	-1.60926	-1.46592e-10
162758257	rs75903460	1.68811e-07	-1.12044	-1.46592e-10	0.000180988	-1.72523	-1.46592e-10	0.000183459	-1.72677	-1.46592e-10
162758875	rs2176136	7.29881e-08	-0.990945	-0.967982	9.77451e-05	-1.67168	-0.669625	0.000100692	-1.66526	-0.661443
162759309	rs62188819	4.25411e-08	-1.6737	-0.825058	0.000115333	-1.74399	-0.431857	0.000118388	-1.74398	-0.420821
162759371	rs61743994	1.01721e-07	-1.62699	-1.46592e-10	0.000188651	-1.68376	-1.46592e-10	0.000191549	-1.68363	-1.46592e-10
162759502	rs61744553	4.25411e-08	-1.6737	-0.825058	0.000115333	-1.74399	-0.431857	0.000118388	-1.74398	-0.420821
162759768	rs76086380	1.31197e-07	-1.37253	-1.46592e-10	0.00115035	0.124152	-1.46592e-10	0.00121676	0.165178	-1.46592e-10
162759810	rs78632417	2.1458e-07	-1.24001e-10	-0.88054	0.000428613	-1.24001e-10	-0.863111	0.000435152	-1.24001e-10	-0.863074
162759848	rs78816592	4.55785e-07	-1.24001e-10	-0.127204	0.00100967	-1.24001e-10	-0.00628955	0.00102798	-1.24001e-10	-0.00342172
162760195	rs6734760	7.53374e-08	-0.963215	-0.964033	9.76319e-05	-1.67995	-0.662514	0.000100545	-1.6739	-0.654265
162760974	rs7594396	9.99202e-08	-0.696705	-0.948148	7.67322e-05	-1.60219	-0.981149	7.86979e-05	-1.592	-0.981148
162760999	rs74969799	1.11661e-07	-1.53375	-1.46592e-10	0.000179453	-1.73375	-1.46592e-10	0.000182358	-1.7328	-1.46592e-10
162761535	rs62188820	4.26255e-08	-1.6737	-0.823076	0.000115689	-1.74399	-0.428769	0.000118757	-1.74398	-0.417707
162761686	rs116552922	1.15792e-07	-1.49743	-1.46592e-10	0.00019155	-1.66852	-1.46592e-10	0.000194429	-1.6687	-1.46592e-10
162762034	rs72865241	4.29393e-08	-1.66636	-0.823076	0.000115681	-1.74406	-0.428769	0.000118747	-1.74406	-0.417707
162762797	rs75843778	1.27546e-07	-1.40075	-1.46592e-10	0.00019187	-1.66684	-1.46592e-10	0.000195045	-1.66554	-1.46592e-10
162762959	rs62188821	4.30637e-08	-1.66636	-0.820182	0.000116203	-1.74406	-0.424265	0.000119288	-1.74406	-0.413167
162763024	rs6725233	1.36536e-07	-1.33263	-1.46592e-10	0.000203389	-1.60855	-1.46592e-10	0.000206462	-1.60865	-1.46592e-10
162763762	rs78532559	3.91213e-07	-1.24001e-10	-0.279973	0.00142016	-1.24001e-10	0.334857	0.00146535	-1.24001e-10	0.351081
162764496	rs55931021	4.295e-08	-1.66901	-0.820182	0.000116201	-1.74408	-0.424265	0.000119286	-1.74407	-0.413167
162764874	rs62188823	4.51151e-08	-1.62247	-0.817538	0.00011732	-1.7386	-0.420159	0.00012043	-1.73867	-0.409027
162765135	rs75103907	4.82344e-08	-1.27739	-1.09576	5.99011e-05	-1.74402	-1.08695	6.08298e-05	-1.74406	-1.08663
162765146	rs12616276	1.7323e-07	-1.24001e-10	-1.0946	0.000341794	-1.24001e-10	-1.08946	0.000347053	-1.24001e-10	-1.08929
162765181	rs149415270	1.77526e-07	-1.07011	-1.46592e-10	0.00100776	-0.00818186	-1.46592e-10	0.00103061	-0.000861582	-1.46592e-10
162765714	rs62188824	4.34199e-08	-1.66636	-0.811945	0.000117697	-1.74406	-0.411496	0.000120833	-1.74406	-0.400294
162765759	rs72865255	4.33894e-08	-1.66636	-0.812647	0.000117569	-1.74406	-0.412582	0.000120701	-1.74406	-0.401388
162765762	rs72865256	4.30689e-08	-1.6601	-0.826326	0.000115121	-1.74385	-0.433835	0.000118166	-1.74386	-0.422816
162766382	rs79225049	1.76668e-07	-1.24001e-10	-1.07495	0.00035107	-1.24001e-10	-1.06268	0.000356534	-1.24001e-10	-1.06234
162766566	rs76713929	4.27295e-08	-1.50863	-0.985703	6.95387e-05	-1.73768	-0.944102	7.06015e-05	-1.73823	-0.943486
162767251	rs72865260	4.30724e-08	-1.6737	-0.812647	0.000117577	-1.74399	-0.412582	0.000120711	-1.74398	-0.401388
162767252	rs79768356	3.61179e-07	-1.24001e-10	-0.35985	0.00127691	-1.24001e-10	0.228529	0.00131673	-1.24001e-10	0.244142
162767292	rs72865262	4.30371e-08	-1.67137	-0.815792	0.000116651	-1.74405	-0.420427	0.000119743	-1.74405	-0.409374
162767453	rs62188825	4.32749e-08	-1.66901	-0.812647	0.000117567	-1.74408	-0.412582	0.0001207	-1.74407	-0.401388
162767653	rs62188826	4.29332e-08	-1.67137	-0.818211	0.000116561	-1.74405	-0.421204	0.000119659	-1.74405	-0.41008
162768208	rs62188827	4.32749e-08	-1.66901	-0.812647	0.000117567	-1.74408	-0.412582	0.0001207	-1.74407	-0.401388
162769496	rs78986911	2.32582e-07	-1.24001e-10	-0.79998	0.000465918	-1.24001e-10	-0.779656	0.000473029	-1.24001e-10	-0.779612
162771040	rs186100884	6.44796e-07	-1.24001e-10	0.219709	0.00130026	-1.24001e-10	0.246653	0.00132014	-1.24001e-10	0.246723
162771641	rs62188838	4.32441e-08	-1.67238	-0.809979	0.000118059	-1.74403	-0.408457	0.000121209	-1.74402	-0.39723
162771668	rs62188839	4.32441e-08	-1.67238	-0.809979	0.000118059	-1.74403	-0.408457	0.000121209	-1.74402	-0.39723
162771784	rs78948593	1.04648e-07	-1.59862	-1.46592e-10	0.000192615	-1.66297	-1.46592e-10	0.000195577	-1.66281	-1.46592e-10
162771809	rs10211012	9.73588e-08	-0.758789	-0.912033	8.14691e-05	-1.57446	-0.948982	8.36327e-05	-1.56335	-0.948981
162772041	rs187110576	1.75816e-07	-1.24001e-10	-1.07979	0.000343512	-1.24001e-10	-1.08444	0.000348565	-1.24001e-10	-1.08494
162772114	rs55949502	4.53077e-08	-1.67051	-0.765234	0.000128283	-1.72921	-0.340223	0.000131776	-1.72921	-0.328457
162772516	rs55693861	4.29159e-08	-1.67468	-0.815303	0.000117099	-1.74395	-0.416694	0.000120217	-1.74394	-0.405534
162772897	rs6715439	1.0041e-07	-0.696705	-0.943257	7.70652e-05	-1.60219	-0.976818	7.90395e-05	-1.592	-0.976817
162773110	rs62188842	4.303e-08	-1.67468	-0.812647	0.000117582	-1.74395	-0.412582	0.000120716	-1.74394	-0.401388
162773290	rs62188843	4.28377e-08	-1.67916	-0.812647	0.000117614	-1.74368	-0.412582	0.00012075	-1.74366	-0.401388
162773392	rs72865276	2.41887e-05	3.84441	-1.46592e-10	0.00365843	1.28112	-1.46592e-10	0.00308943	1.09697	-1.46592e-10
162773915	rs6748280	8.92392e-08	-0.83317	-0.924734	8.29194e-05	-1.54546	-0.960342	8.51997e-05	-1.53343	-0.96034
162774359	rs1913809	4.3225e-08	-1.67238	-0.810423	0.000117978	-1.74403	-0.409142	0.000121125	-1.74402	-0.397921
162774398	rs141369798	1.03693e-07	-1.60779	-1.46592e-10	0.000280234	-1.28804	-1.46592e-10	0.000283872	-1.29024	-1.46592e-10
162775126	rs56399725	4.29331e-08	-1.67916	-0.810423	0.000118019	-1.74368	-0.409142	0.000121169	-1.74366	-0.397921
162775239	rs62188845	4.3225e-08	-1.67238	-0.810423	0.000117978	-1.74403	-0.409142	0.000121125	-1.74402	-0.397921
162775389	rs72865282	4.26949e-08	-1.67916	-0.815985	0.000117007	-1.74368	-0.417751	0.000120122	-1.74366	-0.4066
162775457	rs115091516	6.12113e-07	0.167692	-1.46592e-10	0.00034137	-1.0907	-1.46592e-10	0.000344567	-1.09648	-1.46592e-10
162775534	rs7601354	9.23316e-08	-0.787737	-0.936101	8.0213e-05	-1.56851	-0.970466	8.23589e-05	-1.55722	-0.970465
162775632	rs72865285	4.26949e-08	-1.67916	-0.815985	0.000117007	-1.74368	-0.417751	0.000120122	-1.74366	-0.4066
162775764	rs80081227	1.01637e-07	-1.62782	-1.46592e-10	0.000188539	-1.68436	-1.46592e-10	0.000191434	-1.68422	-1.46592e-10
162775835	rs77176486	1.13427e-07	-1.51807	-1.46592e-10	0.000189951	-1.6769	-1.46592e-10	0.000192797	-1.67713	-1.46592e-10
162775861	rs62188846	4.30001e-08	-1.67468	-0.813343	0.000117455	-1.74395	-0.413658	0.000120585	-1.74394	-0.402474
162776944	rs62188848	4.30631e-08	-1.67477	-0.811788	0.000117342	-1.74405	-0.414523	0.000120459	-1.74404	-0.403416
162777429	rs76434356	2.16078e-07	-1.24001e-10	-0.873584	0.000420237	-1.24001e-10	-0.882848	0.000426536	-1.24001e-10	-0.88307
162777621	rs62188849	4.31258e-08	-1.67468	-0.810423	0.000117987	-1.74395	-0.409142	0.000121135	-1.74394	-0.397921
162778099	rs72865293	4.39617e-08	-1.64441	-0.821495	0.000116159	-1.7424	-0.426308	0.000119236	-1.74244	-0.415227
162778170	rs140391977	9.08224e-08	-1.74032	-1.46592e-10	0.000185797	-1.69901	-1.46592e-10	0.000188759	-1.6983	-1.46592e-10
162778229	rs78352279	1.02571e-07	-1.61867	-1.46592e-10	0.000189789	-1.67775	-1.46592e-10	0.000192705	-1.67761	-1.46592e-10
162779314	rs62188850	4.31258e-08	-1.67468	-0.810423	0.000117987	-1.74395	-0.409142	0.000121135	-1.74394	-0.397921
162779450	rs62188851	4.31258e-08	-1.67468	-0.810423	0.000117987	-1.74395	-0.409142	0.000121135	-1.74394	-0.397921
162779668	rs148445308	3.82225e-07	-1.24001e-10	-0.303215	0.000741324	-1.24001e-10	-0.315228	0.00075236	-1.24001e-10	-0.315553
162779920	rs62188852	4.31258e-08	-1.67468	-0.810423	0.000117987	-1.74395	-0.409142	0.000121135	-1.74394	-0.397921
162779958	rs6432705	7.68122e-08	-0.933944	-0.973917	9.53304e-05	-1.68553	-0.680788	9.81344e-05	-1.67975	-0.672679
162779995	rs12328761	1.00778e-07	-0.728211	-0.908094	8.0689e-05	-1.59027	-0.942793	8.27948e-05	-1.57967	-0.942737
162780075	rs151003421	1.8325e-07	-1.24001e-10	-1.03837	0.000366314	-1.24001e-10	-1.02017	0.000372073	-1.24001e-10	-1.01968
162780079	rs6715491	7.80236e-08	-0.920689	-0.971524	9.52223e-05	-1.69141	-0.676042	9.79964e-05	-1.68592	-0.667921
162780637	rs145032080	1.09044e-07	-1.55748	-1.46592e-10	0.000213955	-1.5579	-1.46592e-10	0.000217507	-1.55654	-1.46592e-10
162780773	rs72865298	4.48382e-08	-1.67468	-0.771485	0.000125219	-1.74395	-0.349656	0.000128621	-1.74394	-0.337963
162781639	rs143460945	3.26444e-07	-1.24001e-10	-0.460967	0.000633935	-1.24001e-10	-0.47172	0.000643394	-1.24001e-10	-0.472011
162781705	rs145765232	1.79292e-07	-1.06021	-1.46592e-10	0.000838471	-0.192085	-1.46592e-10	0.000853876	-0.188981	-1.46592e-10
162783862	rs62188857	4.44284e-08	-1.63607	-0.819279	0.000116703	-1.74117	-0.422863	0.000119797	-1.74122	-0.411753
162785323	rs10930036	1.03715e-07	-0.780894	-0.826687	8.87192e-05	-1.5688	-0.869392	9.10961e-05	-1.55749	-0.869364
162785427	rs58807346	3.74523e-07	-1.24001e-10	-0.323572	0.00134031	-1.24001e-10	0.276988	0.0013825	-1.24001e-10	0.292883
162785658	rs72867006	4.31673e-08	-1.67787	-0.806268	0.000118767	-1.74377	-0.402733	0.000121943	-1.74376	-0.39146
162786107	rs77105711	2.64077e-07	-1.24001e-10	-0.672983	0.000828489	-1.24001e-10	-0.204062	0.000851908	-1.24001e-10	-0.19129
162786299	rs74797791	9.04892e-08	-1.74399	-1.46592e-10	0.000177864	-1.74265	-1.46592e-10	0.000180601	-1.74248	-1.46592e-10
162786953	rs115789664	1.56764e-07	-1.19448	-1.46592e-10	0.000674167	-0.410187	-1.46592e-10	0.000682781	-0.412594	-1.46592e-10
162787053	rs180956873	7.45536e-05	4.97005	-1.46592e-10	0.0082367	2.09269	-1.46592e-10	0.00676547	1.88082	-1.46592e-10
162787489	rs115686922	9.96938e-08	-1.64712	-1.46592e-10	0.000185995	-1.69795	-1.46592e-10	0.000188848	-1.69782	-1.46592e-10
162787585	rs57058277	4.44907e-08	-1.67787	-0.776071	0.000124374	-1.74377	-0.356597	0.000127747	-1.74376	-0.344958
162787895	rs58510689	4.44907e-08	-1.67787	-0.776071	0.000124374	-1.74377	-0.356597	0.000127747	-1.74376	-0.344958
162788019	rs78385443	9.9532e-08	-1.64875	-1.46592e-10	0.000185787	-1.69906	-1.46592e-10	0.000188637	-1.69894	-1.46592e-10
162788109	rs57300571	4.47522e-08	-1.67787	-0.77021	0.000125482	-1.74377	-0.34773	0.000128894	-1.74376	-0.336022
162788257	rs61358430	4.48781e-08	-1.67787	-0.767401	0.000126015	-1.74377	-0.343489	0.000129446	-1.74376	-0.331749
162788496	rs72867014	4.50049e-08	-1.67787	-0.76458	0.000126552	-1.74377	-0.339238	0.000130002	-1.74376	-0.327464
162788555	rs76295109	2.25778e-07	-1.24001e-10	-0.829673	0.000445908	-1.24001e-10	-0.823553	0.000452663	-1.24001e-10	-0.82362
162788974	rs146893385	4.35244e-07	-1.24001e-10	-0.173318	0.000865872	-1.24001e-10	-0.159929	0.000879059	-1.24001e-10	-0.159916
162790001	rs62189660	4.57768e-08	-1.67787	-0.747573	0.000129822	-1.74377	-0.313726	0.000133387	-1.74376	-0.301758
162790098	rs59699314	4.59093e-08	-1.67787	-0.744683	0.000130384	-1.74377	-0.309412	0.000133968	-1.74376	-0.297411
162790152	rs62189662	4.60561e-08	-1.67787	-0.741491	0.000131006	-1.74377	-0.304652	0.000134612	-1.74376	-0.292615
162790288	rs10930037	3.55906e-07	-0.197177	-0.177382	0.000152713	-1.63951	-0.255596	0.000156434	-1.63036	-0.25577
162790559	rs150562537	1.80421e-07	-1.24001e-10	-1.05393	0.000355086	-1.24001e-10	-1.05131	0.000360468	-1.24001e-10	-1.05136
162790793	rs116134317	9.97841e-08	-1.64622	-1.46592e-10	0.000186111	-1.69732	-1.46592e-10	0.000188966	-1.6972	-1.46592e-10
162790842	rs56160038	4.68506e-08	-1.67787	-0.724388	0.000134373	-1.74377	-0.279272	0.000138099	-1.74376	-0.267045
162790882	rs4664440	9.81855e-08	-0.719296	-0.943071	7.80002e-05	-1.5903	-0.976653	8.00298e-05	-1.57972	-0.976652
162790992	rs56378636	4.7041e-08	-1.68007	-0.718139	0.000135642	-1.7436	-0.270045	0.000139412	-1.74358	-0.25775
162790994	rs55885919	4.69899e-08	-1.67787	-0.721418	0.000134964	-1.74377	-0.274884	0.00013871	-1.74376	-0.262625
162792412	rs62189666	4.84966e-08	-1.67787	-0.689859	0.00014136	-1.74377	-0.228586	0.000145332	-1.74376	-0.215989
162792864	rs10181572	6.85461e-07	0.280867	-1.46592e-10	0.000380027	-0.983424	-1.46592e-10	0.000383452	-0.989554	-1.46592e-10
162793037	rs62189667	4.85967e-08	-1.67787	-0.687796	0.000141785	-1.74377	-0.225579	0.000145773	-1.74376	-0.21296
162793798	rs2077859	4.74455e-08	-1.68222	-0.707421	0.000137848	-1.7434	-0.254113	0.0001417	-1.74337	-0.241681
162794085	rs72867035	4.66095e-08	-1.69317	-0.714246	0.000136687	-1.74166	-0.26431	0.000140496	-1.74162	-0.251973
162794252	rs76287305	1.00264e-07	-1.64142	-1.46592e-10	0.000186732	-1.69399	-1.46592e-10	0.000189598	-1.69386	-1.46592e-10
162794369	rs74935201	1.0238e-07	-1.62053	-1.46592e-10	0.000189532	-1.67911	-1.46592e-10	0.000192444	-1.67896	-1.46592e-10
162794696	rs141164517	1.59821e-07	-1.17517	-1.46592e-10	0.000178677	-1.73809	-1.46592e-10	0.000181323	-1.73849	-1.46592e-10
162795082	rs77959849	9.77034e-08	-1.66729	-1.46592e-10	0.000183492	-1.71149	-1.46592e-10	0.000186304	-1.71139	-1.46592e-10
162795083	rs78941812	9.89461e-08	-1.65465	-1.46592e-10	0.00018504	-1.70309	-1.46592e-10	0.000187878	-1.70298	-1.46592e-10
162795340	rs138692548	1.02832e-07	-1.61613	-1.46592e-10	0.000180738	-1.72662	-1.46592e-10	0.000183441	-1.72687	-1.46592e-10
162796001	rs184153638	1.30792e-07	-1.37562	-1.46592e-10	0.000193004	-1.66095	-1.46592e-10	0.000196157	-1.65985	-1.46592e-10
162796444	rs80271151	4.38561e-08	-1.41843	-1.04988	9.02464e-05	-1.55614	-0.86498	9.18268e-05	-1.55865	-0.860214
162796517	rs13021256	0.000107099	6.38715	-1.05487	6.2599e-05	-1.74376	-1.04315	6.35814e-05	-1.74306	-1.04339
162797067	rs75711413	1.01461e-07	-1.62955	-1.46592e-10	0.000203438	-1.60831	-1.46592e-10	0.0002065	-1.60847	-1.46592e-10
162797500	rs12619801	8.31558e-08	-1.07422	-0.754285	0.000116306	-1.14934	-1.0181	0.000117199	-1.15456	-1.02034
162797621	rs6432706	2.42092e-05	3.79181	0.0534526	0.000283658	-1.68616	0.41026	0.000287941	-1.69225	0.416244
162798025	rs77596461	6.9943e-08	-1.24028	-0.761261	9.91921e-05	-1.30513	-1.02147	0.000100032	-1.30961	-1.02366
162798423	rs147264919	1.38791e-07	-1.31626	-1.46592e-10	0.000195799	-1.64658	-1.46592e-10	0.000198953	-1.6457	-1.46592e-10
162798581	rs6717424	0.0164271	11.4535	-1.08825	6.20013e-05	-1.69712	-1.09939	6.25582e-05	-1.70329	-1.09938
162798738	rs74978301	7.91858e-08	-1.08756	-0.789864	0.00011294	-1.16191	-1.0349	0.000113842	-1.16707	-1.03689
162799247	rs80226455	1.73878e-07	-1.24001e-10	-1.09087	0.000340112	-1.24001e-10	-1.09439	0.000345255	-1.24001e-10	-1.09448
162799639	rs58364273	7.98849e-08	-1.0689	-0.799733	0.00011443	-1.14433	-1.03938	0.000115343	-1.14957	-1.0413
162800372	rs13022438	0.00705735	10.4885	-0.968094	7.01132e-05	-1.64948	-1.02407	7.05763e-05	-1.65815	-1.02392
162801454	rs2176135	1.50012e-07	-0.181617	-1.05689	6.29497e-05	-1.72508	-1.05625	6.39656e-05	-1.72413	-1.05629
162801558	rs77825624	1.06056e-07	-0.803665	-0.781589	0.000148338	-0.893084	-1.03109	0.000149352	-0.899323	-1.03314
162802184	rs11693702	0.0732423	12.7873	-0.927239	6.73958e-05	-1.62279	-1.09029	6.76536e-05	-1.6334	-1.09097
162802712	rs75998758	3.6015e-08	-1.74395	-0.921341	0.00013239	-1.18496	-0.852954	0.000134779	-1.18298	-0.852156
162802795	rs13430823	3.8066e-05	4.081	0.216851	0.000359237	-1.66156	0.621875	0.000364593	-1.66891	0.628923
162802908	rs77787032	8.0784e-08	-1.08976	-0.767681	0.000113879	-1.16398	-1.02455	0.000114772	-1.16913	-1.02669
162802978	rs76438605	8.10948e-08	-1.08976	-0.76384	0.000114088	-1.16398	-1.02271	0.00011498	-1.16913	-1.02488
162802993	rs12474587	0.0774727	12.7353	-0.819131	7.01133e-05	-1.61848	-1.05508	7.03126e-05	-1.62921	-1.05661
162803308	rs1913807	2.93493e-07	-0.0931676	-0.474202	0.000109691	-1.72849	-0.497501	0.000111398	-1.72764	-0.498026
162803433	rs77902933	8.21844e-08	-1.07642	-0.76384	0.000115531	-1.15141	-1.02271	0.000116427	-1.15662	-1.02488
162803481	rs116951372	2.07674e-07	-1.24001e-10	-0.913257	0.000411777	-1.24001e-10	-0.903185	0.000418162	-1.24001e-10	-0.902899
162803510	rs2222057	3.17651e-07	-0.0418882	-0.446383	0.000112215	-1.73305	-0.470199	0.000113944	-1.73232	-0.470736
162803545	rs76204919	6.91225e-08	-1.25409	-0.759256	9.80173e-05	-1.31801	-1.02051	9.8853e-05	-1.32242	-1.02271
162803641	rs4368346	3.16168e-07	-0.0418882	-0.451064	0.000111701	-1.73305	-0.474794	0.000113422	-1.73232	-0.475328
162803883	rs13421039	3.23895e-05	4.08099	0.0553728	0.000292546	-1.66075	0.415703	0.00029662	-1.66811	0.421796
162804678	rs1913808	3.14243e-05	4.08099	0.0251184	0.000282573	-1.66075	0.381021	0.000286489	-1.66811	0.387043
162804826	rs114564511	1.03153e-07	-1.61301	-1.46592e-10	0.00020073	-1.6217	-1.46592e-10	0.00020374	-1.62193	-1.46592e-10
162805019	rs62189668	0.0164375	11.4636	-1.09778	6.18763e-05	-1.69995	-1.09858	6.24439e-05	-1.70591	-1.09859
162806408	rs7604885	0.0783258	12.8457	-0.918583	6.81371e-05	-1.61396	-1.08818	6.83658e-05	-1.62497	-1.08893
162807073	rs12614520	1.07328e-07	-0.802318	-0.771014	0.000149267	-0.891802	-1.02613	0.000150276	-0.898046	-1.02825
162807430	rs150066885	2.27499e-07	-1.24001e-10	-0.822079	0.000438509	-1.24001e-10	-0.840286	0.000444864	-1.24001e-10	-0.840999
162807927	rs76560348	1.61495e-07	-1.16475	-1.46592e-10	0.000178676	-1.73809	-1.46592e-10	0.000181451	-1.73778	-1.46592e-10
162808104	rs74685687	1.03397e-07	-1.61064	-1.46592e-10	0.000201189	-1.61942	-1.46592e-10	0.000204206	-1.61964	-1.46592e-10
162808199	rs80119344	7.0572e-08	-1.23092	-0.761673	0.000100043	-1.29639	-1.02167	0.000100887	-1.30091	-1.02386
162808397	rs79306574	1.61495e-07	-1.16475	-1.46592e-10	0.000178676	-1.73809	-1.46592e-10	0.000181451	-1.73778	-1.46592e-10
162808459	rs78029508	8.96773e-08	-0.993751	-0.759256	0.000125182	-1.07338	-1.02051	0.000126108	-1.07892	-1.02271
162808640	rs6707646	0.00494519	9.61189	-0.447191	0.000154898	-1.7408	-0.140103	0.000157885	-1.74236	-0.134537
162809285	rs114768389	2.35939e-07	-0.785651	-1.46592e-10	0.000423148	-0.875943	-1.46592e-10	0.000426889	-0.882245	-1.46592e-10
162809598	rs78565750	6.94433e-08	-1.24946	-0.759256	9.84416e-05	-1.31369	-1.02051	9.92786e-05	-1.31813	-1.02271
162809963	rs146357347	1.59879e-07	-1.17481	-1.46592e-10	0.000178868	-1.73702	-1.46592e-10	0.00018165	-1.73669	-1.46592e-10
162810022	rs138988641	7.05182e-08	-1.23559	-0.757767	9.9796e-05	-1.30075	-1.01979	0.000100637	-1.30525	-1.022
162810112	rs78678312	2.83396e-07	-1.24001e-10	-0.602379	0.000617332	-1.24001e-10	-0.498259	0.000628603	-1.24001e-10	-0.495268
162810113	rs36080928	8.58801e-07	0.0843268	0.421986	0.000605099	-0.828486	0.310212	0.000616317	-0.826108	0.311101
162810159	rs7580486	0.0744017	12.7873	-0.911534	6.76621e-05	-1.62279	-1.08634	6.79121e-05	-1.6334	-1.08715
162810284	rs181746625	2.25785e-07	-1.24001e-10	-0.82964	0.000435316	-1.24001e-10	-0.847593	0.000441629	-1.24001e-10	-0.848297
162810351	rs114901629	1.04021e-07	-1.60463	-1.46592e-10	0.000202363	-1.6136	-1.46592e-10	0.000205396	-1.61383	-1.46592e-10
162810426	rs74406816	7.05175e-08	-1.23803	-0.755329	9.96859e-05	-1.30303	-1.01861	0.000100525	-1.30752	-1.02084
162811186	rs4637136	0.0199167	11.656	-1.0982	6.25648e-05	-1.69	-1.09747	6.30968e-05	-1.6966	-1.09749
162811365	rs79339484	7.01902e-08	-1.23564	-0.762376	9.95697e-05	-1.3008	-1.02201	0.000100412	-1.3053	-1.02419
162812245	rs116444520	1.0176e-07	-1.6266	-1.46592e-10	0.000198113	-1.63483	-1.46592e-10	0.000201086	-1.63503	-1.46592e-10
162813807	rs10221808	4.94255e-05	4.2837	0.275297	0.000403469	-1.61219	0.688619	0.000408753	-1.62146	0.695802
162814012	rs115839156	4.06689e-06	2.06141	-1.46592e-10	0.000473817	-0.762844	-1.46592e-10	0.000483622	-0.757465	-1.46592e-10
162814187	rs114459135	5.63927e-06	2.38829	-1.46592e-10	0.000606932	-0.515249	-1.46592e-10	0.000619828	-0.509326	-1.46592e-10
162814823	rs12619850	7.2937e-08	-1.18766	-0.771973	0.000111531	-1.18278	-1.02658	0.000112459	-1.18748	-1.0287
162815262	rs12466127	0.00653105	10.4415	-0.998678	6.78421e-05	-1.65971	-1.04677	6.83254e-05	-1.66784	-1.04665
162815794	rs114443436	7.36353e-08	-1.1899	-0.760197	0.00010403	-1.25803	-1.02096	0.000104886	-1.26274	-1.02316
162816167	rs13011013	0.0199162	11.656	-1.09823	6.2534e-05	-1.69	-1.09796	6.30658e-05	-1.6966	-1.09798
162816191	rs75999062	8.70352e-08	-1.02054	-0.762376	0.000121871	-1.09869	-1.02201	0.000122787	-1.10413	-1.02419
162816202	rs151215234	2.7872e-07	-0.619015	-1.46592e-10	0.000216294	-1.54703	-1.46592e-10	0.00021879	-1.55065	-1.46592e-10
162816728	rs12472555	0.0666761	12.7233	-0.957199	6.67394e-05	-1.62857	-1.0943	6.70262e-05	-1.63892	-1.09477
162817139	rs117090465	7.46227e-08	-1.18236	-0.754422	0.000105086	-1.25096	-1.01793	0.00010594	-1.25571	-1.02019
162817700	rs76916685	7.40845e-08	-1.1896	-0.754422	0.000104376	-1.25774	-1.01793	0.000105227	-1.26245	-1.02019
162817803	rs149628589	1.7294e-07	-1.24001e-10	-1.09628	0.000340509	-1.24001e-10	-1.09323	0.000345697	-1.24001e-10	-1.0932
162818030	rs79868844	7.44489e-08	-1.18469	-0.754422	0.000104856	-1.25314	-1.01793	0.000105709	-1.25788	-1.02019
162818274	rs79187915	9.04834e-08	-1.74406	-1.46592e-10	0.000202168	-1.61456	-1.46592e-10	0.000204792	-1.61677	-1.46592e-10
162818464	rs4572609	0.00587145	10.3463	-1.00988	6.66823e-05	-1.66893	-1.05479	6.71565e-05	-1.67706	-1.05468
162818621	rs4500960	0.00478917	9.4549	-0.322256	0.000179954	-1.7412	0.0102386	0.000183524	-1.74265	0.0162238
162819488	rs77632359	1.0517e-07	-1.59365	-1.46592e-10	0.000204525	-1.60298	-1.46592e-10	0.000207588	-1.60321	-1.46592e-10
162819566	rs78475569	2.08158e-07	-1.24001e-10	-0.910927	0.000344333	-1.24001e-10	-1.08206	0.000349209	-1.24001e-10	-1.0831
162819613	rs75748626	7.2687e-08	-1.20925	-0.753815	0.000102479	-1.27613	-1.01787	0.000103327	-1.28075	-1.02011
162820220	rs16846221	9.24636e-07	0.0119597	0.568216	0.00067841	-0.879482	0.475569	0.000691417	-0.877171	0.477146
162821322	rs140931146	9.10131e-07	-1.24001e-10	0.564364	0.00170945	-1.24001e-10	0.520263	0.00173404	-1.24001e-10	0.519441
162821515	rs4233647	0.018703	11.5947	-1.09978	6.26563e-05	-1.69382	-1.09218	6.32034e-05	-1.70019	-1.09222
162821644	rs61748243	7.1526e-08	-1.20672	-0.772448	0.000101918	-1.27376	-1.02573	0.000102774	-1.2784	-1.02784
162821727	rs77009555	2.02586e-07	-1.24001e-10	-0.938058	0.000341733	-1.24001e-10	-1.08964	0.000346661	-1.24001e-10	-1.09042
162822304	rs142267931	2.65732e-07	-0.666736	-1.46592e-10	0.000279017	-1.29239	-1.46592e-10	0.000284423	-1.2883	-1.46592e-10
162822349	rs34147598	1.06326e-07	-1.58271	-1.46592e-10	0.000177644	-1.74388	-1.46592e-10	0.000180355	-1.74384	-1.46592e-10
162822709	rs13021985	0.0582206	12.4929	-0.862424	6.73253e-05	-1.64286	-1.07127	6.76142e-05	-1.65246	-1.07249
162822779	rs11901687	1.01772e-06	0.116341	0.55975	0.000724308	-0.80579	0.467342	0.000738263	-0.803383	0.468915
162823085	rs138420669	1.04253e-07	-1.6024	-1.46592e-10	0.0002028	-1.61144	-1.46592e-10	0.000205839	-1.61167	-1.46592e-10
162823836	rs76760048	1.28848e-05	3.21458	-1.46592e-10	0.00188937	0.620335	-1.46592e-10	0.00188745	0.604216	-1.46592e-10
162823952	rs75235959	1.53539e-07	-1.21527	-1.46592e-10	0.000179825	-1.73168	-1.46592e-10	0.000182641	-1.73125	-1.46592e-10
162824092	rs148647950	2.07573e-07	-1.24001e-10	-0.91374	0.000417606	-1.24001e-10	-0.889128	0.000423897	-1.24001e-10	-0.889278
162824254	rs78193237	7.08049e-08	-1.22356	-0.765741	0.000100538	-1.28951	-1.02362	0.000101385	-1.29407	-1.02578
162825174	rs12986853	0.0251438	11.8903	-1.09944	6.41358e-05	-1.67416	-1.0885	6.46188e-05	-1.68171	-1.08856
162825389	rs59058310	7.14511e-08	-1.20416	-0.77605	0.00010188	-1.27137	-1.0285	0.000102736	-1.27602	-1.03059
162826384	rs75783176	7.12764e-08	-1.20187	-0.780793	0.000101872	-1.26923	-1.03072	0.000102731	-1.27388	-1.03277
162827022	rs4432469	1.44842e-07	-0.175456	-1.09813	6.08795e-05	-1.71677	-1.098	6.18741e-05	-1.71566	-1.09801
162827033	rs4341949	1.39987e-07	-0.209453	-1.09822	6.11602e-05	-1.71207	-1.0981	6.2165e-05	-1.71087	-1.09811
162827718	rs79493199	1.03929e-07	-1.60552	-1.46592e-10	0.000202189	-1.61446	-1.46592e-10	0.000205219	-1.61469	-1.46592e-10
162828001	rs4664442	0.0666735	12.7233	-0.957237	6.66209e-05	-1.62857	-1.09607	6.69109e-05	-1.63892	-1.09649
162828873	rs76368453	1.90044e-07	-1.24001e-10	-1.00197	0.000448023	-1.24001e-10	-0.818821	0.000456559	-1.24001e-10	-0.81505
162829902	rs9808497	2.55856e-07	-0.0958535	-0.608754	9.61647e-05	-1.72823	-0.629371	9.76672e-05	-1.72737	-0.629835
162830956	rs115622587	9.07225e-08	-1.74142	-1.46592e-10	0.00017891	-1.73678	-1.46592e-10	0.000181684	-1.7365	-1.46592e-10
162831311	rs59780371	6.82915e-08	-1.2355	-0.789939	9.83036e-05	-1.30067	-1.03494	9.91538e-05	-1.30517	-1.03693
162831523	rs10497223	1.17007e-06	0.166957	0.648641	0.000815191	-0.769746	0.549503	0.000830901	-0.767293	0.551036
162831693	rs4340536	0.0560862	12.545	-0.951832	6.56494e-05	-1.644	-1.09533	6.59806e-05	-1.65361	-1.09579
162831756	rs4295021	0.0187034	11.5947	-1.09975	6.26093e-05	-1.69382	-1.09293	6.31561e-05	-1.70019	-1.09297
162831847	rs73003589	1.26261e-06	0.0976702	0.794045	0.000897728	-0.819036	0.695238	0.00091511	-0.816646	0.696922
162831921	rs72867092	4.89369e-05	4.54906	-1.46592e-10	0.0049826	1.59004	-1.46592e-10	0.00432176	1.43265	-1.46592e-10
162833179	rs115377349	1.54179e-07	-1.21111	-1.46592e-10	0.000179712	-1.73231	-1.46592e-10	0.000182524	-1.73188	-1.46592e-10
162834595	rs4316948	3.00064e-07	-0.0267971	-0.518431	0.000103077	-1.74402	-0.544164	0.00010458	-1.74407	-0.544748
162835335	rs114723076	1.07403e-07	-1.57264	-1.46592e-10	0.00020508	-1.60027	-1.46592e-10	0.000208128	-1.60062	-1.46592e-10
162836272	rs2909444	0.0288843	12.0134	-1.08381	6.47819e-05	-1.65435	-1.09829	6.52081e-05	-1.66292	-1.09826
162836838	rs115963266	6.03508e-08	-1.40414	-0.744908	8.65363e-05	-1.45701	-1.00609	8.73377e-05	-1.46063	-1.00835
162836954	rs2909456	0.0138438	11.2542	-1.06013	6.88648e-05	-1.60415	-1.08737	6.91978e-05	-1.61449	-1.08731
162837049	rs146956886	9.56841e-07	-1.24001e-10	0.614413	0.001796	-1.24001e-10	0.569649	0.0018218	-1.24001e-10	0.568815
162837337	rs74751450	1.20958e-07	-1.45378	-1.46592e-10	0.000186387	-1.69584	-1.46592e-10	0.000189452	-1.69463	-1.46592e-10
162838775	rs1558958	2.61436e-07	-0.0772848	-0.605748	9.49462e-05	-1.74393	-0.626428	9.63569e-05	-1.74382	-0.626894
162841133	rs12622869	5.68713e-08	-1.43036	-0.778073	8.30854e-05	-1.48106	-1.02273	8.38857e-05	-1.48453	-1.02479
162841877	rs115950140	1.16497e-07	-1.49136	-1.46592e-10	0.00020873	-1.58263	-1.46592e-10	0.000211475	-1.58466	-1.46592e-10
162842620	rs76713329	9.75172e-08	-1.6692	-1.46592e-10	0.000252265	-1.39318	-1.46592e-10	0.000256625	-1.39115	-1.46592e-10
162842889	rs77853537	1.11933e-07	-1.53132	-1.46592e-10	0.000213029	-1.56224	-1.46592e-10	0.000216185	-1.56263	-1.46592e-10
162843078	rs2909455	0.0242564	11.8383	-1.08337	6.39141e-05	-1.66798	-1.09815	6.43794e-05	-1.67585	-1.09813
162843236	rs77781469	1.12065e-07	-1.53014	-1.46592e-10	0.000213261	-1.56115	-1.46592e-10	0.000216421	-1.56154	-1.46592e-10
162843324	rs62189686	1.75896e-07	-1.07933	-1.46592e-10	0.000243892	-1.42694	-1.46592e-10	0.000246428	-1.4317	-1.46592e-10
162843668	rs2052400	0.01172	11.0825	-1.05493	6.78851e-05	-1.62146	-1.08439	6.82596e-05	-1.63112	-1.08432
162845276	rs2098526	5.47386e-08	-1.33766	-0.908996	8.45859e-05	-1.40799	-1.0779	8.55292e-05	-1.41095	-1.07896
162845565	rs1861979	0.032027	12.1326	-1.09973	6.57549e-05	-1.64449	-1.09324	6.61522e-05	-1.65353	-1.09328
162845855	rs2909457	0.107017	13.1589	-0.919616	7.11108e-05	-1.57301	-1.08642	7.12315e-05	-1.58565	-1.08718
162846178	rs114184322	9.08576e-08	-1.73993	-1.46592e-10	0.000233593	-1.47009	-1.46592e-10	0.000236741	-1.4718	-1.46592e-10
162846439	rs2909443	0.0268787	11.9568	-1.09919	6.46545e-05	-1.65887	-1.09574	6.50909e-05	-1.66721	-1.09577
162846457	rs2302871	1.72342e-07	-1.24001e-10	-1.09974	0.00033853	-1.24001e-10	-1.09905	0.000343693	-1.24001e-10	-1.09902
162846726	rs74550791	7.19989e-07	-1.24001e-10	0.330012	0.00160222	-1.24001e-10	0.455483	0.00163385	-1.24001e-10	0.459924
162846884	rs115277329	1.11699e-07	-1.53342	-1.46592e-10	0.000212617	-1.56417	-1.46592e-10	0.000215768	-1.56456	-1.46592e-10
162847070	rs79054484	6.88413e-08	-1.20217	-0.815255	0.000100868	-1.26951	-1.04035	0.000101744	-1.27416	-1.04215
162847226	rs76175257	9.65763e-08	-1.67889	-1.46592e-10	0.000246929	-1.41456	-1.46592e-10	0.00025118	-1.4126	-1.46592e-10
162847527	rs78098999	1.17233e-07	-1.48506	-1.46592e-10	0.000189016	-1.68183	-1.46592e-10	0.000192156	-1.68046	-1.46592e-10
162849312	rs12617336	7.84847e-08	-0.981806	-0.904514	0.000119699	-1.06209	-1.07659	0.000120709	-1.06767	-1.07771
162850658	rs116824536	9.90028e-05	5.25368	-1.46592e-10	0.00613309	1.79779	-1.46592e-10	0.00532207	1.64085	-1.46592e-10
162850987	rs148053920	1.79479e-07	-1.24001e-10	-1.05917	0.000344243	-1.24001e-10	-1.08232	0.000349469	-1.24001e-10	-1.08235
162851013	rs17759529	2.73357e-07	-0.162143	-0.476303	0.00010786	-1.74327	-0.499562	0.00010947	-1.74303	-0.500086
162851147	rs12617656	5.46228e-05	4.13901	0.51997	0.000498479	-1.71255	1.00044	0.000508373	-1.71694	1.00938
162851358	rs76057000	7.14347e-08	-1.11999	-0.86045	0.000106923	-1.19242	-1.05913	0.000107848	-1.19744	-1.06061
162852079	rs4140685	6.06981e-05	4.29095	0.473498	0.000478481	-1.70053	0.947478	0.000487534	-1.70571	0.956305
162853433	rs138675795	9.31626e-08	-1.71488	-1.46592e-10	0.000192989	-1.66103	-1.46592e-10	0.00019574	-1.66198	-1.46592e-10
162854276	rs2970933	0.00175054	7.4144	0.711812	0.000366734	-1.74224	0.723207	0.000374014	-1.7409	0.726429
162854427	rs16846230	1.11735e-06	-0.242755	1.01225	0.000835322	-1.16601	0.970163	0.000852668	-1.16451	0.97411
162854818	rs2909445	2.03889e-07	-0.307014	-0.624637	9.41972e-05	-1.73638	-0.641893	9.56627e-05	-1.73566	-0.64228
162854908	rs2287509	0.000603529	6.35874	0.702584	0.000379113	-1.69978	0.71395	0.000387011	-1.69748	0.717164
162856148	rs2268894	0.00650663	9.54187	-0.102758	0.000235787	-1.73462	0.27388	0.000240408	-1.7375	0.281064
162857452	rs16846234	1.15576e-07	-1.4993	-1.46592e-10	0.00017944	-1.73383	-1.46592e-10	0.000182109	-1.73416	-1.46592e-10
162858200	rs2970932	0.00174414	7.41262	0.709922	0.000361956	-1.74166	0.709513	0.000369063	-1.74015	0.71235
162858323	rs759717	1.24298e-07	-0.610949	-0.815593	7.99963e-05	-1.71146	-0.83022	8.12573e-05	-1.7106	-0.830549
162859000	rs7565794	3.36629e-05	4.02281	0.152117	0.000322326	-1.69535	0.547247	0.00032781	-1.70087	0.554535
162859024	rs148317728	3.06702e-07	-0.523349	-1.46592e-10	0.000531818	-0.647365	-1.46592e-10	0.000535716	-0.655164	-1.46592e-10
162859435	rs144883421	1.1488e-07	-1.50533	-1.46592e-10	0.000179073	-1.73587	-1.46592e-10	0.000181677	-1.73654	-1.46592e-10
162859436	rs12621633	2.9123e-07	-0.65942	0.0843079	0.000353101	-0.776129	-0.280783	0.000354814	-0.783455	-0.28372
162859934	rs75328653	2.91607e-07	-0.65942	0.0856033	0.000353481	-0.776129	-0.279706	0.000355195	-0.783455	-0.282645
162859950	rs78400999	2.91607e-07	-0.65942	0.0856033	0.000353481	-0.776129	-0.279706	0.000355195	-0.783455	-0.282645
162860846	rs77011221	8.0933e-07	0.446983	-1.46592e-10	0.000422296	-0.877958	-1.46592e-10	0.000430229	-0.874451	-1.46592e-10
162861575	rs77770606	9.96465e-05	6.07583	-0.815673	0.00254404	1.66869	-0.750849	0.00251697	1.64239	-0.750346
162861826	rs183686803	1.79856e-07	-1.24001e-10	-1.05707	0.000349648	-1.24001e-10	-1.06674	0.000354946	-1.24001e-10	-1.0668
162862392	rs17848912	8.03078e-07	-1.24001e-10	0.439227	0.00150616	-1.24001e-10	0.393652	0.00152775	-1.24001e-10	0.392782
162863959	rs6432707	3.75395e-05	4.13439	0.14953	0.000321958	-1.69193	0.542683	0.000327389	-1.69764	0.55002
162864475	rs2909447	1.40224e-07	-1.50551	0.199529	0.000397623	-1.11096	0.172797	0.000402249	-1.11388	0.172186
162864787	rs17848911	2.14047e-07	-1.24001e-10	-0.883029	0.00042697	-1.24001e-10	-0.866952	0.000433681	-1.24001e-10	-0.866459
162865068	rs2268891	2.79704e-07	-1.24001e-10	-0.615494	0.00055059	-1.24001e-10	-0.612675	0.000558721	-1.24001e-10	-0.613117
162865124	rs17848910	2.11151e-07	-1.24001e-10	-0.896649	0.000403095	-1.24001e-10	-0.924493	0.000408983	-1.24001e-10	-0.925095
162865133	rs41268649	9.13974e-08	-1.73401	-1.46592e-10	0.000315206	-1.17044	-1.46592e-10	0.000319513	-1.17197	-1.46592e-10
162866255	rs2909448	0.0035262	7.57032	1.25619	0.000865537	-1.72839	1.56808	0.000889633	-1.72475	1.5768
162866338	rs2909449	0.00274568	7.25138	1.32493	0.000937078	-1.7221	1.6412	0.000963958	-1.71776	1.65004
162866470	rs117705573	3.34766e-07	-0.640609	0.204816	0.000399444	-0.758355	-0.175237	0.000401339	-0.765748	-0.178214
162866992	rs2389643	2.11459e-07	-0.895193	-1.46592e-10	0.00020873	-1.58262	-1.46592e-10	0.000211748	-1.58337	-1.46592e-10
162867474	rs2300758	4.28464e-07	-1.24001e-10	-0.189018	0.000616103	-1.24001e-10	-0.500251	0.000623942	-1.24001e-10	-0.50271
162867613	rs10166311	3.11096e-05	3.73718	0.358863	0.000403061	-1.71633	0.791755	0.000410893	-1.72043	0.799995
162867622	rs10166124	3.25138e-05	3.77198	0.368218	0.000408408	-1.71381	0.802406	0.000416274	-1.71809	0.810669
162867791	rs2909450	1.37307e-07	-0.414646	-0.912362	7.132e-05	-1.73335	-0.92314	7.24219e-05	-1.73288	-0.923381
162868858	rs1014444	1.77465e-05	3.25581	0.278909	0.000370341	-1.70946	0.700215	0.000377345	-1.7139	0.70829
162869035	rs151022398	2.01179e-07	-1.24001e-10	-0.94503	0.000392749	-1.24001e-10	-0.950495	0.00039865	-1.24001e-10	-0.950684
162869203	rs1014445	0.00361862	9.94571	-1.09333	6.23148e-05	-1.71537	-1.0761	6.29806e-05	-1.71965	-1.07629
162869670	rs2042069	0.00239313	7.26488	1.174	0.000782427	-1.73852	1.47726	0.000802953	-1.73634	1.48587
162869850	rs142456029	1.05453e-07	-1.59096	-1.46592e-10	0.000177754	-1.74327	-1.46592e-10	0.000180492	-1.74308	-1.46592e-10
162870262	rs74620385	2.48749e-07	-0.68856	-0.0442186	0.000310201	-0.803646	-0.382799	0.000311837	-0.810867	-0.38542
162870511	rs16846253	1.31107e-06	-0.416214	1.34559	0.00147595	-1.23213	1.60552	0.00151503	-1.23049	1.61491
162871433	rs75966746	1.72965e-07	-1.24001e-10	-1.09613	0.000340094	-1.24001e-10	-1.09444	0.000345377	-1.24001e-10	-1.09413
162871798	rs2909451	1.33041e-07	-0.454313	-0.904257	7.20553e-05	-1.73096	-0.915269	7.31714e-05	-1.73045	-0.915515
162872492	rs2268890	0.00259774	7.31584	1.20509	0.00080937	-1.73971	1.5123	0.000830503	-1.73776	1.52102
162873188	rs2970931	0.0027192	7.4584	1.10822	0.000731774	-1.74172	1.41353	0.000750473	-1.74024	1.42218
162873512	rs41268651	9.08979e-08	-1.73949	-1.46592e-10	0.000207	-1.59095	-1.46592e-10	0.00020988	-1.59223	-1.46592e-10
162873552	rs17848906	3.61449e-07	-0.719233	0.360131	0.000422962	-0.832586	-0.0437981	0.000425002	-0.839694	-0.0469799
162874170	rs2300757	2.38001e-05	3.59565	0.232571	0.000345786	-1.72554	0.647695	0.000352699	-1.72886	0.655708
162874913	rs75747997	1.26742e-07	-1.40707	-1.46592e-10	0.000239218	-1.44629	-1.46592e-10	0.000242736	-1.44679	-1.46592e-10
162874922	rs11677330	3.54723e-06	1.9247	-1.46592e-10	0.000530264	-0.65029	-1.46592e-10	0.000541292	-0.644809	-1.46592e-10
162875176	rs77732408	8.01783e-07	0.437614	-1.46592e-10	0.000270487	-1.32344	-1.46592e-10	0.000274538	-1.32368	-1.46592e-10
162875843	rs2111849	9.18548e-08	-1.72902	-1.46592e-10	0.000204614	-1.60254	-1.46592e-10	0.000208016	-1.60116	-1.46592e-10
162876768	rs2302872	3.53578e-07	-0.783963	0.402843	0.000414634	-0.893571	-0.00269786	0.00041676	-0.900437	-0.00581977
162876985	rs78191208	9.37258e-08	-1.70885	-1.46592e-10	0.000189541	-1.67906	-1.46592e-10	0.000192591	-1.6782	-1.46592e-10
162877028	rs12692646	2.30481e-05	3.5998	0.196312	0.000328658	-1.72174	0.593088	0.000334991	-1.72538	0.600712
162877400	rs16846261	1.32594e-06	-0.369141	1.30979	0.00145475	-1.20275	1.56167	0.00149317	-1.20106	1.57095
162877734	rs75392894	9.34474e-08	-1.71183	-1.46592e-10	0.000190338	-1.67487	-1.46592e-10	0.000193406	-1.67398	-1.46592e-10
162877823	rs116584428	9.53685e-08	-1.69148	-1.46592e-10	0.000192471	-1.66372	-1.46592e-10	0.000195751	-1.66192	-1.46592e-10
162878335	rs74956912	1.6826e-07	-1.12371	-1.46592e-10	0.00261978	0.947179	-1.46592e-10	0.00275789	0.983452	-1.46592e-10
162878769	rs3788980	1.37422e-06	-0.355152	1.33157	0.00150156	-1.19396	1.58456	0.0015413	-1.19226	1.59387
162879452	rs2302873	4.02092e-05	3.56212	0.790505	0.000622639	-1.72411	1.23441	0.000635718	-1.72754	1.24353
162880383	rs13409045	9.32691e-06	3.84246	-0.951026	7.57693e-05	-1.66388	-0.932092	7.64303e-05	-1.66976	-0.932634
162880625	rs79187411	1.21321e-06	-0.446022	1.29782	0.00137138	-1.25058	1.55048	0.00140733	-1.24896	1.55964
162881311	rs150514747	2.68799e-07	-1.24001e-10	-0.655259	0.00051476	-1.24001e-10	-0.679964	0.000522111	-1.24001e-10	-0.680888
162881894	rs147811231	8.25001e-07	-1.24001e-10	0.46616	0.00155162	-1.24001e-10	0.423389	0.00157398	-1.24001e-10	0.422592
162882018	rs79115159	9.05746e-08	-0.87961	-0.863441	0.000139577	-0.983445	-1.00161	0.000140625	-0.989937	-1.00274
162882871	rs79870511	6.87792e-08	-1.14653	-0.871796	0.000108639	-1.2323	-1.00333	0.000109593	-1.23762	-1.00438
162883361	rs75117684	6.76003e-08	-1.15139	-0.884225	0.000107288	-1.23679	-1.01136	0.000108237	-1.24209	-1.01236
162883865	rs2300756	1.25718e-06	-0.373394	1.2608	0.00138246	-1.20542	1.51337	0.00141877	-1.20373	1.52251
162883962	rs2300755	2.65847e-05	2.35407	1.58479	0.00117226	-1.73695	1.87997	0.00119781	-1.73863	1.88811
162885110	rs2268889	5.52322e-05	2.79869	1.87139	0.0015763	-1.74236	2.18153	0.00161271	-1.74317	2.19007
162885450	rs2268888	1.4544e-06	-0.438367	1.47149	0.00165678	-1.24585	1.73482	0.00170083	-1.24423	1.74433
162885889	rs4664443	9.27166e-06	3.89459	-1.0091	7.27726e-05	-1.64214	-0.994191	7.33769e-05	-1.64854	-0.99462
162886730	rs117046454	1.10326e-06	-1.24001e-10	0.756799	0.00226403	-1.24001e-10	0.801237	0.00230394	-1.24001e-10	0.803608
162886963	rs2284873	6.55905e-07	-1.34274	1.57953	0.00158717	-1.40216	1.8482	0.00163087	-1.3998	1.8579
162887741	rs7573951	8.53876e-06	3.78232	-0.979168	7.37023e-05	-1.66157	-0.962063	7.43585e-05	-1.66732	-0.962553
162887969	rs2284872	4.51046e-05	3.26152	1.20599	0.000978627	-1.73571	1.69819	0.00100148	-1.73781	1.70827
162887996	rs148141914	1.97701e-07	-1.24001e-10	-0.96247	0.0003855	-1.24001e-10	-0.969123	0.000391397	-1.24001e-10	-0.969046
162888055	rs2284871	5.81566e-05	3.4636	1.25807	0.00106819	-1.7073	1.75735	0.00109082	-1.71176	1.76768
162888105	rs114874471	1.08205e-07	-1.5652	-1.46592e-10	0.000206483	-1.59345	-1.46592e-10	0.00020955	-1.5938	-1.46592e-10
162888699	rs79008886	1.72558e-07	-1.24001e-10	-1.09849	0.000341175	-1.24001e-10	-1.09127	0.00034643	-1.24001e-10	-1.09109
162888727	rs2284870	4.30111e-05	2.59821	1.82178	0.0015105	-1.72911	2.12564	0.00154262	-1.73164	2.13412
162889414	rs111987954	9.80423e-08	-1.66383	-1.46592e-10	0.000185219	-1.70212	-1.46592e-10	0.000188232	-1.70109	-1.46592e-10
162889486	rs11691329	3.01577e-06	1.76239	-1.46592e-10	0.000448858	-0.816959	-1.46592e-10	0.000457948	-0.812011	-1.46592e-10
162889802	rs13020751	9.5905e-08	-1.68587	-1.46592e-10	0.000728282	-0.332977	-1.46592e-10	0.00075644	-0.310145	-1.46592e-10
162890175	rs1558957	0.00349027	9.73597	-0.919702	7.81937e-05	-1.71265	-0.851824	7.89933e-05	-1.71697	-0.852438
162890217	rs7608798	6.68275e-05	3.52933	1.33131	0.00113701	-1.72075	1.83324	0.0011621	-1.72436	1.84357
162891075	rs2160927	7.10045e-05	3.5669	1.35437	0.00116917	-1.71819	1.85857	0.00119477	-1.722	1.86895
162891272	rs75733325	9.37449e-08	-1.70865	-1.46592e-10	0.000189488	-1.67934	-1.46592e-10	0.000192537	-1.67848	-1.46592e-10
162891279	rs2111850	7.03007e-05	3.5669	1.34441	0.00115532	-1.71819	1.84666	0.00118054	-1.722	1.85697
162891848	rs6432708	0.0035884	9.78249	-0.938499	7.71008e-05	-1.70458	-0.873972	7.7847e-05	-1.70947	-0.874557
162891962	rs17848920	1.7946e-06	-1.24001e-10	1.24331	0.00324899	-1.24001e-10	1.16243	0.00329298	-1.24001e-10	1.16078
162891966	rs17848919	9.06729e-07	-1.24001e-10	0.560619	0.00170315	-1.24001e-10	0.516568	0.00172765	-1.24001e-10	0.515747
162892442	rs111434412	1.78129e-07	-1.06672	-1.46592e-10	0.000319072	-1.15825	-1.46592e-10	0.000322088	-1.16394	-1.46592e-10
162893280	rs2284869	6.25113e-07	-1.3303	1.51901	0.00108958	-1.70833	1.77822	0.00111729	-1.70786	1.78775
162893338	rs76077165	0.000220545	6.21056	-0.155932	0.00618902	1.85731	-0.0504407	0.00612222	1.83006	-0.0491508
162893881	rs117655964	1.74316e-07	-1.24001e-10	-1.08836	0.000344449	-1.24001e-10	-1.08172	0.000349711	-1.24001e-10	-1.08166
162894766	rs10930040	7.53541e-05	3.60069	1.38004	0.00120835	-1.70887	1.88221	0.00123389	-1.71337	1.89252
162895963	rs80354787	9.31505e-08	-1.71501	-1.46592e-10	0.000187304	-1.69093	-1.46592e-10	0.000190196	-1.69071	-1.46592e-10
162896891	rs182778778	1.91462e-07	-1.24001e-10	-0.994538	0.000371403	-1.24001e-10	-1.00638	0.000376891	-1.24001e-10	-1.00681
162899282	rs147933438	1.7435e-07	-1.08816	-1.46592e-10	0.000255041	-1.38224	-1.46592e-10	0.000259886	-1.37852	-1.46592e-10
162899780	rs80318928	2.96726e-07	-0.265049	-0.291364	0.000160961	-1.63918	-0.203327	0.000163612	-1.64125	-0.200015
162899803	rs12995983	2.70566e-05	4.82984	-0.873382	7.04838e-05	-1.73028	-0.938001	7.13725e-05	-1.73335	-0.937505
162900716	rs73971540	3.96031e-08	-1.57096	-0.999361	6.87173e-05	-1.61559	-1.07808	6.95417e-05	-1.61825	-1.07859
162900764	rs11900409	1.66762e-05	4.31018	-0.837664	9.22661e-05	-1.5874	-0.811585	9.28614e-05	-1.59537	-0.812285
162900834	rs73971541	4.64005e-08	-1.41105	-1.00087	7.9157e-05	-1.47423	-1.078	8.00123e-05	-1.4781	-1.07849
162900889	rs3788979	2.05144e-07	-0.624999	-0.300513	0.000167019	-1.69995	-0.105608	0.000170538	-1.69886	-0.100948
162900939	rs3788978	4.73847e-08	-1.38729	-1.00363	8.08621e-05	-1.45281	-1.0781	8.17253e-05	-1.45683	-1.07858
162900973	rs146329758	5.32096e-08	-1.27135	-1.00364	8.97574e-05	-1.34727	-1.07929	9.06539e-05	-1.35195	-1.07977
162901303	rs73971542	4.27065e-08	-1.49216	-1.00272	7.35616e-05	-1.54668	-1.07886	7.43988e-05	-1.54998	-1.07935
162901327	rs16822665	6.39658e-05	3.35033	1.46655	0.00132204	-1.70456	1.96783	0.00135022	-1.70901	1.97827
162901414	rs79724736	4.57071e-07	-1.3148	1.19042	0.000775262	-1.70367	1.43321	0.000794531	-1.70317	1.44216
162901491	rs183708875	4.00622e-07	-1.24001e-10	-0.256207	0.000641901	-1.24001e-10	-0.459232	0.000650426	-1.24001e-10	-0.461141
162901811	rs2302874	3.90122e-08	-1.58709	-0.99826	6.78072e-05	-1.62943	-1.07756	6.86305e-05	-1.63195	-1.07808
162902586	rs145594083	2.68676e-07	-1.24001e-10	-0.655719	0.000529301	-1.24001e-10	-0.652108	0.000537622	-1.24001e-10	-0.651612
162903071	rs73971543	3.8437e-08	-1.59738	-1.00282	6.70738e-05	-1.6382	-1.07967	6.78966e-05	-1.64062	-1.08016
162903410	rs138191868	1.04238e-07	-1.60255	-1.46592e-10	0.000420506	-0.882207	-1.46592e-10	0.000425457	-0.885605	-1.46592e-10
162903579	rs73971544	3.83385e-08	-1.59608	-1.00669	6.70313e-05	-1.6371	-1.08141	6.78542e-05	-1.63953	-1.08188
162903794	rs115905739	9.33089e-08	-1.71331	-1.46592e-10	0.00019076	-1.67265	-1.46592e-10	0.000193838	-1.67175	-1.46592e-10
162904013	rs116302758	9.04818e-08	-1.74408	-1.46592e-10	0.000308553	-1.19177	-1.46592e-10	0.000314004	-1.18936	-1.46592e-10
162904384	rs17848916	4.20639e-08	-1.50156	-1.00847	7.27096e-05	-1.555	-1.0822	7.35439e-05	-1.55823	-1.08266
162904533	rs73971545	4.18905e-08	-1.50322	-1.01095	7.25029e-05	-1.55646	-1.08358	7.3338e-05	-1.55968	-1.08401
162904624	rs4364036	9.96073e-08	-1.64799	-1.46592e-10	0.00033197	-1.11862	-1.46592e-10	0.000335369	-1.12354	-1.46592e-10
162905614	rs79076454	9.25394e-08	-1.72159	-1.46592e-10	0.000193498	-1.6584	-1.46592e-10	0.000196637	-1.65741	-1.46592e-10
162906295	rs6725970	9.83022e-08	-1.66118	-1.46592e-10	0.000181914	-1.72013	-1.46592e-10	0.000184779	-1.71961	-1.46592e-10
162906532	rs73971546	4.19328e-08	-1.50104	-1.01212	7.26776e-05	-1.55454	-1.0831	7.35135e-05	-1.55777	-1.08353
162906774	rs73971547	4.20998e-08	-1.4962	-1.01298	7.29617e-05	-1.55026	-1.08347	7.37985e-05	-1.55353	-1.0839
162906882	rs73971548	4.11695e-08	-1.51597	-1.01556	7.16215e-05	-1.56769	-1.08458	7.2455e-05	-1.57081	-1.08499
162906890	rs73971549	4.10376e-08	-1.51757	-1.01717	7.14724e-05	-1.5691	-1.08526	7.23057e-05	-1.5722	-1.08566
162907004	rs72868664	9.19089e-08	-1.72843	-1.46592e-10	0.000188406	-1.68506	-1.46592e-10	0.000191273	-1.68506	-1.46592e-10
162907080	rs6744557	4.08972e-08	-1.51848	-1.01968	7.13407e-05	-1.5699	-1.0863	7.21741e-05	-1.573	-1.08669
162907232	rs6729733	3.52154e-08	-1.66666	-1.02108	6.28901e-05	-1.69541	-1.08687	6.37188e-05	-1.69704	-1.08725
162907487	rs73971550	4.23923e-08	-1.48841	-1.01385	7.3439e-05	-1.54336	-1.08385	7.42774e-05	-1.54669	-1.08427
162907743	rs73971551	4.2758e-08	-1.48293	-1.01073	7.38966e-05	-1.53851	-1.08249	7.4736e-05	-1.54188	-1.08293
162907820	rs73971552	3.59668e-08	-1.6394	-1.02722	6.41364e-05	-1.67337	-1.08928	6.4962e-05	-1.67534	-1.08963
162907825	rs72868667	9.15077e-08	-1.7328	-1.46592e-10	0.00018675	-1.6939	-1.46592e-10	0.000189592	-1.6939	-1.46592e-10
162908011	rs60851734	3.87286e-08	-1.56038	-1.03226	6.84473e-05	-1.60646	-1.09114	6.92763e-05	-1.60921	-1.09145
162908063	rs75295478	4.33848e-08	-1.467	-1.01212	7.49054e-05	-1.52434	-1.0831	7.57481e-05	-1.52783	-1.08353
162908477	rs61265379	3.80917e-08	-1.60081	-1.00842	6.67591e-05	-1.64111	-1.08146	6.75833e-05	-1.64349	-1.08191
162908578	rs78817705	3.81002e-08	-1.60695	-1.00206	6.67692e-05	-1.64631	-1.07612	6.75943e-05	-1.64862	-1.07662
162908664	rs12995636	7.41653e-05	3.50375	1.46108	0.00126076	-1.71668	1.93248	0.00128849	-1.72063	1.94309
162908735	rs112588911	3.94766e-08	-1.60148	-0.972032	6.81463e-05	-1.64168	-1.06033	6.89745e-05	-1.64406	-1.06097
162908739	rs111527599	9.5329e-08	-1.69189	-1.46592e-10	0.00018595	-1.69819	-1.46592e-10	0.000188917	-1.69746	-1.46592e-10
162909242	rs72868669	9.09854e-08	-1.73853	-1.46592e-10	0.000180854	-1.72597	-1.46592e-10	0.00018363	-1.72585	-1.46592e-10
162909414	rs73971554	4.14363e-08	-1.57168	-0.953388	7.06524e-05	-1.61621	-1.04968	7.14851e-05	-1.61887	-1.05041
162909437	rs73971555	4.12818e-08	-1.5711	-0.957702	7.05104e-05	-1.61571	-1.05219	7.13424e-05	-1.61837	-1.05291
162909589	rs56755168	4.86896e-08	-1.40251	-0.961249	8.16861e-05	-1.46655	-1.05424	8.25474e-05	-1.47046	-1.05493
162909602	rs61022164	4.88853e-08	-1.40055	-0.959196	8.1927e-05	-1.46478	-1.05306	8.27891e-05	-1.46871	-1.05376
162909773	rs56274911	4.96835e-08	-1.45288	-0.890671	8.15513e-05	-1.51175	-1.01068	8.24157e-05	-1.51533	-1.01166
162909880	rs59240137	5.05736e-08	-1.44098	-0.884818	8.29435e-05	-1.50111	-1.0044	8.38165e-05	-1.50477	-1.00537
162910135	rs79373486	8.86957e-07	-0.901851	1.44042	0.00122615	-1.47498	1.66295	0.00125779	-1.4735	1.67184
162910223	rs6741949	0.000153349	6.79038	-1.09913	6.34748e-05	-1.67987	-1.09315	6.39865e-05	-1.68702	-1.09308
162910403	rs4664446	0.000514951	7.99493	-1.09232	9.03628e-05	-1.37688	-1.04295	9.06159e-05	-1.38974	-1.0424
162910536	rs67264085	5.9001e-07	-1.28008	1.41099	0.000904785	-1.71665	1.60068	0.000918828	-1.72004	1.60437
162911252	rs72868675	7.76806e-08	-0.894957	-1.00166	0.00049179	0.27657	-1.00218	0.000511235	0.29999	-1.00193
162911391	rs143971655	2.4069e-07	-1.24001e-10	-0.765714	0.000476751	-1.24001e-10	-0.756672	0.00048372	-1.24001e-10	-0.757261
162911690	rs75900502	6.62529e-07	0.24684	-1.46592e-10	0.0024209	0.86823	-1.46592e-10	0.00251843	0.892624	-1.46592e-10
162911766	rs76911509	3.09006e-08	-1.71979	-1.09866	6.21065e-05	-1.70037	-1.09445	6.29841e-05	-1.70167	-1.09422
162912005	rs113082932	3.42946e-07	0.680585	-1.09224	0.000117199	-1.06643	-1.09336	0.000118714	-1.0686	-1.09345
162913166	rs67399148	5.6826e-05	5.65774	-0.959219	0.000472887	0.0878748	-0.852685	0.000466757	0.0582217	-0.851181
162913498	rs6733162	6.02931e-07	-1.20431	1.35689	0.000946034	-1.70607	1.63468	0.000964137	-1.7098	1.64227
162913579	rs75062246	4.00076e-07	0.419172	-0.676742	0.00210972	1.30546	-0.574816	0.00212177	1.29364	-0.572402
162913811	rs77999304	8.51136e-07	0.497347	-1.46592e-10	0.00033845	-1.09929	-1.46592e-10	0.000343842	-1.09859	-1.46592e-10
162914000	rs113170512	3.11091e-08	-1.71363	-1.09809	6.23722e-05	-1.69505	-1.09549	6.32395e-05	-1.69655	-1.09528
162914385	rs117407192	1.82101e-07	-1.24001e-10	-1.04466	0.000359336	-1.24001e-10	-1.03941	0.000364928	-1.24001e-10	-1.03907
162914472	rs150882622	3.07418e-08	-1.72619	-1.09741	6.13009e-05	-1.71144	-1.09643	6.21691e-05	-1.71266	-1.09625
162914517	rs143983813	9.2987e-08	-1.71676	-1.46592e-10	0.000188527	-1.68442	-1.46592e-10	0.000191737	-1.68264	-1.46592e-10
162915842	rs75623878	9.36896e-08	-1.70924	-1.46592e-10	0.00017761	-1.74408	-1.46592e-10	0.000180314	-1.74407	-1.46592e-10
162915969	rs80269466	3.15193e-08	-1.70199	-1.09664	6.31543e-05	-1.68053	-1.09756	6.40148e-05	-1.68224	-1.09742
162916381	rs75881470	3.1122e-08	-1.71453	-1.09678	6.21801e-05	-1.69619	-1.09744	6.3042e-05	-1.69768	-1.09729
162916413	rs10490422	5.63401e-06	0.953649	1.4337	0.00327536	-0.362187	1.53271	0.0033501	-0.359977	1.53796
162916578	rs34536659	0.000142133	5.99185	-0.376555	0.000964982	0.226704	-0.27826	0.000952143	0.197868	-0.27792
162916603	rs12618391	3.12963e-08	-1.70908	-1.09664	6.26012e-05	-1.68933	-1.09756	6.34621e-05	-1.69091	-1.09741
162916702	rs12615031	3.12323e-08	-1.70966	-1.09812	6.2661e-05	-1.69004	-1.09589	6.35262e-05	-1.69162	-1.0957
162917337	rs73009181	4.18299e-05	3.52623	0.865909	0.00402838	0.32553	1.05192	0.00411015	0.325372	1.05707
162917414	rs116959595	3.13167e-08	-1.70843	-1.09664	6.26521e-05	-1.68851	-1.09756	6.35129e-05	-1.69011	-1.09741
162917461	rs76339676	5.08296e-07	1.07927	-1.09743	0.00014772	-0.830313	-1.09804	0.000149568	-0.832938	-1.09808
162918071	rs873826	0.000124506	5.85791	-0.37503	0.000871755	0.123478	-0.276634	0.000860619	0.0951779	-0.276294
162918521	rs2892816	0.000138735	5.94817	-0.357075	0.000963765	0.204688	-0.257506	0.0009511	0.176014	-0.257163
162918741	rs192008895	1.85367e-07	-1.02689	-1.46592e-10	0.000372127	-1.00443	-1.46592e-10	0.000380781	-0.996545	-1.46592e-10
162919489	rs741529	2.12399e-07	-0.89076	-1.46592e-10	0.00134844	0.283042	-1.46592e-10	0.00140146	0.3065	-1.46592e-10
162919552	rs34450218	0.000196869	6.32715	-0.38608	0.00109809	0.366071	-0.288413	0.00108235	0.3362	-0.288075
162920222	rs115719986	9.43882e-08	-1.70181	-1.46592e-10	0.000177635	-1.74393	-1.46592e-10	0.000180325	-1.74401	-1.46592e-10
162920549	rs151249204	3.10231e-08	-1.71638	-1.09811	6.23261e-05	-1.69583	-1.09546	6.32012e-05	-1.6972	-1.09525
162921135	rs3788976	4.15465e-05	3.62969	0.755659	0.00344359	0.278478	0.942125	0.00351321	0.278264	0.947254
162921573	rs12614077	3.39443e-08	-1.62815	-1.09636	6.88476e-05	-1.59399	-1.09778	6.97208e-05	-1.59662	-1.09765
162921602	rs12618149	3.40172e-08	-1.6249	-1.09745	6.91726e-05	-1.5903	-1.09676	7.00498e-05	-1.59297	-1.09659
162921606	rs7566261	3.6754e-05	3.47624	0.786537	0.00318586	0.168302	0.974512	0.00325059	0.168143	0.979681
162921728	rs2193681	0.000114624	5.69225	-0.29206	0.000882799	0.0477907	-0.188359	0.000872218	0.0202733	-0.188001
162922060	rs2284868	3.0941e-08	-1.72557	-1.09157	6.11573e-05	-1.7106	-1.09962	6.20135e-05	-1.71184	-1.09958
162922108	rs2216447	0.000123063	5.7403	-0.269069	0.000953829	0.100765	-0.163947	0.000942045	0.0728689	-0.163584
162922728	rs62189690	4.39663e-05	5.36746	-0.925506	0.000431587	-0.0476191	-0.808576	0.000426401	-0.0764439	-0.806944
162922734	rs62189691	2.19163e-05	4.66484	-0.919077	0.000330266	-0.320137	-0.80363	0.000327225	-0.346053	-0.802068
162923113	rs144379980	4.35241e-07	-1.24001e-10	-0.173324	0.000867933	-1.24001e-10	-0.157551	0.00088196	-1.24001e-10	-0.156622
162923287	rs139729013	1.01252e-07	-1.63161	-1.46592e-10	0.000290658	-1.25152	-1.46592e-10	0.000296425	-1.24697	-1.46592e-10
162923834	rs12469930	3.25752e-08	-1.7165	-1.04918	6.81058e-05	-1.69871	-1.00389	6.91006e-05	-1.70015	-1.00305
162923917	rs12469968	1.14742e-06	-0.79387	1.58991	0.00119791	-1.66038	1.82505	0.00121692	-1.66567	1.83098
162924330	rs6727102	3.22402e-05	4.92199	-0.790243	0.000433403	-0.123367	-0.72863	0.00043075	-0.144436	-0.728803
162924483	rs5022713	3.67782e-05	5.07678	-0.81334	0.000456281	-0.0465934	-0.753964	0.000453266	-0.0681575	-0.754131
162924775	rs114526604	3.15473e-08	-1.71568	-1.08206	6.20412e-05	-1.69766	-1.09821	6.28872e-05	-1.69912	-1.09831
162925047	rs2080714	6.04946e-06	3.45063	-0.992126	0.000238739	-0.493649	-0.954644	0.000238053	-0.51152	-0.954753
162925054	rs138964496	2.03142e-07	-1.24001e-10	-0.935322	0.000393594	-1.24001e-10	-0.948345	0.000399376	-1.24001e-10	-0.948864
162925383	rs116041626	3.12357e-08	-1.72734	-1.08033	6.11302e-05	-1.71299	-1.09767	6.19793e-05	-1.71418	-1.09778
162925618	rs62189692	5.61371e-06	3.38392	-1.00017	0.000228922	-0.526268	-0.964015	0.000228319	-0.543904	-0.96412
162926544	rs35280626	1.24081e-06	1.6987	-0.824404	0.000146969	-1.16731	-0.766131	0.00014722	-1.18054	-0.766296
162926617	rs74435445	3.15128e-08	-1.73151	-1.06733	5.99375e-05	-1.73809	-1.09228	6.08071e-05	-1.73857	-1.09249
162926929	rs76961472	3.18557e-08	-1.72115	-1.06686	6.19844e-05	-1.70473	-1.09205	6.28292e-05	-1.70607	-1.09227
162926982	rs139319299	3.16548e-08	-1.72888	-1.06545	6.13868e-05	-1.71511	-1.09136	6.22348e-05	-1.71626	-1.09159
162927345	rs2268886	3.69568e-06	0.99379	0.971906	0.00212817	-0.312638	1.05199	0.00217556	-0.31	1.05627
162927416	rs10930041	3.17262e-08	-1.7285	-1.06358	6.14767e-05	-1.71459	-1.09042	6.23245e-05	-1.71575	-1.09067
162927929	rs2268885	3.17492e-08	-1.72925	-1.0621	6.14594e-05	-1.71563	-1.08966	6.23077e-05	-1.71677	-1.08992
162927978	rs80185872	2.32007e-07	-1.24001e-10	-0.802455	0.00044977	-1.24001e-10	-0.81493	0.000456529	-1.24001e-10	-0.815116
162928366	rs2300754	3.15777e-08	-1.73923	-1.05754	6.06992e-05	-1.7305	-1.08724	6.15572e-05	-1.73128	-1.08752
162928465	rs2300753	3.16433e-08	-1.73769	-1.05701	6.08698e-05	-1.72798	-1.08695	6.17256e-05	-1.72883	-1.08723
162928666	rs74646882	3.16431e-08	-1.73924	-1.05546	6.07675e-05	-1.73052	-1.08609	6.16257e-05	-1.7313	-1.08639
162929300	rs1861975	1.6537e-06	2.22827	-1.06672	0.000129871	-1.04361	-1.01351	0.000129902	-1.05917	-1.01282
162929554	rs1861976	2.22629e-06	2.531	-1.07214	0.000149162	-0.896222	-1.02241	0.000148944	-0.91345	-1.02175
162929555	rs1861977	2.22508e-06	2.531	-1.07268	0.000149026	-0.896222	-1.02332	0.000148808	-0.91345	-1.02266
162929709	rs1861978	5.2946e-06	3.21393	-0.88871	0.000239355	-0.608372	-0.837345	0.00023886	-0.625401	-0.837491
162929732	rs35128070	5.04319e-06	3.14881	-0.87224	0.000236328	-0.639427	-0.819016	0.000235894	-0.656221	-0.819166
162929979	rs17574	2.43326e-06	2.63633	-1.08857	0.000152422	-0.844663	-1.05235	0.000152265	-0.861309	-1.05183
162930725	rs13015258	3.03799e-07	-1.48662	0.953758	0.000553684	-1.73371	1.12663	0.000563825	-1.73525	1.13123
162931074	rs115498481	3.17905e-08	-1.73788	-1.05218	6.13187e-05	-1.72334	-1.08424	6.23047e-05	-1.72217	-1.08456
162932056	rs79700168	9.76871e-08	-1.67957	0.0121122	0.000199068	-1.74313	0.113114	0.000202925	-1.7429	0.116965
162932254	rs6709208	1.7323e-07	-1.24001e-10	-1.0946	0.000344992	-1.24001e-10	-1.08015	0.000350364	-1.24001e-10	-1.0798
162932549	rs113799395	9.06394e-08	-1.74234	-1.46592e-10	0.000206193	-1.59485	-1.46592e-10	0.0002097	-1.59309	-1.46592e-10
162932814	rs118098838	1.72854e-07	-1.24001e-10	-1.09678	0.000343833	-1.24001e-10	-1.08351	0.000349188	-1.24001e-10	-1.08316
162932913	rs74758882	4.30329e-07	-1.24001e-10	-0.184674	0.00084024	-1.24001e-10	-0.189978	0.000852808	-1.24001e-10	-0.190233
162933386	rs116906287	1.72634e-07	-1.24001e-10	-1.09805	0.000342732	-1.24001e-10	-1.08672	0.000348057	-1.24001e-10	-1.0864
162933505	rs150128644	3.56841e-07	-0.371933	-1.46592e-10	0.000538636	-0.634625	-1.46592e-10	0.000541741	-0.64398	-1.46592e-10
162933527	rs138585555	1.25325e-07	-1.41831	-1.46592e-10	0.000179187	-1.73523	-1.46592e-10	0.000181802	-1.73585	-1.46592e-10
162933561	rs2075340	2.19363e-07	-1.64599	0.787499	0.000464458	-1.67763	0.894837	0.000475782	-1.67185	0.898037
162934547	rs35393124	1.33251e-07	-1.14297	-0.214022	0.000152923	-1.74019	-0.153543	0.00015496	-1.74133	-0.154273
162936216	rs117888248	1.72355e-07	-1.24001e-10	-1.09967	0.00034063	-1.24001e-10	-1.09287	0.000345892	-1.24001e-10	-1.09264
162936284	rs6754128	7.41298e-08	-1.45866	-0.484749	0.000126169	-1.69876	-0.387279	0.000128821	-1.6941	-0.386239
162936987	rs7593348	2.04263e-07	-1.6506	0.720789	0.000441527	-1.67283	0.839403	0.000452537	-1.66687	0.842972
162936988	rs7593349	2.02316e-07	-1.66018	0.720789	0.00044545	-1.66398	0.839403	0.000456718	-1.65767	0.842972
162937033	rs7593366	1.11723e-07	-1.27601	-0.257189	0.000143224	-1.74325	-0.216006	0.000145422	-1.74258	-0.216552
162937083	rs72870405	5.16189e-08	-1.32652	-0.978814	7.87219e-05	-1.59169	-0.966054	8.0082e-05	-1.59044	-0.965279
162938141	rs75778040	1.72385e-07	-1.24001e-10	-1.09949	0.000339491	-1.24001e-10	-1.09622	0.000344717	-1.24001e-10	-1.09604
162938371	rs78883999	2.24324e-07	-1.24001e-10	-0.836134	0.000436758	-1.24001e-10	-0.844286	0.00044331	-1.24001e-10	-0.844499
162938654	rs2193677	2.13699e-07	-1.63574	0.751082	0.000450029	-1.68373	0.869375	0.000461068	-1.67822	0.872993
162938711	rs79624636	1.72352e-07	-1.24001e-10	-1.09969	0.000340579	-1.24001e-10	-1.09302	0.000345839	-1.24001e-10	-1.09279
162938767	rs74890141	2.12154e-07	-1.24001e-10	-0.891914	0.000410377	-1.24001e-10	-0.906589	0.000416378	-1.24001e-10	-0.907175
162938911	rs145473963	7.06662e-07	0.311327	-1.46592e-10	0.00108233	0.0632105	-1.46592e-10	0.00110937	0.0727794	-1.46592e-10
162939467	rs10930042	7.29656e-08	-1.48006	-0.479172	0.000128899	-1.68537	-0.379266	0.000131716	-1.68006	-0.378059
162939990	rs149571911	2.68245e-07	-0.657325	-1.46592e-10	0.0015691	0.434592	-1.46592e-10	0.00161956	0.451143	-1.46592e-10
162940017	rs76135328	1.72338e-07	-1.24001e-10	-1.09977	0.000340421	-1.24001e-10	-1.09348	0.000345681	-1.24001e-10	-1.09325
162940498	rs80346087	2.86155e-07	-1.24001e-10	-0.592691	0.000563953	-1.24001e-10	-0.588695	0.000572796	-1.24001e-10	-0.588238
162941084	rs76087789	1.73721e-07	-1.24001e-10	-1.09177	0.000347732	-1.24001e-10	-1.07223	0.000353194	-1.24001e-10	-1.07175
162941256	rs75772566	1.82006e-07	-1.24001e-10	-1.04518	0.000362475	-1.24001e-10	-1.03071	0.000368044	-1.24001e-10	-1.03057
162941328	rs116123210	8.30675e-07	0.473014	-1.46592e-10	0.00125976	0.215015	-1.46592e-10	0.00129174	0.224977	-1.46592e-10
162941569	rs117460501	1.72368e-07	-1.24001e-10	-1.0996	0.000341034	-1.24001e-10	-1.09168	0.000346314	-1.24001e-10	-1.09142
162941650	rs56143052	9.26248e-08	-1.43696	-0.283703	0.000143462	-1.69558	-0.262017	0.000145984	-1.69493	-0.260337
162942572	rs76240613	2.17343e-07	-1.24001e-10	-0.867747	0.000421345	-1.24001e-10	-0.880214	0.00042757	-1.24001e-10	-0.880651
162942674	rs72870407	8.7185e-08	-1.41441	-0.366781	0.000132919	-1.68637	-0.347551	0.000135248	-1.68567	-0.345988
162942922	rs112827450	1.14457e-07	-1.50902	-1.46592e-10	0.000269121	-1.32851	-1.46592e-10	0.000273205	-1.32854	-1.46592e-10
162943294	rs116063365	2.19153e-07	-1.24001e-10	-0.859454	0.000424759	-1.24001e-10	-0.872144	0.00043103	-1.24001e-10	-0.872589
162943567	rs79714040	2.1875e-07	-1.24001e-10	-0.861295	0.000423998	-1.24001e-10	-0.873936	0.00043026	-1.24001e-10	-0.874379
162943591	rs75549345	3.85831e-07	-1.24001e-10	-0.293825	0.000784514	-1.24001e-10	-0.258601	0.000797559	-1.24001e-10	-0.257212
162944350	rs9677255	1.39111e-07	-1.23114	-0.0828116	0.000171083	-1.7439	-0.0376151	0.000173645	-1.74354	-0.0382143
162944498	rs36102437	1.42703e-07	-1.25285	-0.035615	0.000179519	-1.74399	0.0106071	0.00018219	-1.74371	0.00999444
162944637	rs35505926	1.94117e-07	-1.70708	0.726316	0.000469063	-1.6174	0.844471	0.000481717	-1.60944	0.848028
162944795	rs117965144	1.72405e-07	-1.24001e-10	-1.09938	0.00034145	-1.24001e-10	-1.09046	0.000346744	-1.24001e-10	-1.09018
162945153	rs117516594	1.72425e-07	-1.24001e-10	-1.09926	0.000341625	-1.24001e-10	-1.08995	0.000346924	-1.24001e-10	-1.08966
162946159	rs74599832	6.17581e-07	-1.24001e-10	0.176586	0.00118419	-1.24001e-10	0.153147	0.00120169	-1.24001e-10	0.152713
162946689	rs71424727	1.88254e-07	-1.01143	-1.46592e-10	0.000281652	-1.28299	-1.46592e-10	0.000285265	-1.28535	-1.46592e-10
162947442	rs76177492	1.72581e-07	-1.24001e-10	-1.09836	0.000338789	-1.24001e-10	-1.09829	0.000343941	-1.24001e-10	-1.0983
162947544	rs75574259	6.20672e-07	-1.24001e-10	0.181578	0.00119006	-1.24001e-10	0.158093	0.00120764	-1.24001e-10	0.157658
162947756	rs12468996	9.95013e-08	-1.64905	-1.46592e-10	0.000282367	-1.28046	-1.46592e-10	0.000286694	-1.28035	-1.46592e-10
162948951	rs148173967	1.96887e-07	-1.24001e-10	-0.966592	0.00038286	-1.24001e-10	-0.975995	0.000388559	-1.24001e-10	-0.976324
162949932	rs77203232	1.72567e-07	-1.24001e-10	-1.09844	0.000338288	-1.24001e-10	-1.09977	0.000343435	-1.24001e-10	-1.09977
162949943	rs56286749	9.74323e-08	-1.67007	-1.46592e-10	0.000190197	-1.6756	-1.46592e-10	0.000193281	-1.67462	-1.46592e-10
162950320	rs13013477	1.20151e-07	-1.26263	-0.197847	0.000152145	-1.74358	-0.155254	0.000154453	-1.74306	-0.15582
162951532	rs74999695	6.35571e-07	-1.24001e-10	0.2053	0.00121836	-1.24001e-10	0.181597	0.00123636	-1.24001e-10	0.181158
162951911	rs56021349	5.31105e-08	-1.22978	-1.04707	7.76428e-05	-1.53142	-1.04012	7.89756e-05	-1.52994	-1.03969
162952349	rs4420712	9.61451e-08	-1.71949	0.0361237	0.000238013	-1.56544	0.114101	0.000244504	-1.55622	0.116683
162952825	rs12233178	5.01382e-08	-1.2353	-1.09914	7.29685e-05	-1.53497	-1.09867	7.41917e-05	-1.5335	-1.09861
162953150	rs4436979	1.12864e-07	-1.29497	-0.228072	0.000147749	-1.74196	-0.186191	0.000150061	-1.74098	-0.186747
162953533	rs75201431	9.05467e-08	-1.74336	-1.46592e-10	0.000185125	-1.70263	-1.46592e-10	0.000188021	-1.70221	-1.46592e-10
162955612	rs145259049	1.76902e-07	-1.24001e-10	-1.07363	0.000357405	-1.24001e-10	-1.0448	0.000363076	-1.24001e-10	-1.04416
162956032	rs973551	1.42843e-07	-1.42546	0.13798	0.000217348	-1.71936	0.177194	0.000221157	-1.71622	0.176323
162956056	rs72870422	4.51845e-08	-1.33971	-1.09876	7.06528e-05	-1.56771	-1.09817	7.18432e-05	-1.56617	-1.09811
162956136	rs145326747	1.74322e-07	-1.24001e-10	-1.08832	0.000343055	-1.24001e-10	-1.08577	0.00034827	-1.24001e-10	-1.08579
162956564	rs75413283	5.25447e-07	-1.24001e-10	0.015024	0.00102298	-1.24001e-10	0.00681008	0.00103821	-1.24001e-10	0.00648462
162956598	rs77914221	1.77692e-07	-1.24001e-10	-1.06917	0.000359693	-1.24001e-10	-1.03841	0.000365414	-1.24001e-10	-1.03774
162957039	rs759716	1.52769e-07	-1.72863	0.508336	0.000411342	-1.52338	0.619143	0.00042335	-1.51304	0.622471
162957145	rs77976644	1.97325e-07	-1.24001e-10	-0.964374	0.000385505	-1.24001e-10	-0.969112	0.00039132	-1.24001e-10	-0.969242
162957351	rs57355997	1.78689e-07	-1.24001e-10	-1.06358	0.00036252	-1.24001e-10	-1.03059	0.000368301	-1.24001e-10	-1.02987
162957410	rs72870425	4.98889e-08	-1.36335	-0.976076	7.94637e-05	-1.5832	-0.965163	8.08469e-05	-1.58173	-0.964478
162958136	rs2098525	2.45321e-07	-1.16642	0.419765	0.000290513	-1.73661	0.48459	0.00029415	-1.73818	0.483502
162958353	rs11689257	4.20809e-07	-1.03681	0.829764	0.000452397	-1.61417	0.805064	0.000459275	-1.61382	0.804702
162958360	rs11695224	4.33257e-07	-1.0688	0.890908	0.000474164	-1.62767	0.865557	0.000481308	-1.62734	0.865078
162959647	rs56379423	3.31686e-07	-1.01645	0.571413	0.000345899	-1.71688	0.639363	0.000349667	-1.72001	0.638223
162959748	rs2270447	5.44056e-08	-1.34049	-0.912268	8.49487e-05	-1.56823	-0.913392	8.64302e-05	-1.56669	-0.912742
162959831	rs113197479	4.91983e-07	-0.0507797	-1.46592e-10	0.000614361	-0.503082	-1.46592e-10	0.000619159	-0.510406	-1.46592e-10
162960128	rs16846290	3.2589e-07	-1.24001e-10	-0.462664	0.000631573	-1.24001e-10	-0.475451	0.000640687	-1.24001e-10	-0.476227
162960210	rs55745161	3.38151e-07	-0.961992	0.536261	0.000337513	-1.70556	0.6035	0.000340985	-1.7093	0.602372
162960391	rs55836196	3.24953e-07	-1.02975	0.564208	0.0003425	-1.71941	0.632013	0.000346286	-1.72238	0.630875
162960872	rs188292706	9.67453e-08	-1.67714	-1.46592e-10	0.000193417	-1.65881	-1.46592e-10	0.000196478	-1.65822	-1.46592e-10
162960873	rs7564465	1.41105e-07	-1.66979	0.370073	0.000362168	-1.49346	0.4619	0.000372311	-1.48405	0.465008
162961929	rs2080712	4.89888e-08	-1.34664	-1.011	7.18814e-05	-1.65356	-0.995083	7.2579e-05	-1.65892	-0.99517
162962045	rs2052401	1.41223e-07	-0.250696	-1.04819	0.000108563	-1.19395	-1.04238	0.000108967	-1.20492	-1.0428
162963195	rs60813937	3.00576e-07	-0.080612	-0.462913	0.00202693	1.25771	-0.567098	0.00209028	1.27533	-0.569044
162963597	rs16846291	2.77506e-07	-0.166347	-0.457034	0.00181546	1.14215	-0.56172	0.00187155	1.15943	-0.563676
162963874	rs16846294	1.73793e-07	-1.24001e-10	-1.09136	0.00034066	-1.24001e-10	-1.09278	0.000345844	-1.24001e-10	-1.09278
162963929	rs116580375	9.36787e-08	-1.70935	-1.46592e-10	0.000180504	-1.72792	-1.46592e-10	0.000183216	-1.7281	-1.46592e-10
162964301	rs75166367	2.77346e-07	-0.623959	-1.46592e-10	0.000214982	-1.55311	-1.46592e-10	0.000218121	-1.55372	-1.46592e-10
162964753	rs10515929	9.08232e-08	-1.74031	-1.46592e-10	0.000195209	-1.64959	-1.46592e-10	0.000198903	-1.64595	-1.46592e-10
162965148	rs113179738	3.11438e-07	-0.508024	-1.46592e-10	0.000424624	-0.872461	-1.46592e-10	0.00042846	-0.87857	-1.46592e-10
162966102	rs16846296	2.05871e-07	-0.24152	-0.680454	0.00135252	1.04015	-0.754094	0.00139479	1.05712	-0.755395
162966403	rs148731662	9.22709e-08	-1.7245	-1.46592e-10	0.000178925	-1.7367	-1.46592e-10	0.000181727	-1.73626	-1.46592e-10
162966409	rs182219930	4.92559e-07	-1.24001e-10	-0.0496097	0.00105366	-1.24001e-10	0.0363574	0.00107165	-1.24001e-10	0.0381875
162966841	rs62189714	7.02565e-08	-0.943269	-1.0538	6.59279e-05	-1.69121	-1.04389	6.66579e-05	-1.69522	-1.04398
162967020	rs4233648	7.89396e-08	-0.824078	-1.05646	6.91106e-05	-1.64164	-1.04632	6.97747e-05	-1.64711	-1.04638
162967085	rs117482779	2.25433e-07	0.16671	-0.997911	0.00160402	1.49339	-1.03679	0.00164706	1.50543	-1.03746
162967545	rs35148929	9.04889e-08	-1.744	-1.46592e-10	0.00020664	-1.59269	-1.46592e-10	0.000210735	-1.58817	-1.46592e-10
162968258	rs2892826	4.85695e-08	-1.27527	-1.09096	6.05244e-05	-1.73644	-1.08418	6.13581e-05	-1.73778	-1.08426
162968270	rs117814238	1.76869e-07	-1.24001e-10	-1.07382	0.000350202	-1.24001e-10	-1.06516	0.000355689	-1.24001e-10	-1.06471
162968873	rs11885343	4.72232e-08	-1.29603	-1.09831	5.97315e-05	-1.73888	-1.09492	6.05714e-05	-1.73998	-1.09497
162969271	rs17710179	1.31108e-07	-0.489122	-0.884082	0.000698999	0.576029	-0.950045	0.000719612	0.591108	-0.951164
162969494	rs28378735	5.64216e-08	-1.15424	-1.06213	7.33232e-05	-1.57897	-1.04982	7.416e-05	-1.58254	-1.05
162969662	rs11897585	4.85787e-08	-1.27517	-1.09087	6.05523e-05	-1.73643	-1.08373	6.13862e-05	-1.73777	-1.08381
162969703	rs11886859	4.85481e-08	-1.27452	-1.09215	6.06159e-05	-1.73364	-1.08547	6.14365e-05	-1.73521	-1.08555
162969946	rs7571944	4.85787e-08	-1.27517	-1.09087	6.05523e-05	-1.73643	-1.08373	6.13862e-05	-1.73777	-1.08381
162970161	rs76006213	1.32604e-07	-0.353168	-1.00869	0.000774453	0.759627	-1.03114	0.000798036	0.775291	-1.03191
162971241	rs75116377	1.73913e-07	-1.24001e-10	-1.09067	0.000340276	-1.24001e-10	-1.09391	0.000345414	-1.24001e-10	-1.09402
162971275	rs115435995	1.69293e-07	-0.277839	-0.839752	0.000964157	0.860353	-0.912765	0.000993348	0.876329	-0.914016
162971863	rs2193679	1.28819e-07	-0.303522	-1.0873	0.000100805	-1.22462	-1.08585	0.00010139	-1.23375	-1.08605
162971864	rs76967837	1.32892e-07	-0.431428	-0.928262	0.000733733	0.654242	-0.979761	0.000755781	0.669573	-0.98059
162972073	rs80285124	1.27324e-07	-0.444425	-0.958061	0.000703362	0.636662	-1.00446	0.000724521	0.651938	-1.00519
162972339	rs10185053	4.65955e-08	-1.308	-1.09972	5.93312e-05	-1.74222	-1.09831	6.01946e-05	-1.74285	-1.09833
162972370	rs10174056	4.68696e-08	-1.3065	-1.09536	5.99602e-05	-1.73996	-1.09003	6.08098e-05	-1.74092	-1.09009
162972385	rs10185151	4.72942e-08	-1.29617	-1.09666	5.99042e-05	-1.7389	-1.09202	6.07458e-05	-1.73999	-1.09208
162973892	rs6432709	4.73558e-08	-1.29617	-1.09536	6.00236e-05	-1.7389	-1.09003	6.08664e-05	-1.73999	-1.09009
162974037	rs146105385	1.82504e-07	-1.24001e-10	-1.04245	0.000354003	-1.24001e-10	-1.05436	0.000359314	-1.24001e-10	-1.05457
162974111	rs35733101	3.65923e-07	-0.346803	-1.46592e-10	0.000407541	-0.913525	-1.46592e-10	0.000411504	-0.91895	-1.46592e-10
162974564	rs147300088	2.20302e-07	-1.24001e-10	-0.854227	0.000424935	-1.24001e-10	-0.87173	0.000431234	-1.24001e-10	-0.872117
162974735	rs75257481	1.39987e-07	-0.392065	-0.915608	0.000782014	0.707347	-0.96914	0.000805619	0.722847	-0.970004
162974878	rs10171070	4.69988e-08	-1.30527	-1.09383	6.01801e-05	-1.73851	-1.08781	6.10222e-05	-1.73965	-1.08788
162974894	rs2241242	4.70252e-08	-1.30527	-1.09327	6.02277e-05	-1.73851	-1.08702	6.10703e-05	-1.73965	-1.0871
162974976	rs2075300	4.75137e-08	-1.29494	-1.09327	6.0301e-05	-1.7373	-1.08702	6.1137e-05	-1.73855	-1.0871
162975083	rs17761282	1.28991e-07	-0.444425	-0.945059	0.000710938	0.636662	-0.993742	0.000732296	0.651938	-0.99452
162975169	rs2075301	4.74871e-08	-1.29494	-1.09383	6.02534e-05	-1.7373	-1.08781	6.10889e-05	-1.73855	-1.08788
162975187	rs2241243	4.70439e-08	-1.30546	-1.09268	6.01897e-05	-1.73996	-1.08621	6.10418e-05	-1.74093	-1.08628
162975397	rs12052431	4.73089e-08	-1.29712	-1.09541	6.02381e-05	-1.73526	-1.0901	6.10721e-05	-1.73655	-1.09016
162975479	rs114438602	2.54009e-07	-0.711856	-1.46592e-10	0.000286913	-1.26449	-1.46592e-10	0.000289926	-1.26914	-1.46592e-10
162975503	rs10171915	4.69711e-08	-1.30527	-1.09442	6.01293e-05	-1.73851	-1.08866	6.09708e-05	-1.73965	-1.08872
162975715	rs116297428	9.48796e-08	-1.69662	-1.46592e-10	0.000180849	-1.726	-1.46592e-10	0.000183705	-1.72544	-1.46592e-10
162975991	rs10198168	4.6996e-08	-1.30527	-1.09389	6.01749e-05	-1.73851	-1.0879	6.10169e-05	-1.73965	-1.08797
162976091	rs10174693	4.70221e-08	-1.30527	-1.09334	6.02221e-05	-1.73851	-1.08711	6.10646e-05	-1.73965	-1.08719
162976796	rs114779135	9.39485e-08	-1.70648	-1.46592e-10	0.000187631	-1.68919	-1.46592e-10	0.000190677	-1.68819	-1.46592e-10
162977965	rs2160711	1.27648e-07	-0.405305	-0.994644	0.00075236	0.733518	-1.03397	0.000771425	0.744054	-1.03458
162978379	rs6432710	1.44271e-07	-0.208555	-1.06897	0.000108852	-1.16699	-1.06668	0.00010942	-1.17661	-1.06696
162978811	rs12692647	4.70959e-08	-1.30527	-1.09177	6.03552e-05	-1.73851	-1.08491	6.12e-05	-1.73965	-1.08497
162979151	rs2389679	1.44363e-07	-0.210854	-1.06604	0.000108927	-1.1684	-1.06459	0.000109493	-1.17801	-1.0649
162979779	rs144092344	1.5201e-07	-0.425217	-0.800064	0.000826072	0.662634	-0.869618	0.000850645	0.677993	-0.870766
162982138	rs2193495	5.14157e-08	-1.20985	-1.09943	5.99166e-05	-1.73117	-1.09954	6.07208e-05	-1.73294	-1.09954
162982174	rs79059773	2.27185e-07	-1.24001e-10	-0.823461	0.000435814	-1.24001e-10	-0.846449	0.000442532	-1.24001e-10	-0.846256
162982446	rs10490423	4.9319e-08	-1.2524	-1.09851	6.02212e-05	-1.73123	-1.09442	6.10289e-05	-1.73298	-1.09444
162983513	rs115338631	1.44047e-07	-0.305231	-0.97385	0.000871171	0.869007	-1.02283	0.000893332	0.879827	-1.02364
162983749	rs2052352	2.16144e-07	0.125489	-0.998769	0.000147	-0.93825	-0.994983	0.000147483	-0.949616	-0.995441
162984829	rs13431489	5.72053e-08	-1.16359	-1.03899	6.49793e-05	-1.72317	-1.02643	6.58061e-05	-1.72543	-1.02662
162985250	rs74800757	2.34148e-07	-1.24001e-10	-0.793271	0.000448611	-1.24001e-10	-0.817509	0.000455531	-1.24001e-10	-0.817305
162987158	rs146185488	2.55172e-07	-1.24001e-10	-0.707286	0.000501848	-1.24001e-10	-0.705369	0.000509535	-1.24001e-10	-0.70527
162987462	rs116068336	1.42541e-07	-0.317891	-0.971704	0.000824653	0.806881	-1.01558	0.000849954	0.822692	-1.01628
162987525	rs10194114	5.52272e-08	-1.17221	-1.06556	6.35584e-05	-1.71572	-1.05598	6.43456e-05	-1.71837	-1.05613
162987534	rs117192751	1.73798e-07	-1.24001e-10	-1.09133	0.000339261	-1.24001e-10	-1.0969	0.000344419	-1.24001e-10	-1.09691
162987645	rs4395257	2.10977e-07	0.100552	-0.998028	0.000141577	-0.972012	-0.99881	0.000142063	-0.983148	-0.999347
162987884	rs149955042	2.15702e-07	0.123475	-0.998799	0.00144168	1.38714	-1.03725	0.00148859	1.40466	-1.03785
162988247	rs7599934	2.0558e-07	0.0794985	-1.00289	0.000138769	-0.985612	-1.00524	0.000139256	-0.996649	-1.00581
162988278	rs76878892	3.68595e-07	-1.24001e-10	-0.339526	0.000748752	-1.24001e-10	-0.305258	0.00076152	-1.24001e-10	-0.303451
162988401	rs78764281	1.91579e-07	0.0163144	-1.01024	0.00123766	1.24792	-1.0506	0.00127738	1.26504	-1.05124
162988760	rs13011432	1.87317e-07	-0.00340725	-1.01302	0.000132468	-1.02208	-1.01525	0.000132974	-1.03284	-1.01578
162988828	rs35596334	5.62695e-08	-1.1519	-1.06717	6.33005e-05	-1.71796	-1.05781	6.40914e-05	-1.7205	-1.05796
162989081	rs10165543	5.77609e-08	-1.11602	-1.07689	6.32147e-05	-1.71001	-1.06712	6.39885e-05	-1.71292	-1.06714
162989116	rs10176758	2.21995e-07	0.164425	-1.011	0.000145462	-0.930498	-1.01325	0.000145918	-0.94193	-1.01379
162989608	rs34262531	9.05557e-08	-1.74326	-1.46592e-10	0.00020735	-1.58926	-1.46592e-10	0.00021127	-1.58563	-1.46592e-10
162989903	rs2389680	5.81644e-08	-1.11602	-1.06993	6.36057e-05	-1.71001	-1.06095	6.43771e-05	-1.71292	-1.06109
162989968	rs2216338	5.7537e-08	-1.12629	-1.0705	6.39379e-05	-1.70481	-1.06094	6.46999e-05	-1.70793	-1.06108
162990011	rs146227382	4.39504e-07	-0.163578	-1.46592e-10	0.000868012	-0.157461	-1.46592e-10	0.000883812	-0.154523	-1.46592e-10
162990290	rs7607713	5.81644e-08	-1.11602	-1.06993	6.36057e-05	-1.71001	-1.06095	6.43771e-05	-1.71292	-1.06109
162990369	rs7568666	5.9681e-08	-1.09028	-1.06993	6.40009e-05	-1.70382	-1.06095	6.47602e-05	-1.70699	-1.06109
162990462	rs7607756	1.94903e-07	0.0378697	-1.01459	0.000135837	-0.995412	-1.0168	0.000136329	-1.00637	-1.01733
162990576	rs7608081	5.74662e-08	-1.1281	-1.06993	6.34299e-05	-1.71278	-1.06095	6.4207e-05	-1.71556	-1.06109
162990727	rs7564122	5.69891e-08	-1.13827	-1.06809	6.39248e-05	-1.70779	-1.05817	6.46942e-05	-1.71078	-1.05831
162991075	rs145778047	1.40243e-07	-0.297569	-1.00828	0.000857351	0.87933	-1.04915	0.000879313	0.890171	-1.0498
162991247	rs2389681	6.29135e-08	-1.11602	-0.991444	6.9208e-05	-1.71001	-0.976537	7.00399e-05	-1.71292	-0.976783
162991474	rs117818514	1.53575e-07	-0.2556	-0.959434	0.00089978	0.889965	-1.01148	0.000927469	0.906031	-1.01234
162991675	rs2111489	5.78746e-08	-1.12629	-1.06465	6.43676e-05	-1.70481	-1.05425	6.5134e-05	-1.70793	-1.05439
162991884	rs1558862	5.80971e-08	-1.12629	-1.06082	6.46485e-05	-1.70481	-1.04989	6.54178e-05	-1.70793	-1.05004
162991910	rs116956425	1.5503e-07	-0.241908	-0.963696	0.000914795	0.908169	-1.01313	0.000943039	0.924291	-1.01395
162992004	rs141102226	7.17768e-06	2.62951	-1.46592e-10	0.00778433	2.0362	-1.46592e-10	0.0078661	2.03155	-1.46592e-10
162992671	rs116122308	1.48801e-07	-0.262099	-0.984518	0.000876036	0.881317	-1.02957	0.000903084	0.897357	-1.03031
162992731	rs7598422	5.86924e-08	-1.1137	-1.06321	6.4699e-05	-1.70058	-1.05334	6.54608e-05	-1.70382	-1.05349
162993352	rs75944814	1.3357e-07	-0.342821	-1.01178	0.000770255	0.773503	-1.05045	0.000793867	0.78921	-1.05106
162993472	rs10180049	5.65005e-08	-1.13949	-1.07549	6.34273e-05	-1.70716	-1.06661	6.41934e-05	-1.71014	-1.06673
162993491	rs7599142	1.68764e-07	-0.0967418	-1.02398	0.000132782	-1.00928	-1.02568	0.000133317	-1.01987	-1.02617
162993569	rs7599446	2.26981e-07	0.211783	-1.03614	0.00015262	-0.858015	-1.0377	0.000153073	-0.869704	-1.03815
162994684	rs6729181	2.56285e-07	0.340266	-1.0432	0.000158325	-0.814345	-1.04467	0.000158714	-0.826569	-1.04509
162995159	rs10209700	6.57868e-08	-0.977103	-1.0857	6.42924e-05	-1.68087	-1.07935	6.5003e-05	-1.68488	-1.07945
162995178	rs10198838	2.09563e-07	0.126439	-1.03064	0.000143124	-0.927691	-1.03226	0.000143601	-0.938998	-1.03273
162995222	rs10186588	6.62394e-08	-0.974542	-1.08141	6.54455e-05	-1.66821	-1.07423	6.61469e-05	-1.67254	-1.07435
162995514	rs79405265	1.42784e-07	-0.28416	-1.00373	0.000655356	0.605889	-1.04438	0.00067444	0.620144	-1.04503
162996045	rs75046427	1.30279e-07	-0.343431	-1.03611	0.000593489	0.530526	-1.06817	0.000610729	0.54455	-1.06867
162996174	rs76995123	1.30011e-07	-0.328611	-1.05299	0.000762438	0.792538	-1.07968	0.000786033	0.808304	-1.08007
162996252	rs77840913	1.23942e-07	-1.42941	-1.46592e-10	0.000215145	-1.55235	-1.46592e-10	0.000217964	-1.55444	-1.46592e-10
162996687	rs113647830	1.39114e-07	-0.277649	-1.03628	0.000617725	0.570669	-1.06829	0.000635453	0.584353	-1.06878
162996723	rs146886822	1.28424e-07	-0.33556	-1.05833	0.000752783	0.783232	-1.08312	0.000776083	0.79897	-1.08348
162996748	rs140648917	9.05013e-08	-1.74386	-1.46592e-10	0.000189582	-1.67884	-1.46592e-10	0.000192638	-1.67796	-1.46592e-10
162997032	rs79739937	1.28241e-07	-0.29554	-1.09977	0.000784313	0.836744	-1.0956	0.000809145	0.852647	-1.09544
162997265	rs7561020	6.11211e-08	-1.20819	-0.928172	8.29898e-05	-1.59887	-0.906073	8.37298e-05	-1.60479	-0.906383
162997610	rs73973006	2.66287e-07	0.345339	-1.00999	0.00169267	1.55193	-1.04154	0.00174436	1.56764	-1.04227
162997659	rs13416088	7.79338e-08	-1.70137	-0.191994	0.000157312	-1.73388	-0.131551	0.000160109	-1.73241	-0.1305
162997683	rs79950401	1.59488e-07	-0.0785794	-1.09867	0.00103582	1.11877	-1.09949	0.00106924	1.13538	-1.09944
162997703	rs1990761	8.22227e-08	-1.36019	-0.479607	0.000126938	-1.63873	-0.441239	0.000129064	-1.63786	-0.440603
162997814	rs77277939	2.69774e-07	-0.651642	-1.46592e-10	0.000242092	-1.43435	-1.46592e-10	0.000246085	-1.43309	-1.46592e-10
162997960	rs13429709	7.14522e-08	-1.73275	-0.247445	0.000142858	-1.68179	-0.280027	0.000145478	-1.67897	-0.279774
162998113	rs41368446	7.49116e-08	-1.43366	-0.499251	0.000205947	-1.14777	-0.448282	0.000209842	-1.14445	-0.447967
162998852	rs35424779	4.05053e-08	-1.73649	-0.811298	7.8674e-05	-1.73979	-0.81856	7.98854e-05	-1.73952	-0.818656
162998941	rs35328019	4.03833e-08	-1.73107	-0.819738	7.89616e-05	-1.73553	-0.819169	8.01934e-05	-1.73515	-0.819176
162999000	rs16846320	4.02303e-08	-1.72838	-0.826226	7.86237e-05	-1.73333	-0.825664	7.98538e-05	-1.7329	-0.82567
162999055	rs6717263	3.9274e-08	-1.73939	-0.839271	7.73994e-05	-1.73596	-0.838722	7.85479e-05	-1.73633	-0.838729
162999263	rs6717609	3.10781e-08	-1.71335	-1.09938	6.0549e-05	-1.72046	-1.09975	6.15092e-05	-1.71982	-1.09976
162999355	rs6717659	3.82594e-08	-1.74055	-0.864289	7.54362e-05	-1.73751	-0.862867	7.65603e-05	-1.73784	-0.862849
162999388	rs6732914	3.80632e-08	-1.73999	-0.869987	7.50627e-05	-1.73676	-0.868583	7.61799e-05	-1.73711	-0.868565
163000800	rs13306377	1.72599e-07	-1.24001e-10	-1.09825	0.000338654	-1.24001e-10	-1.09869	0.000343783	-1.24001e-10	-1.09876
163000856	rs7581952	3.10212e-08	-1.71901	-1.09555	6.03996e-05	-1.72539	-1.0973	6.13505e-05	-1.72482	-1.09734
163001224	rs7569992	3.55583e-08	-1.73258	-0.945472	7.02366e-05	-1.72748	-0.944321	7.1269e-05	-1.728	-0.944306
163002258	rs77708839	9.05423e-08	-1.74341	-1.46592e-10	0.000177625	-1.74399	-1.46592e-10	0.000180323	-1.74402	-1.46592e-10
163002834	rs11897425	3.80683e-08	-1.68563	-0.924213	7.56389e-05	-1.67471	-0.922986	7.67085e-05	-1.67579	-0.92297
163003191	rs4664447	3.64998e-08	-1.7325	-0.919417	7.1341e-05	-1.73669	-0.91951	7.24539e-05	-1.73633	-0.919489
163003858	rs5649	1.74299e-07	-1.24001e-10	-1.08845	0.000342813	-1.24001e-10	-1.08648	0.000348044	-1.24001e-10	-1.08644
163005158	rs5647	4.25027e-08	-1.74335	-0.756306	8.38372e-05	-1.74405	-0.750741	8.51115e-05	-1.74402	-0.750783
163005674	rs5645	4.47518e-08	-1.72137	-0.726726	8.78229e-05	-1.72742	-0.720927	8.9203e-05	-1.72688	-0.720971
163006689	rs10490424	1.80154e-07	-1.24001e-10	-1.05541	0.000357994	-1.24001e-10	-1.04315	0.000363575	-1.24001e-10	-1.04278
163007420	rs4664448	4.55686e-08	-1.73374	-0.696265	8.96364e-05	-1.73767	-0.690235	9.10265e-05	-1.73734	-0.690281
163007514	rs16846334	2.28075e-07	-1.24001e-10	-0.819548	0.000461189	-1.24001e-10	-0.789858	0.000468609	-1.24001e-10	-0.789
163007575	rs4664449	4.46096e-08	-1.7282	-0.723074	8.764e-05	-1.73318	-0.717247	8.90081e-05	-1.73275	-0.717291
163007725	rs17711059	9.48658e-08	-1.69676	-1.46592e-10	0.000181424	-1.72283	-1.46592e-10	0.000184281	-1.7223	-1.46592e-10
163010011	rs13001107	4.40022e-08	-1.74176	-0.723221	8.70996e-05	-1.73922	-0.717395	8.83962e-05	-1.7395	-0.717439
163010111	rs35205044	4.55845e-08	-1.73339	-0.696265	8.96611e-05	-1.73739	-0.690235	9.10522e-05	-1.73705	-0.690281
163010483	rs77498465	1.05549e-06	0.712534	-1.46592e-10	0.000687486	-0.390625	-1.46592e-10	0.000699764	-0.388025	-1.46592e-10
163010677	rs79820653	2.31701e-06	2.29805	-0.79924	0.000672239	0.402453	-0.815505	0.000673426	0.388556	-0.814946
163010686	rs17762054	9.98958e-08	-1.6451	-1.46592e-10	0.000192686	-1.6626	-1.46592e-10	0.000195402	-1.66371	-1.46592e-10
163011235	rs3761656	1.39369e-07	-1.67976	0.367663	0.000463328	-1.2337	0.448466	0.000470826	-1.23388	0.449595
163011991	rs2193494	3.15057e-08	-1.73775	-1.0613	6.23869e-05	-1.74072	-1.04959	6.33729e-05	-1.74048	-1.04925
163012551	rs13028221	4.6227e-08	-1.73996	-0.675704	9.14061e-05	-1.73671	-0.671639	9.27594e-05	-1.73706	-0.671697
163012730	rs13010545	5.00293e-08	-1.67268	-0.663932	9.98023e-05	-1.66066	-0.659812	0.000101195	-1.66184	-0.659871
163012737	rs76245676	9.18001e-07	0.572974	-1.46592e-10	0.000478049	-0.753952	-1.46592e-10	0.000486344	-0.751853	-1.46592e-10
163014173	rs4664450	4.09564e-08	-1.70689	-0.829829	8.15328e-05	-1.69808	-0.824579	8.27099e-05	-1.69896	-0.824472
163014908	rs150196120	9.22702e-08	-1.7245	-1.46592e-10	0.000188648	-1.68378	-1.46592e-10	0.000189739	-1.69312	-1.46592e-10
163014992	rs34211565	3.91056e-08	-1.74067	-0.842292	7.69978e-05	-1.74272	-0.837165	7.81898e-05	-1.74257	-0.83706
163015323	rs117887656	1.92038e-07	-1.24001e-10	-0.991529	0.00037662	-1.24001e-10	-0.99243	0.000382283	-1.24001e-10	-0.992607
163015464	rs10170813	2.20834e-07	-1.5056	0.653786	0.000837216	-0.910343	0.71676	0.000849117	-0.912313	0.717743
163015586	rs62188162	2.69934e-07	-0.651047	-1.46592e-10	0.000392325	-0.951575	-1.46592e-10	0.000397634	-0.953235	-1.46592e-10
163016101	rs147157342	9.04822e-08	-1.74407	-1.46592e-10	0.00017864	-1.73829	-1.46592e-10	0.000181308	-1.73857	-1.46592e-10
163017009	rs10189636	4.12438e-08	-1.69915	-0.830579	8.19815e-05	-1.68951	-0.82766	8.31543e-05	-1.69047	-0.827604
163018750	rs6726201	4.14827e-08	-1.69654	-0.827407	8.24793e-05	-1.68665	-0.824471	8.36572e-05	-1.68763	-0.824414
163020371	rs6759791	4.07426e-08	-1.71137	-0.830579	8.08764e-05	-1.70308	-0.82766	8.20439e-05	-1.70391	-0.827604
163020518	rs112682886	9.77379e-08	-1.35205	-0.314889	0.000243141	-1.07469	-0.355335	0.000245472	-1.07877	-0.356818
163020523	rs6759933	4.01356e-08	-1.72038	-0.836584	7.87678e-05	-1.72325	-0.83391	7.99479e-05	-1.72351	-0.83388
163020771	rs76977080	2.08185e-07	-1.24001e-10	-0.910797	0.000406947	-1.24001e-10	-0.914982	0.000413086	-1.24001e-10	-0.915113
163021123	rs80063898	1.00257e-07	-1.64149	-1.46592e-10	0.000179474	-1.73364	-1.46592e-10	0.000182107	-1.73417	-1.46592e-10
163023687	rs78684153	1.0349e-07	-1.60975	-1.46592e-10	0.000192013	-1.6661	-1.46592e-10	0.000195294	-1.66426	-1.46592e-10
163024377	rs2892827	4.27837e-08	-1.68536	-0.807708	7.91441e-05	-1.73821	-0.814181	8.02495e-05	-1.73919	-0.814435
163024378	rs75040848	9.0482e-08	-1.74407	-1.46592e-10	0.000181747	-1.72105	-1.46592e-10	0.000183499	-1.72656	-1.46592e-10
163025297	rs77042286	4.36888e-07	-0.169549	-1.46592e-10	0.000277194	-1.29895	-1.46592e-10	0.00028154	-1.29849	-1.46592e-10
163025708	rs369238119	3.88282e-07	-1.24001e-10	-0.287494	0.000764372	-1.24001e-10	-0.284611	0.000775657	-1.24001e-10	-0.285057
163025929	rs7583035	4.555e-08	-1.72392	-0.70649	8.9033e-05	-1.73378	-0.700881	9.03755e-05	-1.73413	-0.700668
163026299	rs73973016	4.55579e-08	-1.72334	-0.706902	9.0274e-05	-1.71901	-0.70181	9.16162e-05	-1.71953	-0.70163
163026372	rs78504899	9.60242e-08	-1.68462	-1.46592e-10	0.000234236	-1.46734	-1.46592e-10	0.000237549	-1.46839	-1.46592e-10
163027818	rs76647913	2.38422e-07	-1.24001e-10	-0.775181	0.000466046	-1.24001e-10	-0.77938	0.000473104	-1.24001e-10	-0.779454
163028490	rs4664451	4.45985e-08	-1.67179	-0.779737	8.72902e-05	-1.67929	-0.775139	8.87084e-05	-1.67844	-0.774976
163028888	rs9973461	4.34137e-08	-1.73046	-0.747987	8.59345e-05	-1.72691	-0.743167	8.72192e-05	-1.72735	-0.742997
163030336	rs3764917	5.08563e-08	-1.69206	-0.628157	9.50708e-05	-1.73871	-0.630336	9.64077e-05	-1.73963	-0.630549
163030710	rs140607770	2.02651e-07	-1.24001e-10	-0.937741	0.000399829	-1.24001e-10	-0.93263	0.000406008	-1.24001e-10	-0.932395
163032334	rs6707966	4.50077e-08	-1.73553	-0.706857	8.9052e-05	-1.73268	-0.701765	9.03915e-05	-1.73303	-0.701585
163034461	rs78455439	4.39126e-08	-1.69138	-0.775646	8.60471e-05	-1.69775	-0.771019	8.74337e-05	-1.69703	-0.770855
163034989	rs76995836	2.01566e-07	-1.24001e-10	-0.94311	0.000404082	-1.24001e-10	-0.922047	0.000410333	-1.24001e-10	-0.921798
163036379	rs6739523	4.34099e-08	-1.73413	-0.744405	8.58874e-05	-1.73107	-0.739561	8.71764e-05	-1.73144	-0.73939
163036538	rs6724537	9.81569e-08	-1.66266	-1.46592e-10	0.000191146	-1.67063	-1.46592e-10	0.00019423	-1.66972	-1.46592e-10
163036617	rs6753165	4.51309e-08	-1.65356	-0.786102	8.82473e-05	-1.66197	-0.78155	8.96904e-05	-1.66102	-0.781389
163037680	rs2300752	4.27782e-08	-1.73485	-0.75835	8.46205e-05	-1.73189	-0.753602	8.58913e-05	-1.73225	-0.753433
163038425	rs2300751	3.416e-07	-0.148732	-0.266851	0.000881361	0.0604376	-0.202635	0.000901863	0.0671143	-0.20142
163038819	rs78034415	1.03995e-07	-1.60489	-1.46592e-10	0.000202005	-1.61537	-1.46592e-10	0.000205325	-1.61417	-1.46592e-10
163039698	rs74339912	1.56403e-07	-1.19679	-1.46592e-10	0.000218153	-1.53847	-1.46592e-10	0.000221774	-1.53711	-1.46592e-10
163041387	rs2268883	4.25994e-08	-1.6949	-0.802485	8.34764e-05	-1.70105	-0.798054	8.48188e-05	-1.70035	-0.797896
163041404	rs71424730	9.67491e-08	-1.6771	-1.46592e-10	0.000187919	-1.68765	-1.46592e-10	0.000190869	-1.68718	-1.46592e-10
163043285	rs77185601	1.78313e-07	-1.24001e-10	-1.06569	0.000348755	-1.24001e-10	-1.0693	0.00035401	-1.24001e-10	-1.06944
163044021	rs2389682	4.33873e-08	-1.65711	-0.821949	8.48297e-05	-1.66536	-0.817664	8.62144e-05	-1.66442	-0.817512
163044219	rs41474547	4.11936e-08	-1.70899	-0.821949	8.07894e-05	-1.71416	-0.817664	8.20788e-05	-1.71358	-0.817512
163044355	rs6715552	4.23576e-08	-1.68427	-0.818803	8.2938e-05	-1.69108	-0.814494	8.42778e-05	-1.69031	-0.814341
163044938	rs144925122	5.83573e-07	-1.24001e-10	0.119945	0.00114957	-1.24001e-10	0.123476	0.00116642	-1.24001e-10	0.12293
163046546	rs10174131	9.12146e-08	-1.73601	-1.46592e-10	0.000177634	-1.74394	-1.46592e-10	0.000180345	-1.74389	-1.46592e-10
163047948	rs3788975	2.23259e-07	-1.24001e-10	-0.840894	0.000436372	-1.24001e-10	-0.84517	0.000442974	-1.24001e-10	-0.845256
163048971	rs79475499	9.86039e-08	-1.65811	-1.46592e-10	0.000178714	-1.73788	-1.46592e-10	0.000181362	-1.73827	-1.46592e-10
163049639	rs3788974	4.43379e-08	-1.62467	-0.83272	8.64729e-05	-1.63436	-0.829471	8.78994e-05	-1.63326	-0.829318
163051704	rs16846353	2.43101e-07	-1.24001e-10	-0.755747	0.000475493	-1.24001e-10	-0.759313	0.000482686	-1.24001e-10	-0.759401
163051929	rs78998339	1.03231e-07	-1.61225	-1.46592e-10	0.000307336	-1.19572	-1.46592e-10	0.00031342	-1.19122	-1.46592e-10
163052317	rs117909278	3.82351e-07	-1.24001e-10	-0.302885	0.00076461	-1.24001e-10	-0.2843	0.000777033	-1.24001e-10	-0.283284
163052374	rs115049402	3.8113e-07	-0.306084	-1.46592e-10	0.000258158	-1.3701	-1.46592e-10	0.000262196	-1.36968	-1.46592e-10
163052377	rs74515859	4.65066e-08	-1.334	-1.07563	0.00012044	-1.06097	-1.07155	0.000122985	-1.05515	-1.07156
163053109	rs62188185	9.49102e-08	-1.69629	-1.46592e-10	0.000185535	-1.70042	-1.46592e-10	0.00018863	-1.69898	-1.46592e-10
163053224	rs76063384	9.325e-08	-1.71394	-1.46592e-10	0.000206826	-1.59179	-1.46592e-10	0.000210551	-1.58904	-1.46592e-10
163054299	rs76713183	1.00943e-07	-1.63466	-1.46592e-10	0.000178731	-1.73778	-1.46592e-10	0.000181323	-1.73849	-1.46592e-10
163054614	rs78179457	2.5029e-07	-1.24001e-10	-0.726605	0.000500469	-1.24001e-10	-0.70812	0.000508183	-1.24001e-10	-0.707926
163054677	rs145462073	3.86316e-07	-1.24001e-10	-0.292568	0.000759566	-1.24001e-10	-0.290918	0.000771016	-1.24001e-10	-0.291058
163054724	rs4664452	4.00599e-08	-1.74354	-0.815305	8.07374e-05	-1.74144	-0.791029	8.19863e-05	-1.74159	-0.790628
163055995	rs3788973	4.27808e-08	-1.68515	-0.80799	8.55875e-05	-1.6919	-0.782229	8.69949e-05	-1.69113	-0.781785
163056157	rs3788972	4.27663e-08	-1.68429	-0.809183	8.54491e-05	-1.69109	-0.784652	8.68513e-05	-1.69032	-0.784248
163056386	rs80088189	1.14371e-07	-1.50978	-1.46592e-10	0.000207891	-1.58665	-1.46592e-10	0.000211607	-1.58404	-1.46592e-10
163056952	rs13386912	4.26895e-08	-1.744	-0.751272	8.5812e-05	-1.7427	-0.728804	8.71372e-05	-1.74281	-0.728472
163057208	rs62188186	4.53007e-07	-0.133318	-1.46592e-10	0.000711643	-0.35609	-1.46592e-10	0.000721686	-0.357178	-1.46592e-10
163057846	rs35495332	9.07298e-08	-1.74134	-1.46592e-10	0.000179227	-1.73501	-1.46592e-10	0.000181843	-1.73562	-1.46592e-10
163057893	rs76714048	1.62085e-07	-1.16111	-1.46592e-10	0.000560174	-0.595418	-1.46592e-10	0.000571004	-0.591372	-1.46592e-10
163058808	rs116946569	1.80435e-07	-1.24001e-10	-1.05385	0.000358993	-1.24001e-10	-1.04036	0.000364688	-1.24001e-10	-1.03973
163059861	rs76961970	9.07141e-08	-1.74151	-1.46592e-10	0.000179089	-1.73578	-1.46592e-10	0.000181931	-1.73514	-1.46592e-10
163061657	rs149129952	1.01604e-07	-1.62814	-1.46592e-10	0.00017925	-1.73488	-1.46592e-10	0.000181896	-1.73533	-1.46592e-10
163062117	rs139300121	9.05743e-08	-1.74305	-1.46592e-10	0.000209556	-1.57868	-1.46592e-10	0.000213511	-1.57508	-1.46592e-10
163062323	rs76803791	1.23226e-07	-1.4352	-1.46592e-10	0.000221201	-1.52459	-1.46592e-10	0.000225261	-1.52151	-1.46592e-10
163062878	rs79999604	1.83281e-07	-1.24001e-10	-1.0382	0.000365382	-1.24001e-10	-1.02272	0.000371211	-1.24001e-10	-1.022
163063179	rs6706926	3.78594e-08	-1.74304	-0.872305	7.61498e-05	-1.74042	-0.850543	7.73224e-05	-1.7406	-0.850184
163063220	rs117309866	2.38962e-07	-1.24001e-10	-0.772918	0.00047578	-1.24001e-10	-0.75871	0.000483087	-1.24001e-10	-0.758572
163063359	rs77457066	4.9434e-07	-0.0460008	-1.46592e-10	0.000385376	-0.969445	-1.46592e-10	0.00039199	-0.967533	-1.46592e-10
163065067	rs12467922	3.94117e-08	-1.68515	-0.890016	7.84662e-05	-1.6919	-0.8691	7.97487e-05	-1.69113	-0.868754
163065325	rs78472008	3.92896e-08	-1.68599	-0.89227	7.82185e-05	-1.6927	-0.871463	7.94963e-05	-1.69194	-0.871119
163065873	rs12477178	3.8955e-08	-1.74181	-0.845011	7.80981e-05	-1.74369	-0.82201	7.93222e-05	-1.74362	-0.82163
163065890	rs16846366	1.74537e-07	-1.24001e-10	-1.08709	0.000345116	-1.24001e-10	-1.07979	0.00035045	-1.24001e-10	-1.07955
163066000	rs16846368	3.91389e-08	-1.68515	-0.896963	7.78965e-05	-1.6919	-0.876387	7.91692e-05	-1.69113	-0.876047
163066681	rs2302770	1.72352e-07	-1.24001e-10	-1.09969	0.000338298	-1.24001e-10	-1.09974	0.000343445	-1.24001e-10	-1.09974
163067441	rs2284867	3.94247e-08	-1.68256	-0.89227	7.84717e-05	-1.68946	-0.871463	7.97555e-05	-1.68868	-0.871119
163067457	rs10490425	3.28342e-08	-1.6957	-1.06205	6.35116e-05	-1.7018	-1.07064	6.45086e-05	-1.70111	-1.07086
163067583	rs76537278	9.15468e-08	-1.73237	-1.46592e-10	0.000183421	-1.71188	-1.46592e-10	0.00018653	-1.71018	-1.46592e-10
163068646	rs79046650	9.70153e-08	-1.67436	-1.46592e-10	0.000184845	-1.70415	-1.46592e-10	0.000188032	-1.70215	-1.46592e-10
163069058	rs77372562	3.91973e-08	-1.68169	-0.898928	7.7878e-05	-1.68864	-0.879881	7.91518e-05	-1.68785	-0.879547
163069309	rs2300750	3.87703e-08	-1.68343	-0.908141	7.71119e-05	-1.69028	-0.888126	7.8372e-05	-1.68951	-0.887795
163069503	rs16846375	3.91012e-08	-1.68169	-0.901384	7.77888e-05	-1.68864	-0.881028	7.90613e-05	-1.68785	-0.880691
163069886	rs189265760	9.17016e-08	-1.73068	-1.46592e-10	0.000182727	-1.71567	-1.46592e-10	0.000185704	-1.71461	-1.46592e-10
163069938	rs113229770	4.37543e-08	-1.73605	-0.734586	8.92731e-05	-1.73018	-0.701784	9.06487e-05	-1.73053	-0.701242
163070111	rs6748542	3.65451e-08	-1.74077	-0.909904	7.34763e-05	-1.73672	-0.88998	7.45999e-05	-1.73698	-0.88965
163070596	rs6735909	3.91201e-08	-1.67822	-0.904368	7.77994e-05	-1.68537	-0.884162	7.90738e-05	-1.68456	-0.883828
163070707	rs6759558	3.86824e-08	-1.68081	-0.913033	7.69061e-05	-1.68781	-0.89327	7.81639e-05	-1.68702	-0.892942
163071037	rs4664453	3.89997e-08	-1.67912	-0.906552	7.75553e-05	-1.68622	-0.886457	7.88251e-05	-1.68541	-0.886125
163071161	rs4664454	3.89151e-08	-1.67912	-0.908725	7.73785e-05	-1.68622	-0.88874	7.86452e-05	-1.68541	-0.888409
163071695	rs61037372	1.73857e-07	-1.24001e-10	-1.09099	0.000343396	-1.24001e-10	-1.08478	0.000348693	-1.24001e-10	-1.08458
163071726	rs16846386	3.6309e-08	-1.74057	-0.916592	7.29839e-05	-1.73641	-0.897013	7.40992e-05	-1.73667	-0.896689
163073082	rs16846387	3.8182e-08	-1.68515	-0.921715	7.5896e-05	-1.6919	-0.902404	7.71344e-05	-1.69113	-0.902084
163074164	rs78269962	2.33693e-07	-1.24001e-10	-0.795215	0.00046646	-1.24001e-10	-0.778494	0.000473641	-1.24001e-10	-0.778318
163074888	rs71424731	1.07821e-07	-1.56876	-1.46592e-10	0.000178176	-1.7409	-1.46592e-10	0.000180903	-1.74081	-1.46592e-10
163075108	rs148024969	1.54657e-07	-1.20801	-1.46592e-10	0.000269205	-1.32819	-1.46592e-10	0.000274463	-1.32395	-1.46592e-10
163075264	rs12473366	3.8124e-08	-1.68256	-0.925818	7.59058e-05	-1.68946	-0.904708	7.71495e-05	-1.68868	-0.904341
163076146	rs2075302	4.49494e-08	-1.49346	-0.950228	8.71913e-05	-1.53187	-0.923686	8.89735e-05	-1.52712	-0.923305
163077840	rs74378743	3.82919e-08	-1.68227	-0.921715	7.61016e-05	-1.68919	-0.902404	7.7345e-05	-1.68841	-0.902084
163077855	rs977907	9.22505e-08	-1.72472	-1.46592e-10	0.000181846	-1.72051	-1.46592e-10	0.000184742	-1.71981	-1.46592e-10
163077923	rs148207009	1.73347e-07	-1.24001e-10	-1.09393	0.000341262	-1.24001e-10	-1.09102	0.000346471	-1.24001e-10	-1.09097
163078195	rs16846389	3.80918e-08	-1.68314	-0.926083	7.56902e-05	-1.69001	-0.907004	7.69261e-05	-1.68924	-0.906688
163078656	rs58089668	1.76011e-07	-1.24001e-10	-1.07868	0.000348683	-1.24001e-10	-1.0695	0.000354092	-1.24001e-10	-1.06921
163079011	rs76799118	9.04883e-08	-1.744	-1.46592e-10	0.000190582	-1.67358	-1.46592e-10	0.000193658	-1.67267	-1.46592e-10
163079330	rs114155840	9.79013e-08	-1.66526	-1.46592e-10	0.000220981	-1.52559	-1.46592e-10	0.000220877	-1.54116	-1.46592e-10
163080793	rs3827491	3.57934e-08	-1.73506	-0.936398	7.20165e-05	-1.72889	-0.91788	7.31078e-05	-1.72926	-0.917573
163080982	rs16846391	3.75606e-08	-1.69719	-0.926083	7.46995e-05	-1.70319	-0.907004	7.59116e-05	-1.70251	-0.906688
163081432	rs10439290	3.59168e-08	-1.73366	-0.934362	7.23019e-05	-1.72708	-0.915732	7.33962e-05	-1.72747	-0.915423
163082395	rs11679244	4.5215e-08	-1.50829	-0.929508	8.79805e-05	-1.5455	-0.901048	8.97676e-05	-1.54091	-0.900639
163082999	rs138869003	1.75781e-07	-1.24001e-10	-1.07999	0.000344283	-1.24001e-10	-1.0822	0.00034952	-1.24001e-10	-1.08221
163083150	rs16846396	3.65612e-08	-1.69413	-0.956105	7.25754e-05	-1.70033	-0.938709	7.37526e-05	-1.69963	-0.93842
163083301	rs77508932	3.50684e-08	-1.66142	-1.0305	6.7593e-05	-1.66946	-1.0407	6.86656e-05	-1.66854	-1.04097
163084480	rs11891916	3.49357e-08	-1.73945	-0.956261	7.01043e-05	-1.73481	-0.938874	7.11712e-05	-1.73509	-0.938585
163084998	rs4338976	3.63329e-08	-1.69026	-0.966244	7.20608e-05	-1.6967	-0.949455	7.32311e-05	-1.69597	-0.949176
163086429	rs3788970	3.39818e-08	-1.74015	-0.983245	6.81638e-05	-1.73581	-0.965942	6.92014e-05	-1.73608	-0.965665
163086780	rs78040884	9.89765e-08	-1.65434	-1.46592e-10	0.000178987	-1.73635	-1.46592e-10	0.000181663	-1.73662	-1.46592e-10
163086815	rs72871616	9.62743e-08	-1.68202	-1.46592e-10	0.00020984	-1.57732	-1.46592e-10	0.000212836	-1.57824	-1.46592e-10
163087096	rs80192819	9.51e-08	-1.6943	-1.46592e-10	0.000185523	-1.70048	-1.46592e-10	0.000188478	-1.69979	-1.46592e-10
163087425	rs6746339	3.59665e-08	-1.62074	-1.0459	6.70866e-05	-1.68406	-1.03362	6.80661e-05	-1.68497	-1.03332
163087770	rs3788969	3.53871e-08	-1.69106	-0.991819	7.00731e-05	-1.69745	-0.976673	7.12088e-05	-1.69673	-0.97642
163087980	rs3827490	2.21157e-07	-1.24001e-10	-0.850351	0.000440745	-1.24001e-10	-0.835198	0.000447524	-1.24001e-10	-0.835039
163088807	rs141390616	1.46569e-07	-1.26173	-1.46592e-10	0.000256808	-1.37534	-1.46592e-10	0.00026176	-1.37134	-1.46592e-10
163088943	rs76099239	3.38083e-08	-1.71917	-1.00935	6.7189e-05	-1.72349	-0.992665	6.82573e-05	-1.72301	-0.992474
163089006	rs35701596	1.12385e-07	-1.5273	-1.46592e-10	0.000177626	-1.74399	-1.46592e-10	0.000180332	-1.74397	-1.46592e-10
163089866	rs77335736	3.50598e-08	-1.71863	-0.973542	6.964e-05	-1.72299	-0.957333	7.07518e-05	-1.72251	-0.957085
163090609	rs4664050	3.52928e-08	-1.69643	-0.989115	6.99147e-05	-1.70248	-0.973907	7.10437e-05	-1.7018	-0.973673
163090612	rs117989412	1.76265e-07	-1.24001e-10	-1.07724	0.000345679	-1.24001e-10	-1.07815	0.000350907	-1.24001e-10	-1.07825
163090855	rs76248302	2.13803e-07	-1.24001e-10	-0.884168	0.000425785	-1.24001e-10	-0.86973	0.000432348	-1.24001e-10	-0.869537
163090970	rs4664051	3.43434e-08	-1.71863	-0.994188	6.81255e-05	-1.72299	-0.979322	6.92116e-05	-1.72251	-0.979093
163091184	rs76818513	3.50312e-08	-1.69719	-0.9958	6.93686e-05	-1.70319	-0.981044	7.04879e-05	-1.70251	-0.980817
163091301	rs117759694	3.42333e-08	-1.71863	-0.997399	6.78921e-05	-1.72299	-0.982753	6.89743e-05	-1.72251	-0.982528
163091326	rs117027526	3.40192e-08	-1.71863	-1.00367	6.74377e-05	-1.72299	-0.989469	6.85122e-05	-1.72251	-0.98925
163091427	rs112075616	3.39617e-08	-1.71863	-1.00537	6.73155e-05	-1.72299	-0.991282	6.8388e-05	-1.72251	-0.991065
163091436	rs184641782	9.49804e-08	-1.69555	-1.46592e-10	0.000187514	-1.68981	-1.46592e-10	0.000190672	-1.68821	-1.46592e-10
163091448	rs35557909	9.2382e-08	-1.72329	-1.46592e-10	0.00018125	-1.72379	-1.46592e-10	0.000183837	-1.72472	-1.46592e-10
163091544	rs75229796	3.40978e-08	-1.71463	-1.00537	6.7562e-05	-1.71934	-0.991282	6.86411e-05	-1.71881	-0.991065
163091753	rs12471175	3.34229e-08	-1.71332	-1.02667	6.58258e-05	-1.72244	-1.01421	6.68701e-05	-1.72199	-1.01402
163091754	rs12471176	3.34383e-08	-1.7075	-1.03203	6.57678e-05	-1.71752	-1.02002	6.68139e-05	-1.71702	-1.01983
163093104	rs78455346	3.33868e-08	-1.71807	-1.02299	6.60847e-05	-1.72249	-1.01024	6.71365e-05	-1.722	-1.01004
163094173	rs34693174	1.17096e-07	-1.48623	-1.46592e-10	0.000177799	-1.74301	-1.46592e-10	0.000180496	-1.74306	-1.46592e-10
163096887	rs76518093	9.11341e-08	-1.73689	-1.46592e-10	0.00018507	-1.70293	-1.46592e-10	0.000188248	-1.70101	-1.46592e-10
163096934	rs78213063	4.57684e-07	-0.123046	-1.46592e-10	0.00143453	0.344929	-1.46592e-10	0.0014648	0.350709	-1.46592e-10
163097600	rs3788968	3.40891e-08	-1.67462	-1.04563	6.71452e-05	-1.68197	-1.03484	6.82352e-05	-1.68113	-1.03467
163097970	rs3788967	3.37822e-08	-1.67462	-1.05467	6.64808e-05	-1.68197	-1.04479	6.75591e-05	-1.68113	-1.04463
163097979	rs3788966	3.21351e-08	-1.71638	-1.0629	6.33587e-05	-1.72094	-1.05391	6.43647e-05	-1.72043	-1.05377
163098145	rs11886710	3.35808e-08	-1.67462	-1.06065	6.60937e-05	-1.68197	-1.05063	6.71689e-05	-1.68113	-1.05042
163100259	rs13422767	1.364e-07	-0.523455	-0.810181	0.00013405	-1.21583	-0.809621	0.000134687	-1.22628	-0.809534
163101124	rs3761655	2.07801e-07	-1.24001e-10	-0.912642	0.000413031	-1.24001e-10	-0.900142	0.000419355	-1.24001e-10	-0.900049
163102338	rs3761654	3.46852e-08	-1.66494	-1.03797	6.82963e-05	-1.6728	-1.02701	6.94087e-05	-1.6719	-1.02685
163103228	rs16846429	3.46575e-08	-1.66395	-1.03976	6.83145e-05	-1.67186	-1.02768	6.94292e-05	-1.67096	-1.0275
163103900	rs4664052	4.40138e-08	-1.66047	-0.804252	8.28363e-05	-1.66855	-0.838249	8.41038e-05	-1.66763	-0.839084
163104111	rs1978379	3.34775e-08	-1.67853	-1.05982	6.58997e-05	-1.68566	-1.04987	6.69669e-05	-1.68485	-1.04972
163104278	rs1978380	3.35077e-08	-1.67763	-1.05982	6.59558e-05	-1.68481	-1.04987	6.70243e-05	-1.684	-1.04972
163104291	rs1978381	3.35077e-08	-1.67763	-1.05982	6.59558e-05	-1.68481	-1.04987	6.70243e-05	-1.684	-1.04972
163104739	rs74416012	3.35303e-08	-1.67396	-1.06281	6.59633e-05	-1.68135	-1.05322	6.70332e-05	-1.68051	-1.05307
163105296	rs12475869	3.40258e-08	-1.65457	-1.06754	6.68323e-05	-1.66294	-1.05854	6.79234e-05	-1.66199	-1.0584
163105297	rs12475870	3.29312e-08	-1.69006	-1.06474	6.48294e-05	-1.69652	-1.05539	6.58735e-05	-1.69579	-1.05524
163105460	rs10930045	3.32521e-08	-1.67942	-1.06569	6.54123e-05	-1.6865	-1.05645	6.64705e-05	-1.6857	-1.05631
163105603	rs11885511	3.28447e-08	-1.67489	-1.08255	6.44531e-05	-1.68222	-1.07551	6.54958e-05	-1.68139	-1.07539
163106053	rs11901433	3.33697e-08	-1.66934	-1.07223	6.55175e-05	-1.67697	-1.06438	6.65798e-05	-1.6761	-1.06426
163106162	rs11890856	3.34621e-08	-1.67313	-1.06569	6.58026e-05	-1.68055	-1.05645	6.68699e-05	-1.67971	-1.05631
163106198	rs11901508	3.34621e-08	-1.67313	-1.06569	6.58026e-05	-1.68055	-1.05645	6.68699e-05	-1.67971	-1.05631
163106253	rs76587141	2.19907e-07	-1.24001e-10	-0.856021	0.000437409	-1.24001e-10	-0.842798	0.000444098	-1.24001e-10	-0.842722
163106511	rs11901711	3.359e-08	-1.66838	-1.06662	6.60297e-05	-1.67606	-1.0575	6.71024e-05	-1.67519	-1.05736
163106535	rs74493538	3.35591e-08	-1.66838	-1.06754	6.59611e-05	-1.67606	-1.05854	6.70326e-05	-1.67519	-1.0584
163106923	rs714164	3.52474e-08	-1.61839	-1.06844	6.91137e-05	-1.62834	-1.05957	7.02549e-05	-1.62721	-1.05943
163106935	rs78405315	1.10581e-07	-1.54348	-1.46592e-10	0.000277563	-1.29762	-1.46592e-10	0.000282986	-1.29337	-1.46592e-10
163107401	rs16822684	3.35576e-08	-1.66653	-1.06943	6.59353e-05	-1.67431	-1.06068	6.7007e-05	-1.67343	-1.06055
163107436	rs77404097	9.12862e-08	-1.73522	-1.46592e-10	0.000196101	-1.64503	-1.46592e-10	0.000198896	-1.64598	-1.46592e-10
163107748	rs145769275	9.04881e-08	-1.74401	-1.46592e-10	0.0001944	-1.65375	-1.46592e-10	0.000197522	-1.65292	-1.46592e-10
163107765	rs75204721	3.3561e-08	-1.66555	-1.07031	6.59308e-05	-1.67338	-1.06168	6.70026e-05	-1.67249	-1.06155
163107778	rs78372490	3.17813e-08	-1.71917	-1.07117	6.26464e-05	-1.72349	-1.06267	6.36388e-05	-1.72301	-1.06254
163108472	rs1125604	3.34373e-08	-1.66838	-1.07117	6.56895e-05	-1.67606	-1.06267	6.67562e-05	-1.67519	-1.06254
163108572	rs77260554	4.43221e-07	-1.24001e-10	-0.155157	0.000869513	-1.24001e-10	-0.155732	0.000882017	-1.24001e-10	-0.156557
163108846	rs1125605	3.17802e-08	-1.71751	-1.07287	6.262e-05	-1.72198	-1.0646	6.36128e-05	-1.72148	-1.06447
163109192	rs2111484	3.35364e-08	-1.66457	-1.07203	6.58633e-05	-1.67244	-1.06364	6.69342e-05	-1.67155	-1.06351
163109269	rs2160710	3.36822e-08	-1.65964	-1.07261	6.6128e-05	-1.66776	-1.06431	6.7205e-05	-1.66684	-1.06418
163110078	rs4664456	3.32511e-08	-1.67396	-1.07117	6.5343e-05	-1.68135	-1.06267	6.64017e-05	-1.68051	-1.06254
163110110	rs4664457	3.17542e-08	-1.71917	-1.07203	6.25855e-05	-1.72349	-1.06364	6.35767e-05	-1.72301	-1.06351
163110115	rs4664458	3.32491e-08	-1.67489	-1.07031	6.53503e-05	-1.68222	-1.06168	6.64088e-05	-1.68139	-1.06155
163110348	rs149445685	2.92699e-07	-1.24001e-10	-0.570078	0.000547415	-1.24001e-10	-0.618458	0.000555035	-1.24001e-10	-0.619737
163110536	rs2111485	6.75803e-08	-0.936779	-1.09913	6.88442e-05	-1.5945	-1.09732	6.94565e-05	-1.60078	-1.09729
163110755	rs12464666	3.32799e-08	-1.67396	-1.07031	6.54075e-05	-1.68135	-1.06168	6.64674e-05	-1.68051	-1.06155
163110920	rs12476601	3.33733e-08	-1.6703	-1.07117	6.55703e-05	-1.67788	-1.06267	6.66342e-05	-1.67702	-1.06254
163110934	rs78489768	9.52901e-08	-1.6923	-1.46592e-10	0.000183945	-1.70903	-1.46592e-10	0.00018698	-1.70777	-1.46592e-10
163111077	rs75979203	3.3413e-08	-1.66741	-1.07287	6.56228e-05	-1.67514	-1.0646	6.66885e-05	-1.67426	-1.06447
163111324	rs182562275	1.9255e-07	-1.24001e-10	-0.988866	0.000384214	-1.24001e-10	-0.972466	0.00039011	-1.24001e-10	-0.97234
163111386	rs80294282	4.45721e-08	-1.38068	-1.07143	8.82612e-05	-1.3808	-1.06257	8.97889e-05	-1.37888	-1.06243
163111388	rs79613750	4.478e-08	-1.37271	-1.07476	8.86284e-05	-1.37282	-1.06639	9.01638e-05	-1.37088	-1.06626
163111391	rs76701499	4.06426e-08	-1.46862	-1.07579	8.0428e-05	-1.46872	-1.06758	8.1799e-05	-1.46705	-1.06745
163111713	rs4664459	3.3838e-08	-1.65821	-1.06943	6.64584e-05	-1.66641	-1.06068	6.75418e-05	-1.66548	-1.06055
163112295	rs12469704	3.20665e-08	-1.71024	-1.07117	6.31613e-05	-1.71531	-1.06267	6.41674e-05	-1.71474	-1.06254
163112310	rs12477828	3.2732e-08	-1.69057	-1.07031	6.43923e-05	-1.69699	-1.06168	6.54285e-05	-1.69626	-1.06155
163112331	rs113715020	1.68477e-07	-1.12242	-1.46592e-10	0.00021158	-1.56906	-1.46592e-10	0.000215048	-1.56791	-1.46592e-10
163112351	rs79269663	1.50614e-07	-1.2345	-1.46592e-10	0.000309964	-1.18721	-1.46592e-10	0.000315569	-1.18439	-1.46592e-10
163112470	rs12477811	3.26773e-08	-1.69137	-1.07117	6.42803e-05	-1.69774	-1.06267	6.53142e-05	-1.69702	-1.06254
163112512	rs16846492	3.26773e-08	-1.69137	-1.07117	6.42803e-05	-1.69774	-1.06267	6.53142e-05	-1.69702	-1.06254
163113916	rs10165813	3.30023e-08	-1.68572	-1.06693	6.49342e-05	-1.69244	-1.05785	6.59817e-05	-1.69168	-1.05771
163114404	rs75583423	1.03078e-07	-1.61374	-1.46592e-10	0.000193111	-1.6604	-1.46592e-10	0.000196253	-1.65936	-1.46592e-10
163114535	rs16846499	3.17708e-08	-1.7331	-1.05757	6.27507e-05	-1.73823	-1.04627	6.37325e-05	-1.738	-1.04608
163114772	rs78095115	2.0791e-07	-1.24001e-10	-0.912118	0.000412886	-1.24001e-10	-0.900495	0.000419197	-1.24001e-10	-0.900428
163115031	rs75324021	9.05449e-08	-1.74338	-1.46592e-10	0.000178405	-1.73961	-1.46592e-10	0.000181206	-1.73913	-1.46592e-10
163117185	rs17713557	1.3457e-07	-1.34714	-1.46592e-10	0.000181924	-1.72008	-1.46592e-10	0.000184647	-1.72032	-1.46592e-10
163117904	rs114165927	2.06475e-07	-0.919044	-1.46592e-10	0.000400312	-0.93142	-1.46592e-10	0.000403415	-0.938803	-1.46592e-10
163118227	rs77645656	1.00605e-07	-1.63803	-1.46592e-10	0.000195686	-1.64715	-1.46592e-10	0.000198871	-1.64611	-1.46592e-10
163119847	rs72871619	1.16618e-07	-1.49032	-1.46592e-10	0.000186913	-1.69302	-1.46592e-10	0.000189742	-1.6931	-1.46592e-10
163119915	rs10186055	4.02475e-08	-1.72353	-0.830646	7.96073e-05	-1.73084	-0.815719	8.08578e-05	-1.73049	-0.815585
163119966	rs17713609	1.00814e-07	-1.63594	-1.46592e-10	0.000177673	-1.74372	-1.46592e-10	0.000180389	-1.74365	-1.46592e-10
163120343	rs35760436	1.02364e-07	-1.62069	-1.46592e-10	0.000229944	-1.48583	-1.46592e-10	0.000234135	-1.48287	-1.46592e-10
163120823	rs12465701	3.7361e-08	-1.72269	-0.905905	7.40697e-05	-1.72668	-0.89198	7.52414e-05	-1.72624	-0.891831
163122519	rs12467077	3.98569e-08	-1.72041	-0.843516	7.89993e-05	-1.72461	-0.829612	8.02525e-05	-1.72415	-0.829442
163122862	rs34162299	9.13039e-08	-1.73503	-1.46592e-10	0.000178206	-1.74072	-1.46592e-10	0.000181013	-1.7402	-1.46592e-10
163123086	rs7558405	3.95948e-08	-1.71942	-0.851111	7.83192e-05	-1.7275	-0.835373	7.95554e-05	-1.72711	-0.835204
163124051	rs1990760	1.41009e-07	-0.549971	-0.750432	0.00011685	-1.44664	-0.716133	0.000117678	-1.45512	-0.715692
163124104	rs36070180	9.34039e-08	-1.71229	-1.46592e-10	0.000204908	-1.6011	-1.46592e-10	0.000205366	-1.61397	-1.46592e-10
163124154	rs3761652	3.91501e-08	-1.72545	-0.856369	7.76098e-05	-1.72916	-0.842814	7.88361e-05	-1.72875	-0.842648
163124310	rs17764770	1.143e-07	-1.5104	-1.46592e-10	0.000188514	-1.68449	-1.46592e-10	0.000191149	-1.68571	-1.46592e-10
163124637	rs35667974	3.35204e-06	1.8681	-1.46592e-10	0.00458486	1.50685	-1.46592e-10	0.00463552	1.50274	-1.46592e-10
163124901	rs12474565	4.00495e-08	-1.71824	-0.840863	7.90421e-05	-1.72654	-0.827147	8.02923e-05	-1.72614	-0.826958
163125140	rs117963074	4.20392e-06	-1.24001e-10	2.09455	0.00855138	-1.24001e-10	2.13018	0.00869504	-1.24001e-10	2.13174
163125962	rs80180903	2.60126e-07	-1.24001e-10	-0.688058	0.000519495	-1.24001e-10	-0.670808	0.000527525	-1.24001e-10	-0.670571
163126317	rs34298676	1.24208e-07	-1.42727	-1.46592e-10	0.000179076	-1.73586	-1.46592e-10	0.000181772	-1.73601	-1.46592e-10
163126791	rs7558987	3.93395e-08	-1.72763	-0.849366	7.79987e-05	-1.7311	-0.835875	7.92306e-05	-1.73072	-0.835689
163126798	rs12993854	1.24935e-07	-1.42143	-1.46592e-10	0.000179136	-1.73552	-1.46592e-10	0.000181835	-1.73567	-1.46592e-10
163127760	rs2111486	3.90672e-08	-1.72763	-0.856312	7.74733e-05	-1.7311	-0.842634	7.87007e-05	-1.73072	-0.8424
163128725	rs3747518	3.84767e-08	-1.72222	-0.876951	7.59189e-05	-1.72979	-0.864214	7.71157e-05	-1.72942	-0.864038
163128824	rs3747517	7.55455e-07	0.840127	-0.462031	0.000448389	-0.408471	-0.409534	0.000448731	-0.423497	-0.408847
163129668	rs918161	3.90477e-08	-1.72978	-0.854658	7.74284e-05	-1.733	-0.841308	7.86489e-05	-1.73265	-0.841124
163130030	rs41463049	3.92227e-08	-1.7306	-0.849366	7.77942e-05	-1.73372	-0.835875	7.90197e-05	-1.73338	-0.835689
163130589	rs2287290	2.63538e-07	-1.24001e-10	-0.675028	0.000516105	-1.24001e-10	-0.677355	0.000523868	-1.24001e-10	-0.677528
163130908	rs80323851	1.17833e-07	-1.47996	-1.46592e-10	0.000344542	-1.08145	-1.46592e-10	0.000349355	-1.08268	-1.46592e-10
163131472	rs80139450	1.61993e-07	-1.16167	-1.46592e-10	0.000280453	-1.28726	-1.46592e-10	0.00028599	-1.28281	-1.46592e-10
163131504	rs10188109	3.90301e-08	-1.73856	-0.846329	7.75113e-05	-1.74049	-0.832757	7.87214e-05	-1.74028	-0.83257
163132346	rs78456138	1.46037e-06	1.03722	-1.46592e-10	0.00200741	0.680938	-1.46592e-10	0.00202924	0.676649	-1.46592e-10
163132753	rs13388189	3.85622e-08	-1.73257	-0.864385	7.61487e-05	-1.73968	-0.851299	7.73375e-05	-1.73947	-0.851119
163133156	rs74269124	2.5748e-07	-1.24001e-10	-0.698283	0.000499333	-1.24001e-10	-0.710392	0.000506591	-1.24001e-10	-0.711064
163133588	rs78297174	2.37789e-07	-1.24001e-10	-0.777839	0.000473949	-1.24001e-10	-0.762565	0.000481263	-1.24001e-10	-0.762355
163134428	rs34977319	8.66863e-08	-0.701798	-1.08513	8.99899e-05	-1.3386	-1.08537	9.08433e-05	-1.34419	-1.08545
163134682	rs4664053	9.64051e-08	-1.68067	-1.46592e-10	0.000187915	-1.68768	-1.46592e-10	0.000190926	-1.68688	-1.46592e-10
163135236	rs75624198	1.65937e-07	-1.13761	-1.46592e-10	0.000342939	-1.08611	-1.46592e-10	0.000349225	-1.08305	-1.46592e-10
163135577	rs76267308	3.83802e-08	-1.73685	-0.864831	7.61592e-05	-1.73908	-0.851757	7.73505e-05	-1.73884	-0.851576
163135956	rs2287291	2.91766e-07	-1.24001e-10	-0.573272	0.000610285	-1.24001e-10	-0.509739	0.000620006	-1.24001e-10	-0.509038
163136262	rs2287292	3.83132e-08	-1.74407	-0.859365	7.62159e-05	-1.74395	-0.846142	7.73871e-05	-1.74399	-0.84596
163136505	rs35337543	1.37514e-06	0.977088	-1.46592e-10	0.00104354	0.026712	-1.46592e-10	0.00105564	0.0231357	-1.46592e-10
163136727	rs2287293	3.83595e-08	-1.74335	-0.858871	7.62573e-05	-1.74392	-0.845634	7.74353e-05	-1.74387	-0.845451
163136771	rs7590692	3.82598e-08	-1.74345	-0.86138	7.60578e-05	-1.74396	-0.848211	7.72322e-05	-1.74392	-0.84803
163136935	rs7603101	3.80736e-08	-1.73764	-0.872064	7.54218e-05	-1.74138	-0.85919	7.65953e-05	-1.74122	-0.859012
163136942	rs72871627	1.42525e-06	1.01287	-1.46592e-10	0.00107413	0.0556032	-1.46592e-10	0.00108655	0.0519978	-1.46592e-10
163137352	rs6432714	3.79586e-08	-1.73822	-0.874514	7.52045e-05	-1.74175	-0.861708	7.63736e-05	-1.7416	-0.861532
163137459	rs16846553	3.83802e-08	-1.73685	-0.864831	7.61592e-05	-1.73908	-0.851757	7.73505e-05	-1.73884	-0.851576
163137683	rs13431841	3.82478e-08	-1.74376	-0.86138	7.60499e-05	-1.74406	-0.848211	7.72223e-05	-1.74405	-0.84803
163137695	rs13431848	3.82455e-08	-1.74382	-0.86138	7.60492e-05	-1.74407	-0.848211	7.72211e-05	-1.74407	-0.84803
163137748	rs16846555	3.77399e-08	-1.73948	-0.87903	7.4896e-05	-1.74121	-0.866352	7.60627e-05	-1.74103	-0.866177
163137871	rs12479043	4.00502e-08	-1.72655	-0.832543	7.94333e-05	-1.73014	-0.818611	8.06895e-05	-1.72974	-0.81842
163137983	rs10930046	3.78267e-08	-1.73926	-0.876951	7.49683e-05	-1.74239	-0.864214	7.61321e-05	-1.74226	-0.864038
163138785	rs6734769	3.82564e-08	-1.74353	-0.86138	7.60551e-05	-1.744	-0.848211	7.7229e-05	-1.74396	-0.84803
163139455	rs12464349	3.8283e-08	-1.72936	-0.874853	7.57776e-05	-1.73264	-0.863227	7.69697e-05	-1.73228	-0.86308
163139566	rs12464391	3.79561e-08	-1.74396	-0.868829	7.54702e-05	-1.74406	-0.855865	7.66316e-05	-1.74407	-0.855687
163140165	rs7602311	3.77831e-08	-1.74392	-0.87344	7.51126e-05	-1.74407	-0.860605	7.62688e-05	-1.74408	-0.860428
163140794	rs16846565	3.70516e-08	-1.7353	-0.901611	7.34394e-05	-1.73778	-0.889424	7.45892e-05	-1.73751	-0.889258
163140977	rs7567566	3.51495e-08	-1.73705	-0.952564	6.98156e-05	-1.73182	-0.945988	7.08985e-05	-1.73151	-0.946007
163141171	rs139409390	9.50635e-08	-1.69468	-1.46592e-10	0.000185457	-1.70084	-1.46592e-10	0.00018841	-1.70015	-1.46592e-10
163141328	rs10179671	3.24717e-08	-1.73856	-1.03029	6.39406e-05	-1.74049	-1.02523	6.49278e-05	-1.74028	-1.02521
163141504	rs726323	3.43701e-08	-1.67576	-1.03628	6.73019e-05	-1.68305	-1.03143	6.83836e-05	-1.68222	-1.03141
163142689	rs76241400	4.4958e-07	-1.24001e-10	-0.14091	0.000933841	-1.24001e-10	-0.0843595	0.000949886	-1.24001e-10	-0.0824261
163143424	rs4664460	3.20189e-08	-1.73775	-1.04515	6.30038e-05	-1.73982	-1.04065	6.39776e-05	-1.7396	-1.04064
163144396	rs7565446	3.16538e-08	-1.73704	-1.05733	6.21364e-05	-1.74098	-1.05335	6.30934e-05	-1.74081	-1.05334
163144447	rs7591660	3.19977e-08	-1.73957	-1.04399	6.29874e-05	-1.74129	-1.03944	6.39582e-05	-1.74111	-1.03943
163144899	rs35502110	9.22707e-08	-1.7245	-1.46592e-10	0.000204519	-1.60301	-1.46592e-10	0.000208711	-1.59782	-1.46592e-10
163145045	rs6746073	3.20812e-08	-1.73932	-1.04163	6.31544e-05	-1.74109	-1.03699	6.41282e-05	-1.74091	-1.03698
163145252	rs72871628	1.18553e-07	-1.47386	-1.46592e-10	0.000187937	-1.68756	-1.46592e-10	0.000190784	-1.68762	-1.46592e-10
163145331	rs75082921	3.43657e-08	-1.67215	-1.04002	6.72706e-05	-1.67963	-1.03532	6.83532e-05	-1.67878	-1.0353
163145362	rs6718470	3.20951e-08	-1.73653	-1.04399	6.31434e-05	-1.73881	-1.03944	6.41209e-05	-1.73857	-1.03943
163145466	rs6718381	1.83735e-07	-1.24001e-10	-1.03573	0.000362419	-1.24001e-10	-1.03087	0.000367939	-1.24001e-10	-1.03085
163145831	rs12466054	3.21116e-08	-1.73957	-1.04044	6.32206e-05	-1.74129	-1.03575	6.4195e-05	-1.74111	-1.03573
163145985	rs12474122	3.21585e-08	-1.73932	-1.03923	6.33125e-05	-1.74109	-1.03449	6.42887e-05	-1.74091	-1.03448
163146402	rs4664461	3.22648e-08	-1.73715	-1.0381	6.34484e-05	-1.73933	-1.03411	6.44285e-05	-1.7391	-1.03411
163146690	rs13313772	3.21585e-08	-1.73932	-1.03923	6.33125e-05	-1.74109	-1.03449	6.42887e-05	-1.74091	-1.03448
163146692	rs13313773	3.21978e-08	-1.73932	-1.038	6.33928e-05	-1.74109	-1.03322	6.43703e-05	-1.74091	-1.03321
163146702	rs57206768	3.24472e-08	-1.73833	-1.03128	6.38873e-05	-1.7403	-1.02625	6.4874e-05	-1.74009	-1.02623
163147178	rs12475321	3.45976e-08	-1.67039	-1.03505	6.7731e-05	-1.67797	-1.03015	6.88219e-05	-1.67711	-1.03014
163147241	rs78771123	1.86717e-07	-1.01963	-1.46592e-10	0.000199087	-1.62992	-1.46592e-10	0.000202164	-1.62969	-1.46592e-10
163148228	rs6758639	3.47164e-08	-1.66946	-1.03255	6.79665e-05	-1.67709	-1.02756	6.90616e-05	-1.67622	-1.02755
163148242	rs77216124	9.0559e-08	-1.74322	-1.46592e-10	0.000184355	-1.7068	-1.46592e-10	0.0001878	-1.70339	-1.46592e-10
163148411	rs12476567	3.25021e-08	-1.73378	-1.03414	6.39415e-05	-1.73648	-1.02921	6.49346e-05	-1.73619	-1.0292
163149424	rs80355990	2.0462e-07	-1.24001e-10	-0.928069	0.000404847	-1.24001e-10	-0.920156	0.000411018	-1.24001e-10	-0.92013
163149464	rs4664462	3.28199e-08	-1.72405	-1.03414	6.44928e-05	-1.7279	-1.02921	6.55031e-05	-1.72747	-1.0292
163149965	rs4664463	3.26955e-08	-1.72276	-1.03923	6.40045e-05	-1.73022	-1.03449	6.50026e-05	-1.72987	-1.03448
163150279	rs12478730	9.91984e-08	-1.6521	-1.46592e-10	0.000193075	-1.66059	-1.46592e-10	0.000196202	-1.65962	-1.46592e-10
163150282	rs12474958	9.7782e-08	-1.66648	-1.46592e-10	0.000190453	-1.67426	-1.46592e-10	0.000193522	-1.67338	-1.46592e-10
163150797	rs74881754	9.7782e-08	-1.66648	-1.46592e-10	0.000190453	-1.67426	-1.46592e-10	0.000193522	-1.67338	-1.46592e-10
163150971	rs77088072	1.15951e-07	-1.31852	-0.177543	0.000288104	-1.15814	-0.102204	0.000291424	-1.16302	-0.100967
163151369	rs974551	3.43758e-08	-1.70054	-1.01133	6.74728e-05	-1.70632	-1.00563	6.85453e-05	-1.70566	-1.00561
163151812	rs12471127	3.63283e-08	-1.63271	-1.02392	7.10206e-05	-1.64207	-1.01863	7.21795e-05	-1.641	-1.01861
163152022	rs10439291	3.33244e-08	-1.72358	-1.01936	6.55147e-05	-1.72748	-1.01391	6.65416e-05	-1.72704	-1.0139
163152351	rs10439256	3.33244e-08	-1.72358	-1.01936	6.55147e-05	-1.72748	-1.01391	6.65416e-05	-1.72704	-1.0139
163153536	rs16846585	3.32564e-08	-1.72358	-1.0214	6.53767e-05	-1.72748	-1.01602	6.64014e-05	-1.72704	-1.01601
163153880	rs16846591	3.33666e-08	-1.72305	-1.01862	6.55418e-05	-1.727	-1.01398	6.65678e-05	-1.72656	-1.01398
163153981	rs58375444	3.30307e-08	-1.7268	-1.02499	6.47475e-05	-1.73343	-1.01974	6.57544e-05	-1.73312	-1.01972
163153995	rs57983132	3.27267e-08	-1.72252	-1.03852	6.42892e-05	-1.72652	-1.03375	6.52975e-05	-1.72607	-1.03374
163154346	rs58990349	3.30148e-08	-1.71375	-1.03852	6.48044e-05	-1.71854	-1.03375	6.58268e-05	-1.718	-1.03374
163154363	rs13023380	4.7445e-08	-1.34278	-1.04687	6.71714e-05	-1.66806	-1.04836	6.7949e-05	-1.6715	-1.04851
163155080	rs2163215	3.34174e-08	-1.71375	-1.0264	6.56342e-05	-1.71854	-1.02103	6.66714e-05	-1.718	-1.02099
163155695	rs76044456	1.93586e-07	-1.24001e-10	-0.983502	0.000376084	-1.24001e-10	-0.993854	0.000381649	-1.24001e-10	-0.994267
163155858	rs73971815	3.3112e-08	-1.69592	-1.05341	6.44884e-05	-1.70753	-1.04965	6.55088e-05	-1.70695	-1.04963
163156072	rs75774528	2.28998e-07	-1.24001e-10	-0.81551	0.00044527	-1.24001e-10	-0.824986	0.000451884	-1.24001e-10	-0.825343
163156224	rs79454205	9.2377e-08	-1.72335	-1.46592e-10	0.000206795	-1.59194	-1.46592e-10	0.000210977	-1.58702	-1.46592e-10
163157385	rs72871633	9.65785e-08	-1.67887	-1.46592e-10	0.00019336	-1.65911	-1.46592e-10	0.000196091	-1.66019	-1.46592e-10
163157841	rs148412518	4.13801e-07	-1.24001e-10	-0.223839	0.000849228	-1.24001e-10	-0.179337	0.000863145	-1.24001e-10	-0.178185
163158159	rs10195025	3.62257e-08	-1.64106	-1.01839	7.02512e-05	-1.65842	-1.01316	7.13851e-05	-1.65754	-1.01314
163158525	rs12473955	3.63105e-08	-1.62936	-1.02775	7.09494e-05	-1.63887	-1.02283	7.21088e-05	-1.63778	-1.02281
163159077	rs12479125	3.59164e-08	-1.62863	-1.0394	7.27107e-05	-1.59885	-1.03833	7.39116e-05	-1.59752	-1.03838
163159334	rs16846600	3.4887e-08	-1.67526	-1.02185	6.75754e-05	-1.6893	-1.02112	6.86473e-05	-1.6886	-1.02119
163159729	rs145697462	3.67153e-08	-1.61584	-1.03019	7.13977e-05	-1.62589	-1.0295	7.25625e-05	-1.62475	-1.02957
163160450	rs75275335	2.78666e-07	-0.61921	-1.46592e-10	0.000280268	-1.28792	-1.46592e-10	0.000283305	-1.29224	-1.46592e-10
163160798	rs36084110	2.22585e-07	-0.839012	-0.00490388	0.00118381	0.1454	0.00742425	0.00121654	0.157021	0.00797628
163160893	rs148361640	3.67417e-08	-1.61337	-1.03194	7.14738e-05	-1.62353	-1.03081	7.26417e-05	-1.62237	-1.03086
163161000	rs77985881	1.98059e-07	-1.24001e-10	-0.96066	0.000389408	-1.24001e-10	-0.959039	0.000395302	-1.24001e-10	-0.959117
163162581	rs17782569	9.99582e-08	-1.64447	-1.46592e-10	0.000194485	-1.65331	-1.46592e-10	0.000197643	-1.6523	-1.46592e-10
163163616	rs12478636	1.00064e-07	-1.64342	-1.46592e-10	0.000194681	-1.6523	-1.46592e-10	0.000197844	-1.65129	-1.46592e-10
163163791	rs12478709	9.48277e-08	-1.69716	-1.46592e-10	0.000184021	-1.70862	-1.46592e-10	0.000186927	-1.70805	-1.46592e-10
163164483	rs79711023	1.29241e-07	-1.38755	-1.46592e-10	0.000280009	-1.28884	-1.46592e-10	0.000284331	-1.28863	-1.46592e-10
163164832	rs139827152	1.00277e-07	-1.64129	-1.46592e-10	0.000195077	-1.65027	-1.46592e-10	0.000198249	-1.64925	-1.46592e-10
163165574	rs74690496	9.20469e-08	-1.72693	-1.46592e-10	0.000179486	-1.73357	-1.46592e-10	0.000182464	-1.73221	-1.46592e-10
163165654	rs149861369	1.00435e-07	-1.63971	-1.46592e-10	0.000195371	-1.64877	-1.46592e-10	0.000198549	-1.64773	-1.46592e-10
163165715	rs10203640	3.84388e-08	-1.59979	-1.00037	7.40092e-05	-1.62048	-0.998995	7.52102e-05	-1.61942	-0.999061
163165779	rs74759875	1.95155e-07	-1.24001e-10	-0.975432	0.000383664	-1.24001e-10	-0.973899	0.000389473	-1.24001e-10	-0.973973
163167154	rs17715295	5.47401e-06	2.35854	-1.46592e-10	0.00988358	2.27496	-1.46592e-10	0.0102031	2.29168	-1.46592e-10
163167746	rs17715343	4.57872e-07	-0.122635	-1.46592e-10	0.00111322	0.0913484	-1.46592e-10	0.00113367	0.0944433	-1.46592e-10
163167960	rs76082546	9.28464e-08	-1.71828	-1.46592e-10	0.000177692	-1.74362	-1.46592e-10	0.000180381	-1.7437	-1.46592e-10
163168402	rs77015348	1.93658e-07	-1.24001e-10	-0.983128	0.000380511	-1.24001e-10	-0.98215	0.00038627	-1.24001e-10	-0.982231
163168695	rs76162067	9.10999e-08	-1.73727	-1.46592e-10	0.000203268	-1.60914	-1.46592e-10	0.000206868	-1.60669	-1.46592e-10
163169961	rs73971820	3.63907e-08	-1.67844	-0.976473	7.05688e-05	-1.69213	-0.974946	7.16867e-05	-1.69144	-0.97502
163170156	rs75419615	3.82961e-08	-1.58261	-1.02127	7.44179e-05	-1.59392	-1.02005	7.56437e-05	-1.59263	-1.02011
163171828	rs62188193	5.09936e-07	-0.0149398	-1.46592e-10	0.000424516	-0.872715	-1.46592e-10	0.000428254	-0.879051	-1.46592e-10
163172304	rs1864430	3.9043e-08	-1.57556	-1.009	7.50166e-05	-1.59799	-1.00797	7.62387e-05	-1.59683	-1.00807
163173629	rs74932686	1.02337e-07	-1.62095	-1.46592e-10	0.000198912	-1.6308	-1.46592e-10	0.000202166	-1.62968	-1.46592e-10
163174157	rs75046760	2.51598e-07	-1.24001e-10	-0.721393	0.000482672	-1.24001e-10	-0.744327	0.000489857	-1.24001e-10	-0.744654
163175656	rs11897697	6.15351e-08	-1.48749	-0.642125	0.000119378	-1.50478	-0.636596	0.000121358	-1.5034	-0.636628
163177778	rs12472542	4.85806e-08	-1.67904	-0.686961	9.50465e-05	-1.68759	-0.681709	9.65546e-05	-1.68692	-0.681739
163177984	rs12468353	4.95417e-08	-1.67192	-0.674493	9.68887e-05	-1.68094	-0.669162	9.84297e-05	-1.68023	-0.669193
163178312	rs6730189	5.95541e-08	-1.49759	-0.664752	0.000115559	-1.51452	-0.659361	0.000117472	-1.51317	-0.659392
163179857	rs201185064	2.7769e-07	-1.24001e-10	-0.62272	0.000527878	-1.24001e-10	-0.6548	0.00053536	-1.24001e-10	-0.655828
163180395	rs202084221	2.80499e-07	-1.24001e-10	-0.612655	0.000553751	-1.24001e-10	-0.606951	0.000562159	-1.24001e-10	-0.606984
163180940	rs79261185	2.82199e-07	-1.24001e-10	-0.606612	0.000557127	-1.24001e-10	-0.600872	0.000565586	-1.24001e-10	-0.600906
163181121	rs71424734	9.19703e-08	-1.72776	-1.46592e-10	0.000177744	-1.74332	-1.46592e-10	0.000180485	-1.74312	-1.46592e-10
163181216	rs112802868	1.35606e-07	-1.33947	-1.46592e-10	0.000285588	-1.26911	-1.46592e-10	0.000290673	-1.26657	-1.46592e-10
163181249	rs6749112	1.10794e-07	-1.54155	-1.46592e-10	0.000217037	-1.5436	-1.46592e-10	0.000220651	-1.54219	-1.46592e-10
163181279	rs6735912	1.11458e-07	-1.53558	-1.46592e-10	0.000218332	-1.53765	-1.46592e-10	0.000221972	-1.53622	-1.46592e-10
163181702	rs11888158	5.95252e-08	-1.52363	-0.639197	0.000115629	-1.53963	-0.63365	0.000117535	-1.53835	-0.633682
163182243	rs76213166	2.84875e-07	-1.24001e-10	-0.597173	0.000562441	-1.24001e-10	-0.591379	0.00057098	-1.24001e-10	-0.591413
163182391	rs76837154	2.84875e-07	-1.24001e-10	-0.597173	0.000562441	-1.24001e-10	-0.591379	0.00057098	-1.24001e-10	-0.591413
163182641	rs117975688	2.58632e-06	-1.24001e-10	1.60877	0.00540544	-1.24001e-10	1.6715	0.00550043	-1.24001e-10	1.67381
163184213	rs146086581	9.04852e-08	-1.74404	-1.46592e-10	0.000190166	-1.67577	-1.46592e-10	0.0001916	-1.68336	-1.46592e-10
163187715	rs76878342	7.67439e-08	-1.53701	-0.371743	0.000149686	-1.5525	-0.362623	0.000152167	-1.55127	-0.362515
163187840	rs75629719	6.74136e-08	-1.65459	-0.383785	0.00013335	-1.65595	-0.374741	0.00013552	-1.65501	-0.374634
163188433	rs4664464	7.63236e-08	-1.57124	-0.343003	0.000149096	-1.58537	-0.333706	0.000151551	-1.58425	-0.333596
163188445	rs4664465	6.4056e-08	-1.68493	-0.404541	0.000126724	-1.68603	-0.395629	0.000128763	-1.68527	-0.395524
163188615	rs4664466	6.52684e-08	-1.64517	-0.42555	0.000128777	-1.64659	-0.418991	0.00013088	-1.64561	-0.418879
163188709	rs4664467	6.26017e-08	-1.71543	-0.397004	0.000123894	-1.71619	-0.388044	0.000125859	-1.71567	-0.387938
163189037	rs35544136	9.64851e-08	-1.67984	-1.46592e-10	0.000189177	-1.68098	-1.46592e-10	0.000192208	-1.68019	-1.46592e-10
163189693	rs140842619	2.46375e-07	-1.24001e-10	-0.742371	0.000504896	-1.24001e-10	-0.699314	0.000513132	-1.24001e-10	-0.698235
163192628	rs11894889	6.30832e-08	-1.68081	-0.423956	0.000124779	-1.68195	-0.415168	0.00012679	-1.68117	-0.415064
163193118	rs75232675	1.44153e-07	-1.27835	-1.46592e-10	0.000294987	-1.23674	-1.46592e-10	0.000300213	-1.23428	-1.46592e-10
163193672	rs80124154	2.06216e-07	-1.24001e-10	-0.920299	0.00040284	-1.24001e-10	-0.925125	0.000408818	-1.24001e-10	-0.925498
163194261	rs12468951	7.52666e-08	-1.56314	-0.365051	0.000146962	-1.5776	-0.355891	0.000149386	-1.57645	-0.355782
163194668	rs10196203	7.67105e-08	-1.52239	-0.3868	0.000149639	-1.53843	-0.377008	0.000152142	-1.53715	-0.376799
163194831	rs11892373	7.72235e-08	-1.5293	-0.373226	0.000150576	-1.54508	-0.364116	0.000153076	-1.54383	-0.364008
163195888	rs13432094	1.37651e-07	-0.912821	-0.411682	0.00016917	-1.39253	-0.40023	0.000170964	-1.39788	-0.399434
163197463	rs75698547	3.87469e-07	-1.24001e-10	-0.289588	0.000767928	-1.24001e-10	-0.279969	0.000779703	-1.24001e-10	-0.279855
163199288	rs2033300	7.56905e-08	-1.5293	-0.393277	0.000147568	-1.54508	-0.384293	0.000150018	-1.54383	-0.384187
163200366	rs34602448	9.64591e-08	-1.68011	-1.46592e-10	0.000189126	-1.68125	-1.46592e-10	0.000192156	-1.68046	-1.46592e-10
163200678	rs7567026	7.58794e-08	-1.51916	-0.400917	0.000147874	-1.53532	-0.391982	0.000150333	-1.53404	-0.391876
163200912	rs2241662	6.20964e-08	-1.68109	-0.439442	0.000122815	-1.68223	-0.430756	0.000124794	-1.68145	-0.430653
163201317	rs72871634	9.18776e-08	-1.72877	-1.46592e-10	0.000183625	-1.71077	-1.46592e-10	0.000186266	-1.71159	-1.46592e-10
163201407	rs75779674	5.55745e-07	0.071086	-1.46592e-10	0.000650567	-0.445821	-1.46592e-10	0.000663739	-0.440878	-1.46592e-10
163203827	rs78202855	1.57126e-07	-1.19217	-1.46592e-10	0.000313173	-1.17691	-1.46592e-10	0.000317536	-1.17818	-1.46592e-10
163204781	rs3788965	7.46031e-08	-1.53099	-0.406048	0.000145446	-1.54672	-0.397146	0.000147859	-1.54547	-0.39704
163204942	rs78904785	1.97926e-07	-1.24001e-10	-0.96133	0.000397885	-1.24001e-10	-0.937502	0.000404292	-1.24001e-10	-0.93663
163205195	rs3827489	2.45296e-07	-1.24001e-10	-0.746759	0.000502555	-1.24001e-10	-0.70396	0.00051075	-1.24001e-10	-0.702887
163205504	rs77414803	2.00045e-07	-1.24001e-10	-0.950683	0.000383352	-1.24001e-10	-0.974712	0.000389015	-1.24001e-10	-0.975151
163206543	rs12468578	7.33903e-08	-1.52785	-0.425583	0.000143046	-1.54369	-0.416807	0.000145421	-1.54243	-0.416703
163207480	rs3788964	9.39956e-08	-1.17286	-0.533113	0.000120236	-1.62157	-0.51264	0.000121447	-1.62741	-0.511875
163207971	rs76908370	1.24655e-07	-1.42368	-1.46592e-10	0.000207145	-1.59025	-1.46592e-10	0.000209866	-1.5923	-1.46592e-10
163208893	rs17783344	1.14534e-07	-1.50835	-1.46592e-10	0.000314162	-1.17376	-1.46592e-10	0.000316441	-1.18163	-1.46592e-10
163209276	rs145937230	9.38949e-08	-1.70705	-1.46592e-10	0.000178285	-1.74028	-1.46592e-10	0.000180924	-1.74069	-1.46592e-10
163210343	rs7587426	5.64138e-08	-1.29963	-0.916881	7.82694e-05	-1.64612	-0.917386	7.92169e-05	-1.64896	-0.917623
163211491	rs16846633	5.6522e-08	-1.69922	-0.515376	0.000111752	-1.70018	-0.507203	0.000113539	-1.69952	-0.507106
163213381	rs147889616	3.09278e-07	-1.24001e-10	-0.514984	0.000611678	-1.24001e-10	-0.50746	0.000620971	-1.24001e-10	-0.507484
163213723	rs7608315	1.0556e-07	-1.38295	-0.206988	0.000158431	-1.66642	-0.191928	0.000160612	-1.66774	-0.192039
163215423	rs16846646	3.14865e-07	-1.24001e-10	-0.497082	0.000619286	-1.24001e-10	-0.495099	0.000628734	-1.24001e-10	-0.495059
163216109	rs3213843	2.93281e-07	-1.24001e-10	-0.568094	0.000576764	-1.24001e-10	-0.566232	0.000585563	-1.24001e-10	-0.566194
163217791	rs75671050	1.27643e-07	-1.39998	-1.46592e-10	0.000212702	-1.56377	-1.46592e-10	0.000216546	-1.56096	-1.46592e-10
163217812	rs3209790	9.36121e-08	-1.71007	-1.46592e-10	0.000194271	-1.65441	-1.46592e-10	0.000197448	-1.6533	-1.46592e-10
163218493	rs34199765	2.70021e-07	-0.398006	-0.25272	0.00166959	0.728004	-0.231334	0.00173271	0.749285	-0.230609
163218695	rs77927151	1.28554e-06	-1.24001e-10	0.909706	0.00274765	-1.24001e-10	0.994835	0.00279578	-1.24001e-10	0.997099
163218766	rs74724317	2.80153e-07	-1.24001e-10	-0.61389	0.000550901	-1.24001e-10	-0.61211	0.000559304	-1.24001e-10	-0.612074
163220988	rs7588782	2.7758e-07	-1.24001e-10	-0.623116	0.000544699	-1.24001e-10	-0.623432	0.000552977	-1.24001e-10	-0.623452
163221458	rs13389236	3.03892e-07	-1.24001e-10	-0.532552	0.000597669	-1.24001e-10	-0.530629	0.000606787	-1.24001e-10	-0.53059
163222786	rs78692045	2.75785e-07	-1.24001e-10	-0.629601	0.000541179	-1.24001e-10	-0.629915	0.000549403	-1.24001e-10	-0.629935
163223268	rs12475839	2.74939e-07	-1.24001e-10	-0.632674	0.000539519	-1.24001e-10	-0.632987	0.000547718	-1.24001e-10	-0.633007
163224521	rs984971	1.36847e-07	-0.957338	-0.37302	0.00013853	-1.64972	-0.342852	0.000140294	-1.65242	-0.342609
163225003	rs143073614	1.06142e-06	0.718135	-1.46592e-10	0.000898357	-0.123097	-1.46592e-10	0.000913077	-0.121948	-1.46592e-10
163227275	rs77016570	1.76357e-07	-1.24001e-10	-1.07671	0.00034586	-1.24001e-10	-1.07763	0.000351111	-1.24001e-10	-1.07767
163227550	rs75164340	1.91156e-06	1.30645	-1.46592e-10	0.0037141	1.29623	-1.46592e-10	0.00381788	1.30868	-1.46592e-10
163227849	rs78752321	3.33044e-07	-1.24001e-10	-0.440949	0.000657323	-1.24001e-10	-0.435489	0.00066741	-1.24001e-10	-0.435363
163230011	rs79262587	9.18553e-08	-1.72901	-1.46592e-10	0.000179308	-1.73456	-1.46592e-10	0.000182151	-1.73393	-1.46592e-10
163230185	rs41464145	2.77777e-07	-1.24001e-10	-0.622407	0.000546221	-1.24001e-10	-0.620642	0.000554552	-1.24001e-10	-0.620607
163230633	rs13430624	2.87059e-07	-1.24001e-10	-0.589537	0.000564507	-1.24001e-10	-0.587713	0.000573118	-1.24001e-10	-0.587676
163232194	rs117783664	2.71518e-07	-1.24001e-10	-0.645194	0.000533892	-1.24001e-10	-0.643472	0.000542035	-1.24001e-10	-0.643438
163232283	rs76716846	9.06062e-08	-1.7427	-1.46592e-10	0.000197084	-1.64003	-1.46592e-10	0.000200629	-1.63731	-1.46592e-10
163232526	rs78410446	9.36702e-08	-1.70944	-1.46592e-10	0.000186556	-1.69493	-1.46592e-10	0.000189674	-1.69346	-1.46592e-10
163232810	rs79238289	2.71518e-07	-1.24001e-10	-0.645194	0.000533892	-1.24001e-10	-0.643472	0.000542035	-1.24001e-10	-0.643438
163232815	rs75275514	9.37387e-08	-1.70871	-1.46592e-10	0.000186395	-1.6958	-1.46592e-10	0.000189508	-1.69433	-1.46592e-10
163234614	rs77370678	2.68994e-07	-1.24001e-10	-0.654534	0.000528919	-1.24001e-10	-0.652829	0.000536986	-1.24001e-10	-0.652795
163235209	rs12475446	2.92689e-07	-1.24001e-10	-0.570114	0.000575598	-1.24001e-10	-0.568255	0.000584379	-1.24001e-10	-0.568218
163235968	rs75162577	9.49435e-08	-1.69594	-1.46592e-10	0.000180264	-1.72924	-1.46592e-10	0.000183103	-1.72872	-1.46592e-10
163236221	rs80086058	2.01116e-07	-1.24001e-10	-0.945341	0.000400343	-1.24001e-10	-0.931344	0.000406571	-1.24001e-10	-0.93101
163236275	rs78358420	9.20373e-08	-1.72703	-1.46592e-10	0.00018492	-1.70374	-1.46592e-10	0.000187982	-1.70242	-1.46592e-10
163237002	rs80155384	9.2032e-08	-1.72709	-1.46592e-10	0.000188327	-1.68548	-1.46592e-10	0.000191501	-1.68387	-1.46592e-10
163237219	rs75248130	2.65731e-07	-1.24001e-10	-0.666741	0.00052249	-1.24001e-10	-0.66506	0.000530459	-1.24001e-10	-0.665026
163237390	rs2068330	2.03034e-07	-0.604734	-0.331115	0.000164741	-1.51372	-0.305568	0.000166565	-1.51793	-0.305452
163237866	rs75234768	3.54087e-07	-1.24001e-10	-0.379681	0.000698145	-1.24001e-10	-0.375239	0.000708844	-1.24001e-10	-0.375133
163239590	rs77951809	1.78533e-07	-1.24001e-10	-1.06445	0.000356799	-1.24001e-10	-1.04649	0.000362475	-1.24001e-10	-1.04581
163240847	rs1549020	1.02126e-06	0.930089	-0.250524	0.000518402	-0.446698	-0.226217	0.000518997	-0.460777	-0.226094
163241144	rs34382064	9.22834e-08	-1.72436	-1.46592e-10	0.000179948	-1.731	-1.46592e-10	0.000182887	-1.7299	-1.46592e-10
163241522	rs7605914	2.78417e-07	-1.24001e-10	-0.620103	0.000547483	-1.24001e-10	-0.618334	0.000555834	-1.24001e-10	-0.618299
163243641	rs34960521	3.37298e-07	-0.0758493	-0.35241	0.00231128	1.16379	-0.341897	0.00240248	1.18696	-0.341474
163244830	rs78865966	2.16411e-07	-0.058184	-0.813861	0.000168019	-1.00037	-0.799216	0.000171057	-0.998262	-0.79851
163246763	rs145141513	9.93631e-08	-1.65044	-1.46592e-10	0.000177995	-1.74191	-1.46592e-10	0.000180677	-1.74206	-1.46592e-10
163248289	rs73014841	2.57852e-07	-1.24001e-10	-0.696839	0.000506968	-1.24001e-10	-0.695218	0.000514699	-1.24001e-10	-0.695185
163248866	rs77103287	9.64942e-08	-1.67974	-1.46592e-10	0.00021346	-1.56022	-1.46592e-10	0.000217261	-1.55767	-1.46592e-10
163249675	rs117093641	2.57159e-07	-1.24001e-10	-0.699531	0.000505602	-1.24001e-10	-0.697915	0.000513313	-1.24001e-10	-0.697882
163250620	rs79077660	1.2599e-07	-1.41302	-1.46592e-10	0.000198107	-1.63486	-1.46592e-10	0.00020077	-1.63661	-1.46592e-10
163250809	rs76329021	9.06511e-08	-1.74221	-1.46592e-10	0.000190384	-1.67462	-1.46592e-10	0.000193606	-1.67294	-1.46592e-10
163250987	rs17783977	2.30366e-06	1.49303	-1.46592e-10	0.00447455	1.4825	-1.46592e-10	0.00460132	1.49533	-1.46592e-10
163251578	rs140595660	9.41366e-08	-1.70448	-1.46592e-10	0.000188785	-1.68305	-1.46592e-10	0.000191508	-1.68384	-1.46592e-10
163251807	rs77875848	3.161e-07	-1.24001e-10	-0.493165	0.00062302	-1.24001e-10	-0.489087	0.000632562	-1.24001e-10	-0.48899
163251950	rs7573634	2.71191e-07	-1.24001e-10	-0.646403	0.000532533	-1.24001e-10	-0.64602	0.000540634	-1.24001e-10	-0.646025
163252134	rs11678257	9.071e-08	-1.74156	-1.46592e-10	0.000178164	-1.74096	-1.46592e-10	0.000180829	-1.74122	-1.46592e-10
163253924	rs16846657	2.69816e-07	-1.24001e-10	-0.651484	0.000530538	-1.24001e-10	-0.649774	0.00053863	-1.24001e-10	-0.64974
163255369	rs76148966	1.41061e-07	-1.30003	-1.46592e-10	0.000363046	-1.02914	-1.46592e-10	0.000369834	-1.02572	-1.46592e-10
163256170	rs10210731	2.63419e-07	-1.24001e-10	-0.675478	0.000517936	-1.24001e-10	-0.673814	0.000525835	-1.24001e-10	-0.673781
163256236	rs80354452	3.14673e-07	-0.497689	-1.46592e-10	0.000296233	-1.23252	-1.46592e-10	0.000301361	-1.23046	-1.46592e-10
163256949	rs16846665	2.5124e-07	-1.24001e-10	-0.722815	0.000493942	-1.24001e-10	-0.721247	0.000501475	-1.24001e-10	-0.721215
163257044	rs76459697	9.17484e-08	-1.73017	-1.46592e-10	0.000191381	-1.6694	-1.46592e-10	0.00019466	-1.66752	-1.46592e-10
163257586	rs10193618	2.57873e-07	-1.24001e-10	-0.696756	0.00050701	-1.24001e-10	-0.695135	0.000514742	-1.24001e-10	-0.695102
163257689	rs77027277	7.70076e-07	0.397264	-1.46592e-10	0.000575109	-0.569105	-1.46592e-10	0.000582911	-0.570733	-1.46592e-10
163257729	rs143901509	3.99859e-07	-1.24001e-10	-0.258113	0.000770815	-1.24001e-10	-0.276216	0.000782409	-1.24001e-10	-0.276391
163258501	rs75347320	9.1694e-08	-1.73077	-1.46592e-10	0.000198791	-1.63141	-1.46592e-10	0.000202248	-1.62927	-1.46592e-10
163258811	rs78461700	7.45386e-07	0.364678	-1.46592e-10	0.000561411	-0.593211	-1.46592e-10	0.000569037	-0.594822	-1.46592e-10
163259299	rs142624560	9.26774e-08	-1.7201	-1.46592e-10	0.000178193	-1.7408	-1.46592e-10	0.000180949	-1.74055	-1.46592e-10
163259314	rs7600288	2.65086e-07	-1.24001e-10	-0.669172	0.000521219	-1.24001e-10	-0.667496	0.000529168	-1.24001e-10	-0.667462
163260527	rs77446212	1.13195e-07	-1.52011	-1.46592e-10	0.000178887	-1.73691	-1.46592e-10	0.000181638	-1.73675	-1.46592e-10
163260691	rs17716942	9.59465e-08	-1.68543	-1.46592e-10	0.000181485	-1.72249	-1.46592e-10	0.000184229	-1.72259	-1.46592e-10
163261454	rs79900435	1.11183e-07	-1.53804	-1.46592e-10	0.000307651	-1.1947	-1.46592e-10	0.000311701	-1.19672	-1.46592e-10
163262907	rs117871760	3.15824e-07	-1.24001e-10	-0.494038	0.000622474	-1.24001e-10	-0.489963	0.000632008	-1.24001e-10	-0.489866
163264783	rs13394200	2.57873e-07	-1.24001e-10	-0.696756	0.00050701	-1.24001e-10	-0.695135	0.000514742	-1.24001e-10	-0.695102
163267255	rs114799607	1.60074e-07	-1.17359	-1.46592e-10	0.000252557	-1.39203	-1.46592e-10	0.000257407	-1.38811	-1.46592e-10
163267795	rs192948231	3.0551e-07	-1.24001e-10	-0.527243	0.000605838	-1.24001e-10	-0.517053	0.000614951	-1.24001e-10	-0.517225
163269815	rs149107275	9.76867e-08	-1.66746	-1.46592e-10	0.000190287	-1.67513	-1.46592e-10	0.000191586	-1.68343	-1.46592e-10
163270197	rs10169373	2.54818e-07	-1.24001e-10	-0.708674	0.000500991	-1.24001e-10	-0.707077	0.000508631	-1.24001e-10	-0.707044
163270441	rs10169608	2.48296e-07	-1.24001e-10	-0.734604	0.000488141	-1.24001e-10	-0.73306	0.000495585	-1.24001e-10	-0.733029
163271659	rs192662899	2.61522e-07	-1.24001e-10	-0.682706	0.000510501	-1.24001e-10	-0.688273	0.0005184	-1.24001e-10	-0.688021
163271663	rs188254874	9.34026e-08	-1.71231	-1.46592e-10	0.000182453	-1.71718	-1.46592e-10	0.00018429	-1.72226	-1.46592e-10
163272048	rs9287818	2.54818e-07	-1.24001e-10	-0.708674	0.000500991	-1.24001e-10	-0.707077	0.000508631	-1.24001e-10	-0.707044
163272207	rs13022749	3.23153e-07	-0.77383	0.302732	0.0003823	-1.31604	0.338584	0.000384188	-1.32557	0.337935
163272461	rs12465533	2.6175e-07	-1.24001e-10	-0.681834	0.000514648	-1.24001e-10	-0.680183	0.000522497	-1.24001e-10	-0.680149
163273221	rs75187618	4.15556e-07	-0.219607	-1.46592e-10	0.000318864	-1.1589	-1.46592e-10	0.00032433	-1.15701	-1.46592e-10
163276924	rs75130086	2.46547e-07	-1.24001e-10	-0.741671	0.000485715	-1.24001e-10	-0.738043	0.00049318	-1.24001e-10	-0.737894
163277416	rs16846685	2.59639e-07	-1.24001e-10	-0.689931	0.000511637	-1.24001e-10	-0.68605	0.000519506	-1.24001e-10	-0.68589
163278412	rs79416867	3.19067e-07	-1.24001e-10	-0.483823	0.000614019	-1.24001e-10	-0.50364	0.000623232	-1.24001e-10	-0.503849
163278728	rs76132999	2.43857e-07	-1.24001e-10	-0.752641	0.00048039	-1.24001e-10	-0.749068	0.000487771	-1.24001e-10	-0.748921
163279002	rs79027170	2.98672e-07	-1.24001e-10	-0.549878	0.000590095	-1.24001e-10	-0.543382	0.000599218	-1.24001e-10	-0.543142
163279073	rs12469119	2.39922e-07	-1.24001e-10	-0.768912	0.000472596	-1.24001e-10	-0.765424	0.000479857	-1.24001e-10	-0.765281
163279080	rs12469169	2.39922e-07	-1.24001e-10	-0.768912	0.000472596	-1.24001e-10	-0.765424	0.000479857	-1.24001e-10	-0.765281
163279275	rs77693762	1.3102e-07	-1.37387	-1.46592e-10	0.000297203	-1.22925	-1.46592e-10	0.000301316	-1.23061	-1.46592e-10
163279325	rs2241240	2.43857e-07	-1.24001e-10	-0.752641	0.00048039	-1.24001e-10	-0.749068	0.000487771	-1.24001e-10	-0.748921
163279930	rs74327750	1.04703e-07	-1.59809	-1.46592e-10	0.000203344	-1.60877	-1.46592e-10	0.000204031	-1.6205	-1.46592e-10
163280921	rs75959645	9.72915e-08	-1.67151	-1.46592e-10	0.000181045	-1.72492	-1.46592e-10	0.00018397	-1.724	-1.46592e-10
163282376	rs13405962	2.53418e-07	-1.24001e-10	-0.714183	0.000500901	-1.24001e-10	-0.707258	0.000508643	-1.24001e-10	-0.707021
163282489	rs7423570	2.5487e-07	-1.24001e-10	-0.708473	0.000503795	-1.24001e-10	-0.701497	0.000511583	-1.24001e-10	-0.701258
163282896	rs74738973	2.471e-07	-0.739433	-1.46592e-10	0.000244483	-1.42452	-1.46592e-10	0.000248592	-1.42295	-1.46592e-10
163283155	rs78356502	1.76758e-07	-1.24001e-10	-1.07444	0.000347337	-1.24001e-10	-1.07337	0.000352618	-1.24001e-10	-1.07338
163283256	rs146572802	1.35895e-07	-1.33734	-1.46592e-10	0.000240476	-1.44105	-1.46592e-10	0.000245021	-1.43742	-1.46592e-10
163283576	rs180677827	9.17428e-08	-1.73024	-1.46592e-10	0.000183617	-1.71081	-1.46592e-10	0.000186788	-1.70879	-1.46592e-10
163284067	rs33998987	6.5479e-07	-0.751535	0.986624	0.000661583	-1.47307	1.04404	0.000669223	-1.47717	1.04452
163284346	rs143225085	1.06124e-07	-1.58461	-1.46592e-10	0.000188083	-1.68678	-1.46592e-10	0.000190696	-1.68809	-1.46592e-10
163284550	rs76762278	1.79216e-07	-1.24001e-10	-1.06063	0.000351613	-1.24001e-10	-1.06113	0.000356952	-1.24001e-10	-1.06117
163285807	rs185291864	9.22702e-08	-1.7245	-1.46592e-10	0.000187475	-1.69002	-1.46592e-10	0.000190622	-1.68848	-1.46592e-10
163286183	rs192645574	9.04847e-08	-1.74404	-1.46592e-10	0.000185574	-1.70021	-1.46592e-10	0.000188673	-1.69875	-1.46592e-10
163286187	rs115579045	1.22849e-07	-1.43827	-1.46592e-10	0.00022063	-1.52718	-1.46592e-10	0.000224676	-1.52411	-1.46592e-10
163286392	rs76935521	2.25754e-07	-1.24001e-10	-0.829779	0.000445718	-1.24001e-10	-0.823979	0.00045259	-1.24001e-10	-0.823781
163286788	rs150679901	9.80529e-08	-1.66372	-1.46592e-10	0.000181129	-1.72446	-1.46592e-10	0.000183777	-1.72505	-1.46592e-10
163288199	rs80185911	1.01723e-07	-1.62697	-1.46592e-10	0.000179217	-1.73507	-1.46592e-10	0.000181852	-1.73557	-1.46592e-10
163289142	rs6751772	2.33881e-07	-1.24001e-10	-0.794413	0.000461932	-1.24001e-10	-0.788247	0.000469061	-1.24001e-10	-0.788036
163291617	rs12104705	1.81117e-07	-1.24001e-10	-1.05008	0.00035532	-1.24001e-10	-1.05065	0.000360713	-1.24001e-10	-1.05069
163291981	rs16846690	1.82082e-07	-1.24001e-10	-1.04477	0.000357204	-1.24001e-10	-1.04536	0.000362625	-1.24001e-10	-1.0454
163292703	rs111357270	2.80387e-07	-0.613055	-1.46592e-10	0.000724694	-0.337915	-1.46592e-10	0.00074199	-0.329432	-1.46592e-10
163292968	rs7595126	1.80941e-07	-1.24001e-10	-1.05105	0.000354978	-1.24001e-10	-1.05161	0.000360366	-1.24001e-10	-1.05165
163293160	rs74560005	1.95217e-07	-1.24001e-10	-0.975114	0.00038324	-1.24001e-10	-0.975003	0.000389059	-1.24001e-10	-0.975036
163293184	rs80280228	1.97559e-07	-1.24001e-10	-0.963187	0.000387841	-1.24001e-10	-0.963071	0.000393729	-1.24001e-10	-0.963105
163293374	rs62188199	1.02977e-07	-1.61472	-1.46592e-10	0.000180371	-1.72865	-1.46592e-10	0.0001832	-1.72819	-1.46592e-10
163294168	rs62188200	3.42878e-07	-0.411849	-1.46592e-10	0.000306852	-1.1973	-1.46592e-10	0.000310692	-1.19997	-1.46592e-10
163294361	rs2389712	7.49633e-06	2.67294	-1.46592e-10	0.0145349	2.66064	-1.46592e-10	0.0149789	2.67563	-1.46592e-10
163296841	rs17784744	4.20777e-06	2.09546	-1.46592e-10	0.00816538	2.08399	-1.46592e-10	0.00840632	2.09797	-1.46592e-10
163297191	rs17728270	1.4496e-07	-1.27276	-1.46592e-10	0.000199529	-1.62771	-1.46592e-10	0.000201924	-1.63088	-1.46592e-10
163297657	rs75125609	3.25314e-07	-1.24001e-10	-0.464435	0.000653083	-1.24001e-10	-0.441961	0.00066341	-1.24001e-10	-0.441375
163298828	rs117908602	1.76371e-07	-1.24001e-10	-1.07664	0.000343911	-1.24001e-10	-1.08328	0.000349058	-1.24001e-10	-1.08353
163299333	rs9750289	1.82607e-07	-1.24001e-10	-1.04189	0.000358226	-1.24001e-10	-1.0425	0.000363663	-1.24001e-10	-1.04254
163299473	rs7565023	1.81928e-07	-1.24001e-10	-1.04561	0.000356902	-1.24001e-10	-1.0462	0.000362319	-1.24001e-10	-1.04624
163299782	rs7594378	1.83556e-07	-1.24001e-10	-1.03671	0.000360079	-1.24001e-10	-1.03734	0.000365543	-1.24001e-10	-1.03739
163300071	rs79964717	1.72604e-07	-1.24001e-10	-1.09822	0.000339459	-1.24001e-10	-1.09631	0.000344656	-1.24001e-10	-1.09622
163301694	rs76684000	1.30608e-07	-1.37703	-1.46592e-10	0.000237382	-1.45399	-1.46592e-10	0.000239996	-1.45814	-1.46592e-10
163301818	rs76025333	2.91688e-07	-1.24001e-10	-0.57354	0.00058534	-1.24001e-10	-0.551473	0.000594398	-1.24001e-10	-0.551219
163302238	rs77506733	2.20412e-07	-0.853724	-1.46592e-10	0.000379944	-0.98364	-1.46592e-10	0.000385	-0.985524	-1.46592e-10
163302335	rs118076221	1.84646e-07	-1.24001e-10	-1.03078	0.000362207	-1.24001e-10	-1.03145	0.000367702	-1.24001e-10	-1.03149
163303538	rs145990400	6.92724e-07	-1.24001e-10	0.291408	0.00129172	-1.24001e-10	0.240065	0.00130813	-1.24001e-10	0.237586
163303568	rs79636405	2.47538e-07	-1.24001e-10	-0.737662	0.000489154	-1.24001e-10	-0.730988	0.000496617	-1.24001e-10	-0.730949
163305723	rs12464272	2.33612e-07	0.276724	-1.07229	0.000168318	-0.727215	-1.0706	0.000171322	-0.724629	-1.0706
163307606	rs16846709	2.14114e-07	-1.24001e-10	-0.882715	0.000422485	-1.24001e-10	-0.877511	0.000428991	-1.24001e-10	-0.877333
163308202	rs117636368	2.14114e-07	-1.24001e-10	-0.882715	0.000422485	-1.24001e-10	-0.877511	0.000428991	-1.24001e-10	-0.877333
163308203	rs73018982	3.15891e-07	0.276042	-0.76987	0.000227077	-0.727699	-0.770678	0.000231192	-0.725114	-0.770407
163308544	rs114746654	9.05409e-08	-1.74342	-1.46592e-10	0.000177612	-1.74407	-1.46592e-10	0.000180318	-1.74404	-1.46592e-10
163308668	rs75148995	2.29593e-07	-1.24001e-10	-0.812915	0.000453379	-1.24001e-10	-0.806938	0.000460372	-1.24001e-10	-0.806733
163309560	rs145611133	2.07447e-07	-1.24001e-10	-0.914348	0.000405261	-1.24001e-10	-0.919135	0.000411385	-1.24001e-10	-0.919239
163310414	rs6736845	2.12004e-07	0.182281	-1.0749	0.000157039	-0.793881	-1.07329	0.000159828	-0.791381	-1.07329
163310716	rs10200670	2.27561e-07	0.254942	-1.07675	0.000164979	-0.74265	-1.0752	0.00016792	-0.740083	-1.0752
163311202	rs6734436	2.45503e-07	0.330834	-1.07675	0.000174119	-0.688727	-1.0752	0.000177235	-0.686093	-1.0752
163312551	rs111458125	3.28161e-07	0.261957	-0.717676	0.00023869	-0.729956	-0.718546	0.000243046	-0.727263	-0.718254
163313107	rs73018991	2.31898e-07	0.286933	-1.08986	0.000166037	-0.719969	-1.09149	0.000168999	-0.717374	-1.0915
163314329	rs116377669	9.05645e-08	-1.74316	-1.46592e-10	0.000182385	-1.71755	-1.46592e-10	0.000185513	-1.71564	-1.46592e-10
163314492	rs77544974	1.02796e-07	-1.61648	-1.46592e-10	0.000184027	-1.70858	-1.46592e-10	0.000187197	-1.70661	-1.46592e-10
163314609	rs73018994	2.29233e-07	0.264679	-1.07916	0.000138449	-0.91547	-1.0777	0.000140452	-0.916205	-1.0777
163315611	rs79356566	2.81621e-07	-1.24001e-10	-0.608661	0.000558213	-1.24001e-10	-0.598925	0.000566889	-1.24001e-10	-0.598604
163316465	rs146451279	4.7616e-07	-1.24001e-10	-0.0834696	0.000993162	-1.24001e-10	-0.0227719	0.00100992	-1.24001e-10	-0.0211451
163316843	rs16846727	3.54881e-07	0.37182	-0.749262	0.000248174	-0.65944	-0.750094	0.000252695	-0.656769	-0.749815
163319131	rs16846732	2.39245e-07	0.315426	-1.08716	0.000171265	-0.691837	-1.08861	0.000174347	-0.689095	-1.08863
163319224	rs80067013	1.04824e-07	-1.59694	-1.46592e-10	0.000179168	-1.73534	-1.46592e-10	0.000181848	-1.7356	-1.46592e-10
163319553	rs78038088	1.81838e-07	-0.0516969	-0.994414	0.000129895	-1.0532	-1.00374	0.000132074	-1.05115	-1.00426
163319920	rs79683528	9.78304e-08	-1.66599	-1.46592e-10	0.000190552	-1.67374	-1.46592e-10	0.000191837	-1.68212	-1.46592e-10
163320711	rs16846741	2.34363e-07	-1.24001e-10	-0.792351	0.000462895	-1.24001e-10	-0.786165	0.000470039	-1.24001e-10	-0.785953
163321014	rs16846743	3.33932e-07	0.325326	-0.763613	0.000238923	-0.684757	-0.762768	0.000243303	-0.682006	-0.762454
163323593	rs73020604	3.11001e-07	0.252216	-0.761645	0.000226858	-0.736879	-0.762463	0.000230992	-0.734195	-0.762188
163325146	rs183153630	9.30023e-08	-1.7166	-1.46592e-10	0.000206154	-1.59504	-1.46592e-10	0.000209806	-1.59258	-1.46592e-10
163325299	rs34562680	9.33681e-08	-1.71267	-1.46592e-10	0.000183646	-1.71065	-1.46592e-10	0.000186282	-1.71151	-1.46592e-10
163325803	rs6758303	2.28389e-07	0.266176	-1.08435	0.000165027	-0.734694	-1.08286	0.000167971	-0.732117	-1.08286
163325824	rs35696140	1.08429e-07	-1.36848	-0.194649	0.000184876	-1.55818	-0.145801	0.00018826	-1.55598	-0.144961
163326297	rs13406089	3.2937e-07	-0.934565	0.482521	0.000357964	-1.57147	0.528241	0.000362669	-1.57401	0.528735
163326486	rs7606699	2.3714e-07	-1.24001e-10	-0.780573	0.000468969	-1.24001e-10	-0.773128	0.000476225	-1.24001e-10	-0.772877
163326973	rs185278721	3.49835e-07	-1.24001e-10	-0.391763	0.000691393	-1.24001e-10	-0.384956	0.000702151	-1.24001e-10	-0.384619
163327243	rs80206001	2.28387e-07	0.0286556	-0.846839	0.000176252	-0.906771	-0.844979	0.00017945	-0.904115	-0.844759
163329438	rs60520748	3.33429e-07	0.231732	-0.671527	0.000244644	-0.751413	-0.672447	0.000249106	-0.74875	-0.672139
163330094	rs7594587	2.17412e-07	0.22246	-1.08989	0.000159074	-0.765601	-1.08869	0.000161906	-0.763064	-1.08869
163330200	rs77507833	2.61771e-07	-1.24001e-10	-0.681753	0.000519162	-1.24001e-10	-0.671449	0.00052724	-1.24001e-10	-0.671113
163331368	rs73020617	3.6761e-07	0.297413	-0.639614	0.000262585	-0.712524	-0.640568	0.000267361	-0.709919	-0.640248
163331395	rs6715546	2.29235e-07	0.275941	-1.09042	0.000165115	-0.727771	-1.08925	0.000168063	-0.725185	-1.08925
163331706	rs144475481	2.963e-07	-1.24001e-10	-0.557853	0.000576995	-1.24001e-10	-0.565833	0.000585533	-1.24001e-10	-0.566245
163332881	rs77699177	1.82235e-07	-1.24001e-10	-1.04393	0.000357014	-1.24001e-10	-1.04589	0.000362397	-1.24001e-10	-1.04603
163334293	rs77913608	3.4895e-07	-1.24001e-10	-0.394296	0.000727052	-1.24001e-10	-0.334668	0.000739234	-1.24001e-10	-0.333153
163334481	rs118023210	2.42892e-07	-1.24001e-10	-0.756607	0.000480475	-1.24001e-10	-0.748889	0.000487914	-1.24001e-10	-0.748629
163334682	rs1485976	3.45422e-07	-1.24001e-10	-0.404457	0.000719398	-1.24001e-10	-0.345251	0.000731445	-1.24001e-10	-0.343746
163334888	rs75920367	9.18775e-08	-1.72877	-1.46592e-10	0.000199035	-1.63019	-1.46592e-10	0.000202007	-1.63047	-1.46592e-10
163335222	rs12466930	2.33677e-07	-1.24001e-10	-0.795283	0.000462041	-1.24001e-10	-0.788011	0.000469187	-1.24001e-10	-0.787766
163335509	rs73020623	3.30624e-07	0.251992	-0.700236	0.00024117	-0.737038	-0.701125	0.000245571	-0.734355	-0.700827
163335753	rs59627828	3.40192e-07	0.338978	-0.758691	0.000240143	-0.682917	-0.759513	0.00024451	-0.680275	-0.759237
163336037	rs13422692	2.35078e-07	0.298444	-1.08775	0.000168248	-0.711791	-1.08644	0.000171255	-0.709185	-1.08643
163336337	rs58790118	2.19172e-07	0.23354	-1.09291	0.000159809	-0.75778	-1.0919	0.000162656	-0.755233	-1.0919
163336338	rs76846105	3.41014e-07	0.307218	-0.724518	0.000242921	-0.705551	-0.72538	0.000247334	-0.702937	-0.725091
163336654	rs6735978	2.14662e-07	-1.24001e-10	-0.880161	0.00042398	-1.24001e-10	-0.873979	0.000430522	-1.24001e-10	-0.87377
163336914	rs6724192	1.7882e-07	-1.24001e-10	-1.06284	0.000347387	-1.24001e-10	-1.07323	0.000352597	-1.24001e-10	-1.07344
163336969	rs34777723	1.00513e-07	-1.22118	-0.417755	0.000160737	-1.50958	-0.33431	0.000163831	-1.50736	-0.332575
163337203	rs13022784	2.00183e-07	-0.949991	-1.46592e-10	0.00042562	-0.870118	-1.46592e-10	0.000429472	-0.876212	-1.46592e-10
163337649	rs888274	1.09275e-07	-1.65771	0.102356	0.000234917	-1.63374	0.169311	0.000239107	-1.63266	0.170807
163338426	rs34737132	5.32411e-07	0.0281911	-1.46592e-10	0.00541197	1.6727	-1.46592e-10	0.00561495	1.69442	-1.46592e-10
163338912	rs117969799	2.76626e-07	-1.24001e-10	-0.626558	0.000528432	-1.24001e-10	-0.653751	0.000536278	-1.24001e-10	-0.654115
163339633	rs985621	1.43621e-07	-0.262111	-1.01994	0.000123975	-1.07563	-1.02796	0.000126182	-1.07287	-1.02817
163339644	rs73020634	2.72376e-07	-0.344354	-0.297689	0.000256221	-1.08403	-0.293597	0.000260718	-1.08204	-0.29329
163339765	rs985623	1.35837e-07	-0.237993	-1.09978	0.000135382	-0.915794	-1.09977	0.000137917	-0.912351	-1.09977
163340760	rs532638784	3.65992e-08	-1.744	-0.905199	7.27522e-05	-1.73117	-0.905433	7.39014e-05	-1.73037	-0.905667
163340766	rs77518035	1.20882e-06	-1.24001e-10	0.848175	0.00232088	-1.24001e-10	0.826036	0.00235654	-1.24001e-10	0.826181
163340965	rs75094001	2.22647e-07	-1.24001e-10	-0.843638	0.000440484	-1.24001e-10	-0.835792	0.000447417	-1.24001e-10	-0.835276
163341126	rs79549963	1.7355e-07	-1.24001e-10	-1.09276	0.000340588	-1.24001e-10	-1.09299	0.000345762	-1.24001e-10	-1.09302
163341209	rs117295221	1.76155e-07	-1.24001e-10	-1.07786	0.000345636	-1.24001e-10	-1.07828	0.00035088	-1.24001e-10	-1.07832
163341892	rs7568839	6.20997e-08	-1.72111	-0.399373	0.00014261	-1.5942	-0.369353	0.000144617	-1.59609	-0.368591
163342408	rs1872565	2.0542e-07	-1.24001e-10	-0.924167	0.000405859	-1.24001e-10	-0.917661	0.000412211	-1.24001e-10	-0.917232
163343112	rs73020650	2.50052e-07	-0.439644	-0.287913	0.000243332	-1.14247	-0.286767	0.000247587	-1.14049	-0.286517
163343148	rs7572827	2.09131e-07	-1.24001e-10	-0.906263	0.0004128	-1.24001e-10	-0.900702	0.000419268	-1.24001e-10	-0.900257
163344064	rs78993969	2.20408e-07	-0.512706	-0.341037	0.000211063	-1.23488	-0.336631	0.000214805	-1.23313	-0.335908
163344564	rs62188206	4.68636e-08	-1.68902	-0.712962	9.1415e-05	-1.7135	-0.69476	9.27058e-05	-1.71503	-0.694311
163345143	rs74511720	2.50048e-07	-1.24001e-10	-0.72757	0.000496052	-1.24001e-10	-0.716985	0.000503897	-1.24001e-10	-0.716396
163345227	rs78394270	2.48724e-07	-1.24001e-10	-0.732882	0.000494345	-1.24001e-10	-0.720432	0.000502187	-1.24001e-10	-0.719795
163345284	rs1485978	1.37258e-07	-0.302107	-1.02526	0.000120909	-1.09596	-1.03266	0.000123078	-1.09316	-1.03279
163345347	rs12464396	2.91975e-07	-1.24001e-10	-0.572557	0.000556899	-1.24001e-10	-0.601281	0.000565156	-1.24001e-10	-0.601667
```
