## Supplementary material for "Characterization of shared and ancestry-specific signals driving complex traits using multi-ancestry fine-mapping": susiex_nc3.cs80.summary

```
# chr2:162345855-163345855
CS_ID	CS_LENGTH	CS_PURITY	MAX_PIP_SNP	BP	REF_ALLELE	ALT_ALLELE	REF_FRQ	BETA	SE	-LOG10P	MAX_PIP	POST-HOC_PROB_POP1	POST-HOC_PROB_POP2
1	15	0.931278	rs2909457	162845855	A,A	G,G	0.416501,0.107143	-0.0225884,-0.00580376	0.00401062,0.0138207	7.74963,0.170996	0.107017	0.999426	0.280253
2	815	0	rs35100979	162546956	G,NA	A,NA	0.980119,NA	0.0648152,NA	0.0141639,NA	5.32441,NA	0.0510864	0.328273	0.484418
3	828	0	rs35100979	162546956	G,NA	A,NA	0.980119,NA	0.0648152,NA	0.0141639,NA	5.32441,NA	0.038709	0.323813	0.486209
```
