## Supplementary material for "Characterization of shared and ancestry-specific signals driving complex traits using multi-ancestry fine-mapping": orig_s2_snps

```
rs17580619
rs73979413
rs6704691
rs117659257
rs66506686
rs10185715
rs10174752
rs10432469
rs10432470
rs10432471
rs57711736
rs80021660
rs56947631
rs7571192
rs59287242
rs10432421
rs10432472
rs10432422
rs10432473
rs4668395
rs1543128
rs1878073
rs6433300
rs111775260
rs12470343
rs4321335
2:172465676_G_A
rs55941765
rs111941085
rs76412842
rs1878072
rs72888025
rs80122322
rs138512930
rs189545682
rs180678740
rs908371
rs3951105
rs6723896
rs6433301
rs7575168
rs4668396
rs4668397
rs112843688
rs6433302
rs4264541
rs4265979
rs4265980
rs72888032
rs11674857
rs10930486
rs9287946
rs13416695
rs73025000
rs9677551
rs9678887
rs34535956
rs6723590
rs12622021
rs79691919
rs75177479
rs2037158
rs2037159
rs2037160
rs2037161
rs2037163
rs13025856
rs2176150
rs1533417
rs1969271
rs1554157
rs1554158
rs75125058
rs11684298
rs6754595
rs7562302
rs10202572
rs10190393
rs6743208
rs113345918
rs7606481
rs7592639
rs13423740
rs12991896
rs13426512
rs11693157
rs73025001
rs6747069
rs12997634
rs6718546
rs13016328
rs12618717
rs11680728
rs997634
rs997635
rs17580717
rs997636
rs6433305
rs59567105
rs7601348
rs56851128
rs28823131
rs28893802
rs2102739
rs2102740
rs72888058
rs1115641
rs2356796
rs2138350
rs10192267
rs1399960
rs6760972
rs10168724
rs6717312
rs4668398
rs2356797
rs10205383
rs1606926
rs13390451
rs117870246
rs1554160
rs1554161
rs1554162
rs1554163
rs1554164
rs6711989
rs6725338
rs7602864
rs117915695
rs7606149
rs7606189
rs13022639
rs17580753
rs12470549
rs10930488
rs10185928
rs72888070
rs10201488
rs6748916
rs17427088
rs6748871
rs62181716
rs1850030
rs1850029
rs1850028
rs1850027
rs79056638
rs1829023
rs1829022
rs111594943
rs111805595
rs34054455
rs35735503
rs12987244
rs4668400
rs76771637
rs10497376
rs73979430
rs147055015
rs73979431
rs12995009
rs13000329
rs115853710
rs78652757
rs2356799
rs2356800
rs112943145
rs56236693
rs77600549
rs4572568
rs4493224
rs144604835
rs111806906
rs138877200
rs7421804
rs148583081
rs72888085
rs112733618
rs13013763
rs58102581
rs117502377
rs13019946
rs13020950
rs12997293
rs13020853
rs1989280
rs58729760
rs59787588
rs56398125
rs55982742
rs4668402
rs4616445
rs74668620
rs113730245
rs55814453
rs112427739
rs4668404
rs144972106
rs4260207
rs13024892
rs13025088
rs4584998
rs6433308
rs7605659
rs62181734
rs7591880
rs56095833
rs56324600
rs56989045
rs73027026
rs4497842
rs7556876
rs1033217
rs1399956
rs10445763
rs143361099
rs78424878
rs4128243
rs7609475
rs951917
rs7557017
rs4668405
rs4668406
rs12996165
rs60573116
rs7587254
rs7560932
rs113250314
rs7587695
rs79501194
rs7604408
rs12466175
rs12466246
rs60522407
rs72889835
rs72889837
rs79637557
rs144985501
rs138867335
rs146247572
rs150597211
rs77786901
rs7602340
rs74961568
rs76736881
rs6433309
rs16859690
rs78795724
rs1515811
rs59930505
rs139488042
rs143402785
rs1399957
rs140189240
2:172520810_C_A
rs62181736
rs142794753
rs138196958
rs7600835
rs182797499
rs186008520
rs140144219
rs186872470
rs143782497
rs191600770
rs149983806
rs59712148
rs1399958
rs2102738
rs2090278
rs114995575
rs2090279
rs74471766
rs137930099
rs72889848
rs116475062
rs979955
rs979956
rs979957
rs72889853
rs199699261
rs12478189
rs1028127
rs12998411
rs2357061
rs80065526
rs35549875
rs61588295
rs11692132
rs4668407
rs59414074
rs10803863
rs77536669
rs58565148
rs11678892
rs11678984
rs16859721
rs12052995
rs12053003
rs17427311
rs78905382
rs7588351
rs17580984
rs62181740
rs62181741
rs17614941
rs1554166
rs2037164
rs34542126
rs140219751
rs2357062
rs2138349
rs76758669
rs6721680
rs3795999
rs80197124
rs17614989
rs17615013
rs117397189
rs17499306
rs6433311
rs6757773
rs11675891
rs143631209
rs115678258
rs76478189
rs1554165
rs141251399
rs62181743
rs75487499
rs117537565
rs78293586
rs13429113
rs74502467
rs34242651
rs150407583
rs111282224
rs7574711
rs1850031
rs1515812
rs2138348
rs12464262
rs62184165
rs77870494
rs12185567
rs312925
rs312924
rs34531723
rs12997093
rs151058663
rs138941312
rs76168787
rs114879982
rs12612105
rs312920
rs312919
rs79317912
rs312918
rs10930491
rs950173
rs144427906
rs312917
rs17581131
rs115279258
rs312916
rs11887208
rs2674484
rs2678155
rs10497375
rs17427473
rs145383061
rs7597387
rs10206062
rs115285814
rs10185633
rs973889
rs78324452
rs144273879
rs78270283
rs142160542
rs79701804
rs75228858
rs11897196
rs10207085
rs13000153
rs2292814
rs2292815
rs2292816
rs35162284
rs55957712
rs7604918
rs76368189
rs10204501
rs10204502
rs10204622
rs75836161
rs10184770
rs114500122
rs78261455
rs6709156
rs6722757
rs12471160
rs12692970
rs139579611
rs77168164
rs115926786
rs6710698
rs4667693
rs34632749
rs9287948
rs10200608
rs116555388
rs6738445
rs3796000
rs12619041
rs117313237
rs114564311
rs569518066
rs148871735
rs17499502
rs4667694
rs1543168
rs75120445
rs10166005
rs10184866
rs1517678
rs142235663
rs149242570
rs190440561
rs115567901
rs11886820
rs151221433
rs6433312
rs75620344
rs10201419
rs10201520
rs10930493
rs111357343
rs7574090
rs9789538
rs72881916
rs147273538
rs4668412
rs80097928
rs77366693
rs146697253
rs6723259
rs191032683
rs13419987
rs144725949
rs76475957
rs184251655
rs12692971
rs12622772
rs10194102
rs146897743
rs1607253
rs1607254
rs7562356
rs114969526
rs11904009
rs13012103
rs11690807
rs72881938
rs76700450
rs118120566
rs112905445
rs35379278
rs186904295
rs4507064
rs147960287
rs11673831
rs150409120
rs145210646
rs138865128
rs368216989
rs13017695
rs7572215
rs148066054
rs141802084
rs74765494
rs35391289
rs1113390
rs1113389
rs10174525
rs144772918
rs79370370
rs6705200
rs62184174
rs34358700
rs7355594
rs10497374
rs17499544
rs11757
rs200445677
rs12692973
rs192328959
rs72881959
rs2292813
rs7604821
rs13016580
rs13021138
rs7608403
rs139562569
rs145251030
rs12620126
rs3770459
rs56049564
rs118042260
rs17499593
rs10167419
rs6745143
rs3770458
rs3770457
rs75235617
rs191835994
rs76674291
rs115839825
rs149808358
rs949548
rs139714014
rs6758704
rs74682906
rs35854151
rs78013968
rs6433313
rs1022358
rs147185564
rs1973707
rs1973706
rs17581284
rs7584258
rs1474074
rs185032630
rs6433314
rs117605100
rs147269962
rs150799926
rs57718990
rs12692974
rs6754817
rs117233194
rs114071719
rs3821096
rs34221876
rs116941186
rs117156756
rs3770455
rs3770453
rs3770452
rs3770451
rs970948
rs116067221
rs3770450
rs142347188
rs7586207
rs142561115
rs67204065
rs62182368
rs118179702
rs12053046
rs6716901
rs9636293
rs7592272
rs80037549
rs4668413
rs6760680
rs66835971
rs75695480
rs34962243
rs11903123
rs1996424
rs149973623
rs1400816
rs12614709
rs62182370
rs74393286
rs2357064
rs17581347
rs17581361
rs2176465
rs17615262
rs117440866
rs34108287
rs3821095
rs72885529
rs72885532
rs3821094
rs12692976
rs62182372
rs62182373
rs62182374
rs6433315
rs12622895
rs6709299
rs72885545
rs57775770
rs6759575
rs908670
rs908671
rs3736499
rs3770449
rs3770448
rs3770447
rs3765166
rs3765167
rs1010533
rs3821093
rs1554259
rs78820630
rs146701232
rs114304988
rs113924638
rs10179020
rs190282520
rs2176466
rs2271758
rs182549768
rs149739351
rs76703909
rs925881
rs4668414
rs139094827
rs143959714
rs10191399
rs149189827
rs3770445
rs3770444
rs118148925
rs56275355
rs138615838
rs2357206
rs2884123
rs148607924
rs3770443
rs6727459
rs2056202
rs17848721
rs139132833
rs2138873
rs1996425
rs1105264
rs1105265
rs187518205
rs115747888
rs4668415
rs4668416
rs12619137
rs12692977
rs10196521
rs7580232
rs147165079
rs4668417
rs75776799
rs62182392
rs13017585
rs183914684
rs374359067
rs143368157
rs145877386
rs1878583
rs12692978
rs144181021
rs369441297
rs62182397
rs10930496
rs6736159
rs58540694
rs114618948
rs6725388
rs145196290
rs140091639
rs150324777
rs6708365
rs6711813
rs6726991
rs59844139
rs62182401
rs10930497
rs144659784
rs146619292
rs6724337
rs79874998
rs143934207
rs147271475
rs17581439
rs139809060
rs11675404
rs74681329
rs78964234
rs115037110
rs117110103
rs62182402
rs7573003
rs6433316
rs79923204
rs185247540
rs143126861
rs12692979
rs7355523
rs12617265
rs7588025
rs192834784
rs6433317
rs117016907
rs149498472
rs62182403
rs7608126
rs62182404
rs142588461
rs55864623
rs12617655
rs3821092
rs12991441
rs143712437
rs62182424
rs145555918
rs117331543
rs7583860
rs13024662
rs10432474
rs116577770
rs145171523
rs13031370
rs55972736
rs55681218
rs6753859
rs11691301
rs62182425
rs12995933
rs13017988
rs56401580
rs150886395
rs185261014
rs4668419
rs116305560
rs149746680
rs116957922
rs12622385
rs73014549
rs12479374
rs6727017
rs186246002
rs144262771
rs148667353
rs7563971
rs7564089
rs182704152
rs57887937
rs184470086
rs62182429
rs4581870
rs117681359
rs11677573
rs12478215
rs11695887
rs77753919
rs62182430
rs7580132
rs58368273
rs13030911
rs62182432
rs11678018
rs116868713
rs10930498
rs75305382
rs62182433
rs148295753
rs28372952
rs6742905
rs62182435
rs6758494
rs10202823
rs112817830
rs12468218
rs191633347
rs7594478
rs10930499
rs60706248
rs4072279
rs376860834
rs151316801
rs9784123
rs9784070
rs62182436
rs115854633
rs7340516
rs76235705
rs6750058
rs12467010
rs62182437
rs140227773
rs59853867
rs150357932
rs138010248
rs79326780
rs7597525
rs11692418
rs72889094
rs2357208
rs2357207
rs138748188
rs13399316
rs62182438
rs117809327
rs6433318
rs6740705
rs150826468
rs6731562
rs2028674
rs2028673
rs2028672
rs62182439
rs138864646
rs148517732
rs79904427
rs142776457
rs146726790
rs116912775
rs150976283
rs11883977
rs150858536
rs78542645
rs140455167
rs76350913
rs6726050
rs6741030
rs62182443
rs118154134
rs2165934
rs148075809
rs62182444
rs4280427
rs10201430
rs4324292
rs17615352
rs6753551
rs6757680
rs17581481
rs75559541
rs143077411
rs77657645
rs76484787
rs7602037
rs56133507
rs7579509
rs10177679
rs10165126
rs62182446
rs1982288
rs62183760
rs55975050
rs12624292
rs75096913
rs11676438
rs148800555
rs74796759
rs10439296
rs149324526
rs62183762
rs150668583
rs62183763
rs10930500
rs145159613
rs6433319
rs117165923
rs62183765
rs62183766
rs189636468
rs13004237
rs13004445
rs370230337
rs10188587
rs13018515
rs76350183
rs72890834
rs13024846
rs62183768
rs140354455
rs10930501
rs34137430
rs77492339
rs62183769
rs62183770
rs76561939
rs72890841
rs12473516
rs78107139
rs11683436
rs185765261
rs143454436
rs145866308
rs62183773
rs72890842
rs118077458
rs3791342
rs3791343
rs142178504
rs2083854
rs58955804
rs1443700
rs78611432
rs77465418
rs138254751
rs146051631
rs115101293
rs74534862
rs559144965
rs6752812
rs11695630
rs17428076
rs6714214
rs2028671
rs17581509
rs2028670
rs76980547
rs186694516
rs140621953
rs6707142
rs77233471
rs11676484
rs200567604
rs62183776
rs10174055
rs62183777
rs7371503
rs77698716
rs7581072
rs199824828
rs6433321
rs116087574
rs10166352
rs146208171
rs10166548
rs55711205
rs117727374
rs55653103
rs78382890
rs56218609
rs146611731
rs57377675
rs138009620
rs718936
rs117653441
rs6729945
rs6730085
rs62183782
rs7371631
rs62183783
rs7584187
rs7557612
rs141659267
rs7598232
rs7557717
rs7598246
rs62183784
rs139356313
rs62183785
rs62183800
rs191436708
rs62183801
rs150994726
rs79939303
rs6718013
rs6746701
rs115005961
rs11903410
rs62183803
rs76223175
rs6733123
rs6733794
rs6433322
rs117517358
rs6737308
rs147290520
rs147469614
rs6433323
rs187921049
rs371964791
rs62183804
rs12473876
rs6749895
rs552388791
rs28600716
rs62183807
rs6715929
rs1443699
rs6704590
rs7560031
rs62183808
rs10197265
rs117814579
rs111676152
rs62183809
rs12622259
rs6761111
rs6719012
rs57734582
rs56041936
rs117857993
rs62183811
rs62183812
rs62183813
rs17428174
rs55863868
rs191510010
rs145372999
rs10201053
rs11681005
rs10930502
rs11688839
rs145640663
rs117480379
rs117785323
rs59609380
rs6751078
rs568440261
rs17581610
rs72892835
rs7580363
rs192262735
rs184838879
rs77963593
rs139477917
rs7606918
rs12052246
rs7594711
rs17500114
rs12996935
rs11892858
rs7591150
rs60491745
rs13394990
2:172898921_G_A
rs13394991
rs12988345
rs201085270
rs62183817
rs139028484
rs142492193
rs11673986
rs12987931
rs371872901
rs13015360
rs12989544
rs12989560
rs13020884
rs7586556
rs13403822
rs9973784
rs62183819
rs190151915
rs9973494
rs1965160
rs72892859
rs1965159
rs34054371
rs376783705
rs79029608
rs374769981
rs540959001
rs116969492
rs34636594
rs55791993
rs1008152
rs1008151
rs788164
rs146230954
rs35881445
rs10203462
rs10167594
rs12328877
rs788166
rs10171214
rs10209911
rs73976544
rs796839
rs2129475
rs13013988
rs788168
rs56139403
rs185518935
rs12052482
rs10930503
rs788170
rs7607377
rs60153685
rs1038564
rs1344393
rs75591892
rs142726438
rs17581715
rs788171
rs150594914
rs144212109
rs72892893
rs118077889
rs72892894
rs12622144
rs57656367
rs6725971
rs73976547
rs145833065
rs143747318
rs148170671
rs75070321
rs62183851
rs62183852
rs10497377
rs788161
rs6737876
rs145164337
rs788162
rs17500199
rs10497378
rs17615589
rs788163
rs17615607
rs705870
rs10497379
rs62183853
rs12616766
rs57352446
rs79993309
rs145193493
rs138208730
rs2357323
rs56923699
rs146983959
rs3796058
rs788158
rs60123064
rs16859964
rs139351082
rs3814049
rs16859965
rs788159
rs58045367
rs12473549
rs705869
rs923256
rs788160
rs80244620
rs1047889
rs74483458
rs79281714
rs10204520
rs115246980
rs77223687
rs72877591
rs3098974
rs116381891
rs3821186
rs788172
rs788173
rs796840
rs55819161
rs813720
rs10186317
rs6710250
rs62183854
rs62183855
rs12469319
rs13388257
rs13390848
rs12468332
rs150318970
rs117597893
rs35741464
rs147079220
rs116014093
rs192139328
rs10168377
rs3927124
rs1154721
rs4519482
rs118142318
rs62183857
rs62183858
rs3791344
rs2228184
rs743605
rs3762499
rs71415274
rs62183859
rs141116557
rs79061070
rs150265702
rs80204092
rs35263507
rs16859990
rs114409875
rs76030441
rs1001780
rs13034296
rs2357322
rs2016394
rs13035801
rs13036013
rs13018407
rs17726078
rs17726121
rs62184960
rs185320271
rs181857120
rs369132526
rs76974555
rs62184962
rs12621285
rs187043200
rs71415275
rs72879528
rs77733781
rs80331565
rs79841340
rs10930505
rs62184964
rs75119741
rs72879531
rs72879536
rs56142209
rs116842994
rs76944964
rs80258916
rs4972600
rs13010553
rs28619352
rs76600691
rs10930506
rs79277404
rs12465934
rs7423032
rs2357210
rs4324296
rs117091222
rs77606653
rs149974224
rs6739007
rs9750758
rs59012643
rs13016849
rs972957
rs7583008
rs7569224
rs13390758
rs35547635
rs7572413
rs35412286
rs12613733
rs149396332
rs56656210
rs147666108
rs11680614
rs11900933
rs62182074
rs2357209
rs10084379
rs4972620
rs137918145
rs73020535
rs141526131
rs77985944
rs77396974
rs12692981
rs13015819
rs147253803
rs11675271
rs11675320
rs79606337
rs34158453
rs6724614
rs74580176
rs4972623
rs6433329
rs2357316
rs2357317
rs12466775
rs12470583
rs77284111
rs73020553
rs73022510
rs62182076
rs10930511
rs62182077
rs73022511
rs991485
rs991484
rs192752746
rs7582678
rs74444530
2:172996157_A_G
rs6748154
rs6748291
rs6704680
rs6708019
rs13021554
rs11675761
rs11681688
rs16860015
rs1843758
rs78000873
rs7590382
rs76325337
rs7590815
rs7590626
rs7604615
rs7604737
rs189730569
rs7593498
rs7566889
rs1319695
rs62182078
rs950406
rs4972424
rs950407
rs73022538
rs147928235
rs59068118
rs57686199
rs4972630
rs4972632
rs6735574
rs12468831
rs56140108
rs2357318
rs151117208
rs2129479
rs4972427
rs2171321
rs4972636
rs4972429
rs142066702
rs117050214
rs77107098
rs72625238
rs72625239
rs4484004
rs139431714
rs6755845
rs6433331
rs17218404
rs77590306
rs1843757
rs1843756
rs75092778
rs76628426
rs6433332
rs2306797
rs77673857
rs78895242
rs75726349
rs11890561
rs1386354
rs73022558
rs11902590
rs10930515
rs10930516
rs73022564
rs7606784
rs1486957
rs10930517
rs10930518
rs6705175
rs143799089
rs10930520
rs4972639
rs1843755
rs10930521
rs116405319
rs13010989
rs111899394
rs138005448
rs184905815
rs115236646
rs6750572
rs2884155
rs61656332
rs13009919
rs79368954
rs35217322
rs76189584
rs77406337
rs62182081
rs10199291
rs112713731
rs7597273
rs2054831
rs74691096
rs7604730
rs111909222
rs35319415
rs12988626
rs79238150
rs3901602
rs76635127
rs74383823
rs12617621
rs12620522
rs12614216
rs2171320
rs77375152
rs79871038
rs10191449
rs4340475
rs6750932
rs10183800
rs13006420
rs10186626
rs13006876
rs6433333
rs6718762
rs13014155
rs6751639
rs6751644
rs13400011
rs13034105
rs371565191
rs13432384
rs7607929
rs35125498
rs6706297
rs62170027
rs80004937
rs6738987
rs10930522
rs10170745
rs13389254
rs150516582
rs10183347
rs139475142
rs78707843
rs36078085
rs34928801
rs10206099
rs10172507
rs10208791
rs11898349
rs6751272
rs6751564
rs1386351
rs1386352
rs1825750
rs1386353
rs33910987
rs141421050
rs34267026
rs78926363
rs10176551
rs6730323
rs6730339
rs1906182
rs1906183
rs6433334
rs6433335
rs6721163
rs6705994
rs1486956
rs1531998
rs62168962
rs78580759
rs9752188
rs9752202
rs9752190
rs9752220
rs2357315
rs117186160
rs10198906
rs201384026
rs191466020
rs542186505
rs142107540
rs12692990
rs12692991
rs12692992
rs12692993
rs145363219
rs10930525
rs4621143
rs4539764
rs11678566
rs60758744
rs35747719
rs34366279
rs13393795
rs13393977
rs13407236
rs2129476
rs2129477
rs2129478
rs7605010
rs7592807
rs117583770
rs2171319
rs1038565
rs1038566
rs1038567
rs6711418
rs79291669
rs6739805
rs6711450
rs150697399
rs57033598
rs117830069
rs117010843
rs4306685
rs57467572
rs9287949
rs10179896
rs9287950
rs10191165
rs9287951
rs13019943
rs12998734
rs4972705
rs34961322
rs12999168
rs35482192
rs12692995
rs12692996
rs6720175
rs13000387
rs6720217
rs6720539
rs6723670
rs140934186
rs4359606
rs4347787
rs4335914
rs4566334
rs4353612
rs12467851
rs12472179
rs12475912
rs12472208
rs12468728
rs13019996
rs118100750
rs10497380
rs6706443
rs6735491
rs6735511
rs6735783
rs6750823
rs6750923
rs6736020
rs6736027
rs139446842
rs10210968
rs10187668
rs10211286
rs10188182
rs6759270
rs10930526
rs10803866
rs10803867
rs10930527
rs10930528
rs10930529
rs4972710
rs4972711
rs4972712
rs4972713
rs62168965
rs55919266
rs13019357
rs114071927
rs4571029
rs145504007
rs963308
rs1812500
rs963307
rs11893372
rs73976590
rs73976592
rs12470966
rs11684103
rs10930530
rs10930531
rs10930532
rs10930533
rs12476259
rs116959906
rs12991095
rs12990778
rs6743328
rs6714712
rs10930534
rs4524096
rs4467239
rs2884154
rs4583429
rs6747365
rs6747259
rs6705155
rs13430020
rs4972715
rs4972716
rs4972717
rs4972718
rs4972719
rs6751574
rs12614495
rs10803868
rs4972723
rs4972724
rs4972725
rs62168967
rs59073594
rs10930535
rs6433336
rs6433337
rs6433338
rs62168984
rs4972728
rs6433339
rs6433340
rs6709514
rs9750439
rs2054832
rs117955385
rs13034707
rs13034957
rs7575468
rs1542676
rs1906181
rs144500925
rs12692997
rs2357320
rs2357319
rs6708636
rs12617862
rs12614868
rs75903582
rs7578317
rs4972730
rs75730641
rs13389933
rs10195587
rs58318675
rs143631533
rs10195064
rs10195069
rs1811602
rs34567022
rs10198133
rs118021119
rs117576207
rs13396614
rs13422459
rs10204599
rs10930536
rs10930537
rs140279326
rs111656045
rs12478419
rs143089848
rs77435302
rs10803870
rs10167005
rs4610020
rs6433342
rs10194179
rs117892350
rs10194271
rs79332093
rs117263742
rs4072781
rs79930213
rs147483627
rs12614966
rs58646015
rs1073730
rs6705620
rs75737878
rs149184735
rs146909351
rs111978636
rs114474391
rs117794173
rs2004616
rs4076083
rs10930538
rs13409279
rs74434574
rs56105451
rs73979706
rs13402034
rs72894807
rs4972459
rs72894808
rs117046761
rs11688652
rs144817412
rs75812196
rs11695425
rs4972740
rs75082001
2:173109946_G_A
rs7575122
rs6724822
rs72894814
rs4972461
rs76091552
rs6757886
rs35806149
rs13408712
rs11691213
rs6433343
rs6707780
rs118136506
rs6708374
rs4435421
rs4404238
rs80080391
rs4972741
rs200837326
rs12473884
rs34332486
rs4972462
rs75616048
rs56364998
rs11695878
rs56154182
rs56001547
rs7594038
rs6717347
rs4972743
rs6745600
rs11691669
rs11691716
rs6721348
rs7601351
rs76295262
rs117218001
rs76017650
rs116993393
rs4561630
rs76043024
rs10174176
rs10198240
rs13008183
rs62168992
rs62168993
rs114909401
rs4972465
rs187713158
rs77816182
rs4972752
rs4972753
rs76633858
rs77336421
rs7573643
rs7573648
rs7573538
rs7573560
rs79485192
rs7587844
rs7574002
rs7574225
rs117078064
rs117736414
rs4324293
rs4531900
rs4578823
rs4545973
rs4426504
rs67862470
rs59290226
rs6433345
rs6746255
rs6433346
rs72894852
rs76731925
rs4289149
rs75137144
rs56252948
rs4583430
rs62169003
rs4294971
rs7588418
rs142185164
rs62169005
rs79012924
rs72894855
rs7565945
rs13417973
rs7592685
rs77674237
rs35988944
rs72894865
rs7566285
rs150862246
rs139304938
rs7557236
rs59803594
rs192913403
rs60010335
rs61149590
rs193278312
rs77343959
rs7422525
rs140014821
rs13384762
rs139196745
rs144902678
rs4306687
rs7605324
rs11689075
rs112100663
2:173135117_C_T
rs72894867
rs117498957
rs4419205
rs6707843
rs12468634
rs149834340
rs4972756
rs4972466
rs4972468
rs4972758
rs148393698
rs4972759
rs190977249
rs7557546
rs10202488
rs116695155
rs4972470
rs148917593
rs10193528
rs4972760
rs117005878
rs4246617
rs4246618
rs4349318
rs11682242
rs118028102
rs151316332
rs4433964
rs73976721
rs4335911
rs117623274
rs4972763
rs4972764
rs73976722
rs10195843
rs118020839
rs78409482
rs7601768
rs73031500
rs117601546
rs67673184
rs4972765
rs4972472
rs9287953
rs61548167
rs68130068
rs4316910
rs4316911
rs10803871
rs13430544
rs60062172
rs67694199
rs12619466
rs79922633
rs13415015
rs6720199
rs6720438
rs7574709
rs4972475
rs4536625
rs10169716
rs118058163
rs117786967
rs117965121
rs72882617
rs116907420
rs12471128
rs7576759
rs11684570
rs117276941
rs149096874
rs72882620
rs141425800
rs116865475
rs78023562
rs4496306
rs10930540
rs10930541
rs4972477
rs77308518
rs4972774
rs4972775
rs180933388
rs7425702
rs4594405
rs77398198
rs4429441
rs12624040
rs11674489
rs11685584
rs11674629
rs79358080
rs11674681
rs62167402
rs13384490
rs57101510
rs4588155
rs4619572
rs4522573
rs4450575
rs72882640
rs60020199
rs4438453
rs4538169
rs56239652
rs62167405
rs13413724
rs72882644
rs4447582
rs79488507
rs72882647
rs57053949
rs55893326
rs11677934
rs11677943
rs118120265
rs10930542
rs117205119
rs10930543
rs10930544
rs12475457
rs55690766
rs10803872
rs12614676
rs6742057
rs117489155
rs10930545
rs143656127
rs55642375
rs59911001
rs6749293
rs117238094
rs6735271
rs10207045
rs6735215
rs10803873
rs149179251
rs56030771
rs72882669
rs10930546
rs12620834
rs72882674
rs3934990
rs3934991
rs141592633
rs3935437
rs3935436
rs6743235
rs79300054
rs6758468
rs78809508
rs144645781
rs55655951
rs12622656
rs7595714
rs7569240
rs7596005
rs7579339
rs7605564
rs10930547
rs4972483
rs73016857
rs4972782
rs145879844
rs72882687
rs72882688
rs7583178
rs11682072
rs115485311
rs114705760
rs62167427
rs142687584
rs74507062
rs117819366
rs7560146
rs75861406
rs59801837
rs56031019
rs6433348
rs6433349
rs12692999
rs73016873
rs77756604
rs118017495
rs56206805
rs148423084
rs10201605
rs147934276
rs59319074
rs7594561
rs4972787
rs73016880
rs4972484
rs10174878
rs72882697
rs62167429
rs4427989
rs117034846
rs117322545
rs35427086
rs10182136
rs6720311
rs62167432
rs111632140
rs61123840
rs181310707
rs73016901
rs73018804
rs190824986
rs118018701
rs6715062
rs147303754
rs56207281
rs76961984
rs148518663
rs58127593
rs55998604
rs4494705
rs4507062
rs4271740
rs4496307
rs78273862
rs62167439
rs4290625
rs6735256
rs6723038
rs73018812
rs6723279
rs56019642
rs6723376
rs79770637
rs73018818
rs7577264
rs73018821
rs6433351
rs79180189
rs72884220
rs6756450
rs6728360
rs143697482
rs56173730
rs78808057
rs4246619
rs184088744
rs56105609
rs6714434
rs137982484
rs10930548
rs6718565
rs79975503
rs150863680
rs4246620
rs4395225
rs73018829
rs11693704
rs55639081
rs55889669
rs4350710
rs6755520
rs7591203
rs80299051
rs57200533
rs144669425
rs59279316
rs58198619
rs72886051
rs59465816
rs61071477
rs12991317
rs140550013
rs12996815
rs61286863
rs59847846
rs7425380
rs7602327
rs7588553
rs6742648
rs6757748
rs76747715
rs150474992
rs56004424
rs6717736
rs56011402
rs66486916
rs6729116
rs57540835
rs10209443
rs6729717
rs67153018
rs68139840
rs6729987
rs12614920
rs7583083
rs7556723
rs4972502
rs7597418
rs143136638
rs78034869
rs4972802
rs12465038
rs60223509
rs146187214
rs6716471
rs12614473
rs73024854
rs10930550
rs13397317
rs13410700
rs62169679
rs13397362
rs76932710
rs146897227
rs147878115
rs77665628
rs10182389
rs10205762
rs76561584
rs10182528
rs10206186
rs7605224
rs190236223
rs73024858
rs73024860
rs6761574
rs4131382
rs6719962
rs6733461
rs6720201
rs147029758
rs11686765
rs77249804
rs115353474
rs73024866
rs76508007
rs35703952
rs77820166
rs76641017
rs78428865
rs72886087
rs7570443
rs62169682
rs7597248
rs4552157
rs7600301
rs4484005
rs6433352
rs6710573
rs28446437
rs4487062
rs13417240
rs76653979
rs76739189
rs62169683
rs75260418
rs13407052
rs13432301
rs77072569
rs78792954
rs78478070
rs77381749
rs62169684
rs13382231
rs75643518
rs79009767
rs6433353
rs4972807
rs13411249
rs78932488
rs4246624
rs4246625
rs6433354
rs147513729
rs11688011
rs75907748
rs148727841
rs77520335
rs4972808
rs4972809
rs4972810
rs118185219
rs72888108
rs118066093
rs13425570
rs112605599
rs13426078
rs13428743
rs13391645
rs78821068
rs117728725
rs6728041
rs72888113
rs117301264
rs72888115
rs78300855
rs80257150
rs12998355
rs115108917
rs6729310
rs13012568
rs13012592
rs6736946
rs13019289
rs189701344
rs146100508
rs138898706
rs10930551
rs7606413
rs7580264
rs72888132
rs118015238
rs10178789
rs10178876
rs4972811
rs62169687
rs4972812
rs4972813
rs6738142
rs76576944
rs73024153
rs73024156
rs193112934
rs111995854
rs73024158
rs58903557
rs60955305
rs10930552
rs79688966
rs112876797
rs79975067
rs74640178
rs10173487
rs76495540
rs145782688
rs78643483
rs75166913
rs112791556
rs111587180
rs182752289
rs74417687
rs78563916
rs78773362
rs79609614
rs75627508
rs78409073
rs77185970
rs76045396
rs74464141
rs62169699
rs114502825
rs113296238
rs4595936
rs117477056
rs74451856
rs79180073
rs112546275
rs77007850
rs111557365
rs112435236
rs80311199
rs79749421
rs13390731
rs112252221
rs74965640
rs78776641
rs76298327
rs75840965
rs117762478
rs6711079
rs6711304
rs11687888
rs6711415
rs34285339
rs6725142
rs4300796
rs4491699
rs34275547
rs34553112
rs74492567
rs10185752
rs7579015
rs4246627
rs146657682
rs139119985
rs59620164
rs4283388
rs6736756
rs74886308
rs76956369
rs71415292
rs13020542
rs76450315
rs4299310
rs146221563
rs117910224
rs75290185
rs34655660
rs62169702
rs6712051
rs117699469
rs4972814
rs144605315
rs4972815
rs7593562
rs7596457
rs12477699
rs7557725
rs10930553
rs117597161
rs4972816
rs4972817
rs148572562
rs7600756
rs7573993
rs9752420
rs4972818
rs117642621
rs12693000
rs4972819
rs77964385
rs12997279
rs10204482
rs7608333
rs10169835
rs7581662
rs77667871
rs75050644
rs6706830
rs367785461
rs13027402
rs147305591
rs10207752
rs13028213
rs7559409
rs143322989
rs10193384
rs10169749
rs117470498
rs185125325
rs150388772
rs6433355
rs76262218
rs6722935
rs75678322
rs13011908
rs6727015
rs17220266
rs71415297
rs74436445
rs4972822
rs35160861
rs2884228
rs139335839
rs62169704
rs1997435
rs36091681
rs17286255
rs146969033
rs78627633
rs1882165
rs16860288
rs17220454
rs6743261
rs12996569
rs138838378
rs75609796
rs13005010
rs141153962
rs74330887
rs12373564
rs149190764
rs1920980
rs1920981
rs78945057
rs139007747
rs187599142
rs4972507
rs4972824
rs139592693
rs4972825
rs4972508
rs117972261
rs10497382
rs2141699
rs34924026
rs10930554
rs7597542
rs117476190
rs10180569
rs187454952
rs10184828
rs6707676
rs74758414
rs66572984
rs4972826
rs4972828
rs7424223
rs60795268
rs142433178
rs6710213
rs16860321
2:173277392_T_A
2:173277392_T_G
rs12621273
rs4972829
rs112211807
rs2884179
rs138558758
rs13020971
rs75106707
rs13021092
rs17726737
rs76698112
rs17726833
rs145864685
rs4972831
rs12474493
rs13018053
rs12476677
rs79688163
rs6738839
rs145748621
rs12617512
rs12989747
rs11686909
rs62167762
rs11687010
rs2008518
rs1976943
rs3856431
rs2178476
rs62167763
rs1001926
rs78582092
rs10930555
rs2272496
rs2141698
rs76058534
rs144682022
rs6744873
rs6716540
rs6731763
rs6716781
rs139934767
rs58343482
rs372116803
rs12475433
rs3115743
rs79121204
rs76862931
rs78794133
rs3115744
rs72888197
rs6721624
rs79336862
rs3108779
rs12053442
rs6433356
rs6433357
rs75918631
rs3108780
rs6757785
rs76264695
rs3115745
rs36055280
rs10930556
rs56200204
rs1920984
rs77078272
rs75166599
rs77282844
rs2077921
rs78086057
rs28464102
rs10171775
rs10184567
rs7604441
rs75979419
rs10195932
rs7567159
rs7608097
rs10175670
rs78341162
rs75689576
rs80002558
rs59454075
rs3934627
rs146066649
rs118036343
rs79160711
rs28485589
rs57878744
rs56892098
rs28540552
rs74483274
rs80010354
rs76837457
rs55726436
rs78181761
rs79416408
rs12469875
rs13414928
rs13389764
rs78946653
rs16860377
rs58514604
rs4405725
rs10497381
rs7596259
rs3762618
rs3762619
rs3762620
rs3762621
rs141876196
rs9287954
rs10207640
rs10207654
rs16860397
rs7604404
rs74994420
rs10187564
rs56680945
rs114351915
rs80353656
rs13410475
rs146618443
rs111728262
rs4993283
rs4993282
rs4281870
rs4480959
rs76128279
rs75397932
rs12621278
rs12615596
rs149590445
rs76911281
rs12469788
rs1574259
rs1574256
rs77838572
rs10210544
rs10202179
rs2178471
rs12052253
rs6721597
rs13387602
rs7587375
rs12052385
rs16860416
rs7565670
rs10197251
rs118181990
rs59979740
rs16860419
rs7594889
rs16860422
rs6717877
rs6433358
rs56791382
rs6718033
rs115112210
rs114161133
rs13421350
rs12622044
rs16860426
rs11901314
rs59360025
rs77167534
rs6726739
rs6755175
rs28595036
rs79679498
rs16860435
rs16860438
rs116532339
rs10208194
rs12473999
rs7564416
rs1950099
rs17676243
rs35783685
rs35821653
rs117974080
rs12693001
rs12464480
rs35180608
rs10202463
rs36040769
rs35700760
rs68069880
rs75888567
rs34526119
rs35861954
rs16860450
rs12622724
rs12616256
rs12622816
rs12613307
rs12477594
rs118087385
rs35288169
rs36002642
rs13430568
rs1076594
rs1076595
rs10165273
rs2357411
rs10188909
rs10165340
rs1076596
rs1076597
rs74461567
rs12620581
rs12471315
rs3749148
rs2701267
rs116108611
rs6728123
rs146479038
rs12616959
rs6728419
rs6731691
rs6433359
rs2272497
rs2272498
rs6433360
rs2272499
rs7584977
rs3792254
rs3792255
rs3792256
rs3828342
rs17727678
rs10497383
rs10497384
rs17727732
rs17676773
rs1574028
rs6755605
rs16860478
rs6743724
rs6715294
rs10930557
rs6723030
rs4972832
rs16860497
rs74728869
rs16860498
rs11898288
rs6714597
rs62167774
rs11895564
rs55867175
rs55667609
rs6730905
rs6759316
rs34094408
rs72889963
rs6759557
rs16860513
rs16860515
rs12469958
rs7587940
rs3828343
rs9636257
rs145073859
rs1920979
rs2293647
rs55767844
rs139142314
rs17677404
rs6433362
rs77935471
rs6718477
rs11896937
rs79437690
rs12465295
rs11897024
rs116873711
rs79942980
rs13398305
rs10930558
rs2701270
rs147183428
rs3108778
rs13412041
rs2701269
rs16860543
rs2701268
rs2737084
rs2293649
rs2293648
rs10930559
rs1319059
rs1344272
rs76031681
rs2178475
rs7609465
rs7582972
rs60275829
rs191077417
rs17739735
rs2737086
rs56084828
rs4972510
rs78340400
rs7564654
rs7564591
rs2357635
rs2357634
rs4619573
rs17739946
rs10497385
rs12693002
rs12693003
rs13012115
rs79474289
rs144750135
rs3792259
2:173363917_A_C
2:173363917_A_G
rs7570417
rs5015856
rs17740327
rs59424951
rs28463972
rs28480655
rs2293646
rs2293645
rs13021042
rs3792260
rs16860634
rs17664
rs114005087
rs16860643
rs2884226
rs7580589
rs141203733
rs78785265
rs4972511
rs2357415
rs1574257
rs1574258
rs4074913
rs114997784
rs1574247
rs1574246
rs75030362
rs78534109
rs34237921
rs7591883
rs7565216
rs60096331
rs2178474
rs10205409
rs10193201
rs12622687
rs12619242
rs146326830
rs76262416
rs59476799
rs60446415
rs57404607
rs59374567
rs10803874
rs61486827
rs76258544
rs12467358
rs6755100
rs10451559
rs72892573
rs59970483
rs34532264
rs13398175
rs34938988
rs191444880
rs78623829
rs34926868
rs58044442
rs72892577
rs34153243
rs61194109
rs13402061
rs79095690
rs79346771
rs79594061
rs6746243
rs57957394
rs11688498
rs12474168
rs12474995
rs7575064
rs115142421
rs7562753
rs7562865
rs76738244
rs4972834
rs34401899
rs4972835
rs12476126
rs12477247
rs12465442
rs12478465
rs10174809
rs11883720
rs13383151
rs4075604
rs35981026
rs4246629
rs76246006
rs77655885
rs4246630
rs77546188
rs143777267
rs148203056
rs11892462
rs77403951
rs12052921
rs4308101
rs59300838
rs11895820
rs150131599
rs60442917
rs59524026
rs59610589
rs58016698
rs72892596
rs142505993
rs72892601
rs142975632
rs112538018
rs186345866
rs75537290
rs151185243
rs77055029
rs13033614
rs11898822
rs183141927
rs57244773
rs147233048
rs142731545
rs148098821
rs11886058
rs78645316
rs72894305
rs75669437
rs4972836
rs10208469
rs4972837
rs75073297
rs13012170
rs13012842
rs12986606
rs59391745
rs12615584
rs2178477
rs80350104
rs6710725
rs11892037
rs6739419
rs34839347
rs182237684
rs190657789
rs182888281
rs57587465
rs6715425
rs72894375
rs6741759
rs13027362
rs79481012
rs56882727
rs13027432
rs6727229
rs6730284
rs6730763
rs148484373
rs4405727
rs7580740
rs141274555
rs375148045
rs374304075
rs117791813
rs62167823
rs55802347
rs12052479
rs7591769
rs6743174
rs74615753
rs79341997
rs75623910
rs11679477
rs189478353
rs112457972
rs147340898
rs13012928
rs12988961
rs113815251
rs72894386
rs62167825
rs79916089
rs72894389
rs6433365
rs113098645
rs7560501
rs115921034
rs138935309
rs112226569
rs183127697
rs139429426
rs35968313
rs112667335
rs34277286
rs56832945
rs61194385
rs55966259
rs59020762
rs186026134
rs55978548
rs72894396
rs138822454
rs11685833
rs76382989
rs74355465
rs34871211
rs150496972
rs77090411
rs80176582
rs4972839
rs115160117
rs149268792
rs72894400
rs6746138
rs6749369
rs112660314
rs112509861
rs75612195
rs35022330
rs34970908
rs4972841
rs72896105
rs10460364
rs117622639
rs12475916
rs148715496
rs116860308
rs12151618
rs78647569
rs1920978
rs61542159
rs10178654
rs10202550
rs74807097
rs79240914
rs10181851
rs3765065
rs114945843
rs62167832
rs10930561
rs77842539
rs79289120
rs8179584
rs78279758
rs143004280
rs151175749
rs78044438
rs6723492
rs6752257
rs6752386
rs10208151
rs10176813
rs74265085
rs117668431
rs6433368
rs4972842
rs75443341
rs13007707
rs10930562
rs10930563
rs3769321
rs2290563
rs13023751
rs11887454
rs57418091
rs13417334
rs13394924
rs140435298
rs10180021
rs59990001
rs13401980
rs75325681
rs56953655
rs10186869
rs35809888
rs12990751
rs13008835
rs12467086
rs34888332
rs62167835
rs11890159
rs11897165
rs142698703
rs6738196
rs17299956
rs12476089
rs146154498
rs113110686
rs10930564
rs1869922
rs11686903
rs57696969
rs36118221
rs35880823
rs116975897
rs74265086
rs10199472
rs13385403
rs11901110
rs11884789
rs62169268
rs118107311
rs11902810
rs11897495
rs11902907
rs74747026
rs111423746
rs11897582
rs6710129
rs6723872
rs139384576
rs10210546
rs16860693
rs117897460
rs10201129
rs10930565
rs76624092
rs16860696
rs35999155
rs11891127
rs79246370
rs77843385
rs118073244
```
