## Supplementary material for "Characterization of shared and ancestry-specific signals driving complex traits using multi-ancestry fine-mapping": s1.afreq

```
#CHROM	ID	REF	ALT	ALT_FREQS	OBS_CT
2	rs73979413	G	T	0.0765408	1006
2	rs140606022	G	C	0.0139165	1006
2	rs6704691	C	G	0.199801	1006
2	rs66506686	A	G	0.2833	1006
2	rs112728555	G	A	0.0208748	1006
2	rs10185715	A	G	0.287276	1006
2	rs10174752	T	G	0.0775348	1006
2	rs10432469	A	G	0.286282	1006
2	rs10432470	A	G	0.286282	1006
2	rs10432471	G	A	0.207753	1006
2	rs57711736	G	A	0.2833	1006
2	rs80021660	G	A	0.0765408	1006
2	rs7571192	A	G	0.285288	1006
2	rs59287242	C	T	0.0775348	1006
2	rs10432421	G	A	0.285288	1006
2	rs10432472	C	T	0.282306	1006
2	rs10432422	C	T	0.282306	1006
2	rs10432473	G	A	0.284294	1006
2	rs4668395	C	G	0.2833	1006
2	rs1543128	T	C	0.284294	1006
2	rs1878073	C	G	0.2833	1006
2	rs116593486	A	T	0.0208748	1006
2	rs6433300	C	T	0.229622	1006
2	rs115868926	T	C	0.082505	1006
2	rs111775260	C	T	0.240557	1006
2	rs12470343	A	G	0.292247	1006
2	rs4321335	C	T	0.291252	1006
2	rs55941765	C	T	0.240557	1006
2	rs111941085	G	A	0.0735586	1006
2	rs1878072	G	A	0.533797	1006
2	rs72888025	G	A	0.240557	1006
2	rs189545682	C	G	0.240557	1006
2	rs180678740	T	G	0.240557	1006
2	rs908371	A	T	0.2167	1006
2	rs3951105	G	T	0.818091	1006
2	rs6723896	G	T	0.293241	1006
2	rs6433301	T	C	0.293241	1006
2	rs7575168	G	C	0.534791	1006
2	rs4668396	A	G	0.2167	1006
2	rs4668397	G	A	0.292247	1006
2	rs112843688	C	T	0.0745527	1006
2	rs4264541	G	A	0.292247	1006
2	rs4265979	G	A	0.293241	1006
2	rs11695534	G	C	0.0467197	1006
2	rs4265980	G	C	0.2167	1006
2	rs72888032	T	C	0.243539	1006
2	rs11674857	G	C	0.292247	1006
2	rs10930486	C	A	0.533797	1006
2	rs10930487	G	C	0.0159046	1006
2	rs9287946	C	A	0.292247	1006
2	rs72888035	C	T	0.0139165	1006
2	rs13416695	A	G	0.0745527	1006
2	rs73025000	A	G	0.0218688	1006
2	rs9677551	G	C	0.82008	1006
2	rs9678887	A	G	0.82008	1006
2	rs34535956	G	A	0.239563	1006
2	rs6723590	G	A	0.0755467	1006
2	rs149063188	A	C	0.0109344	1006
2	rs72888042	A	G	0.0168986	1006
2	rs12622021	A	G	0.292247	1006
2	rs79691919	C	T	0.0735586	1006
2	rs75177479	T	C	0.0735586	1006
2	rs2037158	C	A	0.294235	1006
2	rs2037159	T	C	0.293241	1006
2	rs2037160	T	C	0.534791	1006
2	rs2037161	A	C	0.210736	1006
2	rs2037163	C	G	0.292247	1006
2	rs13025856	G	T	0.2167	1006
2	rs2176150	T	C	0.293241	1006
2	rs1533417	A	G	0.292247	1006
2	rs1969271	A	G	0.292247	1006
2	rs11682831	C	T	0.00695825	1006
2	rs1554157	A	G	0.292247	1006
2	rs1554158	C	T	0.292247	1006
2	rs75125058	A	G	0.0735586	1006
2	rs11684298	C	A	0.239563	1006
2	rs6754595	T	C	0.292247	1006
2	rs7562302	A	C	0.292247	1006
2	rs10202572	T	G	0.0765408	1006
2	rs72888051	G	C	0.0198807	1006
2	rs10190393	G	A	0.0755467	1006
2	rs6743208	G	A	0.217694	1006
2	rs113345918	C	T	0.239563	1006
2	rs7606481	T	C	0.217694	1006
2	rs7592639	G	C	0.217694	1006
2	rs13423740	T	C	0.0755467	1006
2	rs12991896	G	T	0.2167	1006
2	rs13426512	T	C	0.0745527	1006
2	rs11693157	T	G	0.2167	1006
2	rs73025001	C	T	0.285288	1006
2	rs6747069	G	A	0.217694	1006
2	rs12997634	C	T	0.2167	1006
2	rs6718546	A	G	0.293241	1006
2	rs13016328	A	G	0.2167	1006
2	rs12618717	T	C	0.2167	1006
2	rs11680728	G	A	0.2167	1006
2	rs997634	C	A	0.242545	1006
2	rs997635	G	A	0.2167	1006
2	rs997636	C	T	0.239563	1006
2	rs6433305	C	T	0.2167	1006
2	rs72888055	G	A	0.0168986	1006
2	rs59567105	T	C	0.293241	1006
2	rs7601348	T	C	0.82008	1006
2	rs56851128	C	G	0.0745527	1006
2	rs28823131	C	A	0.0745527	1006
2	rs28893802	A	C	0.293241	1006
2	rs2102739	A	G	0.534791	1006
2	rs2102740	A	G	0.2167	1006
2	rs72888058	C	T	0.241551	1006
2	rs1115641	G	A	0.151093	1006
2	rs2356796	C	A	0.293241	1006
2	rs2138350	C	T	0.2167	1006
2	rs7424011	G	A	0.0487078	1006
2	rs10192267	G	C	0.0745527	1006
2	rs1399960	G	A	0.2167	1006
2	rs6760972	T	C	0.0765408	1006
2	rs10168724	A	T	0.0745527	1006
2	rs6717312	A	C	0.0765408	1006
2	rs4668398	T	C	0.293241	1006
2	rs2356797	G	A	0.2167	1006
2	rs10205383	T	A	0.0755467	1006
2	rs1606926	A	T	0.534791	1006
2	rs13390451	A	G	0.0775348	1006
2	rs1554160	C	T	0.2167	1006
2	rs1554161	G	A	0.217694	1006
2	rs1554162	T	C	0.534791	1006
2	rs1554163	A	G	0.2167	1006
2	rs1554164	T	C	0.2167	1006
2	rs6711989	T	C	0.0765408	1006
2	rs6725338	A	G	0.293241	1006
2	rs76418359	G	A	0.0646123	1006
2	rs7602864	G	A	0.0765408	1006
2	rs7606149	G	A	0.2167	1006
2	rs7606189	C	G	0.2167	1006
2	rs13022639	A	C	0.2167	1006
2	rs12470549	A	C	0.333996	1006
2	rs10930488	A	G	0.333002	1006
2	rs10185928	A	C	0.534791	1006
2	rs72888070	A	G	0.241551	1006
2	rs10201488	A	G	0.293241	1006
2	rs149148283	G	A	0.0178926	1006
2	rs6748916	G	T	0.293241	1006
2	rs17427088	C	T	0.239563	1006
2	rs6748871	C	G	0.293241	1006
2	rs62181716	A	C	0.2167	1006
2	rs1850030	A	T	0.293241	1006
2	rs1850029	A	C	0.294235	1006
2	rs1850028	G	C	0.294235	1006
2	rs1850027	C	T	0.294235	1006
2	rs79056638	A	G	0.0745527	1006
2	rs1829023	G	C	0.2167	1006
2	rs1829022	A	G	0.292247	1006
2	rs113208169	G	A	0.0178926	1006
2	rs111594943	C	T	0.239563	1006
2	rs111805595	G	T	0.239563	1006
2	rs34054455	A	C	0.310139	1006
2	rs35735503	A	G	0.310139	1006
2	rs12987244	G	A	0.589463	1006
2	rs4668400	T	C	0.518887	1006
2	rs114153187	C	T	0.0298211	1006
2	rs10497376	T	C	0.0705765	1006
2	rs73979430	T	C	0.0705765	1006
2	rs73979431	A	G	0.0705765	1006
2	rs12995009	C	T	0.589463	1006
2	rs13000329	A	G	0.590457	1006
2	rs115853710	C	T	0.0695825	1006
2	rs78652757	A	G	0.0805169	1006
2	rs145980539	T	C	0.0248509	1006
2	rs2356799	T	C	0.827038	1006
2	rs2356800	A	T	0.519881	1006
2	rs112943145	G	A	0.0705765	1006
2	rs56236693	T	C	0.235586	1006
2	rs77600549	G	T	0.0695825	1006
2	rs4572568	T	C	0.519881	1006
2	rs4493224	A	G	0.519881	1006
2	rs144604835	T	A	0.233598	1006
2	rs111806906	G	A	0.0695825	1006
2	rs7421804	T	A	0.518887	1006
2	rs148583081	A	G	0.235586	1006
2	rs147288396	A	G	0.0318091	1006
2	rs72888085	G	A	0.235586	1006
2	rs112733618	G	T	0.0675944	1006
2	rs13013763	G	A	0.219682	1006
2	rs58102581	C	A	0.0695825	1006
2	rs13019946	C	T	0.518887	1006
2	rs144055050	C	T	0.0188867	1006
2	rs13020950	G	A	0.589463	1006
2	rs12997293	T	C	0.518887	1006
2	rs13020853	A	T	0.826044	1006
2	rs1989280	C	G	0.589463	1006
2	rs58729760	G	T	0.0705765	1006
2	rs59787588	T	C	0.0705765	1006
2	rs56398125	A	C	0.0705765	1006
2	rs55982742	A	G	0.0705765	1006
2	rs77955919	T	C	0.027833	1006
2	rs4668402	G	A	0.518887	1006
2	rs142619521	C	T	0.0159046	1006
2	rs4616445	T	G	0.518887	1006
2	rs74668620	C	T	0.0705765	1006
2	rs113730245	C	T	0.0705765	1006
2	rs55814453	C	T	0.0695825	1006
2	rs112427739	T	C	0.235586	1006
2	rs4668404	T	C	0.518887	1006
2	rs144972106	C	T	0.0685885	1006
2	rs4260207	A	C	0.518887	1006
2	rs143768172	T	A	0.0109344	1006
2	rs13024892	T	G	0.518887	1006
2	rs13025088	T	A	0.519881	1006
2	rs4584998	T	A	0.589463	1006
2	rs6433308	G	A	0.518887	1006
2	rs7605659	T	G	0.518887	1006
2	rs62181734	T	C	0.217694	1006
2	rs7591880	C	G	0.518887	1006
2	rs56095833	G	A	0.233598	1006
2	rs56324600	G	A	0.233598	1006
2	rs56989045	G	A	0.0705765	1006
2	rs73027026	T	G	0.0457256	1006
2	rs4497842	A	G	0.0457256	1006
2	rs7556876	T	C	0.519881	1006
2	rs1033217	A	G	0.826044	1006
2	rs1399956	A	G	0.518887	1006
2	rs10445763	T	C	0.826044	1006
2	rs78424878	G	T	0.0695825	1006
2	rs4128243	C	T	0.518887	1006
2	rs7609475	A	G	0.0705765	1006
2	rs951917	A	G	0.589463	1006
2	rs7557017	A	G	0.0705765	1006
2	rs72889817	G	A	0.178926	1006
2	rs4668405	G	A	0.518887	1006
2	rs4668406	A	C	0.518887	1006
2	rs10169233	G	A	0.0328032	1006
2	rs12996165	A	T	0.589463	1006
2	rs60573116	T	C	0.0705765	1006
2	rs139354947	T	C	0.0109344	1006
2	rs7560932	A	C	0.518887	1006
2	rs113250314	C	T	0.0685885	1006
2	rs7587695	C	A	0.589463	1006
2	rs114069131	T	C	0.0318091	1006
2	rs79501194	T	G	0.0705765	1006
2	rs7604408	T	C	0.826044	1006
2	rs12466175	C	T	0.518887	1006
2	rs12466246	C	A	0.518887	1006
2	rs60522407	G	T	0.0695825	1006
2	rs72889835	A	G	0.235586	1006
2	rs72889837	G	A	0.236581	1006
2	rs77786901	T	G	0.0685885	1006
2	rs7602340	G	A	0.822068	1006
2	rs74961568	C	A	0.0685885	1006
2	rs148989976	G	A	0.0188867	1006
2	rs6433309	A	G	0.82505	1006
2	rs16859690	T	C	0.0695825	1006
2	rs1515811	C	T	0.811133	1006
2	rs1399957	A	G	0.415507	1006
2	rs62181736	T	C	0.308151	1006
2	rs7600835	G	A	0.322068	1006
2	rs59712148	C	A	0.0238569	1006
2	rs1399958	C	T	0.114314	1006
2	rs2102738	A	C	0.198807	1006
2	rs138207563	G	A	0.0159046	1006
2	rs188393047	T	C	0.00795229	1006
2	rs2090278	G	A	0.964215	1006
2	rs114995575	G	A	0.0159046	1006
2	rs2090279	G	A	0.289264	1006
2	rs79092981	T	C	0.0188867	1006
2	rs137930099	T	C	0.0168986	1006
2	rs146347478	A	G	0.0159046	1006
2	rs72889848	T	C	0.253479	1006
2	rs117725965	T	G	0.0159046	1006
2	rs116475062	C	T	0.0347913	1006
2	rs979955	C	A	0.342942	1006
2	rs979956	C	A	0.434394	1006
2	rs979957	T	C	0.434394	1006
2	rs117091166	T	G	0.0159046	1006
2	rs72889853	A	G	0.342942	1006
2	rs141600873	G	A	0.0159046	1006
2	rs145246243	G	C	0.0159046	1006
2	rs111736288	T	C	0.0119284	1006
2	rs80049327	C	T	0.0298211	1006
2	rs12478189	G	T	0.0755467	1006
2	rs143199657	T	C	0.0159046	1006
2	rs1028127	T	C	0.597416	1006
2	rs117468501	A	G	0.0159046	1006
2	rs192447287	C	T	0.0159046	1006
2	rs149611236	C	T	0.0159046	1006
2	rs12998411	G	C	0.597416	1006
2	rs2357061	T	C	0.727634	1006
2	rs80065526	G	T	0.0347913	1006
2	rs35549875	A	G	0.72664	1006
2	rs61588295	C	T	0.11332	1006
2	rs145670408	C	T	0.027833	1006
2	rs11692132	C	T	0.474155	1006
2	rs4668407	T	C	0.72664	1006
2	rs59414074	C	T	0.0934394	1006
2	rs10803863	T	C	0.725646	1006
2	rs77536669	G	T	0.0347913	1006
2	rs58565148	C	T	0.0775348	1006
2	rs11678892	T	G	0.11332	1006
2	rs11678984	T	G	0.72167	1006
2	rs16859721	A	G	0.0775348	1006
2	rs116242159	A	G	0.0159046	1006
2	rs12052995	A	G	0.594433	1006
2	rs12053003	A	C	0.72664	1006
2	rs17427311	G	A	0.341948	1006
2	rs7588351	C	T	0.0775348	1006
2	rs17580984	G	T	0.0775348	1006
2	rs147122525	G	A	0.0248509	1006
2	rs62181740	A	G	0.17495	1006
2	rs117869731	G	T	0.0159046	1006
2	rs62181741	C	T	0.17495	1006
2	rs17614941	T	C	0.594433	1006
2	rs1554166	T	G	0.72664	1006
2	rs114122769	T	C	0.0159046	1006
2	rs2037164	C	T	0.0775348	1006
2	rs34542126	C	T	0.72167	1006
2	rs62181742	T	C	0.0805169	1006
2	rs2357062	T	C	0.341948	1006
2	rs2138349	T	C	0.341948	1006
2	rs17427374	G	A	0.0238569	1006
2	rs76758669	T	C	0.0347913	1006
2	rs6721680	G	T	0.723658	1006
2	rs3795999	A	G	0.72664	1006
2	rs80197124	C	G	0.0347913	1006
2	rs17614989	T	C	0.0775348	1006
2	rs17615013	A	G	0.0775348	1006
2	rs17499306	A	T	0.341948	1006
2	rs142504476	G	A	0.0198807	1006
2	rs79678609	T	C	0.00695825	1006
2	rs6433311	A	G	0.723658	1006
2	rs11675891	A	G	0.326044	1006
2	rs192440722	C	T	0.0149105	1006
2	rs143631209	C	T	0.0159046	1006
2	rs115678258	G	A	0.0347913	1006
2	rs77255132	C	T	0.0238569	1006
2	rs1554165	T	C	0.0775348	1006
2	rs141251399	G	A	0.0159046	1006
2	rs74716360	C	A	0.0636183	1006
2	rs62181743	T	C	0.176938	1006
2	rs78288078	A	G	0.0188867	1006
2	rs78293586	G	A	0.0347913	1006
2	rs13429113	A	T	0.274354	1006
2	rs34242651	G	A	0.592445	1006
2	rs181558879	T	A	0.0149105	1006
2	rs150407583	G	A	0.0159046	1006
2	rs181989750	G	A	0.0149105	1006
2	rs111282224	C	T	0.135189	1006
2	rs7574711	A	G	0.0775348	1006
2	rs1850031	G	A	0.0775348	1006
2	rs1515812	G	A	0.0775348	1006
2	rs2138348	G	T	0.271372	1006
2	rs12464262	T	C	0.0775348	1006
2	rs62184165	A	G	0.595427	1006
2	rs116444232	A	G	0.0178926	1006
2	rs78936959	T	G	0.0168986	1006
2	rs145795708	T	C	0.0178926	1006
2	rs12185567	A	C	0.725646	1006
2	rs79851533	G	T	0.0805169	1006
2	rs116539725	G	T	0.0337972	1006
2	rs312925	G	A	0.272366	1006
2	rs312924	A	T	0.272366	1006
2	rs34531723	A	C	0.594433	1006
2	rs12997093	T	C	0.596421	1006
2	rs138941312	G	C	0.0159046	1006
2	rs76168787	C	T	0.0904573	1006
2	rs114879982	G	A	0.0347913	1006
2	rs12612105	C	T	0.0765408	1006
2	rs312920	T	C	0.922465	1006
2	rs312919	G	A	0.272366	1006
2	rs149454217	G	A	0.0248509	1006
2	rs146109142	T	G	0.0159046	1006
2	rs312918	G	C	0.276342	1006
2	rs10930491	A	G	0.595427	1006
2	rs950173	G	A	0.107356	1006
2	rs312917	C	T	0.922465	1006
2	rs115279258	A	G	0.0347913	1006
2	rs312916	G	A	0.272366	1006
2	rs11887208	G	A	0.887674	1006
2	rs147899962	C	G	0.0159046	1006
2	rs2674484	G	A	0.27336	1006
2	rs2678155	T	C	0.27833	1006
2	rs10497375	A	G	0.0178926	1006
2	rs17427473	A	G	0.341948	1006
2	rs7597387	T	C	0.279324	1006
2	rs10206062	A	T	0.274354	1006
2	rs115285814	G	T	0.0159046	1006
2	rs10185633	G	A	0.922465	1006
2	rs149752106	A	T	0.0159046	1006
2	rs146751470	A	G	0.0159046	1006
2	rs973889	A	G	0.275348	1006
2	rs62184167	C	T	0.026839	1006
2	rs78270283	A	G	0.0347913	1006
2	rs75228858	A	G	0.0347913	1006
2	rs143993713	C	G	0.0159046	1006
2	rs75555985	T	G	0.00695825	1006
2	rs11897196	G	A	0.274354	1006
2	rs10207085	T	G	0.274354	1006
2	rs13000153	A	G	0.107356	1006
2	rs2292814	G	A	0.921471	1006
2	rs2292815	C	G	0.274354	1006
2	rs2292816	G	C	0.593439	1006
2	rs141818170	G	C	0.0159046	1006
2	rs35162284	A	G	0.341948	1006
2	rs55957712	C	T	0.251491	1006
2	rs7604918	G	A	0.274354	1006
2	rs76368189	A	G	0.0347913	1006
2	rs10204501	C	G	0.275348	1006
2	rs10204502	C	G	0.275348	1006
2	rs10204622	C	T	0.275348	1006
2	rs10184770	A	G	0.922465	1006
2	rs114500122	C	T	0.0347913	1006
2	rs78261455	A	G	0.0347913	1006
2	rs6709156	T	C	0.276342	1006
2	rs6722757	A	G	0.276342	1006
2	rs34437706	C	T	0.0218688	1006
2	rs12471160	C	G	0.0785288	1006
2	rs12692970	T	C	0.275348	1006
2	rs77168164	G	A	0.0705765	1006
2	rs72880284	T	C	0.05666	1006
2	rs115926786	A	G	0.0347913	1006
2	rs6710698	G	C	0.284294	1006
2	rs4667693	T	C	0.284294	1006
2	rs34632749	G	A	0.336978	1006
2	rs71415262	C	T	0.0218688	1006
2	rs9287948	G	A	0.922465	1006
2	rs10200608	G	A	0.279324	1006
2	rs116555388	A	G	0.0159046	1006
2	rs6738445	T	C	0.714712	1006
2	rs12619041	C	A	0.251491	1006
2	rs117313237	A	G	0.0159046	1006
2	rs115536274	A	G	0.0198807	1006
2	rs114564311	G	T	0.0347913	1006
2	rs17499502	A	G	0.341948	1006
2	rs4667694	G	A	0.27336	1006
2	rs1543168	A	G	0.922465	1006
2	rs138739217	A	G	0.0159046	1006
2	rs75120445	G	A	0.0765408	1006
2	rs10166005	C	T	0.27336	1006
2	rs112215337	T	C	0.0168986	1006
2	rs114508896	G	T	0.0159046	1006
2	rs116480663	C	G	0.0159046	1006
2	rs10184866	T	G	0.27833	1006
2	rs116241436	A	G	0.0159046	1006
2	rs151271171	T	C	0.0159046	1006
2	rs1517678	T	A	0.922465	1006
2	rs149242570	A	G	0.0159046	1006
2	rs185563464	G	A	0.0129225	1006
2	rs115567901	C	T	0.338966	1006
2	rs145250417	T	C	0.0198807	1006
2	rs11886820	G	T	0.272366	1006
2	rs6433312	G	A	0.922465	1006
2	rs75620344	T	G	0.121272	1006
2	rs144655309	A	G	0.0646123	1006
2	rs10201419	A	G	0.27833	1006
2	rs10201520	A	G	0.922465	1006
2	rs10930493	A	C	0.922465	1006
2	rs111357343	G	A	0.296223	1006
2	rs144362703	A	C	0.0159046	1006
2	rs7574090	A	G	0.922465	1006
2	rs9789538	G	C	0.600398	1006
2	rs72881916	T	G	0.0387674	1006
2	rs147273538	A	G	0.0159046	1006
2	rs4668412	A	G	0.274354	1006
2	rs80097928	A	G	0.0775348	1006
2	rs72881919	T	C	0.0586481	1006
2	rs146697253	A	G	0.0159046	1006
2	rs6723259	A	C	0.596421	1006
2	rs13419987	T	C	0.274354	1006
2	rs12692971	A	G	0.889662	1006
2	rs149914036	C	G	0.0159046	1006
2	rs12622772	T	C	0.254473	1006
2	rs10194102	G	C	0.27336	1006
2	rs1607253	A	G	0.922465	1006
2	rs1607254	A	G	0.596421	1006
2	rs7562356	C	G	0.277336	1006
2	rs114969526	C	T	0.0159046	1006
2	rs11904009	T	G	0.27336	1006
2	rs13012103	C	A	0.922465	1006
2	rs11690807	G	A	0.594433	1006
2	rs72881938	C	G	0.254473	1006
2	rs71415263	C	T	0.0218688	1006
2	rs112905445	C	T	0.17495	1006
2	rs35379278	G	A	0.27336	1006
2	rs77887032	C	T	0.0168986	1006
2	rs4507064	T	C	0.922465	1006
2	rs11673831	T	C	0.34493	1006
2	rs150409120	G	A	0.0328032	1006
2	rs138865128	G	A	0.0328032	1006
2	rs115240818	G	A	0.0218688	1006
2	rs13017695	C	T	0.34493	1006
2	rs7572215	G	A	0.27336	1006
2	rs148066054	C	T	0.0347913	1006
2	rs74765494	A	G	0.0347913	1006
2	rs35391289	A	C	0.27336	1006
2	rs1113390	T	C	0.0159046	1006
2	rs1113389	C	T	0.27833	1006
2	rs10174525	T	C	0.27833	1006
2	rs144772918	G	A	0.0178926	1006
2	rs72881949	A	G	0.110338	1006
2	rs79370370	T	C	0.0347913	1006
2	rs6705200	A	G	0.27833	1006
2	rs62184174	C	T	0.340954	1006
2	rs7355594	G	T	0.27833	1006
2	rs10497374	A	G	0.27833	1006
2	rs17499544	C	T	0.171968	1006
2	rs11757	C	G	0.274354	1006
2	rs113403751	G	A	0.0129225	1006
2	rs13035825	C	T	0.0218688	1006
2	rs12692973	C	T	0.27336	1006
2	rs192328959	A	T	0.0347913	1006
2	rs184776838	C	G	0.0159046	1006
2	rs72881959	T	A	0.168986	1006
2	rs2292813	T	C	0.922465	1006
2	rs145638210	C	A	0.0159046	1006
2	rs187976931	A	G	0.0328032	1006
2	rs561125820	T	C	0.0328032	1006
2	rs13016580	G	A	0.323062	1006
2	rs13021138	C	T	0.337972	1006
2	rs142281790	A	T	0.0218688	1006
2	rs7608403	A	C	0.279324	1006
2	rs139562569	T	C	0.0347913	1006
2	rs145251030	C	G	0.0328032	1006
2	rs62182363	G	A	0.0934394	1006
2	rs3770459	C	A	0.337972	1006
2	rs56049564	T	C	0.17992	1006
2	rs118042260	G	A	0.0159046	1006
2	rs17499593	C	G	0.180915	1006
2	rs10167419	A	G	0.276342	1006
2	rs35565687	C	T	0.055666	1006
2	rs6745143	G	A	0.27336	1006
2	rs3770458	C	T	0.595427	1006
2	rs3770457	T	A	0.922465	1006
2	rs75235617	C	T	0.0347913	1006
2	rs76674291	A	T	0.0347913	1006
2	rs115839825	G	A	0.0159046	1006
2	rs949548	A	G	0.922465	1006
2	rs139714014	G	C	0.0159046	1006
2	rs6758704	T	C	0.27336	1006
2	rs35854151	G	A	0.595427	1006
2	rs6433313	T	G	0.922465	1006
2	rs1022358	G	T	0.889662	1006
2	rs147185564	C	T	0.0159046	1006
2	rs1973707	T	C	0.887674	1006
2	rs143959789	C	T	0.0367793	1006
2	rs1973706	G	A	0.27336	1006
2	rs17581284	C	T	0.595427	1006
2	rs7584258	A	G	0.256461	1006
2	rs1474074	G	A	0.275348	1006
2	rs141040377	G	C	0.0178926	1006
2	rs6433314	A	G	0.275348	1006
2	rs150799926	C	T	0.0328032	1006
2	rs57718990	T	G	0.279324	1006
2	rs12692974	T	C	0.275348	1006
2	rs72883892	C	T	0.0178926	1006
2	rs6754817	C	T	0.275348	1006
2	rs114071719	T	C	0.0159046	1006
2	rs3821096	C	T	0.922465	1006
2	rs34221876	G	A	0.32505	1006
2	rs143830220	C	T	0.0626243	1006
2	rs115276170	C	T	0.0129225	1006
2	rs3770455	G	A	0.252485	1006
2	rs3770453	G	A	0.887674	1006
2	rs3770452	A	G	0.27336	1006
2	rs3770451	T	G	0.27336	1006
2	rs73028734	C	T	0.00894632	1006
2	rs970948	C	T	0.889662	1006
2	rs116067221	T	A	0.0159046	1006
2	rs115375054	T	C	0.0347913	1006
2	rs142347188	G	A	0.0159046	1006
2	rs7586207	A	G	0.277336	1006
2	rs114772416	T	C	0.0159046	1006
2	rs142561115	A	G	0.0159046	1006
2	rs67204065	G	A	0.287276	1006
2	rs62182368	A	G	0.122266	1006
2	rs118179702	A	C	0.0159046	1006
2	rs12053046	A	G	0.254473	1006
2	rs6716901	G	A	0.119284	1006
2	rs142582399	G	T	0.0178926	1006
2	rs9636293	T	G	0.871769	1006
2	rs4668413	C	A	0.871769	1006
2	rs188584754	C	T	0.0218688	1006
2	rs6760680	A	T	0.869781	1006
2	rs66835971	G	A	0.27336	1006
2	rs34962243	C	T	0.341948	1006
2	rs11903123	A	G	0.921471	1006
2	rs147305857	A	G	0.0328032	1006
2	rs1996424	T	A	0.342942	1006
2	rs77460920	A	C	0.0328032	1006
2	rs1400816	A	C	0.921471	1006
2	rs12614709	C	G	0.253479	1006
2	rs143604230	A	G	0.0139165	1006
2	rs138632479	A	G	0.0328032	1006
2	rs62182370	G	A	0.252485	1006
2	rs2357064	G	A	0.889662	1006
2	rs17581347	T	C	0.254473	1006
2	rs17581361	T	G	0.254473	1006
2	rs2176465	C	T	0.254473	1006
2	rs17615262	A	C	0.256461	1006
2	rs34108287	A	G	0.33996	1006
2	rs3821095	A	G	0.615308	1006
2	rs72885529	C	T	0.256461	1006
2	rs72885532	A	G	0.256461	1006
2	rs3821094	G	A	0.922465	1006
2	rs12692976	C	A	0.61829	1006
2	rs62182372	C	T	0.254473	1006
2	rs62182373	C	T	0.254473	1006
2	rs62182374	T	C	0.256461	1006
2	rs6433315	T	C	0.922465	1006
2	rs12622895	T	G	0.256461	1006
2	rs6709299	T	A	0.873757	1006
2	rs72885545	T	G	0.256461	1006
2	rs57775770	T	C	0.256461	1006
2	rs6759575	C	T	0.27336	1006
2	rs908670	T	C	0.274354	1006
2	rs908671	C	G	0.274354	1006
2	rs3736499	C	T	0.253479	1006
2	rs35881803	C	T	0.0149105	1006
2	rs3770449	C	T	0.255467	1006
2	rs3770448	A	G	0.255467	1006
2	rs10183489	G	C	0.0328032	1006
2	rs3765166	G	A	0.255467	1006
2	rs3765167	A	G	0.256461	1006
2	rs1010533	C	T	0.450298	1006
2	rs3821093	C	T	0.256461	1006
2	rs1554259	G	A	0.338966	1006
2	rs77436283	T	C	0.0328032	1006
2	rs116723456	G	A	0.0328032	1006
2	rs149034196	T	C	0.0119284	1006
2	rs146701232	G	A	0.0347913	1006
2	rs114304988	G	A	0.0775348	1006
2	rs113924638	C	T	0.0487078	1006
2	rs10179020	A	G	0.922465	1006
2	rs181433459	G	A	0.00894632	1006
2	rs2176466	G	A	0.874751	1006
2	rs2271758	T	G	0.601392	1006
2	rs149739351	T	C	0.0159046	1006
2	rs115674381	T	C	0.0188867	1006
2	rs76703909	C	T	0.0159046	1006
2	rs925881	C	T	0.872763	1006
2	rs4668414	A	C	0.27336	1006
2	rs113376940	A	G	0.00894632	1006
2	rs143959714	C	T	0.0159046	1006
2	rs139501703	T	G	0.0129225	1006
2	rs10191399	A	G	0.922465	1006
2	rs149189827	G	A	0.0795229	1006
2	rs3770445	T	C	0.274354	1006
2	rs3770444	G	C	0.922465	1006
2	rs118148925	G	A	0.0159046	1006
2	rs56275355	G	A	0.258449	1006
2	rs138615838	G	C	0.0159046	1006
2	rs2357206	A	G	0.870775	1006
2	rs2884123	A	G	0.870775	1006
2	rs3770443	G	C	0.0775348	1006
2	rs6727459	C	T	0.870775	1006
2	rs2056202	T	C	0.870775	1006
2	rs17848721	T	C	0.338966	1006
2	rs139132833	G	C	0.0457256	1006
2	rs2138873	T	C	0.872763	1006
2	rs188942265	A	T	0.0218688	1006
2	rs1996425	C	T	0.922465	1006
2	rs1105264	G	C	0.922465	1006
2	rs116033893	T	C	0.0298211	1006
2	rs1105265	T	C	0.132207	1006
2	rs145772172	G	A	0.0337972	1006
2	rs115747888	T	C	0.0775348	1006
2	rs4668415	G	A	0.870775	1006
2	rs4668416	G	A	0.872763	1006
2	rs12619137	T	G	0.872763	1006
2	rs75131684	C	A	0.0337972	1006
2	rs12692977	G	A	0.870775	1006
2	rs10196521	T	C	0.922465	1006
2	rs7580232	A	G	0.871769	1006
2	rs147165079	T	G	0.0159046	1006
2	rs4668417	A	G	0.922465	1006
2	rs148789541	T	C	0.0328032	1006
2	rs142445252	G	A	0.0159046	1006
2	rs34070184	G	T	0.0198807	1006
2	rs74416862	C	T	0.05666	1006
2	rs62182392	G	A	0.266402	1006
2	rs13017585	C	A	0.260437	1006
2	rs6707769	T	C	0.0328032	1006
2	rs143368157	G	A	0.0159046	1006
2	rs145877386	C	T	0.0159046	1006
2	rs1878583	A	G	0.922465	1006
2	rs149442214	A	G	0.0119284	1006
2	rs12692978	C	T	0.264414	1006
2	rs144181021	G	A	0.0159046	1006
2	rs62182397	G	C	0.306163	1006
2	rs10930496	T	C	0.873757	1006
2	rs185124061	G	A	0.0139165	1006
2	rs139895532	G	A	0.0248509	1006
2	rs116353403	C	T	0.0328032	1006
2	rs6736159	T	C	0.873757	1006
2	rs72887263	A	G	0.0168986	1006
2	rs114618948	T	C	0.0159046	1006
2	rs142789666	G	A	0.0129225	1006
2	rs6725388	G	C	0.309145	1006
2	rs145196290	T	C	0.0159046	1006
2	rs114136473	T	C	0.0328032	1006
2	rs4027460	C	T	0.0129225	1006
2	rs150324777	C	T	0.0159046	1006
2	rs6708365	C	T	0.873757	1006
2	rs6711813	G	A	0.871769	1006
2	rs112986328	A	G	0.00894632	1006
2	rs6726991	T	G	0.873757	1006
2	rs59844139	C	A	0.56163	1006
2	rs113835587	G	A	0.0129225	1006
2	rs141392027	G	A	0.0328032	1006
2	rs75089259	A	G	0.0328032	1006
2	rs62182401	G	T	0.176938	1006
2	rs10930497	C	T	0.0457256	1006
2	rs6724337	C	T	0.274354	1006
2	rs138924714	C	T	0.0328032	1006
2	rs143934207	T	A	0.0159046	1006
2	rs147271475	G	A	0.0159046	1006
2	rs17581439	T	C	0.271372	1006
2	rs149952363	G	T	0.0188867	1006
2	rs11675404	G	T	0.304175	1006
2	rs115037110	G	A	0.0159046	1006
2	rs117110103	T	C	0.0159046	1006
2	rs191619450	T	C	0.00894632	1006
2	rs62182402	T	C	0.308151	1006
2	rs7573003	T	A	0.309145	1006
2	rs6433316	T	C	0.922465	1006
2	rs141810189	A	G	0.0159046	1006
2	rs185247540	T	C	0.0178926	1006
2	rs55966819	A	G	0.0228628	1006
2	rs184759338	T	C	0.0168986	1006
2	rs12692979	A	C	0.871769	1006
2	rs76391567	G	A	0.0328032	1006
2	rs7355523	T	C	0.27336	1006
2	rs12617265	T	C	0.871769	1006
2	rs114219626	A	T	0.0178926	1006
2	rs17499864	T	C	0.0129225	1006
2	rs7588025	T	C	0.873757	1006
2	rs6433317	T	C	0.873757	1006
2	rs149498472	A	G	0.0159046	1006
2	rs62182403	G	A	0.55169	1006
2	rs7608126	A	G	0.756461	1006
2	rs62182404	A	G	0.17992	1006
2	rs55864623	A	G	0.243539	1006
2	rs3821092	C	G	0.922465	1006
2	rs12991441	C	G	0.338966	1006
2	rs184595435	G	C	0.0328032	1006
2	rs62182424	C	G	0.177932	1006
2	rs145555918	G	A	0.241551	1006
2	rs117331543	T	C	0.0159046	1006
2	rs7583860	G	T	0.889662	1006
2	rs13024662	C	G	0.33996	1006
2	rs183009040	C	T	0.0248509	1006
2	rs10432474	G	A	0.922465	1006
2	rs116577770	G	A	0.0656064	1006
2	rs145171523	C	T	0.0159046	1006
2	rs13031370	G	C	0.922465	1006
2	rs55972736	C	T	0.177932	1006
2	rs55681218	G	C	0.177932	1006
2	rs6753859	T	C	0.922465	1006
2	rs11691301	T	G	0.308151	1006
2	rs78074159	T	C	0.0328032	1006
2	rs62182425	C	A	0.177932	1006
2	rs190220855	G	A	0.0188867	1006
2	rs12995933	A	G	0.922465	1006
2	rs115039781	G	A	0.0656064	1006
2	rs116704588	G	A	0.0636183	1006
2	rs149121383	G	A	0.0178926	1006
2	rs13017988	A	C	0.873757	1006
2	rs56401580	A	G	0.264414	1006
2	rs78538067	A	G	0.0328032	1006
2	rs4668419	C	T	0.128231	1006
2	rs113041113	C	T	0.0129225	1006
2	rs116305560	G	A	0.0159046	1006
2	rs141145853	C	T	0.0208748	1006
2	rs79812454	G	A	0.0328032	1006
2	rs73014549	A	G	0.164016	1006
2	rs74922837	C	T	0.0328032	1006
2	rs12479374	C	A	0.0775348	1006
2	rs6727017	T	A	0.309145	1006
2	rs75794958	C	T	0.0178926	1006
2	rs148667353	A	G	0.0159046	1006
2	rs7563971	G	A	0.307157	1006
2	rs7564089	G	A	0.307157	1006
2	rs184470086	A	G	0.0159046	1006
2	rs114042985	T	C	0.0636183	1006
2	rs62182429	C	G	0.241551	1006
2	rs4581870	T	A	0.523857	1006
2	rs115364330	C	G	0.0328032	1006
2	rs115070315	T	C	0.0248509	1006
2	rs11677573	T	C	0.104374	1006
2	rs77618850	G	A	0.0328032	1006
2	rs12478215	G	A	0.15507	1006
2	rs11695887	C	T	0.122266	1006
2	rs77753919	G	A	0.307157	1006
2	rs62182430	G	A	0.274354	1006
2	rs7580132	T	C	0.0934394	1006
2	rs13030911	T	C	0.307157	1006
2	rs62182432	C	T	0.177932	1006
2	rs114130896	C	T	0.0328032	1006
2	rs11678018	C	T	0.307157	1006
2	rs10930498	G	A	0.0954274	1006
2	rs62182433	T	C	0.67992	1006
2	rs148295753	G	A	0.0159046	1006
2	rs78418053	A	T	0.0328032	1006
2	rs62182434	G	A	0.0218688	1006
2	rs28372952	C	T	0.0765408	1006
2	rs6742905	G	C	0.0765408	1006
2	rs75840766	A	G	0.0328032	1006
2	rs62182435	C	A	0.307157	1006
2	rs6758494	T	C	0.127237	1006
2	rs10202823	T	C	0.307157	1006
2	rs188516828	T	A	0.0238569	1006
2	rs138722368	G	T	0.0328032	1006
2	rs111618627	A	G	0.0129225	1006
2	rs112817830	C	A	0.0218688	1006
2	rs12468218	C	G	0.0924453	1006
2	rs34794040	C	T	0.0208748	1006
2	rs7594478	T	C	0.127237	1006
2	rs10930499	C	T	0.105368	1006
2	rs145976646	T	A	0.0159046	1006
2	rs60706248	T	G	0.0765408	1006
2	rs4072279	G	A	0.0924453	1006
2	rs149178475	T	C	0.0328032	1006
2	rs142461587	G	T	0.0178926	1006
2	rs151316801	C	A	0.0159046	1006
2	rs9784123	T	A	0.300199	1006
2	rs9784070	C	T	0.301193	1006
2	rs62182436	C	T	0.549702	1006
2	rs150218478	G	T	0.0328032	1006
2	rs115854633	A	T	0.0337972	1006
2	rs7340516	T	C	0.127237	1006
2	rs77249250	G	A	0.0168986	1006
2	rs6750058	G	T	0.308151	1006
2	rs12467010	A	G	0.0765408	1006
2	rs62182437	T	C	0.242545	1006
2	rs145801614	C	G	0.026839	1006
2	rs145651068	G	C	0.0636183	1006
2	rs59853867	A	G	0.0924453	1006
2	rs140323210	A	C	0.0328032	1006
2	rs7597525	C	A	0.0765408	1006
2	rs11692418	C	G	0.872763	1006
2	rs113553580	C	T	0.0168986	1006
2	rs115465785	G	A	0.0168986	1006
2	rs72889094	A	G	0.242545	1006
2	rs114972523	G	A	0.0328032	1006
2	rs2357208	C	T	0.923459	1006
2	rs2357207	T	A	0.923459	1006
2	rs138748188	A	C	0.0159046	1006
2	rs13399316	T	C	0.924453	1006
2	rs62182438	A	T	0.254473	1006
2	rs6433318	T	C	0.924453	1006
2	rs6740705	A	C	0.873757	1006
2	rs6731562	T	C	0.321074	1006
2	rs2028674	A	G	0.924453	1006
2	rs2028673	T	A	0.900596	1006
2	rs2028672	T	C	0.924453	1006
2	rs148905680	A	G	0.0119284	1006
2	rs78807414	G	A	0.028827	1006
2	rs62182439	G	A	0.241551	1006
2	rs144836493	G	A	0.0357853	1006
2	rs146051987	G	A	0.0328032	1006
2	rs116912775	G	A	0.0159046	1006
2	rs117986023	G	A	0.0159046	1006
2	rs79847500	G	A	0.0328032	1006
2	rs62182441	G	A	0.0218688	1006
2	rs11883977	A	G	0.908549	1006
2	rs78542645	C	G	0.0705765	1006
2	rs144046477	T	A	0.0188867	1006
2	rs190293966	A	T	0.0328032	1006
2	rs6726050	G	A	0.922465	1006
2	rs6741030	T	C	0.922465	1006
2	rs62182443	G	A	0.307157	1006
2	rs145181252	A	C	0.0328032	1006
2	rs118154134	C	T	0.0159046	1006
2	rs2165934	G	A	0.32008	1006
2	rs143663792	G	T	0.0328032	1006
2	rs148075809	G	A	0.0159046	1006
2	rs62182444	C	A	0.242545	1006
2	rs4280427	G	A	0.553678	1006
2	rs10201430	T	C	0.321074	1006
2	rs4324292	C	G	0.873757	1006
2	rs79024272	A	T	0.0328032	1006
2	rs6753551	T	C	0.924453	1006
2	rs6757680	T	G	0.872763	1006
2	rs149135150	G	A	0.0328032	1006
2	rs139166646	T	C	0.0328032	1006
2	rs143077411	C	T	0.0159046	1006
2	rs77657645	G	T	0.0168986	1006
2	rs7602037	G	A	0.308151	1006
2	rs56133507	T	G	0.178926	1006
2	rs7579509	A	G	0.908549	1006
2	rs10177679	T	C	0.924453	1006
2	rs10165126	C	T	0.295229	1006
2	rs62182446	G	A	0.177932	1006
2	rs1982288	G	T	0.924453	1006
2	rs147062013	G	C	0.0238569	1006
2	rs62183760	C	G	0.306163	1006
2	rs55975050	T	C	0.0646123	1006
2	rs75096913	G	A	0.0954274	1006
2	rs11676438	G	A	0.55169	1006
2	rs144879988	G	A	0.0347913	1006
2	rs10439296	C	T	0.872763	1006
2	rs62183762	A	G	0.242545	1006
2	rs62183763	C	A	0.177932	1006
2	rs116663276	T	C	0.0328032	1006
2	rs77622773	C	A	0.0636183	1006
2	rs10930500	G	A	0.872763	1006
2	rs145159613	C	T	0.0159046	1006
2	rs6433319	C	T	0.32008	1006
2	rs112966022	T	A	0.0139165	1006
2	rs142300408	A	G	0.0139165	1006
2	rs117165923	G	A	0.0159046	1006
2	rs62183764	C	T	0.0218688	1006
2	rs62183765	G	T	0.243539	1006
2	rs62183766	C	T	0.55169	1006
2	rs13004237	A	G	0.321074	1006
2	rs13004445	A	T	0.923459	1006
2	rs10188587	T	C	0.872763	1006
2	rs143189803	C	T	0.0159046	1006
2	rs13018515	G	A	0.872763	1006
2	rs116520015	G	C	0.0328032	1006
2	rs72890834	G	T	0.27336	1006
2	rs13024846	C	T	0.27336	1006
2	rs62183768	G	A	0.307157	1006
2	rs140354455	C	T	0.0159046	1006
2	rs10930501	G	C	0.923459	1006
2	rs34137430	C	G	0.306163	1006
2	rs62183769	A	C	0.548708	1006
2	rs62183770	C	G	0.548708	1006
2	rs76561939	A	C	0.0636183	1006
2	rs72890841	A	G	0.178926	1006
2	rs77430736	T	C	0.0328032	1006
2	rs78201361	T	C	0.027833	1006
2	rs149652670	G	A	0.00894632	1006
2	rs12473516	T	C	0.0765408	1006
2	rs78107139	G	C	0.0636183	1006
2	rs11683436	C	T	0.923459	1006
2	rs185765261	G	A	0.0159046	1006
2	rs191757759	G	A	0.0238569	1006
2	rs113528211	A	T	0.272366	1006
2	rs143454436	C	G	0.0159046	1006
2	rs145866308	G	A	0.0159046	1006
2	rs62183773	C	T	0.304175	1006
2	rs72890842	T	G	0.242545	1006
2	rs118077458	C	T	0.0159046	1006
2	rs3791343	G	A	0.0765408	1006
2	rs146087997	C	G	0.0328032	1006
2	rs142178504	G	A	0.0159046	1006
2	rs149944898	C	T	0.0636183	1006
2	rs114278779	C	T	0.0218688	1006
2	rs2083854	G	A	0.304175	1006
2	rs1443700	A	G	0.872763	1006
2	rs77465418	G	T	0.0765408	1006
2	rs138254751	A	T	0.0159046	1006
2	rs146051631	T	C	0.0159046	1006
2	rs149366681	A	C	0.0328032	1006
2	rs74534862	C	A	0.0159046	1006
2	rs12987929	A	G	0.0337972	1006
2	rs6752812	C	A	0.308151	1006
2	rs11695630	T	C	0.307157	1006
2	rs17428076	C	G	0.241551	1006
2	rs6714214	T	C	0.923459	1006
2	rs2028671	C	T	0.923459	1006
2	rs115530688	T	A	0.0208748	1006
2	rs2028670	C	T	0.923459	1006
2	rs76980547	C	A	0.0159046	1006
2	rs74921499	A	G	0.054672	1006
2	rs78376501	A	T	0.0328032	1006
2	rs6707142	C	A	0.923459	1006
2	rs72890858	A	C	0.055666	1006
2	rs144418473	C	T	0.0328032	1006
2	rs11676484	G	A	0.923459	1006
2	rs149464073	G	A	0.0328032	1006
2	rs62183775	G	C	0.0218688	1006
2	rs62183776	C	T	0.175944	1006
2	rs76519621	C	A	0.0328032	1006
2	rs10174055	C	T	0.309145	1006
2	rs62183777	T	C	0.308151	1006
2	rs115332559	C	T	0.0159046	1006
2	rs79027094	G	A	0.0487078	1006
2	rs77663182	C	T	0.0487078	1006
2	rs7371503	A	T	0.870775	1006
2	rs74805590	C	A	0.0328032	1006
2	rs7581072	C	T	0.309145	1006
2	rs6433321	G	T	0.562624	1006
2	rs75684831	T	C	0.0328032	1006
2	rs116087574	T	G	0.0159046	1006
2	rs10166352	C	T	0.870775	1006
2	rs10166548	C	T	0.309145	1006
2	rs55711205	A	T	0.0636183	1006
2	rs114871491	T	A	0.0367793	1006
2	rs117727374	A	G	0.0159046	1006
2	rs55653103	T	C	0.548708	1006
2	rs114336083	T	C	0.0328032	1006
2	rs56218609	G	A	0.239563	1006
2	rs718936	G	A	0.0437376	1006
2	rs78979041	C	T	0.0347913	1006
2	rs76519299	C	T	0.0367793	1006
2	rs6729945	C	G	0.548708	1006
2	rs6730085	C	A	0.550696	1006
2	rs62183782	T	A	0.547714	1006
2	rs7371631	A	T	0.924453	1006
2	rs62183783	A	G	0.587475	1006
2	rs7584187	G	A	0.550696	1006
2	rs7557612	A	G	0.550696	1006
2	rs7598232	T	C	0.923459	1006
2	rs7557717	A	G	0.550696	1006
2	rs7598246	T	C	0.587475	1006
2	rs62183784	A	G	0.550696	1006
2	rs62183785	G	A	0.550696	1006
2	rs62183800	C	T	0.550696	1006
2	rs62183801	G	A	0.550696	1006
2	rs75990149	A	G	0.0139165	1006
2	rs62183802	C	T	0.0218688	1006
2	rs114288600	T	C	0.0367793	1006
2	rs6718013	A	G	0.550696	1006
2	rs117060611	C	T	0.0159046	1006
2	rs6746701	G	A	0.548708	1006
2	rs115005961	A	G	0.0159046	1006
2	rs11903410	T	C	0.924453	1006
2	rs62183803	G	T	0.310139	1006
2	rs116633389	C	T	0.0168986	1006
2	rs6733123	G	A	0.924453	1006
2	rs143945443	C	A	0.0159046	1006
2	rs6733794	G	A	0.550696	1006
2	rs6433322	T	G	0.924453	1006
2	rs6737308	G	A	0.588469	1006
2	rs147290520	G	A	0.0159046	1006
2	rs6433323	G	A	0.615308	1006
2	rs7608657	T	C	0.0626243	1006
2	rs117987210	G	A	0.0248509	1006
2	rs62183804	C	A	0.239563	1006
2	rs12473876	C	T	0.0437376	1006
2	rs6749895	G	A	0.240557	1006
2	rs28600716	G	A	0.0616302	1006
2	rs62183807	A	G	0.309145	1006
2	rs6715929	T	C	0.337972	1006
2	rs1443699	T	C	0.89165	1006
2	rs6704590	C	G	0.239563	1006
2	rs71415272	G	A	0.0347913	1006
2	rs7560031	C	T	0.0427435	1006
2	rs35250875	C	T	0.0228628	1006
2	rs62183808	G	A	0.240557	1006
2	rs10197265	C	T	0.0616302	1006
2	rs111676152	A	G	0.239563	1006
2	rs62183809	C	G	0.240557	1006
2	rs12622259	C	T	0.0616302	1006
2	rs6761111	G	C	0.241551	1006
2	rs6719012	T	C	0.582505	1006
2	rs56041936	C	T	0.310139	1006
2	rs62183811	G	A	0.176938	1006
2	rs62183812	A	G	0.310139	1006
2	rs115227562	T	G	0.0159046	1006
2	rs62183813	A	G	0.309145	1006
2	rs17428174	T	C	0.244533	1006
2	rs148661981	C	T	0.05666	1006
2	rs55863868	G	A	0.242545	1006
2	rs34326033	G	C	0.0228628	1006
2	rs72892830	A	G	0.0536779	1006
2	rs10201053	A	G	0.302187	1006
2	rs11681005	C	T	0.341948	1006
2	rs143406912	C	A	0.0159046	1006
2	rs116115184	G	T	0.0516899	1006
2	rs10930502	A	G	0.304175	1006
2	rs11688839	G	T	0.34493	1006
2	rs17428209	G	A	0.0357853	1006
2	rs59609380	G	T	0.0228628	1006
2	rs6751078	A	C	0.0228628	1006
2	rs17581610	G	A	0.0228628	1006
2	rs72892835	G	A	0.238569	1006
2	rs7580363	G	A	0.34493	1006
2	rs184838879	T	C	0.0248509	1006
2	rs77963593	G	C	0.0248509	1006
2	rs7606918	A	G	0.145129	1006
2	rs12052246	C	A	0.60835	1006
2	rs7594711	T	G	0.279324	1006
2	rs17500114	A	C	0.238569	1006
2	rs56186733	G	A	0.0188867	1006
2	rs12996935	A	G	0.346918	1006
2	rs11892858	T	C	0.0248509	1006
2	rs7591150	G	C	0.610338	1006
2	rs60491745	G	C	0.0248509	1006
2	rs13394990	G	T	0.0248509	1006
2	rs13394991	G	T	0.0248509	1006
2	rs12988345	T	G	0.34493	1006
2	rs201085270	T	G	0.106362	1006
2	rs62183817	C	T	0.17495	1006
2	rs139028484	T	C	0.0248509	1006
2	rs185465928	G	C	0.0347913	1006
2	rs142492193	T	C	0.0258449	1006
2	rs11673986	C	T	0.365805	1006
2	rs12987931	C	T	0.614314	1006
2	rs148798659	A	G	0.0536779	1006
2	rs184207334	T	C	0.0536779	1006
2	rs13015360	T	C	0.636183	1006
2	rs12989544	G	A	0.366799	1006
2	rs12989560	G	A	0.626243	1006
2	rs13020884	T	G	0.625249	1006
2	rs141589381	A	G	0.0159046	1006
2	rs7586556	G	C	0.624254	1006
2	rs76104672	C	T	0.0159046	1006
2	rs77269059	G	A	0.0337972	1006
2	rs62183819	G	T	0.622266	1006
2	rs1965160	G	A	0.607356	1006
2	rs72892859	T	C	0.241551	1006
2	rs1965159	C	T	0.365805	1006
2	rs115524160	C	T	0.0159046	1006
2	rs34054371	G	C	0.633201	1006
2	rs62183820	G	A	0.082505	1006
2	rs146699062	G	A	0.0159046	1006
2	rs34636594	A	G	0.274354	1006
2	rs55791993	A	G	0.241551	1006
2	rs112889166	G	A	0.026839	1006
2	rs1008152	A	G	0.241551	1006
2	rs1008151	G	A	0.62326	1006
2	rs4611617	G	A	0.0159046	1006
2	rs788164	C	G	0.250497	1006
2	rs146230954	A	G	0.0347913	1006
2	rs35881445	C	T	0.0785288	1006
2	rs10203462	T	C	0.0248509	1006
2	rs113106681	C	T	0.0159046	1006
2	rs115102223	G	A	0.0159046	1006
2	rs788166	G	C	0.633201	1006
2	rs796839	A	C	0.617296	1006
2	rs149027569	T	A	0.0139165	1006
2	rs2129475	A	G	0.617296	1006
2	rs13013988	C	T	0.364811	1006
2	rs788168	A	G	0.242545	1006
2	rs140647229	G	A	0.0159046	1006
2	rs56139403	T	G	0.0715706	1006
2	rs79756029	T	G	0.0168986	1006
2	rs55667037	A	G	0.0636183	1006
2	rs788170	T	C	0.633201	1006
2	rs7607377	A	G	0.0646123	1006
2	rs188385428	G	A	0.0149105	1006
2	rs17581715	C	T	0.0785288	1006
2	rs116118895	A	T	0.0159046	1006
2	rs788171	T	C	0.634195	1006
2	rs115675460	G	T	0.0159046	1006
2	rs72892893	T	A	0.106362	1006
2	rs72892894	T	A	0.365805	1006
2	rs62183850	G	A	0.0238569	1006
2	rs62183851	C	T	0.171968	1006
2	rs62183852	T	G	0.243539	1006
2	rs788161	C	T	0.243539	1006
2	rs6737876	G	A	0.243539	1006
2	rs116561704	A	C	0.0516899	1006
2	rs55956629	C	T	0.0715706	1006
2	rs788162	A	G	0.0616302	1006
2	rs17500199	G	A	0.329026	1006
2	rs10497378	G	A	0.141153	1006
2	rs78893788	G	A	0.0238569	1006
2	rs148116128	T	C	0.0159046	1006
2	rs788163	A	C	0.280318	1006
2	rs114854151	C	G	0.0178926	1006
2	rs113114931	G	A	0.0149105	1006
2	rs705870	C	T	0.304175	1006
2	rs10497379	T	C	0.138171	1006
2	rs62183853	G	A	0.170974	1006
2	rs116326387	A	G	0.0159046	1006
2	rs148638318	C	T	0.0168986	1006
2	rs116931072	G	A	0.0159046	1006
2	rs114742223	G	A	0.0129225	1006
2	rs72877513	C	G	0.0178926	1006
2	rs74886317	G	C	0.0178926	1006
2	rs72877574	C	T	0.0168986	1006
2	rs113629948	G	A	0.0159046	1006
2	rs3796058	A	C	0.186879	1006
2	rs788158	A	G	0.250497	1006
2	rs60123064	T	C	0.0775348	1006
2	rs16859964	C	T	0.188867	1006
2	rs74449939	C	T	0.028827	1006
2	rs3814049	T	C	0.194831	1006
2	rs71415273	T	A	0.027833	1006
2	rs72877582	A	G	0.0516899	1006
2	rs16859965	C	A	0.172962	1006
2	rs788159	G	T	0.415507	1006
2	rs58045367	G	A	0.172962	1006
2	rs12473549	C	T	0.0119284	1006
2	rs705869	G	A	0.824056	1006
2	rs923256	C	G	0.580517	1006
2	rs788160	T	G	0.826044	1006
2	rs1047889	T	C	0.431412	1006
2	rs74483458	C	T	0.0119284	1006
2	rs79281714	C	A	0.0129225	1006
2	rs10204520	G	A	0.0139165	1006
2	rs115246980	G	A	0.0119284	1006
2	rs77223687	C	T	0.0119284	1006
2	rs72877591	C	T	0.173956	1006
2	rs113919699	G	A	0.0228628	1006
2	rs3098974	A	T	0.793241	1006
2	rs116381891	C	T	0.0119284	1006
2	rs74659040	A	G	0.0347913	1006
2	rs3821186	C	G	0.0139165	1006
2	rs788172	G	A	0.33499	1006
2	rs788173	G	A	0.33499	1006
2	rs796840	G	T	0.514911	1006
2	rs55819161	G	T	0.175944	1006
2	rs813720	G	C	0.340954	1006
2	rs10186317	A	G	0.290258	1006
2	rs72877602	T	G	0.0984095	1006
2	rs6710250	C	A	0.809145	1006
2	rs62183854	C	T	0.190855	1006
2	rs62183855	A	C	0.199801	1006
2	rs12469319	T	G	0.199801	1006
2	rs13388257	G	C	0.199801	1006
2	rs13390848	G	T	0.198807	1006
2	rs112716123	G	A	0.0238569	1006
2	rs12468332	G	A	0.0119284	1006
2	rs35741464	C	A	0.0347913	1006
2	rs116014093	C	A	0.0119284	1006
2	rs10168377	C	G	0.0119284	1006
2	rs3927124	A	C	0.653082	1006
2	rs1154721	T	C	0.0347913	1006
2	rs114667338	C	T	0.0178926	1006
2	rs4519482	A	T	0.657058	1006
2	rs150857511	T	G	0.00994036	1006
2	rs79365605	G	C	0.0248509	1006
2	rs62183857	C	A	0.188867	1006
2	rs62183858	C	G	0.188867	1006
2	rs113166282	G	T	0.0168986	1006
2	rs2228184	T	C	0.390656	1006
2	rs743605	C	T	0.45328	1006
2	rs142494682	C	T	0.0308151	1006
2	rs3762499	A	G	0.213718	1006
2	rs71415274	G	A	0.0328032	1006
2	rs62183859	A	G	0.177932	1006
2	rs141116557	C	A	0.0109344	1006
2	rs79061070	A	G	0.126243	1006
2	rs75606636	G	C	0.0198807	1006
2	rs80204092	C	A	0.0109344	1006
2	rs35263507	C	T	0.0437376	1006
2	rs146012609	T	C	0.0129225	1006
2	rs114409875	T	C	0.0437376	1006
2	rs1001780	G	T	0.208748	1006
2	rs113063875	C	T	0.0258449	1006
2	rs13034296	A	G	0.0437376	1006
2	rs2357322	G	C	0.328032	1006
2	rs2016394	G	A	0.45825	1006
2	rs13035801	G	A	0.313121	1006
2	rs13036013	G	C	0.319085	1006
2	rs13018407	T	C	0.350895	1006
2	rs17726078	C	G	0.456262	1006
2	rs17726121	C	T	0.175944	1006
2	rs62184960	C	T	0.172962	1006
2	rs138208141	T	C	0.0347913	1006
2	rs76974555	A	G	0.0109344	1006
2	rs62184962	T	C	0.173956	1006
2	rs12621285	G	A	0.126243	1006
2	rs71415275	G	A	0.0427435	1006
2	rs62184963	C	T	0.0914513	1006
2	rs140274622	T	C	0.0188867	1006
2	rs72879528	A	C	0.148111	1006
2	rs80331565	A	G	0.00994036	1006
2	rs79841340	G	A	0.0119284	1006
2	rs10930505	T	C	0.782306	1006
2	rs62184964	C	T	0.200795	1006
2	rs75119741	C	A	0.0159046	1006
2	rs72879531	A	G	0.200795	1006
2	rs79842724	G	C	0.00596421	1006
2	rs72879536	T	C	0.191849	1006
2	rs56142209	C	T	0.200795	1006
2	rs76944964	C	T	0.0159046	1006
2	rs80258916	G	C	0.0159046	1006
2	rs4972600	A	G	0.347913	1006
2	rs13010553	A	G	0.220676	1006
2	rs12987810	T	C	0.0238569	1006
2	rs28619352	G	C	0.0119284	1006
2	rs11899758	G	A	0.00994036	1006
2	rs145912185	C	T	0.00994036	1006
2	rs76600691	G	A	0.0159046	1006
2	rs10930506	A	G	0.134195	1006
2	rs79277404	G	A	0.0159046	1006
2	rs12465934	T	C	0.153082	1006
2	rs7423032	A	G	0.371769	1006
2	rs2357210	A	T	0.367793	1006
2	rs4324296	C	T	0.400596	1006
2	rs77606653	G	T	0.0159046	1006
2	rs6739007	A	G	0.383698	1006
2	rs9750758	T	G	0.607356	1006
2	rs59012643	G	T	0.374751	1006
2	rs13016849	T	C	0.567594	1006
2	rs972957	T	C	0.139165	1006
2	rs78623817	A	G	0.0178926	1006
2	rs7583008	T	C	0.137177	1006
2	rs7569224	G	C	0.137177	1006
2	rs13390758	G	A	0.164016	1006
2	rs35547635	A	G	0.163022	1006
2	rs7572413	C	T	0.450298	1006
2	rs35412286	G	A	0.163022	1006
2	rs12613733	C	T	0.128231	1006
2	rs56656210	C	T	0.128231	1006
2	rs11680614	G	C	0.137177	1006
2	rs185506046	T	C	0.0149105	1006
2	rs143052856	G	C	0.0606362	1006
2	rs62182074	A	G	0.130219	1006
2	rs2357209	C	T	0.164016	1006
2	rs10084379	C	G	0.164016	1006
2	rs4972620	T	C	0.105368	1006
2	rs73020535	T	C	0.137177	1006
2	rs77985944	T	G	0.136183	1006
2	rs77396974	T	A	0.136183	1006
2	rs12692981	T	C	0.168986	1006
2	rs13015819	A	G	0.166004	1006
2	rs11675271	T	G	0.137177	1006
2	rs11675320	T	G	0.137177	1006
2	rs79606337	T	G	0.0208748	1006
2	rs34158453	G	T	0.16501	1006
2	rs6724614	C	T	0.137177	1006
2	rs140905420	G	T	0.0178926	1006
2	rs144866574	G	A	0.0139165	1006
2	rs4972623	G	A	0.302187	1006
2	rs6433329	G	A	0.10835	1006
2	rs2357316	A	G	0.141153	1006
2	rs2357317	A	G	0.141153	1006
2	rs12466775	T	C	0.166004	1006
2	rs12470583	A	G	0.306163	1006
2	rs73020553	A	T	0.141153	1006
2	rs73022510	C	T	0.141153	1006
2	rs62182076	G	A	0.125249	1006
2	rs10930511	G	A	0.548708	1006
2	rs62182077	C	G	0.125249	1006
2	rs73022511	C	T	0.106362	1006
2	rs991485	C	G	0.32505	1006
2	rs991484	T	G	0.141153	1006
2	rs116815455	T	A	0.0218688	1006
2	rs192752746	T	C	0.0178926	1006
2	rs7582678	G	A	0.16501	1006
2	rs6748154	T	C	0.141153	1006
2	rs6748291	T	A	0.142147	1006
2	rs6704680	A	T	0.0119284	1006
2	rs79255670	G	T	0.0238569	1006
2	rs6708019	A	C	0.141153	1006
2	rs13021554	T	C	0.32505	1006
2	rs13387007	G	A	0.0188867	1006
2	rs11675761	C	T	0.141153	1006
2	rs11681688	T	C	0.141153	1006
2	rs16860015	A	G	0.141153	1006
2	rs1843758	T	C	0.45328	1006
2	rs7590382	G	A	0.141153	1006
2	rs76325337	C	T	0.0228628	1006
2	rs7590815	G	A	0.141153	1006
2	rs7590626	C	A	0.141153	1006
2	rs7604615	T	G	0.452286	1006
2	rs7604737	T	C	0.326044	1006
2	rs7593498	C	T	0.141153	1006
2	rs7566889	A	G	0.141153	1006
2	rs116728644	C	T	0.0198807	1006
2	rs1319695	G	A	0.141153	1006
2	rs62182078	G	A	0.125249	1006
2	rs9973462	G	A	0.0188867	1006
2	rs950406	T	C	0.141153	1006
2	rs13397129	C	T	0.0188867	1006
2	rs4972424	C	T	0.141153	1006
2	rs950407	A	G	0.16501	1006
2	rs73022538	T	C	0.141153	1006
2	rs147928235	T	A	0.0119284	1006
2	rs59068118	G	A	0.141153	1006
2	rs57686199	C	T	0.141153	1006
2	rs4972630	G	A	0.141153	1006
2	rs4972632	C	T	0.10835	1006
2	rs115657018	T	C	0.00994036	1006
2	rs10190859	A	G	0.0188867	1006
2	rs12468831	T	C	0.16501	1006
2	rs56140108	G	A	0.0914513	1006
2	rs187745052	C	A	0.0178926	1006
2	rs2357318	A	G	0.16501	1006
2	rs2129479	A	G	0.126243	1006
2	rs4972427	G	A	0.305169	1006
2	rs2171321	G	T	0.450298	1006
2	rs4972636	A	T	0.305169	1006
2	rs4972429	C	T	0.141153	1006
2	rs13396256	G	A	0.0238569	1006
2	rs72879560	A	T	0.0168986	1006
2	rs4484004	T	G	0.472167	1006
2	rs6755845	C	G	0.841948	1006
2	rs6433331	A	G	0.434394	1006
2	rs17218404	C	T	0.126243	1006
2	rs77590306	T	C	0.0497018	1006
2	rs1843757	G	A	0.151093	1006
2	rs1843756	T	G	0.306163	1006
2	rs115243607	C	T	0.0178926	1006
2	rs6433332	G	A	0.141153	1006
2	rs114409718	A	G	0.0258449	1006
2	rs2306797	T	C	0.306163	1006
2	rs77673857	G	A	0.183897	1006
2	rs78895242	T	C	0.184891	1006
2	rs75726349	A	G	0.184891	1006
2	rs11890561	G	A	0.133201	1006
2	rs1386354	C	T	0.133201	1006
2	rs140690953	A	G	0.00994036	1006
2	rs73022558	C	T	0.107356	1006
2	rs10930515	G	A	0.568588	1006
2	rs10930516	A	C	0.133201	1006
2	rs73022564	A	T	0.133201	1006
2	rs7606784	G	C	0.0258449	1006
2	rs1486957	A	G	0.364811	1006
2	rs10930517	G	T	0.450298	1006
2	rs6705175	C	T	0.824056	1006
2	rs143799089	A	G	0.0109344	1006
2	rs10930520	G	A	0.239563	1006
2	rs4972639	C	A	0.34493	1006
2	rs1843755	T	C	0.470179	1006
2	rs12998213	G	T	0.121272	1006
2	rs10930521	C	T	0.814115	1006
2	rs116405319	T	A	0.0109344	1006
2	rs13010989	C	G	0.178926	1006
2	rs111899394	C	T	0.176938	1006
2	rs115236646	C	T	0.0109344	1006
2	rs6750572	A	G	0.0109344	1006
2	rs2884155	A	G	0.17495	1006
2	rs61656332	C	G	0.21173	1006
2	rs13009919	T	C	0.175944	1006
2	rs35217322	T	C	0.16998	1006
2	rs77406337	C	A	0.17495	1006
2	rs62182081	C	T	0.084493	1006
2	rs10199291	G	A	0.0854871	1006
2	rs112713731	G	A	0.17495	1006
2	rs7597273	A	T	0.718688	1006
2	rs2054831	T	C	0.718688	1006
2	rs7604730	A	G	0.134195	1006
2	rs13030708	A	T	0.126243	1006
2	rs13031426	G	T	0.12326	1006
2	rs13031105	A	C	0.126243	1006
2	rs76046886	C	T	0.00894632	1006
2	rs111909222	C	T	0.0536779	1006
2	rs76597579	G	A	0.0168986	1006
2	rs6732742	C	G	0.126243	1006
2	rs6733525	G	A	0.11332	1006
2	rs35319415	T	C	0.127237	1006
2	rs12988626	A	G	0.136183	1006
2	rs35319280	A	C	0.126243	1006
2	rs114478015	G	A	0.0228628	1006
2	rs115126995	C	T	0.0218688	1006
2	rs79238150	C	T	0.0129225	1006
2	rs66536067	G	A	0.124254	1006
2	rs34535766	C	T	0.120278	1006
2	rs3901602	T	C	0.208748	1006
2	rs76635127	T	A	0.0149105	1006
2	rs74383823	A	G	0.0149105	1006
2	rs12617621	T	C	0.22167	1006
2	rs12620522	A	C	0.0795229	1006
2	rs12614216	C	T	0.0805169	1006
2	rs75459842	A	C	0.0318091	1006
2	rs2171320	T	C	0.220676	1006
2	rs77375152	G	A	0.0149105	1006
2	rs10191449	T	C	0.201789	1006
2	rs146519966	C	T	0.0129225	1006
2	rs4340475	G	C	0.219682	1006
2	rs6750932	T	C	0.0785288	1006
2	rs10183800	T	C	0.136183	1006
2	rs13006420	C	T	0.159046	1006
2	rs10186626	T	C	0.136183	1006
2	rs13006876	C	T	0.159046	1006
2	rs6433333	T	C	0.145129	1006
2	rs6718762	A	C	0.294235	1006
2	rs13014155	A	G	0.159046	1006
2	rs6751639	G	C	0.111332	1006
2	rs6751644	G	C	0.142147	1006
2	rs72881410	G	A	0.0168986	1006
2	rs13400011	G	A	0.143141	1006
2	rs13034105	C	T	0.267396	1006
2	rs13432384	A	G	0.110338	1006
2	rs7607929	G	C	0.141153	1006
2	rs115938241	C	A	0.0159046	1006
2	rs76062284	C	G	0.0119284	1006
2	rs35125498	C	T	0.359841	1006
2	rs6706297	G	T	0.141153	1006
2	rs62170027	G	A	0.359841	1006
2	rs6738987	A	C	0.141153	1006
2	rs10930522	T	A	0.102386	1006
2	rs142884760	G	A	0.0188867	1006
2	rs10170745	A	G	0.267396	1006
2	rs13389254	A	G	0.134195	1006
2	rs13412383	T	C	0.164016	1006
2	rs13024942	C	T	0.129225	1006
2	rs57982896	C	T	0.0298211	1006
2	rs10183347	C	T	0.141153	1006
2	rs56789785	C	T	0.144135	1006
2	rs11892244	C	T	0.0298211	1006
2	rs11898023	T	C	0.173956	1006
2	rs34517309	G	A	0.144135	1006
2	rs35940741	C	T	0.173956	1006
2	rs11893581	C	T	0.173956	1006
2	rs73976573	C	G	0.0298211	1006
2	rs67130328	C	T	0.173956	1006
2	rs73976576	G	T	0.0298211	1006
2	rs34238606	G	A	0.173956	1006
2	rs78707843	C	G	0.173956	1006
2	rs114728714	G	A	0.027833	1006
2	rs35768968	C	G	0.144135	1006
2	rs36078085	A	G	0.172962	1006
2	rs34928801	C	T	0.166998	1006
2	rs13426932	T	C	0.17495	1006
2	rs10206099	T	G	0.315109	1006
2	rs10172507	A	G	0.309145	1006
2	rs10208791	T	C	0.292247	1006
2	rs114019539	C	T	0.0308151	1006
2	rs11898349	G	C	0.290258	1006
2	rs13005487	G	A	0.143141	1006
2	rs6751272	C	G	0.292247	1006
2	rs6751564	G	T	0.315109	1006
2	rs1386351	C	T	0.292247	1006
2	rs1386352	A	G	0.28827	1006
2	rs1825750	T	C	0.284294	1006
2	rs1386353	G	A	0.2833	1006
2	rs33910987	A	G	0.142147	1006
2	rs34267026	G	A	0.146123	1006
2	rs35334306	C	T	0.141153	1006
2	rs10176551	A	G	0.0745527	1006
2	rs6730323	A	G	0.218688	1006
2	rs6730339	A	G	0.2167	1006
2	rs1906182	A	G	0.218688	1006
2	rs1906183	T	C	0.218688	1006
2	rs6433334	C	T	0.2167	1006
2	rs6433335	C	T	0.2167	1006
2	rs6721163	T	A	0.2167	1006
2	rs6705994	C	T	0.2167	1006
2	rs1486956	A	T	0.2167	1006
2	rs1531998	G	C	0.201789	1006
2	rs188923981	G	A	0.00596421	1006
2	rs62168962	G	A	0.319085	1006
2	rs78580759	C	G	0.199801	1006
2	rs9752188	C	T	0.199801	1006
2	rs9752202	G	A	0.199801	1006
2	rs9752190	C	T	0.199801	1006
2	rs9752220	G	A	0.055666	1006
2	rs2357315	G	A	0.201789	1006
2	rs10198906	G	A	0.201789	1006
2	rs180898486	C	T	0.0357853	1006
2	rs142107540	G	A	0.11332	1006
2	rs12692990	A	G	0.181909	1006
2	rs12692991	C	T	0.202783	1006
2	rs12692992	A	T	0.202783	1006
2	rs12692993	T	C	0.202783	1006
2	rs145363219	A	C	0.0149105	1006
2	rs10930525	C	G	0.11332	1006
2	rs4621143	T	C	0.202783	1006
2	rs4539764	G	T	0.202783	1006
2	rs11678566	C	T	0.114314	1006
2	rs60758744	A	G	0.202783	1006
2	rs35747719	C	T	0.202783	1006
2	rs34366279	A	C	0.202783	1006
2	rs13393795	C	T	0.203777	1006
2	rs13393977	G	A	0.203777	1006
2	rs13407236	T	G	0.203777	1006
2	rs2129476	T	C	0.202783	1006
2	rs2129477	C	T	0.202783	1006
2	rs2129478	C	T	0.202783	1006
2	rs7605010	A	G	0.316103	1006
2	rs7592807	T	C	0.202783	1006
2	rs35950014	G	A	0.0228628	1006
2	rs2171319	T	C	0.0536779	1006
2	rs1038565	G	T	0.202783	1006
2	rs1038566	A	C	0.202783	1006
2	rs1038567	C	G	0.202783	1006
2	rs6711418	G	A	0.202783	1006
2	rs6739805	A	C	0.202783	1006
2	rs6711450	C	A	0.202783	1006
2	rs57033598	G	A	0.0666004	1006
2	rs12991642	A	G	0.136183	1006
2	rs4306685	C	T	0.202783	1006
2	rs9287949	C	T	0.202783	1006
2	rs10179896	T	C	0.202783	1006
2	rs9287950	C	A	0.202783	1006
2	rs10191165	A	G	0.202783	1006
2	rs9287951	T	A	0.202783	1006
2	rs13019943	T	C	0.202783	1006
2	rs12998734	C	A	0.202783	1006
2	rs4972705	G	A	0.114314	1006
2	rs34961322	G	A	0.202783	1006
2	rs12999168	C	T	0.202783	1006
2	rs75015257	G	T	0.0129225	1006
2	rs35482192	A	G	0.202783	1006
2	rs12692995	A	G	0.202783	1006
2	rs12692996	G	A	0.202783	1006
2	rs6720175	G	T	0.202783	1006
2	rs13000387	C	A	0.191849	1006
2	rs6720217	C	G	0.202783	1006
2	rs6720539	G	C	0.202783	1006
2	rs6751665	A	G	0.128231	1006
2	rs6723339	C	T	0.136183	1006
2	rs6723670	G	C	0.202783	1006
2	rs4359606	A	T	0.202783	1006
2	rs4347787	C	T	0.202783	1006
2	rs4335914	T	C	0.202783	1006
2	rs4566334	G	A	0.202783	1006
2	rs4353612	C	T	0.202783	1006
2	rs12467851	G	C	0.202783	1006
2	rs12472179	T	C	0.202783	1006
2	rs12475912	A	T	0.202783	1006
2	rs12472208	T	C	0.202783	1006
2	rs12468728	C	T	0.202783	1006
2	rs13019996	C	T	0.202783	1006
2	rs10497380	G	A	0.202783	1006
2	rs17219125	A	G	0.129225	1006
2	rs6706443	A	G	0.202783	1006
2	rs6735491	C	T	0.202783	1006
2	rs6735511	C	T	0.202783	1006
2	rs6735783	G	A	0.202783	1006
2	rs6750823	T	C	0.202783	1006
2	rs6750923	T	C	0.201789	1006
2	rs6736020	G	A	0.201789	1006
2	rs6736027	G	T	0.201789	1006
2	rs144543712	A	G	0.0178926	1006
2	rs10210968	A	C	0.202783	1006
2	rs10187668	C	A	0.203777	1006
2	rs10211286	A	G	0.202783	1006
2	rs36027698	A	G	0.136183	1006
2	rs10188182	G	A	0.202783	1006
2	rs6759270	T	C	0.855865	1006
2	rs10930526	T	A	0.801193	1006
2	rs10803866	C	T	0.853877	1006
2	rs10803867	T	C	0.853877	1006
2	rs10930527	T	A	0.813121	1006
2	rs10930528	C	G	0.813121	1006
2	rs10930529	A	G	0.813121	1006
2	rs4972710	C	T	0.864811	1006
2	rs4972711	A	C	0.761431	1006
2	rs4972712	T	C	0.761431	1006
2	rs4972713	G	A	0.761431	1006
2	rs62168965	T	C	0.761431	1006
2	rs55919266	T	C	0.760437	1006
2	rs13019357	G	C	0.760437	1006
2	rs114071927	C	A	0.0536779	1006
2	rs4571029	A	G	0.760437	1006
2	rs963308	G	A	0.762425	1006
2	rs1812500	T	C	0.893638	1006
2	rs963307	C	T	0.760437	1006
2	rs73976588	A	G	0.055666	1006
2	rs11893372	G	A	0.0516899	1006
2	rs73976589	G	A	0.0526839	1006
2	rs73976590	C	T	0.0536779	1006
2	rs73976591	C	T	0.0526839	1006
2	rs73976592	G	A	0.0536779	1006
2	rs11684103	C	T	0.814115	1006
2	rs73976593	T	C	0.0526839	1006
2	rs10930530	G	T	0.814115	1006
2	rs10930532	T	G	0.814115	1006
2	rs10930533	G	A	0.814115	1006
2	rs12476259	T	C	0.814115	1006
2	rs12991095	G	A	0.814115	1006
2	rs12990778	C	T	0.814115	1006
2	rs6743328	G	A	0.814115	1006
2	rs6714712	A	G	0.815109	1006
2	rs10930534	C	T	0.815109	1006
2	rs4524096	C	G	0.815109	1006
2	rs4467239	A	G	0.815109	1006
2	rs2884154	T	G	0.761431	1006
2	rs4583429	A	G	0.815109	1006
2	rs6747365	G	C	0.815109	1006
2	rs6747259	C	T	0.816103	1006
2	rs6705155	T	G	0.816103	1006
2	rs58114023	C	G	0.0526839	1006
2	rs13430020	T	C	0.183897	1006
2	rs4972715	T	C	0.815109	1006
2	rs4972717	C	T	0.815109	1006
2	rs4972718	A	G	0.815109	1006
2	rs4972719	C	T	0.815109	1006
2	rs6751574	G	A	0.815109	1006
2	rs12614495	A	G	0.815109	1006
2	rs10803868	C	T	0.815109	1006
2	rs4972723	T	C	0.817097	1006
2	rs4972724	C	T	0.833002	1006
2	rs4972725	G	A	0.833002	1006
2	rs62168967	G	C	0.349901	1006
2	rs10930535	C	G	0.833002	1006
2	rs6433336	T	A	0.833002	1006
2	rs6433337	C	A	0.833002	1006
2	rs6433338	G	A	0.833002	1006
2	rs62168984	T	A	0.323062	1006
2	rs4972728	G	C	0.833002	1006
2	rs6433339	T	C	0.833002	1006
2	rs6433340	T	C	0.833002	1006
2	rs75741062	A	C	0.0506958	1006
2	rs6709514	G	A	0.833002	1006
2	rs9750439	T	C	0.833002	1006
2	rs2054832	T	C	0.833002	1006
2	rs35434134	C	T	0.114314	1006
2	rs144233326	C	T	0.0258449	1006
2	rs13034707	T	G	0.833002	1006
2	rs13034957	T	A	0.833002	1006
2	rs7575468	A	C	0.833996	1006
2	rs1542676	T	C	0.833002	1006
2	rs1906181	C	T	0.833002	1006
2	rs142679567	C	T	0.0596421	1006
2	rs12692997	G	A	0.166004	1006
2	rs74658176	G	A	0.0516899	1006
2	rs2357320	C	T	0.777336	1006
2	rs2357319	T	C	0.106362	1006
2	rs115830845	G	A	0.0616302	1006
2	rs6708636	G	A	0.833002	1006
2	rs75137464	G	A	0.0616302	1006
2	rs60643483	G	A	0.0516899	1006
2	rs56100694	G	A	0.0516899	1006
2	rs12614868	T	C	0.833002	1006
2	rs7578317	T	C	0.0516899	1006
2	rs4972730	G	C	0.779324	1006
2	rs13389933	G	A	0.0516899	1006
2	rs58318675	G	A	0.109344	1006
2	rs35123448	C	T	0.114314	1006
2	rs62168987	T	A	0.0487078	1006
2	rs34567022	T	C	0.260437	1006
2	rs116585258	C	G	0.0228628	1006
2	rs112370770	G	C	0.0437376	1006
2	rs142753707	C	T	0.0248509	1006
2	rs10198133	C	G	0.32505	1006
2	rs13396614	A	G	0.141153	1006
2	rs13422459	C	T	0.234592	1006
2	rs10204599	C	T	0.465209	1006
2	rs10930536	T	A	0.457256	1006
2	rs10930537	G	C	0.457256	1006
2	rs12478419	G	A	0.531809	1006
2	rs76654822	G	A	0.0467197	1006
2	rs78707157	C	G	0.0467197	1006
2	rs10211641	C	T	0.0467197	1006
2	rs10164474	C	A	0.0447316	1006
2	rs112462478	C	T	0.0258449	1006
2	rs10167005	C	T	0.0497018	1006
2	rs4610020	T	C	0.299205	1006
2	rs59890231	G	A	0.0467197	1006
2	rs114269193	G	A	0.00695825	1006
2	rs6433342	G	A	0.277336	1006
2	rs10194179	A	G	0.0487078	1006
2	rs10194271	A	G	0.0487078	1006
2	rs79332093	A	G	0.0467197	1006
2	rs1073730	C	T	0.271372	1006
2	rs6705620	A	T	0.274354	1006
2	rs149184735	T	C	0.0168986	1006
2	rs79640018	A	C	0.0467197	1006
2	rs116454254	G	A	0.00894632	1006
2	rs2004616	C	T	0.275348	1006
2	rs4076083	G	T	0.276342	1006
2	rs80088200	C	T	0.0467197	1006
2	rs10930538	T	C	0.644135	1006
2	rs78059763	C	T	0.0467197	1006
2	rs13409279	T	A	0.0467197	1006
2	rs28363705	C	T	0.0467197	1006
2	rs56105451	G	A	0.230616	1006
2	rs115344241	C	T	0.0238569	1006
2	rs13402034	C	T	0.275348	1006
2	rs114879042	C	G	0.0248509	1006
2	rs72894807	A	G	0.227634	1006
2	rs4972459	C	A	0.641153	1006
2	rs72894808	G	A	0.279324	1006
2	rs11688652	T	G	0.474155	1006
2	rs114392893	T	C	0.0218688	1006
2	rs11695425	A	G	0.222664	1006
2	rs4972740	C	T	0.290258	1006
2	rs116455435	A	T	0.0506958	1006
2	rs75014604	A	C	0.0447316	1006
2	rs6724822	T	C	0.229622	1006
2	rs111685278	C	T	0.0139165	1006
2	rs72894814	A	G	0.0874751	1006
2	rs77822957	C	A	0.0447316	1006
2	rs73979709	T	C	0.0447316	1006
2	rs4972461	C	T	0.083499	1006
2	rs35107063	C	T	0.0347913	1006
2	rs36027324	A	G	0.0755467	1006
2	rs6757886	G	A	0.0854871	1006
2	rs13031965	G	A	0.15507	1006
2	rs35806149	A	G	0.0218688	1006
2	rs11691213	T	C	0.202783	1006
2	rs13422195	T	C	0.05666	1006
2	rs78466092	G	C	0.0208748	1006
2	rs6433343	T	C	0.852883	1006
2	rs6707780	C	T	0.201789	1006
2	rs6708374	G	A	0.201789	1006
2	rs4435421	T	C	0.695825	1006
2	rs4404238	A	G	0.651093	1006
2	rs4972741	G	A	0.907555	1006
2	rs34332486	G	C	0.201789	1006
2	rs4972462	G	T	0.0715706	1006
2	rs56364998	A	C	0.201789	1006
2	rs11695878	T	C	0.651093	1006
2	rs56154182	T	C	0.201789	1006
2	rs75390055	A	G	0.0417495	1006
2	rs56001547	C	T	0.201789	1006
2	rs7594038	A	G	0.907555	1006
2	rs6717347	G	T	0.256461	1006
2	rs4972743	G	T	0.907555	1006
2	rs11691669	C	A	0.652087	1006
2	rs114953185	G	A	0.026839	1006
2	rs11691716	C	T	0.652087	1006
2	rs6721348	G	A	0.908549	1006
2	rs7601351	A	G	0.652087	1006
2	rs117218001	C	T	0.0159046	1006
2	rs4561630	T	C	0.483101	1006
2	rs10174176	A	C	0.483101	1006
2	rs10198240	C	T	0.811133	1006
2	rs190831005	G	T	0.0149105	1006
2	rs13008183	G	T	0.819085	1006
2	rs62168992	T	C	0.819085	1006
2	rs62168993	T	C	0.819085	1006
2	rs4972465	A	G	0.819085	1006
2	rs77816182	C	T	0.0188867	1006
2	rs4972752	C	T	0.82008	1006
2	rs4972753	T	C	0.204771	1006
2	rs7573643	G	A	0.82008	1006
2	rs7573648	G	A	0.819085	1006
2	rs7573538	C	T	0.82008	1006
2	rs7573560	C	T	0.82008	1006
2	rs79485192	G	T	0.204771	1006
2	rs7587844	T	C	0.82008	1006
2	rs7574002	C	T	0.615308	1006
2	rs7574225	G	A	0.615308	1006
2	rs4324293	G	A	0.492048	1006
2	rs4531900	T	C	0.492048	1006
2	rs4578823	G	A	0.328032	1006
2	rs4545973	C	T	0.328032	1006
2	rs4426504	G	C	0.492048	1006
2	rs67862470	A	G	0.287276	1006
2	rs59290226	A	G	0.328032	1006
2	rs6433345	C	T	0.82008	1006
2	rs76309146	C	G	0.0427435	1006
2	rs6746255	T	A	0.328032	1006
2	rs6433346	T	C	0.329026	1006
2	rs74443599	C	T	0.0198807	1006
2	rs72894852	A	G	0.200795	1006
2	rs78442893	A	G	0.0427435	1006
2	rs4289149	A	G	0.82008	1006
2	rs56252948	G	T	0.287276	1006
2	rs62169003	G	A	0.280318	1006
2	rs4294971	A	T	0.82008	1006
2	rs7588418	C	T	0.617296	1006
2	rs78815327	G	A	0.0417495	1006
2	rs62169005	T	G	0.286282	1006
2	rs72894855	A	G	0.202783	1006
2	rs7565945	A	G	0.533797	1006
2	rs144376434	C	T	0.0119284	1006
2	rs13417973	A	C	0.287276	1006
2	rs7592685	C	T	0.821074	1006
2	rs35988944	G	A	0.533797	1006
2	rs72894865	C	T	0.199801	1006
2	rs7566285	A	G	0.533797	1006
2	rs150862246	T	A	0.246521	1006
2	rs139304938	T	C	0.246521	1006
2	rs7557236	T	A	0.285288	1006
2	rs59803594	G	A	0.202783	1006
2	rs60010335	A	G	0.245527	1006
2	rs61149590	A	G	0.245527	1006
2	rs77343959	T	C	0.245527	1006
2	rs7424389	T	G	0.0427435	1006
2	rs112708419	T	A	0.0427435	1006
2	rs7422525	C	G	0.245527	1006
2	rs13384762	G	T	0.286282	1006
2	rs148384000	C	G	0.0427435	1006
2	rs4306687	G	A	0.284294	1006
2	rs11689075	A	C	0.28827	1006
2	rs113064484	G	A	0.0417495	1006
2	rs112061235	G	C	0.0417495	1006
2	rs72894867	A	C	0.208748	1006
2	rs4419205	G	A	0.543738	1006
2	rs6707843	T	A	0.865805	1006
2	rs78628685	C	T	0.0417495	1006
2	rs146355008	T	C	0.0745527	1006
2	rs4972756	A	G	0.363817	1006
2	rs4972468	G	A	0.182903	1006
2	rs4972758	C	T	0.0904573	1006
2	rs4972759	C	T	0.0377734	1006
2	rs7557546	G	A	0.351889	1006
2	rs10202488	T	A	0.465209	1006
2	rs116695155	C	T	0.0149105	1006
2	rs112347017	C	T	0.082505	1006
2	rs113713506	C	G	0.082505	1006
2	rs4972470	T	G	0.662028	1006
2	rs79071934	C	G	0.0208748	1006
2	rs10193528	G	C	0.620278	1006
2	rs77632653	G	A	0.084493	1006
2	rs4972760	A	G	0.877734	1006
2	rs4246617	A	G	0.622266	1006
2	rs4246618	C	G	0.622266	1006
2	rs7556935	A	G	0.0854871	1006
2	rs71415280	G	T	0.0119284	1006
2	rs4349318	G	T	0.621272	1006
2	rs4530337	C	T	0.084493	1006
2	rs147714691	G	A	0.0198807	1006
2	rs11682242	C	T	0.254473	1006
2	rs4433964	C	T	0.255467	1006
2	rs4335911	T	A	0.349901	1006
2	rs4972763	G	T	0.650099	1006
2	rs4972764	T	C	0.736581	1006
2	rs78087866	G	C	0.083499	1006
2	rs10195843	C	A	0.345924	1006
2	rs7601768	G	A	0.345924	1006
2	rs12986716	T	C	0.0447316	1006
2	rs67673184	A	G	0.146123	1006
2	rs4972765	C	G	0.720676	1006
2	rs4972472	G	A	0.725646	1006
2	rs9287953	A	G	0.129225	1006
2	rs61548167	G	T	0.0218688	1006
2	rs68130068	C	T	0.146123	1006
2	rs4316910	T	C	0.275348	1006
2	rs4316911	T	G	0.275348	1006
2	rs10803871	T	G	0.275348	1006
2	rs13430544	C	A	0.107356	1006
2	rs60062172	A	T	0.0218688	1006
2	rs67694199	C	T	0.513917	1006
2	rs12619466	C	T	0.0218688	1006
2	rs13415015	G	T	0.107356	1006
2	rs6720199	A	G	0.653082	1006
2	rs6720438	A	G	0.795229	1006
2	rs7574709	A	C	0.106362	1006
2	rs4972475	G	A	0.519881	1006
2	rs4536625	C	A	0.518887	1006
2	rs76389408	C	A	0.0119284	1006
2	rs10169716	T	C	0.10835	1006
2	rs78185082	G	T	0.0337972	1006
2	rs72882617	A	G	0.144135	1006
2	rs77758113	T	C	0.0129225	1006
2	rs12471128	A	G	0.520875	1006
2	rs7576759	T	C	0.520875	1006
2	rs11684570	A	G	0.107356	1006
2	rs72882620	A	C	0.149105	1006
2	rs138444159	A	G	0.0258449	1006
2	rs114288193	G	A	0.0139165	1006
2	rs4496306	T	C	0.779324	1006
2	rs115071356	G	A	0.0168986	1006
2	rs10930540	A	G	0.66998	1006
2	rs10930541	G	A	0.667992	1006
2	rs4972477	G	C	0.66998	1006
2	rs72882623	T	C	0.0178926	1006
2	rs4972774	T	C	0.667992	1006
2	rs4972775	T	C	0.668986	1006
2	rs149728891	A	G	0.0129225	1006
2	rs7425702	A	G	0.667992	1006
2	rs4594405	A	G	0.667992	1006
2	rs71415281	C	G	0.0367793	1006
2	rs4429441	A	G	0.667992	1006
2	rs12624040	G	A	0.692843	1006
2	rs11674489	G	A	0.692843	1006
2	rs11685584	A	T	0.692843	1006
2	rs11674629	G	C	0.692843	1006
2	rs11674681	G	A	0.691849	1006
2	rs62167402	C	T	0.522863	1006
2	rs13384490	C	T	0.691849	1006
2	rs57101510	C	T	0.691849	1006
2	rs4588155	C	T	0.522863	1006
2	rs4619572	C	T	0.691849	1006
2	rs4522573	G	T	0.522863	1006
2	rs4450575	C	A	0.691849	1006
2	rs72882640	C	A	0.145129	1006
2	rs4438453	G	A	0.692843	1006
2	rs4538169	A	G	0.691849	1006
2	rs56239652	C	G	0.691849	1006
2	rs62167405	C	T	0.164016	1006
2	rs13413724	A	G	0.689861	1006
2	rs72882644	G	A	0.141153	1006
2	rs4447582	T	C	0.692843	1006
2	rs79488507	C	T	0.104374	1006
2	rs72882647	G	A	0.141153	1006
2	rs57053949	G	A	0.0238569	1006
2	rs55893326	C	T	0.668986	1006
2	rs11677934	G	A	0.692843	1006
2	rs11677943	G	A	0.692843	1006
2	rs10930542	A	G	0.692843	1006
2	rs10930543	A	T	0.548708	1006
2	rs10930544	A	C	0.548708	1006
2	rs12475457	A	T	0.548708	1006
2	rs55690766	C	G	0.104374	1006
2	rs10803872	C	T	0.548708	1006
2	rs12614676	C	T	0.548708	1006
2	rs79889388	C	T	0.0337972	1006
2	rs6742057	T	C	0.105368	1006
2	rs185538311	C	G	0.0109344	1006
2	rs10930545	A	G	0.692843	1006
2	rs114192640	A	G	0.0248509	1006
2	rs55642375	A	C	0.552684	1006
2	rs59911001	C	T	0.0238569	1006
2	rs6749293	T	C	0.107356	1006
2	rs72882659	C	T	0.0119284	1006
2	rs6735271	G	A	0.539761	1006
2	rs10207045	A	T	0.0218688	1006
2	rs6735215	C	T	0.539761	1006
2	rs10803873	T	C	0.540755	1006
2	rs149179251	G	A	0.0159046	1006
2	rs56030771	T	A	0.517893	1006
2	rs72882669	A	T	0.144135	1006
2	rs35182736	G	A	0.0218688	1006
2	rs10930546	A	C	0.540755	1006
2	rs12620834	T	G	0.0218688	1006
2	rs72882674	C	T	0.145129	1006
2	rs3934990	T	G	0.540755	1006
2	rs3934991	G	A	0.0218688	1006
2	rs141592633	T	C	0.146123	1006
2	rs3935437	A	G	0.540755	1006
2	rs3935436	G	A	0.540755	1006
2	rs6743235	G	A	0.539761	1006
2	rs6758468	T	G	0.518887	1006
2	rs55655951	C	G	0.144135	1006
2	rs12622656	T	C	0.0218688	1006
2	rs7595714	C	T	0.539761	1006
2	rs7569240	A	G	0.539761	1006
2	rs7596005	G	A	0.539761	1006
2	rs7579339	G	A	0.539761	1006
2	rs7605564	A	G	0.539761	1006
2	rs10930547	A	G	0.685885	1006
2	rs4972483	G	A	0.540755	1006
2	rs73016857	C	T	0.105368	1006
2	rs4972782	A	G	0.542744	1006
2	rs116350618	C	T	0.0159046	1006
2	rs72882687	C	G	0.250497	1006
2	rs72882688	G	T	0.249503	1006
2	rs7583178	G	T	0.105368	1006
2	rs11682072	G	A	0.518887	1006
2	rs62167427	C	T	0.540755	1006
2	rs7560146	A	G	0.542744	1006
2	rs75861406	C	T	0.0228628	1006
2	rs59801837	C	G	0.105368	1006
2	rs56031019	G	A	0.144135	1006
2	rs6433348	A	G	0.542744	1006
2	rs6433349	G	C	0.543738	1006
2	rs12692999	A	G	0.542744	1006
2	rs73016873	C	T	0.106362	1006
2	rs56206805	A	G	0.542744	1006
2	rs10201605	T	G	0.792247	1006
2	rs59319074	G	A	0.0218688	1006
2	rs140054568	C	T	0.0159046	1006
2	rs7594561	G	A	0.792247	1006
2	rs4972787	C	T	0.50497	1006
2	rs73016880	A	G	0.105368	1006
2	rs4972484	A	G	0.800199	1006
2	rs72882697	G	A	0.181909	1006
2	rs62167429	G	A	0.0944334	1006
2	rs4427989	G	A	0.746521	1006
2	rs35427086	T	C	0.822068	1006
2	rs10182136	A	G	0.251491	1006
2	rs6720311	T	C	0.388668	1006
2	rs62167432	C	A	0.0944334	1006
2	rs111632140	C	T	0.0666004	1006
2	rs61123840	G	A	0.083499	1006
2	rs73016901	G	A	0.0675944	1006
2	rs73018804	G	A	0.247515	1006
2	rs6715062	C	T	0.818091	1006
2	rs56207281	T	A	0.178926	1006
2	rs76961984	T	C	0.0666004	1006
2	rs58127593	G	A	0.0666004	1006
2	rs55998604	G	A	0.244533	1006
2	rs4494705	C	A	0.571571	1006
2	rs4507062	A	G	0.818091	1006
2	rs4271740	T	C	0.573559	1006
2	rs4496307	C	T	0.177932	1006
2	rs78273862	G	A	0.0666004	1006
2	rs62167439	G	A	0.573559	1006
2	rs4290625	G	C	0.818091	1006
2	rs6735256	T	G	0.573559	1006
2	rs6723038	C	T	0.571571	1006
2	rs73018812	C	T	0.0685885	1006
2	rs6723279	C	T	0.818091	1006
2	rs56019642	A	G	0.17992	1006
2	rs6723376	C	T	0.5666	1006
2	rs79770637	C	T	0.0715706	1006
2	rs73018818	G	A	0.0666004	1006
2	rs7577264	C	T	0.818091	1006
2	rs73018821	C	T	0.0666004	1006
2	rs6433351	C	A	0.816103	1006
2	rs79180189	C	A	0.0447316	1006
2	rs72884220	G	A	0.177932	1006
2	rs6756450	A	G	0.638171	1006
2	rs6728360	G	C	0.818091	1006
2	rs56173730	T	C	0.175944	1006
2	rs78808057	T	G	0.0646123	1006
2	rs4246619	C	T	0.639165	1006
2	rs56105609	G	A	0.175944	1006
2	rs6714434	G	A	0.815109	1006
2	rs10930548	A	G	0.639165	1006
2	rs6718565	G	T	0.639165	1006
2	rs79975503	A	C	0.083499	1006
2	rs4246620	C	T	0.817097	1006
2	rs4395225	A	T	0.817097	1006
2	rs75393681	C	T	0.0367793	1006
2	rs73018829	T	G	0.240557	1006
2	rs147847940	C	T	0.0139165	1006
2	rs11693704	C	T	0.570577	1006
2	rs55639081	G	A	0.241551	1006
2	rs55889669	G	A	0.176938	1006
2	rs4350710	G	A	0.815109	1006
2	rs6755520	A	C	0.571571	1006
2	rs7591203	T	C	0.240557	1006
2	rs80299051	C	A	0.0188867	1006
2	rs57200533	T	C	0.240557	1006
2	rs72884234	C	T	0.0328032	1006
2	rs59279316	C	T	0.240557	1006
2	rs58198619	A	G	0.240557	1006
2	rs72886051	C	T	0.175944	1006
2	rs59465816	T	C	0.240557	1006
2	rs61071477	A	C	0.240557	1006
2	rs12991317	C	T	0.571571	1006
2	rs12996815	A	G	0.817097	1006
2	rs61286863	A	C	0.240557	1006
2	rs59847846	G	A	0.0656064	1006
2	rs7425380	T	C	0.817097	1006
2	rs142118225	A	G	0.0109344	1006
2	rs7602327	T	G	0.240557	1006
2	rs7588553	G	C	0.240557	1006
2	rs6742648	G	A	0.240557	1006
2	rs6757748	T	C	0.815109	1006
2	rs150474992	A	G	0.0536779	1006
2	rs56004424	C	T	0.240557	1006
2	rs79949385	T	C	0.0129225	1006
2	rs6717736	A	G	0.817097	1006
2	rs56011402	A	G	0.200795	1006
2	rs66486916	C	G	0.200795	1006
2	rs77134825	T	C	0.0944334	1006
2	rs6729116	G	A	0.496024	1006
2	rs57540835	A	G	0.194831	1006
2	rs10209443	C	T	0.182903	1006
2	rs6729717	G	A	0.82008	1006
2	rs67153018	A	G	0.182903	1006
2	rs68139840	C	G	0.182903	1006
2	rs6729987	G	C	0.823062	1006
2	rs12614920	T	G	0.11829	1006
2	rs7583083	G	A	0.823062	1006
2	rs7556723	A	G	0.408549	1006
2	rs4972502	A	G	0.822068	1006
2	rs7597418	T	C	0.132207	1006
2	rs78034869	A	G	0.027833	1006
2	rs4972802	T	C	0.82008	1006
2	rs12465038	G	A	0.411531	1006
2	rs115795717	G	C	0.0397614	1006
2	rs60223509	T	C	0.2833	1006
2	rs6716471	A	G	0.815109	1006
2	rs12614473	G	T	0.282306	1006
2	rs73024854	C	G	0.0974155	1006
2	rs10930550	C	A	0.819085	1006
2	rs62169679	C	G	0.0944334	1006
2	rs116566613	C	T	0.0139165	1006
2	rs76561584	C	T	0.117296	1006
2	rs7605224	G	T	0.817097	1006
2	rs72886085	A	G	0.0616302	1006
2	rs72886086	T	G	0.0318091	1006
2	rs4131382	T	C	0.412525	1006
2	rs6719962	T	C	0.82008	1006
2	rs11686765	G	T	0.407555	1006
2	rs35703952	T	G	0.723658	1006
2	rs11692915	T	A	0.0228628	1006
2	rs74645345	A	C	0.00994036	1006
2	rs72886087	G	C	0.308151	1006
2	rs62169682	T	C	0.0944334	1006
2	rs4552157	G	A	0.817097	1006
2	rs4484005	A	G	0.819085	1006
2	rs4487062	G	A	0.819085	1006
2	rs62169683	G	A	0.722664	1006
2	rs77381749	G	A	0.027833	1006
2	rs72886094	G	A	0.0178926	1006
2	rs62169684	A	G	0.0944334	1006
2	rs6433353	G	A	0.028827	1006
2	rs4972807	G	A	0.722664	1006
2	rs4246624	A	C	0.819085	1006
2	rs4246625	C	T	0.691849	1006
2	rs6433354	A	G	0.818091	1006
2	rs11688011	C	T	0.0984095	1006
2	rs74912607	A	G	0.0238569	1006
2	rs111740520	G	A	0.0188867	1006
2	rs4972808	T	C	0.875746	1006
2	rs4972809	A	G	0.877734	1006
2	rs4972810	A	G	0.87674	1006
2	rs72888108	T	C	0.185885	1006
2	rs13425570	C	T	0.272366	1006
2	rs13426078	G	A	0.272366	1006
2	rs13428743	C	T	0.262425	1006
2	rs13391645	T	C	0.262425	1006
2	rs6728041	C	T	0.847913	1006
2	rs72888113	A	G	0.0884692	1006
2	rs72888115	G	A	0.0914513	1006
2	rs78300855	A	G	0.0884692	1006
2	rs12998355	C	T	0.415507	1006
2	rs115108917	C	G	0.0884692	1006
2	rs6729310	T	A	0.34493	1006
2	rs13012568	C	G	0.412525	1006
2	rs13012592	C	T	0.412525	1006
2	rs6736946	T	C	0.865805	1006
2	rs13019289	G	A	0.414513	1006
2	rs79442614	C	T	0.0914513	1006
2	rs62169685	A	G	0.0328032	1006
2	rs10930551	T	G	0.416501	1006
2	rs7606413	A	C	0.719682	1006
2	rs7580264	C	G	0.701789	1006
2	rs72888132	G	A	0.105368	1006
2	rs10178789	T	C	0.306163	1006
2	rs10178876	T	G	0.309145	1006
2	rs113789543	G	T	0.055666	1006
2	rs4972811	C	T	0.411531	1006
2	rs62169687	C	A	0.308151	1006
2	rs4972812	G	A	0.725646	1006
2	rs4972813	C	T	0.411531	1006
2	rs6738142	C	T	0.308151	1006
2	rs10930552	C	T	0.477137	1006
2	rs10173487	C	T	0.590457	1006
2	rs145782688	A	G	0.0178926	1006
2	rs62169699	G	T	0.0884692	1006
2	rs4595936	A	G	0.755467	1006
2	rs13390731	C	T	0.109344	1006
2	rs113149904	C	T	0.0198807	1006
2	rs6711079	T	C	0.168986	1006
2	rs6711304	T	C	0.168986	1006
2	rs11687888	T	C	0.474155	1006
2	rs6711415	T	C	0.168986	1006
2	rs34285339	T	C	0.168986	1006
2	rs6725142	A	G	0.168986	1006
2	rs4300796	G	A	0.168986	1006
2	rs4491699	C	G	0.168986	1006
2	rs34275547	G	A	0.167992	1006
2	rs34553112	G	A	0.167992	1006
2	rs10185752	G	A	0.661034	1006
2	rs7579015	A	C	0.583499	1006
2	rs4246627	G	A	0.753479	1006
2	rs4283388	C	T	0.333996	1006
2	rs6736756	A	G	0.754473	1006
2	rs74886308	C	T	0.107356	1006
2	rs71415292	G	A	0.0745527	1006
2	rs13020542	A	C	0.477137	1006
2	rs4299310	C	T	0.583499	1006
2	rs62169702	A	G	0.114314	1006
2	rs6712051	A	G	0.115308	1006
2	rs4972814	G	A	0.475149	1006
2	rs4972815	C	A	0.475149	1006
2	rs7593562	G	T	0.16004	1006
2	rs7596457	C	T	0.164016	1006
2	rs12477699	T	G	0.475149	1006
2	rs7557725	T	G	0.274354	1006
2	rs10930553	C	T	0.475149	1006
2	rs78616520	C	T	0.0198807	1006
2	rs4972816	A	G	0.762425	1006
2	rs4972817	G	T	0.473161	1006
2	rs7600756	G	A	0.27336	1006
2	rs7573993	A	G	0.274354	1006
2	rs9752420	C	G	0.753479	1006
2	rs4972818	A	G	0.477137	1006
2	rs12693000	A	T	0.280318	1006
2	rs4972819	G	T	0.473161	1006
2	rs12997279	T	C	0.534791	1006
2	rs10204482	G	A	0.17992	1006
2	rs7608333	G	A	0.27336	1006
2	rs10169835	T	C	0.181909	1006
2	rs7581662	A	G	0.750497	1006
2	rs75050644	A	T	0.152087	1006
2	rs6706830	G	A	0.212724	1006
2	rs13027402	A	G	0.478131	1006
2	rs10207752	C	T	0.478131	1006
2	rs13028213	C	T	0.482107	1006
2	rs7559409	G	A	0.417495	1006
2	rs10193384	C	A	0.517893	1006
2	rs10169749	A	C	0.0467197	1006
2	rs143665340	A	G	0.0238569	1006
2	rs115411735	G	T	0.0178926	1006
2	rs6433355	C	T	0.285288	1006
2	rs6722935	A	G	0.139165	1006
2	rs13011908	C	T	0.119284	1006
2	rs6727015	A	G	0.138171	1006
2	rs17220266	C	G	0.138171	1006
2	rs71415297	T	G	0.193837	1006
2	rs4972822	A	T	0.45328	1006
2	rs35160861	C	T	0.137177	1006
2	rs2884228	C	T	0.111332	1006
2	rs62169704	G	A	0.450298	1006
2	rs1997435	T	C	0.798211	1006
2	rs150975384	G	A	0.0139165	1006
2	rs36091681	A	C	0.110338	1006
2	rs17286255	A	G	0.456262	1006
2	rs36033806	G	A	0.166004	1006
2	rs1882165	A	G	0.45825	1006
2	rs16860288	T	C	0.67992	1006
2	rs17220454	T	C	0.45825	1006
2	rs6743261	A	T	0.811133	1006
2	rs12996569	C	T	0.111332	1006
2	rs115880776	C	T	0.0139165	1006
2	rs114580858	C	T	0.0188867	1006
2	rs13005010	G	A	0.111332	1006
2	rs77790699	A	G	0.16998	1006
2	rs17675388	T	G	0.167992	1006
2	rs12373564	C	T	0.77833	1006
2	rs1920980	C	T	0.782306	1006
2	rs1920981	T	A	0.44831	1006
2	rs12373756	A	G	0.167992	1006
2	rs555689347	A	G	0.00994036	1006
2	rs4972507	T	C	0.445328	1006
2	rs4972824	G	A	0.446322	1006
2	rs4972825	A	C	0.446322	1006
2	rs4972508	T	C	0.447316	1006
2	rs10497382	T	C	0.811133	1006
2	rs115218289	C	A	0.026839	1006
2	rs2141699	A	C	0.61829	1006
2	rs34924026	G	A	0.449304	1006
2	rs75334786	T	C	0.0367793	1006
2	rs34098459	T	C	0.0367793	1006
2	rs10930554	A	G	0.620278	1006
2	rs7597542	T	G	0.139165	1006
2	rs114982173	G	A	0.0149105	1006
2	rs34097932	C	T	0.126243	1006
2	rs116330951	G	A	0.00894632	1006
2	rs34653380	G	A	0.109344	1006
2	rs2357407	C	T	0.120278	1006
2	rs34264824	T	C	0.111332	1006
2	rs78163226	C	T	0.0516899	1006
2	rs112364765	G	A	0.0666004	1006
2	rs10184828	C	G	0.663022	1006
2	rs6707676	A	C	0.121272	1006
2	rs34412908	C	G	0.110338	1006
2	rs6711466	A	G	0.849901	1006
2	rs66572984	A	G	0.116302	1006
2	rs10166912	A	G	0.157058	1006
2	rs12992315	G	C	0.122266	1006
2	rs34336377	A	T	0.150099	1006
2	rs4972826	A	G	0.851889	1006
2	rs4972828	A	G	0.851889	1006
2	rs7424223	C	T	0.12326	1006
2	rs60795268	G	A	0.125249	1006
2	rs2357408	T	C	0.851889	1006
2	rs6710213	T	C	0.0178926	1006
2	rs112681593	C	T	0.0308151	1006
2	rs16860321	G	T	0.115308	1006
2	rs12621273	C	T	0.296223	1006
2	rs4972829	C	G	0.55666	1006
2	rs112211807	G	A	0.0526839	1006
2	rs2357409	T	C	0.175944	1006
2	rs2884179	T	C	0.714712	1006
2	rs16860330	A	T	0.0188867	1006
2	rs16860332	C	G	0.135189	1006
2	rs13020971	G	A	0.380716	1006
2	rs75106707	G	A	0.0616302	1006
2	rs13021092	A	G	0.771372	1006
2	rs17726737	T	C	0.168986	1006
2	rs17726833	G	A	0.38668	1006
2	rs4972831	A	G	0.640159	1006
2	rs143132727	G	A	0.0357853	1006
2	rs12474493	C	T	0.210736	1006
2	rs150383119	T	C	0.0139165	1006
2	rs13018053	C	A	0.60338	1006
2	rs12476677	C	T	0.207753	1006
2	rs77936131	A	G	0.0149105	1006
2	rs116370556	C	T	0.0149105	1006
2	rs6738839	A	T	0.60338	1006
2	rs145748621	T	C	0.0129225	1006
2	rs12617512	A	G	0.0854871	1006
2	rs12989747	A	G	0.663022	1006
2	rs137974472	G	A	0.00994036	1006
2	rs11686909	A	G	0.567594	1006
2	rs62167762	G	A	0.0337972	1006
2	rs11687010	A	G	0.5666	1006
2	rs2008518	T	A	0.0318091	1006
2	rs1976943	G	A	0.0586481	1006
2	rs2178476	C	T	0.0328032	1006
2	rs62167763	T	G	0.0337972	1006
2	rs1001926	T	C	0.0318091	1006
2	rs78582092	G	C	0.0318091	1006
2	rs10930555	G	A	0.77833	1006
2	rs2272496	C	T	0.0318091	1006
2	rs2141698	T	C	0.817097	1006
2	rs76058534	G	A	0.0318091	1006
2	rs71415298	G	A	0.0397614	1006
2	rs144682022	G	A	0.028827	1006
2	rs6744873	A	G	0.230616	1006
2	rs6716540	C	T	0.229622	1006
2	rs6731763	T	C	0.232604	1006
2	rs6716781	C	T	0.23161	1006
2	rs76242225	G	T	0.111332	1006
2	rs12475433	G	T	0.178926	1006
2	rs3115743	A	G	0.234592	1006
2	rs79121204	T	C	0.0308151	1006
2	rs76862931	G	T	0.0308151	1006
2	rs78794133	G	C	0.0795229	1006
2	rs3115744	G	C	0.100398	1006
2	rs72888197	C	T	0.0934394	1006
2	rs6721624	G	A	0.545726	1006
2	rs79336862	G	T	0.083499	1006
2	rs3108779	G	T	0.482107	1006
2	rs12053442	G	C	0.0357853	1006
2	rs6433356	T	A	0.303181	1006
2	rs6433357	C	A	0.303181	1006
2	rs75918631	C	T	0.0854871	1006
2	rs3108780	A	T	0.101392	1006
2	rs6757785	A	G	0.33499	1006
2	rs76264695	G	A	0.0357853	1006
2	rs35265291	C	T	0.120278	1006
2	rs3115745	A	T	0.529821	1006
2	rs36055280	G	A	0.327038	1006
2	rs115155726	T	A	0.0417495	1006
2	rs10930556	C	G	0.564612	1006
2	rs56200204	C	T	0.0735586	1006
2	rs1920984	T	C	0.215706	1006
2	rs77078272	C	T	0.151093	1006
2	rs75166599	G	A	0.0328032	1006
2	rs77282844	G	A	0.0516899	1006
2	rs146102063	A	C	0.0417495	1006
2	rs2077921	T	C	0.236581	1006
2	rs78086057	G	A	0.0168986	1006
2	rs116095932	T	C	0.0447316	1006
2	rs28464102	A	G	0.228628	1006
2	rs10171775	C	A	0.055666	1006
2	rs116789570	A	G	0.0238569	1006
2	rs10184567	T	C	0.0735586	1006
2	rs7604441	T	G	0.132207	1006
2	rs75979419	C	T	0.0387674	1006
2	rs10195932	A	T	0.055666	1006
2	rs7567159	A	G	0.129225	1006
2	rs7608097	T	C	0.167992	1006
2	rs10175670	C	T	0.129225	1006
2	rs13027811	A	G	0.120278	1006
2	rs78341162	G	A	0.129225	1006
2	rs75689576	G	A	0.0387674	1006
2	rs80002558	G	A	0.129225	1006
2	rs59454075	G	A	0.0387674	1006
2	rs75721367	A	G	0.0298211	1006
2	rs3934627	C	T	0.129225	1006
2	rs79123315	G	A	0.0149105	1006
2	rs79160711	A	G	0.0387674	1006
2	rs28485589	A	G	0.0407555	1006
2	rs57878744	G	A	0.0407555	1006
2	rs56892098	C	T	0.0407555	1006
2	rs28540552	G	A	0.0526839	1006
2	rs74483274	A	G	0.0427435	1006
2	rs80010354	G	A	0.0427435	1006
2	rs76837457	G	T	0.0427435	1006
2	rs55726436	C	T	0.180915	1006
2	rs78181761	A	G	0.0407555	1006
2	rs79416408	C	T	0.0427435	1006
2	rs12469875	T	C	0.0347913	1006
2	rs76756570	A	G	0.0149105	1006
2	rs13414928	A	G	0.0427435	1006
2	rs142589499	C	T	0.0178926	1006
2	rs115157578	A	G	0.0407555	1006
2	rs16860377	C	T	0.0745527	1006
2	rs58514604	G	T	0.115308	1006
2	rs4405725	T	A	0.0407555	1006
2	rs10497381	G	A	0.0745527	1006
2	rs7596259	C	T	0.117296	1006
2	rs3762618	G	C	0.0387674	1006
2	rs3762619	G	A	0.05666	1006
2	rs3762620	A	T	0.184891	1006
2	rs3762621	C	T	0.180915	1006
2	rs72889912	C	T	0.0168986	1006
2	rs75751703	C	T	0.0178926	1006
2	rs9287954	C	T	0.116302	1006
2	rs10207640	A	G	0.0387674	1006
2	rs10207654	A	G	0.0387674	1006
2	rs16860397	G	T	0.0387674	1006
2	rs7604404	C	A	0.115308	1006
2	rs74994420	C	T	0.05666	1006
2	rs10187564	G	A	0.0387674	1006
2	rs77137586	C	T	0.0178926	1006
2	rs56680945	T	C	0.0616302	1006
2	rs80353656	T	C	0.0387674	1006
2	rs13410475	C	A	0.0387674	1006
2	rs146618443	G	T	0.0387674	1006
2	rs111728262	A	G	0.117296	1006
2	rs4993283	T	C	0.0785288	1006
2	rs4993282	G	A	0.0785288	1006
2	rs4281870	A	G	0.0586481	1006
2	rs4480959	C	T	0.0785288	1006
2	rs76128279	T	C	0.0765408	1006
2	rs114388464	G	C	0.0367793	1006
2	rs75397932	A	G	0.0765408	1006
2	rs116025604	A	G	0.0178926	1006
2	rs116280493	A	C	0.0497018	1006
2	rs115598376	G	A	0.0367793	1006
2	rs12621278	A	G	0.0387674	1006
2	rs12615596	G	A	0.0417495	1006
2	rs76911281	C	T	0.05666	1006
2	rs12469788	C	A	0.178926	1006
2	rs1574259	C	T	0.0387674	1006
2	rs1574256	G	C	0.0387674	1006
2	rs77838572	C	T	0.0596421	1006
2	rs10210544	A	G	0.0994036	1006
2	rs139457562	G	A	0.0129225	1006
2	rs149704863	G	T	0.0129225	1006
2	rs140147392	C	T	0.0178926	1006
2	rs10202179	T	C	0.369781	1006
2	rs2178471	C	T	0.367793	1006
2	rs12052253	A	T	0.0387674	1006
2	rs6721597	T	A	0.252485	1006
2	rs13387602	A	G	0.0994036	1006
2	rs139127557	G	A	0.0178926	1006
2	rs7587375	A	G	0.374751	1006
2	rs12052385	A	G	0.0387674	1006
2	rs35974400	G	A	0.120278	1006
2	rs16860412	C	T	0.0139165	1006
2	rs16860416	G	A	0.0974155	1006
2	rs7565670	G	A	0.194831	1006
2	rs10197251	C	A	0.0745527	1006
2	rs59979740	G	T	0.0606362	1006
2	rs16860419	G	C	0.0387674	1006
2	rs7594889	A	G	0.194831	1006
2	rs16860422	A	G	0.0606362	1006
2	rs6717877	C	T	0.178926	1006
2	rs6433358	T	A	0.194831	1006
2	rs6718033	C	T	0.194831	1006
2	rs115112210	G	T	0.0387674	1006
2	rs114161133	G	T	0.0387674	1006
2	rs13421350	G	A	0.0984095	1006
2	rs12622044	G	A	0.05666	1006
2	rs16860426	A	T	0.0397614	1006
2	rs11901314	C	T	0.0705765	1006
2	rs59360025	A	T	0.0705765	1006
2	rs77167534	C	T	0.0397614	1006
2	rs6726739	G	A	0.110338	1006
2	rs6755175	A	G	0.0705765	1006
2	rs111235631	C	T	0.00497018	1006
2	rs28595036	C	T	0.110338	1006
2	rs16860435	A	G	0.05666	1006
2	rs12995911	C	T	0.0178926	1006
2	rs16860437	G	A	0.0139165	1006
2	rs16860438	A	T	0.0397614	1006
2	rs114443869	G	C	0.0178926	1006
2	rs34484409	C	T	0.0159046	1006
2	rs72889922	G	A	0.0149105	1006
2	rs116532339	T	G	0.0397614	1006
2	rs10208194	T	A	0.112326	1006
2	rs12473999	C	T	0.256461	1006
2	rs7564416	G	A	0.11332	1006
2	rs17676190	G	C	0.0377734	1006
2	rs78074325	T	C	0.027833	1006
2	rs1950099	A	G	0.0725646	1006
2	rs17676243	G	A	0.203777	1006
2	rs35783685	C	T	0.236581	1006
2	rs35821653	A	G	0.23161	1006
2	rs12693001	G	C	0.37674	1006
2	rs12464480	T	C	0.233598	1006
2	rs35180608	T	C	0.233598	1006
2	rs10202463	C	T	0.0586481	1006
2	rs36040769	A	G	0.233598	1006
2	rs35700760	C	T	0.233598	1006
2	rs68069880	A	G	0.233598	1006
2	rs75888567	G	A	0.0397614	1006
2	rs34526119	A	C	0.235586	1006
2	rs35861954	T	C	0.233598	1006
2	rs16860450	G	A	0.233598	1006
2	rs12622724	G	A	0.0397614	1006
2	rs12616256	A	G	0.233598	1006
2	rs12622816	G	A	0.233598	1006
2	rs12613307	T	G	0.0397614	1006
2	rs76371252	A	G	0.00795229	1006
2	rs12477594	G	A	0.05666	1006
2	rs71415299	C	T	0.10835	1006
2	rs35288169	A	G	0.234592	1006
2	rs147530343	T	C	0.0159046	1006
2	rs36002642	G	A	0.192843	1006
2	rs13430568	C	T	0.0596421	1006
2	rs1076594	A	G	0.292247	1006
2	rs1076595	T	C	0.0745527	1006
2	rs10165273	G	T	0.0596421	1006
2	rs2357411	A	G	0.27833	1006
2	rs149786911	G	A	0.0198807	1006
2	rs10188909	A	G	0.0596421	1006
2	rs10165340	C	T	0.0586481	1006
2	rs1076596	G	A	0.233598	1006
2	rs1076597	C	T	0.296223	1006
2	rs74461567	C	T	0.0397614	1006
2	rs143040490	T	C	0.0178926	1006
2	rs76467605	C	T	0.0178926	1006
2	rs79463669	G	A	0.0119284	1006
2	rs138562605	A	G	0.0178926	1006
2	rs12620581	A	G	0.0974155	1006
2	rs12471315	T	A	0.292247	1006
2	rs77878620	C	T	0.0178926	1006
2	rs13027636	A	G	0.0228628	1006
2	rs2701267	T	G	0.963221	1006
2	rs116108611	G	A	0.0357853	1006
2	rs6728123	G	A	0.159046	1006
2	rs140886240	G	A	0.0188867	1006
2	rs12616959	A	T	0.137177	1006
2	rs6728419	C	T	0.159046	1006
2	rs6731691	G	A	0.159046	1006
2	rs6433359	C	T	0.159046	1006
2	rs2272498	A	T	0.159046	1006
2	rs6433360	G	T	0.159046	1006
2	rs75357590	C	A	0.0188867	1006
2	rs2272499	G	A	0.296223	1006
2	rs148823463	G	A	0.0198807	1006
2	rs7584977	C	T	0.137177	1006
2	rs3792254	C	A	0.137177	1006
2	rs3792255	G	C	0.159046	1006
2	rs3792256	T	C	0.159046	1006
2	rs3828342	G	A	0.159046	1006
2	rs17727678	T	G	0.159046	1006
2	rs10497383	A	C	0.159046	1006
2	rs10497384	G	A	0.159046	1006
2	rs17727732	A	T	0.159046	1006
2	rs17676773	G	A	0.16004	1006
2	rs16860468	T	G	0.0188867	1006
2	rs1574028	C	A	0.0656064	1006
2	rs16860474	T	A	0.0188867	1006
2	rs6755605	T	G	0.159046	1006
2	rs16860478	T	G	0.0347913	1006
2	rs6743724	G	T	0.293241	1006
2	rs16860482	A	G	0.0188867	1006
2	rs6715294	A	G	0.159046	1006
2	rs35073987	T	C	0.0149105	1006
2	rs74986298	C	T	0.0497018	1006
2	rs10930557	G	C	0.11829	1006
2	rs6723030	A	G	0.39662	1006
2	rs4972832	A	G	0.162028	1006
2	rs16860497	C	T	0.0944334	1006
2	rs16860498	G	T	0.0596421	1006
2	rs11898288	T	G	0.378728	1006
2	rs6714597	T	C	0.281312	1006
2	rs62167774	A	T	0.39662	1006
2	rs139585172	G	A	0.0149105	1006
2	rs11895564	G	A	0.279324	1006
2	rs56143433	T	C	0.0377734	1006
2	rs55867175	A	C	0.0347913	1006
2	rs6730905	G	A	0.335984	1006
2	rs6759316	A	G	0.336978	1006
2	rs34094408	G	A	0.0795229	1006
2	rs72889963	C	T	0.161034	1006
2	rs6759557	A	G	0.335984	1006
2	rs16860513	T	A	0.0367793	1006
2	rs16860515	C	T	0.0347913	1006
2	rs12469958	G	A	0.0596421	1006
2	rs71415300	G	A	0.0347913	1006
2	rs7587940	C	T	0.309145	1006
2	rs3828343	G	T	0.272366	1006
2	rs9636257	G	A	0.0347913	1006
2	rs1920979	A	G	0.311133	1006
2	rs2293647	A	C	0.0367793	1006
2	rs139142314	G	A	0.0447316	1006
2	rs76202718	C	T	0.119284	1006
2	rs17677404	G	A	0.158052	1006
2	rs6433362	C	G	0.371769	1006
2	rs75381315	T	C	0.107356	1006
2	rs6718477	A	G	0.0606362	1006
2	rs11896937	G	A	0.159046	1006
2	rs79437690	C	T	0.0606362	1006
2	rs12465295	A	G	0.0606362	1006
2	rs11897024	G	T	0.159046	1006
2	rs35974368	C	T	0.119284	1006
2	rs79942980	G	C	0.0149105	1006
2	rs13398305	A	G	0.114314	1006
2	rs10930558	G	A	0.256461	1006
2	rs2701270	T	C	0.117296	1006
2	rs3108778	A	G	0.379722	1006
2	rs13412041	C	G	0.112326	1006
2	rs138953280	G	A	0.0139165	1006
2	rs2701269	A	G	0.11829	1006
2	rs16860543	G	A	0.0606362	1006
2	rs2701268	G	A	0.154076	1006
2	rs2737084	A	G	0.117296	1006
2	rs2293649	C	T	0.22167	1006
2	rs2293648	A	T	0.0367793	1006
2	rs10930559	C	T	0.0347913	1006
2	rs1319059	G	A	0.370775	1006
2	rs1344272	G	A	0.222664	1006
2	rs2178475	A	G	0.16004	1006
2	rs7609465	C	T	0.22167	1006
2	rs7582972	A	G	0.219682	1006
2	rs60275829	C	G	0.0606362	1006
2	rs17739735	C	A	0.159046	1006
2	rs2737086	T	G	0.37674	1006
2	rs56084828	A	C	0.0596421	1006
2	rs4972510	C	G	0.159046	1006
2	rs78340400	A	G	0.0606362	1006
2	rs7564654	G	A	0.220676	1006
2	rs7564591	C	G	0.218688	1006
2	rs2357635	G	A	0.368787	1006
2	rs2357634	C	T	0.368787	1006
2	rs4619573	C	T	0.218688	1006
2	rs17739946	C	G	0.161034	1006
2	rs10497385	C	G	0.05666	1006
2	rs12693002	G	A	0.112326	1006
2	rs12693003	C	T	0.112326	1006
2	rs13012115	T	A	0.112326	1006
2	rs79474289	C	A	0.0367793	1006
2	rs3792259	G	C	0.112326	1006
2	rs148946781	C	T	0.0139165	1006
2	rs79140380	A	G	0.0337972	1006
2	rs7570417	C	T	0.369781	1006
2	rs5015856	C	T	0.368787	1006
2	rs17740327	T	C	0.112326	1006
2	rs59424951	G	A	0.112326	1006
2	rs28463972	C	T	0.112326	1006
2	rs62167795	A	G	0.0685885	1006
2	rs28480655	C	T	0.112326	1006
2	rs11549823	G	A	0.0159046	1006
2	rs2293646	C	T	0.0606362	1006
2	rs2293645	C	T	0.0347913	1006
2	rs13021042	A	C	0.112326	1006
2	rs74450955	A	G	0.00795229	1006
2	rs3792260	A	G	0.0616302	1006
2	rs147970002	A	G	0.0119284	1006
2	rs16860634	T	G	0.0367793	1006
2	rs17664	A	G	0.372763	1006
2	rs114005087	C	T	0.05666	1006
2	rs16860643	A	G	0.0367793	1006
2	rs2884226	C	T	0.112326	1006
2	rs7580589	G	A	0.109344	1006
2	rs78785265	G	A	0.0606362	1006
2	rs143362109	G	A	0.00994036	1006
2	rs4972833	G	A	0.0228628	1006
2	rs4972511	C	G	0.159046	1006
2	rs2357415	C	T	0.0606362	1006
2	rs72892568	G	A	0.0149105	1006
2	rs1574257	A	G	0.213718	1006
2	rs1574258	A	T	0.159046	1006
2	rs4074913	G	A	0.159046	1006
2	rs114997784	C	G	0.0387674	1006
2	rs1574247	C	T	0.0606362	1006
2	rs1574246	A	G	0.275348	1006
2	rs114907986	C	T	0.0178926	1006
2	rs147937044	T	G	0.0168986	1006
2	rs78534109	C	G	0.0387674	1006
2	rs34237921	G	A	0.171968	1006
2	rs76932372	C	G	0.0258449	1006
2	rs7591883	G	C	0.0675944	1006
2	rs7565216	A	G	0.0675944	1006
2	rs60096331	C	G	0.0347913	1006
2	rs2178474	A	G	0.0675944	1006
2	rs10205409	T	C	0.102386	1006
2	rs10193201	C	G	0.37674	1006
2	rs12622687	T	C	0.0646123	1006
2	rs12619242	G	T	0.0646123	1006
2	rs76262416	C	G	0.0646123	1006
2	rs59476799	T	C	0.0377734	1006
2	rs60446415	C	T	0.0675944	1006
2	rs77387296	C	T	0.0397614	1006
2	rs57404607	G	T	0.0347913	1006
2	rs59374567	C	T	0.0347913	1006
2	rs10803874	A	G	0.102386	1006
2	rs61486827	G	C	0.109344	1006
2	rs76258544	G	A	0.0646123	1006
2	rs12467358	A	G	0.0646123	1006
2	rs6755100	C	T	0.0646123	1006
2	rs10451559	C	A	0.114314	1006
2	rs72892573	A	C	0.164016	1006
2	rs59970483	G	A	0.0347913	1006
2	rs34532264	G	A	0.102386	1006
2	rs13398175	A	G	0.212724	1006
2	rs34938988	G	A	0.111332	1006
2	rs75381850	A	G	0.0258449	1006
2	rs78623829	G	A	0.0347913	1006
2	rs34926868	G	A	0.102386	1006
2	rs58044442	A	C	0.0646123	1006
2	rs72892577	A	G	0.162028	1006
2	rs34153243	G	C	0.111332	1006
2	rs12995721	T	G	0.124254	1006
2	rs13018866	A	C	0.124254	1006
2	rs13402061	A	G	0.0646123	1006
2	rs79095690	C	T	0.0646123	1006
2	rs138829048	C	T	0.0168986	1006
2	rs79346771	C	G	0.0646123	1006
2	rs79594061	A	T	0.0646123	1006
2	rs6746243	G	A	0.114314	1006
2	rs57957394	G	A	0.0646123	1006
2	rs11688498	C	T	0.397614	1006
2	rs12474168	G	A	0.0646123	1006
2	rs12474995	G	C	0.0646123	1006
2	rs7575064	A	C	0.37674	1006
2	rs115142421	T	A	0.0347913	1006
2	rs7562753	T	C	0.178926	1006
2	rs7562865	T	C	0.178926	1006
2	rs76738244	G	A	0.0347913	1006
2	rs4972834	A	G	0.37674	1006
2	rs34401899	T	G	0.112326	1006
2	rs4972835	A	G	0.37674	1006
2	rs141032935	T	G	0.00795229	1006
2	rs12476126	C	A	0.0646123	1006
2	rs12477247	C	A	0.0646123	1006
2	rs12465442	T	C	0.0646123	1006
2	rs12478465	C	T	0.0646123	1006
2	rs10174809	T	C	0.151093	1006
2	rs11883720	G	C	0.16004	1006
2	rs13383151	C	A	0.0646123	1006
2	rs4075604	C	T	0.213718	1006
2	rs151049467	G	A	0.00795229	1006
2	rs35981026	C	T	0.10338	1006
2	rs4246629	A	G	0.374751	1006
2	rs76246006	C	T	0.0646123	1006
2	rs74690552	G	A	0.0159046	1006
2	rs77655885	C	A	0.0646123	1006
2	rs4246630	A	G	0.374751	1006
2	rs77546188	C	T	0.0646123	1006
2	rs146985521	C	T	0.0149105	1006
2	rs138104397	C	T	0.0407555	1006
2	rs11892462	T	C	0.114314	1006
2	rs77403951	T	G	0.0646123	1006
2	rs12052921	T	C	0.196819	1006
2	rs4308101	C	T	0.0646123	1006
2	rs59300838	T	G	0.196819	1006
2	rs11895820	G	A	0.112326	1006
2	rs60442917	G	A	0.22664	1006
2	rs59524026	C	T	0.22664	1006
2	rs59610589	C	T	0.0646123	1006
2	rs58016698	C	T	0.0646123	1006
2	rs72892596	C	T	0.163022	1006
2	rs72892601	T	G	0.162028	1006
2	rs112538018	A	C	0.161034	1006
2	rs186345866	G	A	0.0646123	1006
2	rs75537290	G	A	0.112326	1006
2	rs150375948	C	T	0.0477137	1006
2	rs77055029	T	C	0.0646123	1006
2	rs13033614	T	A	0.114314	1006
2	rs11898822	G	A	0.161034	1006
2	rs183141927	T	A	0.0347913	1006
2	rs57244773	G	C	0.0347913	1006
2	rs147233048	T	C	0.0347913	1006
2	rs142731545	T	C	0.0347913	1006
2	rs148098821	T	C	0.0646123	1006
2	rs138909270	G	A	0.0377734	1006
2	rs11886058	T	C	0.114314	1006
2	rs78645316	T	G	0.0506958	1006
2	rs72894305	A	T	0.161034	1006
2	rs75669437	G	A	0.0347913	1006
2	rs4972836	C	T	0.161034	1006
2	rs10208469	G	T	0.0994036	1006
2	rs4972837	C	T	0.16004	1006
2	rs112715536	T	G	0.082505	1006
2	rs75073297	A	G	0.0994036	1006
2	rs13012170	T	C	0.921471	1006
2	rs13012842	T	C	0.275348	1006
2	rs12986606	G	A	0.275348	1006
2	rs149355505	C	T	0.0178926	1006
2	rs59391745	G	A	0.275348	1006
2	rs12615584	T	C	0.0347913	1006
2	rs2178477	G	T	0.0994036	1006
2	rs80350104	G	T	0.0646123	1006
2	rs151225840	G	C	0.0149105	1006
2	rs6710725	A	C	0.375746	1006
2	rs11892037	T	C	0.161034	1006
2	rs6739419	C	T	0.114314	1006
2	rs34839347	G	A	0.276342	1006
2	rs57587465	T	C	0.0347913	1006
2	rs6715425	A	G	0.375746	1006
2	rs72894375	T	C	0.161034	1006
2	rs6741759	T	C	0.0347913	1006
2	rs13027362	G	C	0.114314	1006
2	rs79481012	T	G	0.0347913	1006
2	rs56882727	A	G	0.0347913	1006
2	rs13027432	C	G	0.11332	1006
2	rs6727229	C	T	0.0994036	1006
2	rs6730284	C	T	0.0347913	1006
2	rs6730763	G	C	0.213718	1006
2	rs4405727	G	A	0.16004	1006
2	rs7580740	C	T	0.16004	1006
2	rs141274555	G	A	0.112326	1006
2	rs62167823	G	A	0.112326	1006
2	rs55802347	T	C	0.16004	1006
2	rs12052479	C	A	0.213718	1006
2	rs7591769	G	A	0.194831	1006
2	rs116036831	T	A	0.0198807	1006
2	rs6743174	G	T	0.0347913	1006
2	rs74615753	G	C	0.0646123	1006
2	rs79341997	C	T	0.0646123	1006
2	rs75623910	G	C	0.0646123	1006
2	rs11679477	G	A	0.400596	1006
2	rs112457972	C	T	0.0656064	1006
2	rs147340898	G	A	0.0347913	1006
2	rs13012928	G	A	0.10338	1006
2	rs12988961	T	C	0.374751	1006
2	rs113815251	G	A	0.161034	1006
2	rs72894386	C	T	0.225646	1006
2	rs62167825	T	C	0.374751	1006
2	rs79916089	A	C	0.0646123	1006
2	rs72894389	T	A	0.161034	1006
2	rs6433365	T	G	0.114314	1006
2	rs113098645	G	A	0.161034	1006
2	rs7560501	T	C	0.33996	1006
2	rs115921034	C	T	0.0258449	1006
2	rs138935309	C	T	0.0646123	1006
2	rs139429426	G	A	0.0646123	1006
2	rs35968313	G	A	0.374751	1006
2	rs112667335	G	A	0.16004	1006
2	rs34277286	C	A	0.10338	1006
2	rs56832945	A	G	0.213718	1006
2	rs61194385	G	A	0.212724	1006
2	rs55966259	A	G	0.213718	1006
2	rs59020762	G	A	0.0646123	1006
2	rs55978548	T	C	0.375746	1006
2	rs72894396	T	C	0.16004	1006
2	rs138822454	A	G	0.0347913	1006
2	rs142919260	G	A	0.0228628	1006
2	rs11685833	G	A	0.398608	1006
2	rs76382989	G	C	0.0646123	1006
2	rs74355465	G	A	0.0347913	1006
2	rs34871211	A	G	0.213718	1006
2	rs80176582	C	T	0.0646123	1006
2	rs4972839	C	A	0.225646	1006
2	rs115160117	G	C	0.0347913	1006
2	rs149268792	A	G	0.0198807	1006
2	rs72894400	T	C	0.16004	1006
2	rs6746138	C	G	0.161034	1006
2	rs6749369	G	A	0.374751	1006
2	rs112660314	C	T	0.16004	1006
2	rs112509861	C	T	0.161034	1006
2	rs75612195	G	A	0.0646123	1006
2	rs35022330	A	G	0.213718	1006
2	rs34970908	C	T	0.114314	1006
2	rs4972841	T	C	0.337972	1006
2	rs72896105	C	T	0.161034	1006
2	rs146354454	C	A	0.00894632	1006
2	rs10460364	A	G	0.375746	1006
2	rs114558467	A	C	0.0168986	1006
2	rs12475916	T	C	0.0646123	1006
2	rs12151618	C	T	0.202783	1006
2	rs78647569	C	G	0.0357853	1006
2	rs1920978	A	G	0.610338	1006
2	rs79234876	T	A	0.0248509	1006
2	rs61542159	T	C	0.0646123	1006
2	rs10178654	A	C	0.11332	1006
2	rs10202550	G	A	0.107356	1006
2	rs116794688	G	A	0.0119284	1006
2	rs10181851	A	G	0.152087	1006
2	rs189484628	T	C	0.0168986	1006
2	rs3765065	T	A	0.152087	1006
2	rs114945843	G	C	0.0785288	1006
2	rs62167832	G	A	0.107356	1006
2	rs10930561	C	T	0.0178926	1006
2	rs77842539	C	T	0.0646123	1006
2	rs79289120	C	T	0.0646123	1006
2	rs8179584	G	T	0.0178926	1006
2	rs72896113	C	T	0.0347913	1006
2	rs145546391	C	T	0.0139165	1006
2	rs78279758	A	T	0.0178926	1006
2	rs151175749	C	G	0.0178926	1006
2	rs78044438	G	A	0.294235	1006
2	rs112602220	G	A	0.00894632	1006
2	rs6752257	A	G	0.131213	1006
2	rs6752386	A	G	0.149105	1006
2	rs10208151	G	A	0.130219	1006
2	rs10176813	T	G	0.107356	1006
2	rs144077428	C	G	0.0168986	1006
2	rs146518851	A	G	0.0178926	1006
2	rs149671118	T	C	0.0168986	1006
2	rs6433368	C	T	0.154076	1006
2	rs147075956	T	C	0.0168986	1006
2	rs4972842	T	A	0.194831	1006
2	rs13007707	A	G	0.130219	1006
2	rs10930562	C	T	0.149105	1006
2	rs10930563	T	C	0.0178926	1006
2	rs72896121	C	T	0.0208748	1006
2	rs74725860	A	G	0.0168986	1006
2	rs3769321	A	G	0.149105	1006
2	rs190485976	G	A	0.0298211	1006
2	rs2290563	A	T	0.214712	1006
2	rs115287164	A	G	0.0168986	1006
2	rs13023751	T	G	0.11332	1006
2	rs11887454	G	C	0.130219	1006
2	rs145625378	C	T	0.0168986	1006
2	rs57418091	T	A	0.0656064	1006
2	rs187304882	A	G	0.0168986	1006
2	rs13417334	A	G	0.130219	1006
2	rs13394924	C	T	0.107356	1006
2	rs111582980	A	C	0.0168986	1006
2	rs147130811	G	T	0.0168986	1006
2	rs140435298	G	A	0.0168986	1006
2	rs10180021	C	G	0.11332	1006
2	rs151101857	A	G	0.0149105	1006
2	rs13401980	C	G	0.130219	1006
2	rs56953655	C	T	0.130219	1006
2	rs10186869	C	T	0.130219	1006
2	rs35809888	T	A	0.130219	1006
2	rs12990751	A	C	0.130219	1006
2	rs13008835	A	C	0.130219	1006
2	rs12467086	C	T	0.0178926	1006
2	rs151296755	T	C	0.0168986	1006
2	rs34888332	C	T	0.130219	1006
2	rs139775806	T	C	0.0168986	1006
2	rs62167835	C	T	0.149105	1006
2	rs146559654	A	G	0.0168986	1006
2	rs11890159	C	T	0.130219	1006
2	rs11897165	T	G	0.130219	1006
2	rs6738196	C	T	0.149105	1006
2	rs78435708	C	T	0.00994036	1006
2	rs17299956	T	C	0.11332	1006
2	rs12476089	T	C	0.214712	1006
2	rs113110686	C	T	0.0347913	1006
2	rs10930564	A	T	0.0178926	1006
2	rs1869922	A	G	0.11332	1006
2	rs11686903	C	T	0.352883	1006
2	rs74585025	C	G	0.0149105	1006
2	rs57696969	C	G	0.0248509	1006
2	rs36118221	T	G	0.130219	1006
2	rs116574804	T	G	0.0337972	1006
2	rs35880823	A	G	0.130219	1006
2	rs74265086	T	G	0.0178926	1006
2	rs10199472	C	T	0.130219	1006
2	rs13385403	T	C	0.131213	1006
2	rs11901110	T	C	0.130219	1006
2	rs11884789	A	G	0.213718	1006
2	rs36014095	T	C	0.0168986	1006
2	rs62169268	C	G	0.159046	1006
2	rs142400899	T	G	0.0168986	1006
2	rs118107311	G	A	0.0178926	1006
2	rs140419740	G	A	0.0168986	1006
2	rs11902810	T	C	0.130219	1006
2	rs11897495	G	A	0.130219	1006
2	rs11902907	T	C	0.11332	1006
2	rs74747026	G	T	0.0656064	1006
2	rs111423746	C	T	0.0258449	1006
2	rs11897582	G	A	0.106362	1006
2	rs6710129	T	C	0.149105	1006
2	rs6723872	A	G	0.131213	1006
2	rs10210546	T	G	0.11332	1006
2	rs16860693	T	C	0.0178926	1006
2	rs117897460	A	G	0.0178926	1006
2	rs10201129	G	A	0.11332	1006
2	rs10930565	A	G	0.149105	1006
2	rs76624092	C	T	0.0178926	1006
2	rs16860696	A	G	0.131213	1006
2	rs35999155	G	A	0.11332	1006
2	rs11891127	A	G	0.131213	1006
2	rs79246370	G	T	0.026839	1006
2	rs77843385	C	T	0.026839	1006
```
