## Supplementary material for "Characterization of shared and ancestry-specific signals driving complex traits using multi-ancestry fine-mapping": s2.afreq

```
#CHROM	ID	REF	ALT	ALT_FREQS	OBS_CT
2	rs17580619	A	G	0.104167	1008
2	rs73979413	G	T	0.0168651	1008
2	rs6704691	C	G	0.566468	1008
2	rs117659257	G	A	0.0436508	1008
2	rs66506686	A	G	0.265873	1008
2	rs10185715	A	G	0.583333	1008
2	rs10174752	T	G	0.0168651	1008
2	rs10432469	A	G	0.583333	1008
2	rs10432470	A	G	0.577381	1008
2	rs10432471	G	A	0.560516	1008
2	rs57711736	G	A	0.264881	1008
2	rs80021660	G	A	0.0168651	1008
2	rs56947631	C	T	0.21627	1008
2	rs7571192	A	G	0.578373	1008
2	rs59287242	C	T	0.0178571	1008
2	rs10432421	G	A	0.578373	1008
2	rs10432472	C	T	0.578373	1008
2	rs10432422	C	T	0.578373	1008
2	rs10432473	G	A	0.584325	1008
2	rs4668395	C	G	0.578373	1008
2	rs1543128	T	C	0.584325	1008
2	rs1878073	C	G	0.577381	1008
2	rs6433300	C	T	0.0128968	1008
2	rs111775260	C	T	0.0109127	1008
2	rs12470343	A	G	0.58631	1008
2	rs4321335	C	T	0.573413	1008
2	rs55941765	C	T	0.0109127	1008
2	rs111941085	G	A	0.0287698	1008
2	rs76412842	T	C	0.0277778	1008
2	rs1878072	G	A	0.589286	1008
2	rs72888025	G	A	0.0109127	1008
2	rs80122322	G	T	0.0198413	1008
2	rs138512930	T	C	0.031746	1008
2	rs189545682	C	G	0.0109127	1008
2	rs180678740	T	G	0.0109127	1008
2	rs908371	A	T	0.542659	1008
2	rs3951105	G	T	0.858135	1008
2	rs6723896	G	T	0.578373	1008
2	rs6433301	T	C	0.578373	1008
2	rs7575168	G	C	0.590278	1008
2	rs4668396	A	G	0.544643	1008
2	rs4668397	G	A	0.573413	1008
2	rs112843688	C	T	0.0277778	1008
2	rs4264541	G	A	0.574405	1008
2	rs4265979	G	A	0.580357	1008
2	rs4265980	G	C	0.544643	1008
2	rs72888032	T	C	0.0128968	1008
2	rs11674857	G	C	0.575397	1008
2	rs10930486	C	A	0.593254	1008
2	rs9287946	C	A	0.571429	1008
2	rs13416695	A	G	0.0287698	1008
2	rs73025000	A	G	0.171627	1008
2	rs9677551	G	C	0.857143	1008
2	rs9678887	A	G	0.857143	1008
2	rs34535956	G	A	0.0128968	1008
2	rs6723590	G	A	0.0277778	1008
2	rs12622021	A	G	0.576389	1008
2	rs79691919	C	T	0.0277778	1008
2	rs75177479	T	C	0.0277778	1008
2	rs2037158	C	A	0.575397	1008
2	rs2037159	T	C	0.575397	1008
2	rs2037160	T	C	0.594246	1008
2	rs2037161	A	C	0.575397	1008
2	rs2037163	C	G	0.574405	1008
2	rs13025856	G	T	0.547619	1008
2	rs2176150	T	C	0.581349	1008
2	rs1533417	A	G	0.576389	1008
2	rs1969271	A	G	0.576389	1008
2	rs1554157	A	G	0.576389	1008
2	rs1554158	C	T	0.576389	1008
2	rs75125058	A	G	0.0287698	1008
2	rs11684298	C	A	0.0128968	1008
2	rs6754595	T	C	0.576389	1008
2	rs7562302	A	C	0.576389	1008
2	rs10202572	T	G	0.0337302	1008
2	rs10190393	G	A	0.0337302	1008
2	rs6743208	G	A	0.546627	1008
2	rs113345918	C	T	0.0128968	1008
2	rs7606481	T	C	0.546627	1008
2	rs7592639	G	C	0.546627	1008
2	rs13423740	T	C	0.0337302	1008
2	rs12991896	G	T	0.546627	1008
2	rs13426512	T	C	0.0287698	1008
2	rs11693157	T	G	0.547619	1008
2	rs73025001	C	T	0.264881	1008
2	rs6747069	G	A	0.547619	1008
2	rs12997634	C	T	0.547619	1008
2	rs6718546	A	G	0.581349	1008
2	rs13016328	A	G	0.547619	1008
2	rs12618717	T	C	0.547619	1008
2	rs11680728	G	A	0.547619	1008
2	rs997634	C	A	0.0128968	1008
2	rs997635	G	A	0.546627	1008
2	rs17580717	A	G	0.0396825	1008
2	rs997636	C	T	0.0128968	1008
2	rs6433305	C	T	0.546627	1008
2	rs59567105	T	C	0.581349	1008
2	rs7601348	T	C	0.857143	1008
2	rs56851128	C	G	0.0287698	1008
2	rs28823131	C	A	0.0287698	1008
2	rs28893802	A	C	0.581349	1008
2	rs2102739	A	G	0.594246	1008
2	rs2102740	A	G	0.547619	1008
2	rs72888058	C	T	0.0138889	1008
2	rs1115641	G	A	0.141865	1008
2	rs2356796	C	A	0.581349	1008
2	rs2138350	C	T	0.546627	1008
2	rs10192267	G	C	0.0287698	1008
2	rs1399960	G	A	0.546627	1008
2	rs6760972	T	C	0.0337302	1008
2	rs10168724	A	T	0.0287698	1008
2	rs6717312	A	C	0.0337302	1008
2	rs4668398	T	C	0.580357	1008
2	rs2356797	G	A	0.545635	1008
2	rs10205383	T	A	0.0287698	1008
2	rs1606926	A	T	0.593254	1008
2	rs13390451	A	G	0.0337302	1008
2	rs117870246	C	T	0.0208333	1008
2	rs1554160	C	T	0.546627	1008
2	rs1554161	G	A	0.545635	1008
2	rs1554162	T	C	0.593254	1008
2	rs1554163	A	G	0.546627	1008
2	rs1554164	T	C	0.546627	1008
2	rs6711989	T	C	0.0337302	1008
2	rs6725338	A	G	0.580357	1008
2	rs7602864	G	A	0.0337302	1008
2	rs117915695	G	A	0.102183	1008
2	rs7606149	G	A	0.544643	1008
2	rs7606189	C	G	0.544643	1008
2	rs13022639	A	C	0.544643	1008
2	rs17580753	G	C	0.031746	1008
2	rs12470549	A	C	0.575397	1008
2	rs10930488	A	G	0.575397	1008
2	rs10185928	A	C	0.590278	1008
2	rs72888070	A	G	0.0128968	1008
2	rs10201488	A	G	0.577381	1008
2	rs6748916	G	T	0.576389	1008
2	rs17427088	C	T	0.0128968	1008
2	rs6748871	C	G	0.577381	1008
2	rs62181716	A	C	0.543651	1008
2	rs1850030	A	T	0.576389	1008
2	rs1850029	A	C	0.577381	1008
2	rs1850028	G	C	0.576389	1008
2	rs1850027	C	T	0.576389	1008
2	rs79056638	A	G	0.0287698	1008
2	rs1829023	G	C	0.544643	1008
2	rs1829022	A	G	0.579365	1008
2	rs111594943	C	T	0.0128968	1008
2	rs111805595	G	T	0.0128968	1008
2	rs34054455	A	C	0.559524	1008
2	rs35735503	A	G	0.559524	1008
2	rs12987244	G	A	0.853175	1008
2	rs4668400	T	C	0.829365	1008
2	rs76771637	C	A	0.0287698	1008
2	rs10497376	T	C	0.0238095	1008
2	rs73979430	T	C	0.0238095	1008
2	rs147055015	C	T	0.0376984	1008
2	rs73979431	A	G	0.0238095	1008
2	rs12995009	C	T	0.853175	1008
2	rs13000329	A	G	0.853175	1008
2	rs115853710	C	T	0.00694444	1008
2	rs2356799	T	C	0.865079	1008
2	rs2356800	A	T	0.829365	1008
2	rs112943145	G	A	0.0238095	1008
2	rs56236693	T	C	0.0119048	1008
2	rs77600549	G	T	0.00694444	1008
2	rs4572568	T	C	0.829365	1008
2	rs4493224	A	G	0.829365	1008
2	rs144604835	T	A	0.0119048	1008
2	rs111806906	G	A	0.00694444	1008
2	rs138877200	C	T	0.0218254	1008
2	rs7421804	T	A	0.829365	1008
2	rs148583081	A	G	0.0119048	1008
2	rs72888085	G	A	0.0119048	1008
2	rs112733618	G	T	0.00694444	1008
2	rs13013763	G	A	0.536706	1008
2	rs58102581	C	A	0.0238095	1008
2	rs117502377	G	A	0.0426587	1008
2	rs13019946	C	T	0.829365	1008
2	rs13020950	G	A	0.853175	1008
2	rs12997293	T	C	0.829365	1008
2	rs13020853	A	T	0.865079	1008
2	rs1989280	C	G	0.853175	1008
2	rs58729760	G	T	0.0238095	1008
2	rs59787588	T	C	0.0238095	1008
2	rs56398125	A	C	0.0238095	1008
2	rs55982742	A	G	0.0238095	1008
2	rs4668402	G	A	0.829365	1008
2	rs4616445	T	G	0.829365	1008
2	rs74668620	C	T	0.0238095	1008
2	rs113730245	C	T	0.0238095	1008
2	rs55814453	C	T	0.00694444	1008
2	rs112427739	T	C	0.0119048	1008
2	rs4668404	T	C	0.830357	1008
2	rs144972106	C	T	0.00694444	1008
2	rs4260207	A	C	0.830357	1008
2	rs13024892	T	G	0.830357	1008
2	rs13025088	T	A	0.829365	1008
2	rs4584998	T	A	0.854167	1008
2	rs6433308	G	A	0.830357	1008
2	rs7605659	T	G	0.830357	1008
2	rs62181734	T	C	0.53869	1008
2	rs7591880	C	G	0.830357	1008
2	rs56095833	G	A	0.0119048	1008
2	rs56324600	G	A	0.0119048	1008
2	rs56989045	G	A	0.0238095	1008
2	rs73027026	T	G	0.219246	1008
2	rs4497842	A	G	0.219246	1008
2	rs7556876	T	C	0.830357	1008
2	rs1033217	A	G	0.866071	1008
2	rs1399956	A	G	0.830357	1008
2	rs10445763	T	C	0.866071	1008
2	rs143361099	G	A	0.015873	1008
2	rs78424878	G	T	0.00694444	1008
2	rs4128243	C	T	0.830357	1008
2	rs7609475	A	G	0.0238095	1008
2	rs951917	A	G	0.854167	1008
2	rs7557017	A	G	0.0238095	1008
2	rs4668405	G	A	0.830357	1008
2	rs4668406	A	C	0.830357	1008
2	rs12996165	A	T	0.854167	1008
2	rs60573116	T	C	0.0238095	1008
2	rs7560932	A	C	0.830357	1008
2	rs113250314	C	T	0.00694444	1008
2	rs7587695	C	A	0.854167	1008
2	rs79501194	T	G	0.0238095	1008
2	rs7604408	T	C	0.866071	1008
2	rs12466175	C	T	0.830357	1008
2	rs12466246	C	A	0.830357	1008
2	rs60522407	G	T	0.0238095	1008
2	rs72889835	A	G	0.0119048	1008
2	rs72889837	G	A	0.0287698	1008
2	rs79637557	A	G	0.0248016	1008
2	rs144985501	C	G	0.0248016	1008
2	rs138867335	A	G	0.0248016	1008
2	rs146247572	A	G	0.0248016	1008
2	rs150597211	A	C	0.0248016	1008
2	rs77786901	T	G	0.00694444	1008
2	rs7602340	G	A	0.864087	1008
2	rs74961568	C	A	0.00694444	1008
2	rs76736881	T	C	0.0248016	1008
2	rs6433309	A	G	0.863095	1008
2	rs16859690	T	C	0.00694444	1008
2	rs78795724	T	C	0.0248016	1008
2	rs1515811	C	T	0.83631	1008
2	rs59930505	G	C	0.0267857	1008
2	rs139488042	C	T	0.0337302	1008
2	rs143402785	C	T	0.0337302	1008
2	rs1399957	A	G	0.847222	1008
2	rs140189240	G	A	0.0337302	1008
2	rs62181736	T	C	0.030754	1008
2	rs142794753	G	A	0.0337302	1008
2	rs138196958	G	A	0.0337302	1008
2	rs7600835	G	A	0.209325	1008
2	rs182797499	G	T	0.0337302	1008
2	rs186008520	C	T	0.0337302	1008
2	rs140144219	C	T	0.0337302	1008
2	rs186872470	G	C	0.0337302	1008
2	rs143782497	A	G	0.0337302	1008
2	rs191600770	C	T	0.031746	1008
2	rs149983806	C	T	0.0337302	1008
2	rs59712148	C	A	0.612103	1008
2	rs1399958	C	T	0.628968	1008
2	rs2102738	A	C	0.674603	1008
2	rs2090278	G	A	0.977183	1008
2	rs114995575	G	A	0.014881	1008
2	rs2090279	G	A	0.709325	1008
2	rs74471766	T	C	0.0357143	1008
2	rs137930099	T	C	0.014881	1008
2	rs72889848	T	C	0.624008	1008
2	rs116475062	C	T	0.0228175	1008
2	rs979955	C	A	0.0654762	1008
2	rs979956	C	A	0.162698	1008
2	rs979957	T	C	0.162698	1008
2	rs72889853	A	G	0.0654762	1008
2	rs12478189	G	T	0.0813492	1008
2	rs1028127	T	C	0.685516	1008
2	rs12998411	G	C	0.685516	1008
2	rs2357061	T	C	0.805556	1008
2	rs80065526	G	T	0.0228175	1008
2	rs35549875	A	G	0.808532	1008
2	rs61588295	C	T	0.105159	1008
2	rs11692132	C	T	0.185516	1008
2	rs4668407	T	C	0.804563	1008
2	rs59414074	C	T	0.0982143	1008
2	rs10803863	T	C	0.805556	1008
2	rs77536669	G	T	0.0228175	1008
2	rs58565148	C	T	0.0823413	1008
2	rs11678892	T	G	0.105159	1008
2	rs11678984	T	G	0.793651	1008
2	rs16859721	A	G	0.0823413	1008
2	rs12052995	A	G	0.6875	1008
2	rs12053003	A	C	0.808532	1008
2	rs17427311	G	A	0.0634921	1008
2	rs78905382	C	A	0.0109127	1008
2	rs7588351	C	T	0.0823413	1008
2	rs17580984	G	T	0.0813492	1008
2	rs62181740	A	G	0.0267857	1008
2	rs62181741	C	T	0.0267857	1008
2	rs17614941	T	C	0.686508	1008
2	rs1554166	T	G	0.808532	1008
2	rs2037164	C	T	0.0823413	1008
2	rs34542126	C	T	0.793651	1008
2	rs140219751	C	T	0.0267857	1008
2	rs2357062	T	C	0.0634921	1008
2	rs2138349	T	C	0.0634921	1008
2	rs76758669	T	C	0.0228175	1008
2	rs6721680	G	T	0.793651	1008
2	rs3795999	A	G	0.809524	1008
2	rs80197124	C	G	0.0228175	1008
2	rs17614989	T	C	0.0803571	1008
2	rs17615013	A	G	0.0813492	1008
2	rs117397189	G	A	0.0208333	1008
2	rs17499306	A	T	0.0634921	1008
2	rs6433311	A	G	0.80754	1008
2	rs11675891	A	G	0.0486111	1008
2	rs143631209	C	T	0.015873	1008
2	rs115678258	G	A	0.0228175	1008
2	rs76478189	G	A	0.0178571	1008
2	rs1554165	T	C	0.0833333	1008
2	rs141251399	G	A	0.0168651	1008
2	rs62181743	T	C	0.0257937	1008
2	rs75487499	A	G	0.0178571	1008
2	rs117537565	C	T	0.0208333	1008
2	rs78293586	G	A	0.0228175	1008
2	rs13429113	A	T	0.206349	1008
2	rs74502467	G	A	0.0138889	1008
2	rs34242651	G	A	0.672619	1008
2	rs150407583	G	A	0.015873	1008
2	rs111282224	C	T	0.00198413	1008
2	rs7574711	A	G	0.0833333	1008
2	rs1850031	G	A	0.0843254	1008
2	rs1515812	G	A	0.0833333	1008
2	rs2138348	G	T	0.190476	1008
2	rs12464262	T	C	0.0833333	1008
2	rs62184165	A	G	0.6875	1008
2	rs77870494	T	C	0.598214	1008
2	rs12185567	A	C	0.8125	1008
2	rs312925	G	A	0.203373	1008
2	rs312924	A	T	0.203373	1008
2	rs34531723	A	C	0.680556	1008
2	rs12997093	T	C	0.675595	1008
2	rs151058663	C	T	0.0674603	1008
2	rs138941312	G	C	0.015873	1008
2	rs114879982	G	A	0.0228175	1008
2	rs12612105	C	T	0.574405	1008
2	rs312920	T	C	0.912698	1008
2	rs312919	G	A	0.19246	1008
2	rs79317912	A	G	0.0257937	1008
2	rs312918	G	C	0.190476	1008
2	rs10930491	A	G	0.686508	1008
2	rs950173	G	A	0.0664683	1008
2	rs144427906	T	G	0.014881	1008
2	rs312917	C	T	0.912698	1008
2	rs17581131	C	G	0.0674603	1008
2	rs115279258	A	G	0.0228175	1008
2	rs312916	G	A	0.190476	1008
2	rs11887208	G	A	0.889881	1008
2	rs2674484	G	A	0.190476	1008
2	rs2678155	T	C	0.204365	1008
2	rs10497375	A	G	0.015873	1008
2	rs17427473	A	G	0.0972222	1008
2	rs145383061	A	G	0.0287698	1008
2	rs7597387	T	C	0.203373	1008
2	rs10206062	A	T	0.204365	1008
2	rs115285814	G	T	0.015873	1008
2	rs10185633	G	A	0.911706	1008
2	rs973889	A	G	0.193452	1008
2	rs78324452	C	T	0.151786	1008
2	rs144273879	G	T	0.0248016	1008
2	rs78270283	A	G	0.0228175	1008
2	rs142160542	C	G	0.0238095	1008
2	rs79701804	G	A	0.0188492	1008
2	rs75228858	A	G	0.0228175	1008
2	rs11897196	G	A	0.190476	1008
2	rs10207085	T	G	0.190476	1008
2	rs13000153	A	G	0.094246	1008
2	rs2292814	G	A	0.910714	1008
2	rs2292815	C	G	0.190476	1008
2	rs2292816	G	C	0.68254	1008
2	rs35162284	A	G	0.12996	1008
2	rs55957712	C	T	0.551587	1008
2	rs7604918	G	A	0.190476	1008
2	rs76368189	A	G	0.0228175	1008
2	rs10204501	C	G	0.191468	1008
2	rs10204502	C	G	0.191468	1008
2	rs10204622	C	T	0.190476	1008
2	rs75836161	C	A	0.525794	1008
2	rs10184770	A	G	0.911706	1008
2	rs114500122	C	T	0.0228175	1008
2	rs78261455	A	G	0.0228175	1008
2	rs6709156	T	C	0.205357	1008
2	rs6722757	A	G	0.205357	1008
2	rs12471160	C	G	0.0823413	1008
2	rs12692970	T	C	0.206349	1008
2	rs139579611	A	G	0.0178571	1008
2	rs115926786	A	G	0.0228175	1008
2	rs6710698	G	C	0.203373	1008
2	rs4667693	T	C	0.205357	1008
2	rs34632749	G	A	0.0644841	1008
2	rs9287948	G	A	0.911706	1008
2	rs10200608	G	A	0.190476	1008
2	rs116555388	A	G	0.015873	1008
2	rs6738445	T	C	0.798611	1008
2	rs3796000	A	G	0.597222	1008
2	rs12619041	C	A	0.563492	1008
2	rs117313237	A	G	0.015873	1008
2	rs569518066	G	C	0.0248016	1008
2	rs148871735	T	G	0.0426587	1008
2	rs17499502	A	G	0.138889	1008
2	rs4667694	G	A	0.189484	1008
2	rs1543168	A	G	0.916667	1008
2	rs75120445	G	A	0.510913	1008
2	rs10166005	C	T	0.205357	1008
2	rs10184866	T	G	0.204365	1008
2	rs1517678	T	A	0.916667	1008
2	rs142235663	C	T	0.0138889	1008
2	rs149242570	A	G	0.015873	1008
2	rs190440561	A	G	0.00396825	1008
2	rs115567901	C	T	0.0863095	1008
2	rs11886820	G	T	0.190476	1008
2	rs151221433	T	C	0.132937	1008
2	rs6433312	G	A	0.915675	1008
2	rs75620344	T	G	0.0694444	1008
2	rs10201419	A	G	0.203373	1008
2	rs10201520	A	G	0.918651	1008
2	rs10930493	A	C	0.918651	1008
2	rs111357343	G	A	0.190476	1008
2	rs7574090	A	G	0.917659	1008
2	rs9789538	G	C	0.6875	1008
2	rs72881916	T	G	0.0228175	1008
2	rs147273538	A	G	0.015873	1008
2	rs4668412	A	G	0.205357	1008
2	rs80097928	A	G	0.0833333	1008
2	rs77366693	G	A	0.0178571	1008
2	rs146697253	A	G	0.015873	1008
2	rs6723259	A	C	0.675595	1008
2	rs191032683	C	T	0.0119048	1008
2	rs13419987	T	C	0.204365	1008
2	rs144725949	T	C	0.0138889	1008
2	rs76475957	C	T	0.0267857	1008
2	rs12692971	A	G	0.907738	1008
2	rs12622772	T	C	0.607143	1008
2	rs10194102	G	C	0.202381	1008
2	rs146897743	A	T	0.0228175	1008
2	rs1607253	A	G	0.918651	1008
2	rs1607254	A	G	0.702381	1008
2	rs7562356	C	G	0.189484	1008
2	rs114969526	C	T	0.015873	1008
2	rs11904009	T	G	0.189484	1008
2	rs13012103	C	A	0.91369	1008
2	rs11690807	G	A	0.673611	1008
2	rs72881938	C	G	0.589286	1008
2	rs76700450	C	A	0.0119048	1008
2	rs118120566	C	T	0.0178571	1008
2	rs112905445	C	T	0.0267857	1008
2	rs35379278	G	A	0.203373	1008
2	rs186904295	G	A	0.0178571	1008
2	rs4507064	T	C	0.918651	1008
2	rs147960287	G	A	0.0228175	1008
2	rs11673831	T	C	0.0863095	1008
2	rs150409120	G	A	0.00992063	1008
2	rs145210646	A	C	0.0644841	1008
2	rs138865128	G	A	0.0228175	1008
2	rs368216989	G	A	0.0238095	1008
2	rs13017695	C	T	0.0863095	1008
2	rs7572215	G	A	0.200397	1008
2	rs148066054	C	T	0.00992063	1008
2	rs141802084	G	A	0.526786	1008
2	rs74765494	A	G	0.0228175	1008
2	rs35391289	A	C	0.202381	1008
2	rs1113390	T	C	0.015873	1008
2	rs1113389	C	T	0.202381	1008
2	rs10174525	T	C	0.203373	1008
2	rs144772918	G	A	0.0277778	1008
2	rs79370370	T	C	0.0228175	1008
2	rs6705200	A	G	0.202381	1008
2	rs62184174	C	T	0.0833333	1008
2	rs7355594	G	T	0.202381	1008
2	rs10497374	A	G	0.203373	1008
2	rs17499544	C	T	0.0267857	1008
2	rs11757	C	G	0.202381	1008
2	rs200445677	T	A	0.0238095	1008
2	rs12692973	C	T	0.199405	1008
2	rs192328959	A	T	0.0238095	1008
2	rs72881959	T	A	0.0267857	1008
2	rs2292813	T	C	0.915675	1008
2	rs13016580	G	A	0.0436508	1008
2	rs13021138	C	T	0.123016	1008
2	rs7608403	A	C	0.209325	1008
2	rs139562569	T	C	0.0228175	1008
2	rs145251030	C	G	0.0228175	1008
2	rs3770459	C	A	0.124008	1008
2	rs56049564	T	C	0.0267857	1008
2	rs118042260	G	A	0.015873	1008
2	rs17499593	C	G	0.0267857	1008
2	rs10167419	A	G	0.203373	1008
2	rs6745143	G	A	0.203373	1008
2	rs3770458	C	T	0.672619	1008
2	rs3770457	T	A	0.915675	1008
2	rs75235617	C	T	0.00992063	1008
2	rs191835994	G	A	0.0178571	1008
2	rs76674291	A	T	0.0109127	1008
2	rs115839825	G	A	0.015873	1008
2	rs149808358	C	T	0.0168651	1008
2	rs949548	A	G	0.915675	1008
2	rs139714014	G	C	0.015873	1008
2	rs6758704	T	C	0.203373	1008
2	rs74682906	A	G	0.0555556	1008
2	rs35854151	G	A	0.671627	1008
2	rs6433313	T	G	0.915675	1008
2	rs1022358	G	T	0.890873	1008
2	rs147185564	C	T	0.015873	1008
2	rs1973707	T	C	0.890873	1008
2	rs1973706	G	A	0.203373	1008
2	rs17581284	C	T	0.670635	1008
2	rs7584258	A	G	0.560516	1008
2	rs1474074	G	A	0.203373	1008
2	rs185032630	G	A	0.0119048	1008
2	rs6433314	A	G	0.203373	1008
2	rs117605100	C	T	0.0178571	1008
2	rs147269962	G	A	0.150794	1008
2	rs150799926	C	T	0.0228175	1008
2	rs57718990	T	G	0.548611	1008
2	rs12692974	T	C	0.203373	1008
2	rs6754817	C	T	0.203373	1008
2	rs117233194	C	A	0.0496032	1008
2	rs114071719	T	C	0.015873	1008
2	rs3821096	C	T	0.915675	1008
2	rs34221876	G	A	0.124008	1008
2	rs116941186	G	A	0.0119048	1008
2	rs117156756	G	A	0.0277778	1008
2	rs3770455	G	A	0.548611	1008
2	rs3770453	G	A	0.891865	1008
2	rs3770452	A	G	0.204365	1008
2	rs3770451	T	G	0.203373	1008
2	rs970948	C	T	0.915675	1008
2	rs116067221	T	A	0.015873	1008
2	rs3770450	T	C	0.0426587	1008
2	rs142347188	G	A	0.015873	1008
2	rs7586207	A	G	0.203373	1008
2	rs142561115	A	G	0.015873	1008
2	rs67204065	G	A	0.203373	1008
2	rs62182368	A	G	0.0267857	1008
2	rs118179702	A	C	0.015873	1008
2	rs12053046	A	G	0.571429	1008
2	rs6716901	G	A	0.077381	1008
2	rs9636293	T	G	0.899802	1008
2	rs80037549	G	T	0.0654762	1008
2	rs4668413	C	A	0.899802	1008
2	rs6760680	A	T	0.899802	1008
2	rs66835971	G	A	0.203373	1008
2	rs75695480	G	A	0.0595238	1008
2	rs34962243	C	T	0.126984	1008
2	rs11903123	A	G	0.915675	1008
2	rs1996424	T	A	0.126984	1008
2	rs149973623	T	C	0.00892857	1008
2	rs1400816	A	C	0.915675	1008
2	rs12614709	C	G	0.572421	1008
2	rs62182370	G	A	0.56746	1008
2	rs74393286	G	T	0.00297619	1008
2	rs2357064	G	A	0.915675	1008
2	rs17581347	T	C	0.569444	1008
2	rs17581361	T	G	0.569444	1008
2	rs2176465	C	T	0.569444	1008
2	rs17615262	A	C	0.569444	1008
2	rs117440866	G	T	0.0644841	1008
2	rs34108287	A	G	0.126984	1008
2	rs3821095	A	G	0.329365	1008
2	rs72885529	C	T	0.570437	1008
2	rs72885532	A	G	0.570437	1008
2	rs3821094	G	A	0.915675	1008
2	rs12692976	C	A	0.328373	1008
2	rs62182372	C	T	0.569444	1008
2	rs62182373	C	T	0.569444	1008
2	rs62182374	T	C	0.571429	1008
2	rs6433315	T	C	0.915675	1008
2	rs12622895	T	G	0.571429	1008
2	rs6709299	T	A	0.899802	1008
2	rs72885545	T	G	0.571429	1008
2	rs57775770	T	C	0.573413	1008
2	rs6759575	C	T	0.204365	1008
2	rs908670	T	C	0.206349	1008
2	rs908671	C	G	0.205357	1008
2	rs3736499	C	T	0.564484	1008
2	rs3770449	C	T	0.570437	1008
2	rs3770448	A	G	0.570437	1008
2	rs3770447	A	T	0.0218254	1008
2	rs3765166	G	A	0.56746	1008
2	rs3765167	A	G	0.569444	1008
2	rs1010533	C	T	0.208333	1008
2	rs3821093	C	T	0.565476	1008
2	rs1554259	G	A	0.105159	1008
2	rs78820630	A	T	0.0218254	1008
2	rs114304988	G	A	0.0853175	1008
2	rs113924638	C	T	0.015873	1008
2	rs10179020	A	G	0.915675	1008
2	rs190282520	A	G	0.0188492	1008
2	rs2176466	G	A	0.900794	1008
2	rs2271758	T	G	0.700397	1008
2	rs149739351	T	C	0.015873	1008
2	rs76703909	C	T	0.0168651	1008
2	rs925881	C	T	0.899802	1008
2	rs4668414	A	C	0.206349	1008
2	rs139094827	G	A	0.0615079	1008
2	rs143959714	C	T	0.015873	1008
2	rs10191399	A	G	0.915675	1008
2	rs149189827	G	A	0.541667	1008
2	rs3770445	T	C	0.207341	1008
2	rs3770444	G	C	0.915675	1008
2	rs118148925	G	A	0.015873	1008
2	rs56275355	G	A	0.566468	1008
2	rs138615838	G	C	0.015873	1008
2	rs2357206	A	G	0.899802	1008
2	rs2884123	A	G	0.899802	1008
2	rs3770443	G	C	0.0833333	1008
2	rs6727459	C	T	0.899802	1008
2	rs2056202	T	C	0.899802	1008
2	rs17848721	T	C	0.127976	1008
2	rs2138873	T	C	0.899802	1008
2	rs1996425	C	T	0.914683	1008
2	rs1105264	G	C	0.915675	1008
2	rs1105265	T	C	0.0823413	1008
2	rs187518205	G	A	0.014881	1008
2	rs115747888	T	C	0.0833333	1008
2	rs4668415	G	A	0.899802	1008
2	rs4668416	G	A	0.899802	1008
2	rs12619137	T	G	0.899802	1008
2	rs12692977	G	A	0.899802	1008
2	rs10196521	T	C	0.915675	1008
2	rs7580232	A	G	0.899802	1008
2	rs147165079	T	G	0.015873	1008
2	rs4668417	A	G	0.915675	1008
2	rs75776799	G	C	0.0218254	1008
2	rs62182392	G	A	0.568452	1008
2	rs13017585	C	A	0.204365	1008
2	rs183914684	C	G	0.0406746	1008
2	rs374359067	T	A	0.0238095	1008
2	rs143368157	G	A	0.015873	1008
2	rs145877386	C	T	0.015873	1008
2	rs1878583	A	G	0.915675	1008
2	rs12692978	C	T	0.205357	1008
2	rs144181021	G	A	0.015873	1008
2	rs369441297	T	C	0.0228175	1008
2	rs62182397	G	C	0.126984	1008
2	rs10930496	T	C	0.899802	1008
2	rs6736159	T	C	0.899802	1008
2	rs58540694	C	T	0.537698	1008
2	rs114618948	T	C	0.015873	1008
2	rs6725388	G	C	0.205357	1008
2	rs145196290	T	C	0.015873	1008
2	rs140091639	G	C	0.0238095	1008
2	rs150324777	C	T	0.015873	1008
2	rs6708365	C	T	0.899802	1008
2	rs6711813	G	A	0.899802	1008
2	rs6726991	T	G	0.899802	1008
2	rs59844139	C	A	0.694444	1008
2	rs62182401	G	T	0.0257937	1008
2	rs144659784	C	T	0.0238095	1008
2	rs146619292	G	A	0.00297619	1008
2	rs6724337	C	T	0.215278	1008
2	rs79874998	T	C	0.140873	1008
2	rs143934207	T	A	0.015873	1008
2	rs147271475	G	A	0.015873	1008
2	rs17581439	T	C	0.573413	1008
2	rs139809060	G	C	0.0367063	1008
2	rs11675404	G	T	0.125992	1008
2	rs74681329	T	G	0.0357143	1008
2	rs78964234	G	A	0.119048	1008
2	rs115037110	G	A	0.015873	1008
2	rs117110103	T	C	0.015873	1008
2	rs62182402	T	C	0.126984	1008
2	rs7573003	T	A	0.204365	1008
2	rs6433316	T	C	0.915675	1008
2	rs79923204	C	T	0.527778	1008
2	rs185247540	T	C	0.0188492	1008
2	rs143126861	A	C	0.015873	1008
2	rs12692979	A	C	0.900794	1008
2	rs7355523	T	C	0.22619	1008
2	rs12617265	T	C	0.900794	1008
2	rs7588025	T	C	0.900794	1008
2	rs192834784	T	C	0.0367063	1008
2	rs6433317	T	C	0.900794	1008
2	rs117016907	T	G	0.0198413	1008
2	rs149498472	A	G	0.015873	1008
2	rs62182403	G	A	0.150794	1008
2	rs7608126	A	G	0.939484	1008
2	rs62182404	A	G	0.0267857	1008
2	rs142588461	T	C	0.0208333	1008
2	rs55864623	A	G	0.0396825	1008
2	rs12617655	G	A	0.0605159	1008
2	rs3821092	C	G	0.916667	1008
2	rs12991441	C	G	0.117063	1008
2	rs143712437	C	T	0.0605159	1008
2	rs62182424	C	G	0.0277778	1008
2	rs145555918	G	A	0.0367063	1008
2	rs117331543	T	C	0.015873	1008
2	rs7583860	G	T	0.915675	1008
2	rs13024662	C	G	0.114087	1008
2	rs10432474	G	A	0.915675	1008
2	rs116577770	G	A	0.00992063	1008
2	rs145171523	C	T	0.015873	1008
2	rs13031370	G	C	0.916667	1008
2	rs55972736	C	T	0.0267857	1008
2	rs55681218	G	C	0.0267857	1008
2	rs6753859	T	C	0.915675	1008
2	rs11691301	T	G	0.119048	1008
2	rs62182425	C	A	0.0267857	1008
2	rs12995933	A	G	0.916667	1008
2	rs13017988	A	C	0.899802	1008
2	rs56401580	A	G	0.0367063	1008
2	rs150886395	A	G	0.014881	1008
2	rs185261014	C	T	0.0168651	1008
2	rs4668419	C	T	0.0992063	1008
2	rs116305560	G	A	0.015873	1008
2	rs149746680	T	C	0.0218254	1008
2	rs116957922	G	A	0.0337302	1008
2	rs12622385	C	T	0.527778	1008
2	rs73014549	A	G	0.125992	1008
2	rs12479374	C	A	0.0843254	1008
2	rs6727017	T	A	0.21627	1008
2	rs186246002	A	G	0.015873	1008
2	rs144262771	A	T	0.0208333	1008
2	rs148667353	A	G	0.015873	1008
2	rs7563971	G	A	0.212302	1008
2	rs7564089	G	A	0.213294	1008
2	rs57887937	T	G	0.530754	1008
2	rs184470086	A	G	0.015873	1008
2	rs62182429	C	G	0.0357143	1008
2	rs4581870	T	A	0.156746	1008
2	rs117681359	T	C	0.0168651	1008
2	rs11677573	T	C	0.0843254	1008
2	rs12478215	G	A	0.100198	1008
2	rs11695887	C	T	0.100198	1008
2	rs77753919	G	A	0.121032	1008
2	rs62182430	G	A	0.0357143	1008
2	rs7580132	T	C	0.100198	1008
2	rs13030911	T	C	0.213294	1008
2	rs62182432	C	T	0.0267857	1008
2	rs11678018	C	T	0.121032	1008
2	rs116868713	T	C	0.0138889	1008
2	rs10930498	G	A	0.100198	1008
2	rs75305382	C	T	0.0337302	1008
2	rs62182433	T	C	0.256944	1008
2	rs148295753	G	A	0.015873	1008
2	rs28372952	C	T	0.0843254	1008
2	rs6742905	G	C	0.0833333	1008
2	rs62182435	C	A	0.12004	1008
2	rs6758494	T	C	0.100198	1008
2	rs10202823	T	C	0.213294	1008
2	rs12468218	C	G	0.100198	1008
2	rs7594478	T	C	0.100198	1008
2	rs10930499	C	T	0.00297619	1008
2	rs60706248	T	G	0.0843254	1008
2	rs4072279	G	A	0.100198	1008
2	rs151316801	C	A	0.015873	1008
2	rs9784123	T	A	0.209325	1008
2	rs9784070	C	T	0.209325	1008
2	rs62182436	C	T	0.155754	1008
2	rs7340516	T	C	0.100198	1008
2	rs76235705	T	C	0.531746	1008
2	rs6750058	G	T	0.21131	1008
2	rs12467010	A	G	0.0843254	1008
2	rs62182437	T	C	0.0357143	1008
2	rs140227773	G	A	0.0218254	1008
2	rs59853867	A	G	0.100198	1008
2	rs150357932	C	T	0.014881	1008
2	rs138010248	A	G	0.0605159	1008
2	rs79326780	G	A	0.532738	1008
2	rs7597525	C	A	0.0843254	1008
2	rs11692418	C	G	0.899802	1008
2	rs72889094	A	G	0.0357143	1008
2	rs2357208	C	T	0.915675	1008
2	rs2357207	T	A	0.915675	1008
2	rs138748188	A	C	0.014881	1008
2	rs13399316	T	C	0.915675	1008
2	rs62182438	A	T	0.111111	1008
2	rs117809327	A	C	0.00694444	1008
2	rs6433318	T	C	0.915675	1008
2	rs6740705	A	C	0.899802	1008
2	rs150826468	C	T	0.0724206	1008
2	rs6731562	T	C	0.744048	1008
2	rs2028674	A	G	0.916667	1008
2	rs2028673	T	A	0.866071	1008
2	rs2028672	T	C	0.918651	1008
2	rs62182439	G	A	0.0357143	1008
2	rs138864646	C	T	0.0178571	1008
2	rs148517732	G	A	0.529762	1008
2	rs79904427	T	G	0.0228175	1008
2	rs142776457	C	T	0.0555556	1008
2	rs146726790	A	G	0.00892857	1008
2	rs116912775	G	A	0.0188492	1008
2	rs150976283	C	T	0.513889	1008
2	rs11883977	A	G	0.899802	1008
2	rs150858536	A	T	0.014881	1008
2	rs140455167	A	G	0.00694444	1008
2	rs76350913	G	T	0.0228175	1008
2	rs6726050	G	A	0.890873	1008
2	rs6741030	T	C	0.890873	1008
2	rs62182443	G	A	0.121032	1008
2	rs118154134	C	T	0.015873	1008
2	rs2165934	G	A	0.743056	1008
2	rs148075809	G	A	0.015873	1008
2	rs62182444	C	A	0.0109127	1008
2	rs4280427	G	A	0.131944	1008
2	rs10201430	T	C	0.743056	1008
2	rs4324292	C	G	0.875	1008
2	rs17615352	T	C	0.532738	1008
2	rs6753551	T	C	0.893849	1008
2	rs6757680	T	G	0.873016	1008
2	rs17581481	A	C	0.532738	1008
2	rs75559541	T	C	0.00694444	1008
2	rs143077411	C	T	0.0188492	1008
2	rs77657645	G	T	0.0188492	1008
2	rs76484787	C	T	0.530754	1008
2	rs7602037	G	A	0.21131	1008
2	rs56133507	T	G	0.0267857	1008
2	rs7579509	A	G	0.899802	1008
2	rs10177679	T	C	0.918651	1008
2	rs10165126	C	T	0.732143	1008
2	rs62182446	G	A	0.0267857	1008
2	rs1982288	G	T	0.918651	1008
2	rs62183760	C	G	0.0625	1008
2	rs55975050	T	C	0.00892857	1008
2	rs12624292	G	A	0.529762	1008
2	rs11676438	G	A	0.156746	1008
2	rs148800555	C	T	0.530754	1008
2	rs74796759	G	A	0.0128968	1008
2	rs10439296	C	T	0.899802	1008
2	rs149324526	T	G	0.014881	1008
2	rs62183762	A	G	0.0357143	1008
2	rs150668583	G	A	0.0376984	1008
2	rs62183763	C	A	0.0267857	1008
2	rs10930500	G	A	0.899802	1008
2	rs145159613	C	T	0.015873	1008
2	rs6433319	C	T	0.742063	1008
2	rs117165923	G	A	0.015873	1008
2	rs62183765	G	T	0.0357143	1008
2	rs62183766	C	T	0.157738	1008
2	rs189636468	G	A	0.014881	1008
2	rs13004237	A	G	0.742063	1008
2	rs13004445	A	T	0.915675	1008
2	rs370230337	C	T	0.0119048	1008
2	rs10188587	T	C	0.899802	1008
2	rs13018515	G	A	0.899802	1008
2	rs76350183	C	G	0.0337302	1008
2	rs72890834	G	T	0.21131	1008
2	rs13024846	C	T	0.21131	1008
2	rs62183768	G	A	0.121032	1008
2	rs140354455	C	T	0.015873	1008
2	rs10930501	G	C	0.916667	1008
2	rs34137430	C	G	0.122024	1008
2	rs77492339	A	G	0.0267857	1008
2	rs62183769	A	C	0.157738	1008
2	rs62183770	C	G	0.157738	1008
2	rs76561939	A	C	0.00892857	1008
2	rs72890841	A	G	0.0267857	1008
2	rs12473516	T	C	0.0843254	1008
2	rs78107139	G	C	0.00992063	1008
2	rs11683436	C	T	0.915675	1008
2	rs185765261	G	A	0.015873	1008
2	rs143454436	C	G	0.015873	1008
2	rs145866308	G	A	0.015873	1008
2	rs62183773	C	T	0.126984	1008
2	rs72890842	T	G	0.0357143	1008
2	rs118077458	C	T	0.015873	1008
2	rs3791342	T	G	0.0496032	1008
2	rs3791343	G	A	0.0843254	1008
2	rs142178504	G	A	0.015873	1008
2	rs2083854	G	A	0.12004	1008
2	rs58955804	C	T	0.530754	1008
2	rs1443700	A	G	0.899802	1008
2	rs78611432	C	T	0.00892857	1008
2	rs77465418	G	T	0.0843254	1008
2	rs138254751	A	T	0.015873	1008
2	rs146051631	T	C	0.015873	1008
2	rs115101293	C	T	0.529762	1008
2	rs74534862	C	A	0.015873	1008
2	rs6752812	C	A	0.21131	1008
2	rs11695630	T	C	0.12004	1008
2	rs17428076	C	G	0.0367063	1008
2	rs6714214	T	C	0.915675	1008
2	rs2028671	C	T	0.915675	1008
2	rs17581509	A	G	0.53373	1008
2	rs2028670	C	T	0.915675	1008
2	rs76980547	C	A	0.015873	1008
2	rs186694516	T	A	0.00892857	1008
2	rs140621953	A	G	0.00892857	1008
2	rs6707142	C	A	0.914683	1008
2	rs77233471	T	C	0.531746	1008
2	rs11676484	G	A	0.914683	1008
2	rs62183776	C	T	0.0267857	1008
2	rs10174055	C	T	0.214286	1008
2	rs62183777	T	C	0.12996	1008
2	rs7371503	A	T	0.906746	1008
2	rs77698716	A	C	0.0496032	1008
2	rs7581072	C	T	0.214286	1008
2	rs6433321	G	T	0.759921	1008
2	rs116087574	T	G	0.015873	1008
2	rs10166352	C	T	0.89881	1008
2	rs146208171	G	A	0.525794	1008
2	rs10166548	C	T	0.214286	1008
2	rs55711205	A	T	0.00892857	1008
2	rs117727374	A	G	0.015873	1008
2	rs55653103	T	C	0.15873	1008
2	rs78382890	A	C	0.0128968	1008
2	rs56218609	G	A	0.0367063	1008
2	rs146611731	G	C	0.00892857	1008
2	rs57377675	T	C	0.525794	1008
2	rs138009620	G	A	0.015873	1008
2	rs117653441	G	A	0.524802	1008
2	rs6729945	C	G	0.166667	1008
2	rs6730085	C	A	0.165675	1008
2	rs62183782	T	A	0.157738	1008
2	rs7371631	A	T	0.914683	1008
2	rs62183783	A	G	0.165675	1008
2	rs7584187	G	A	0.165675	1008
2	rs7557612	A	G	0.165675	1008
2	rs141659267	G	A	0.372024	1008
2	rs7598232	T	C	0.914683	1008
2	rs7557717	A	G	0.165675	1008
2	rs7598246	T	C	0.165675	1008
2	rs62183784	A	G	0.165675	1008
2	rs139356313	C	T	0.525794	1008
2	rs62183785	G	A	0.165675	1008
2	rs62183800	C	T	0.165675	1008
2	rs191436708	A	G	0.015873	1008
2	rs62183801	G	A	0.165675	1008
2	rs150994726	G	A	0.0198413	1008
2	rs79939303	G	T	0.00892857	1008
2	rs6718013	A	G	0.165675	1008
2	rs6746701	G	A	0.156746	1008
2	rs115005961	A	G	0.015873	1008
2	rs11903410	T	C	0.914683	1008
2	rs62183803	G	T	0.128968	1008
2	rs76223175	G	A	0.00892857	1008
2	rs6733123	G	A	0.914683	1008
2	rs6733794	G	A	0.165675	1008
2	rs6433322	T	G	0.914683	1008
2	rs117517358	C	T	0.0178571	1008
2	rs6737308	G	A	0.157738	1008
2	rs147290520	G	A	0.014881	1008
2	rs147469614	G	A	0.0267857	1008
2	rs6433323	G	A	0.702381	1008
2	rs187921049	A	G	0.015873	1008
2	rs371964791	C	T	0.0128968	1008
2	rs62183804	C	A	0.0367063	1008
2	rs6749895	G	A	0.0367063	1008
2	rs552388791	A	G	0.00892857	1008
2	rs28600716	G	A	0.535714	1008
2	rs62183807	A	G	0.127976	1008
2	rs6715929	T	C	0.756944	1008
2	rs1443699	T	C	0.914683	1008
2	rs6704590	C	G	0.0367063	1008
2	rs62183808	G	A	0.0367063	1008
2	rs10197265	C	T	0.534722	1008
2	rs117814579	G	A	0.0694444	1008
2	rs111676152	A	G	0.0367063	1008
2	rs62183809	C	G	0.0367063	1008
2	rs12622259	C	T	0.534722	1008
2	rs6761111	G	C	0.0367063	1008
2	rs6719012	T	C	0.785714	1008
2	rs57734582	C	T	0.12996	1008
2	rs56041936	C	T	0.121032	1008
2	rs117857993	C	T	0.00892857	1008
2	rs62183811	G	A	0.0277778	1008
2	rs62183812	A	G	0.121032	1008
2	rs62183813	A	G	0.122024	1008
2	rs17428174	T	C	0.0367063	1008
2	rs55863868	G	A	0.0367063	1008
2	rs191510010	G	A	0.0357143	1008
2	rs145372999	G	A	0.0168651	1008
2	rs10201053	A	G	0.758929	1008
2	rs11681005	C	T	0.0982143	1008
2	rs10930502	A	G	0.701389	1008
2	rs11688839	G	T	0.106151	1008
2	rs145640663	A	G	0.0585317	1008
2	rs117480379	T	A	0.0386905	1008
2	rs117785323	C	A	0.0386905	1008
2	rs59609380	G	T	0.46627	1008
2	rs6751078	A	C	0.467262	1008
2	rs568440261	C	T	0.015873	1008
2	rs17581610	G	A	0.475198	1008
2	rs72892835	G	A	0.0367063	1008
2	rs7580363	G	A	0.107143	1008
2	rs192262735	C	G	0.077381	1008
2	rs184838879	T	C	0.464286	1008
2	rs77963593	G	C	0.465278	1008
2	rs139477917	T	A	0.0228175	1008
2	rs7606918	A	G	0.12996	1008
2	rs12052246	C	A	0.609127	1008
2	rs7594711	T	G	0.22619	1008
2	rs17500114	A	C	0.0367063	1008
2	rs12996935	A	G	0.107143	1008
2	rs11892858	T	C	0.46627	1008
2	rs7591150	G	C	0.609127	1008
2	rs60491745	G	C	0.46627	1008
2	rs13394990	G	T	0.467262	1008
2	rs13394991	G	T	0.467262	1008
2	rs12988345	T	G	0.106151	1008
2	rs201085270	T	G	0.463294	1008
2	rs62183817	C	T	0.0277778	1008
2	rs139028484	T	C	0.467262	1008
2	rs142492193	T	C	0.467262	1008
2	rs11673986	C	T	0.105159	1008
2	rs12987931	C	T	0.142857	1008
2	rs371872901	G	A	0.031746	1008
2	rs13015360	T	C	0.607143	1008
2	rs12989544	G	A	0.105159	1008
2	rs12989560	G	A	0.143849	1008
2	rs13020884	T	G	0.143849	1008
2	rs7586556	G	C	0.141865	1008
2	rs13403822	T	C	0.458333	1008
2	rs9973784	A	G	0.458333	1008
2	rs62183819	G	T	0.143849	1008
2	rs190151915	G	T	0.0208333	1008
2	rs9973494	C	T	0.458333	1008
2	rs1965160	G	A	0.141865	1008
2	rs72892859	T	C	0.0367063	1008
2	rs1965159	C	T	0.107143	1008
2	rs34054371	G	C	0.603175	1008
2	rs376783705	T	C	0.0208333	1008
2	rs79029608	T	C	0.078373	1008
2	rs374769981	G	A	0.0744048	1008
2	rs540959001	T	C	0.0357143	1008
2	rs116969492	C	T	0.0376984	1008
2	rs34636594	A	G	0.228175	1008
2	rs55791993	A	G	0.0367063	1008
2	rs1008152	A	G	0.0367063	1008
2	rs1008151	G	A	0.142857	1008
2	rs788164	C	G	0.507937	1008
2	rs35881445	C	T	0.169643	1008
2	rs10203462	T	C	0.443452	1008
2	rs10167594	A	G	0.436508	1008
2	rs12328877	C	T	0.436508	1008
2	rs788166	G	C	0.60119	1008
2	rs10171214	A	C	0.436508	1008
2	rs10209911	T	C	0.436508	1008
2	rs73976544	G	A	0.436508	1008
2	rs796839	A	C	0.599206	1008
2	rs2129475	A	G	0.599206	1008
2	rs13013988	C	T	0.125992	1008
2	rs788168	A	G	0.0367063	1008
2	rs56139403	T	G	0.00793651	1008
2	rs185518935	G	A	0.0297619	1008
2	rs12052482	T	C	0.436508	1008
2	rs10930503	G	A	0.436508	1008
2	rs788170	T	C	0.60119	1008
2	rs60153685	C	T	0.0565476	1008
2	rs1038564	G	A	0.436508	1008
2	rs1344393	T	C	0.4375	1008
2	rs75591892	T	G	0.00793651	1008
2	rs142726438	A	G	0.0168651	1008
2	rs17581715	C	T	0.167659	1008
2	rs788171	T	C	0.60119	1008
2	rs150594914	T	C	0.0297619	1008
2	rs118077889	C	T	0.0297619	1008
2	rs72892894	T	A	0.0972222	1008
2	rs12622144	C	G	0.436508	1008
2	rs57656367	G	A	0.436508	1008
2	rs73976547	A	G	0.436508	1008
2	rs145833065	A	T	0.0386905	1008
2	rs143747318	T	C	0.429563	1008
2	rs148170671	A	G	0.0198413	1008
2	rs75070321	A	C	0.436508	1008
2	rs62183851	C	T	0.0327381	1008
2	rs62183852	T	G	0.0406746	1008
2	rs10497377	G	T	0.435516	1008
2	rs788161	C	T	0.0714286	1008
2	rs6737876	G	A	0.0406746	1008
2	rs145164337	C	T	0.0109127	1008
2	rs788162	A	G	0.489087	1008
2	rs17500199	G	A	0.0535714	1008
2	rs10497378	G	A	0.131944	1008
2	rs17615589	T	G	0.435516	1008
2	rs788163	A	C	0.114087	1008
2	rs17615607	C	G	0.436508	1008
2	rs705870	C	T	0.551587	1008
2	rs10497379	T	C	0.12996	1008
2	rs62183853	G	A	0.0327381	1008
2	rs12616766	T	G	0.435516	1008
2	rs79993309	T	A	0.0218254	1008
2	rs145193493	T	A	0.0109127	1008
2	rs138208730	T	C	0.030754	1008
2	rs2357323	T	C	0.43254	1008
2	rs56923699	G	A	0.433532	1008
2	rs146983959	C	T	0.030754	1008
2	rs3796058	A	C	0.477183	1008
2	rs788158	A	G	0.326389	1008
2	rs60123064	T	C	0.162698	1008
2	rs16859964	C	T	0.176587	1008
2	rs139351082	C	T	0.0257937	1008
2	rs3814049	T	C	0.031746	1008
2	rs16859965	C	A	0.113095	1008
2	rs788159	G	T	0.324405	1008
2	rs58045367	G	A	0.113095	1008
2	rs12473549	C	T	0.00892857	1008
2	rs705869	G	A	0.886905	1008
2	rs923256	C	G	0.732143	1008
2	rs788160	T	G	0.886905	1008
2	rs80244620	G	A	0.0426587	1008
2	rs1047889	T	C	0.633929	1008
2	rs74483458	C	T	0.00892857	1008
2	rs79281714	C	A	0.0585317	1008
2	rs10204520	G	A	0.0347222	1008
2	rs115246980	G	A	0.0347222	1008
2	rs77223687	C	T	0.00892857	1008
2	rs72877591	C	T	0.0892857	1008
2	rs3098974	A	T	0.877976	1008
2	rs116381891	C	T	0.00892857	1008
2	rs3821186	C	G	0.0545635	1008
2	rs788172	G	A	0.191468	1008
2	rs788173	G	A	0.191468	1008
2	rs796840	G	T	0.267857	1008
2	rs55819161	G	T	0.077381	1008
2	rs813720	G	C	0.237103	1008
2	rs10186317	A	G	0.125	1008
2	rs6710250	C	A	0.959325	1008
2	rs62183854	C	T	0.0426587	1008
2	rs62183855	A	C	0.0843254	1008
2	rs12469319	T	G	0.0843254	1008
2	rs13388257	G	C	0.0843254	1008
2	rs13390848	G	T	0.0843254	1008
2	rs12468332	G	A	0.0168651	1008
2	rs150318970	C	A	0.031746	1008
2	rs117597893	C	G	0.0446429	1008
2	rs35741464	C	A	0.014881	1008
2	rs147079220	G	A	0.0168651	1008
2	rs116014093	C	A	0.0416667	1008
2	rs10168377	C	G	0.0416667	1008
2	rs3927124	A	C	0.847222	1008
2	rs1154721	T	C	0.014881	1008
2	rs4519482	A	T	0.850198	1008
2	rs118142318	G	A	0.0446429	1008
2	rs62183857	C	A	0.0436508	1008
2	rs62183858	C	G	0.0436508	1008
2	rs3791344	A	G	0.0376984	1008
2	rs2228184	T	C	0.65873	1008
2	rs743605	C	T	0.183532	1008
2	rs3762499	A	G	0.0902778	1008
2	rs71415274	G	A	0.0138889	1008
2	rs62183859	A	G	0.0367063	1008
2	rs141116557	C	A	0.0386905	1008
2	rs79061070	A	G	0.507937	1008
2	rs150265702	A	T	0.00793651	1008
2	rs80204092	C	A	0.0386905	1008
2	rs35263507	C	T	0.0138889	1008
2	rs16859990	G	A	0.0535714	1008
2	rs114409875	T	C	0.0138889	1008
2	rs76030441	C	G	0.0525794	1008
2	rs1001780	G	T	0.0436508	1008
2	rs13034296	A	G	0.0138889	1008
2	rs2357322	G	C	0.186508	1008
2	rs2016394	G	A	0.186508	1008
2	rs13035801	G	A	0.649802	1008
2	rs13036013	G	C	0.649802	1008
2	rs13018407	T	C	0.600198	1008
2	rs17726078	C	G	0.185516	1008
2	rs17726121	C	T	0.0436508	1008
2	rs62184960	C	T	0.0436508	1008
2	rs185320271	C	A	0.0496032	1008
2	rs181857120	C	T	0.0823413	1008
2	rs369132526	A	G	0.0168651	1008
2	rs76974555	A	G	0.0376984	1008
2	rs62184962	T	C	0.0436508	1008
2	rs12621285	G	A	0.496032	1008
2	rs187043200	G	T	0.0803571	1008
2	rs71415275	G	A	0.0138889	1008
2	rs72879528	A	C	0.0912698	1008
2	rs77733781	G	T	0.0823413	1008
2	rs80331565	A	G	0.0982143	1008
2	rs79841340	G	A	0.102183	1008
2	rs10930505	T	C	0.853175	1008
2	rs62184964	C	T	0.0128968	1008
2	rs75119741	C	A	0.046627	1008
2	rs72879531	A	G	0.0128968	1008
2	rs72879536	T	C	0.0694444	1008
2	rs56142209	C	T	0.0138889	1008
2	rs116842994	G	A	0.0138889	1008
2	rs76944964	C	T	0.046627	1008
2	rs80258916	G	C	0.046627	1008
2	rs4972600	A	G	0.656746	1008
2	rs13010553	A	G	0.0982143	1008
2	rs28619352	G	C	0.102183	1008
2	rs76600691	G	A	0.046627	1008
2	rs10930506	A	G	0.108135	1008
2	rs79277404	G	A	0.046627	1008
2	rs12465934	T	C	0.210317	1008
2	rs7423032	A	G	0.269841	1008
2	rs2357210	A	T	0.269841	1008
2	rs4324296	C	T	0.611111	1008
2	rs117091222	C	T	0.0138889	1008
2	rs77606653	G	T	0.0634921	1008
2	rs149974224	G	T	0.015873	1008
2	rs6739007	A	G	0.277778	1008
2	rs9750758	T	G	0.664683	1008
2	rs59012643	G	T	0.271825	1008
2	rs13016849	T	C	0.624008	1008
2	rs972957	T	C	0.103175	1008
2	rs7583008	T	C	0.10119	1008
2	rs7569224	G	C	0.102183	1008
2	rs13390758	G	A	0.12004	1008
2	rs35547635	A	G	0.12004	1008
2	rs7572413	C	T	0.390873	1008
2	rs35412286	G	A	0.12004	1008
2	rs12613733	C	T	0.12004	1008
2	rs149396332	A	C	0.0109127	1008
2	rs56656210	C	T	0.12004	1008
2	rs147666108	G	A	0.0198413	1008
2	rs11680614	G	C	0.100198	1008
2	rs11900933	A	G	0.988095	1008
2	rs62182074	A	G	0.12004	1008
2	rs2357209	C	T	0.12004	1008
2	rs10084379	C	G	0.12004	1008
2	rs4972620	T	C	0.0198413	1008
2	rs137918145	A	G	0.0228175	1008
2	rs73020535	T	C	0.100198	1008
2	rs141526131	A	T	0.077381	1008
2	rs77985944	T	G	0.100198	1008
2	rs77396974	T	A	0.100198	1008
2	rs12692981	T	C	0.164683	1008
2	rs13015819	A	G	0.124008	1008
2	rs147253803	C	T	0.0228175	1008
2	rs11675271	T	G	0.100198	1008
2	rs11675320	T	G	0.100198	1008
2	rs79606337	T	G	0.0694444	1008
2	rs34158453	G	T	0.123016	1008
2	rs6724614	C	T	0.100198	1008
2	rs74580176	C	T	0.0416667	1008
2	rs4972623	G	A	0.264881	1008
2	rs6433329	G	A	0.0198413	1008
2	rs2357316	A	G	0.100198	1008
2	rs2357317	A	G	0.100198	1008
2	rs12466775	T	C	0.164683	1008
2	rs12470583	A	G	0.264881	1008
2	rs77284111	T	C	0.0416667	1008
2	rs73020553	A	T	0.100198	1008
2	rs73022510	C	T	0.100198	1008
2	rs62182076	G	A	0.12004	1008
2	rs10930511	G	A	0.59623	1008
2	rs62182077	C	G	0.12004	1008
2	rs73022511	C	T	0.0198413	1008
2	rs991485	C	G	0.272817	1008
2	rs991484	T	G	0.100198	1008
2	rs192752746	T	C	0.0119048	1008
2	rs7582678	G	A	0.123016	1008
2	rs74444530	G	A	0.0416667	1008
2	rs6748154	T	C	0.100198	1008
2	rs6748291	T	A	0.100198	1008
2	rs6704680	A	T	0.0109127	1008
2	rs6708019	A	C	0.100198	1008
2	rs13021554	T	C	0.272817	1008
2	rs11675761	C	T	0.100198	1008
2	rs11681688	T	C	0.100198	1008
2	rs16860015	A	G	0.100198	1008
2	rs1843758	T	C	0.368056	1008
2	rs78000873	T	A	0.0416667	1008
2	rs7590382	G	A	0.100198	1008
2	rs76325337	C	T	0.0694444	1008
2	rs7590815	G	A	0.100198	1008
2	rs7590626	C	A	0.100198	1008
2	rs7604615	T	G	0.392857	1008
2	rs7604737	T	C	0.272817	1008
2	rs189730569	T	G	0.0188492	1008
2	rs7593498	C	T	0.100198	1008
2	rs7566889	A	G	0.100198	1008
2	rs1319695	G	A	0.100198	1008
2	rs62182078	G	A	0.12004	1008
2	rs950406	T	C	0.100198	1008
2	rs4972424	C	T	0.10119	1008
2	rs950407	A	G	0.123016	1008
2	rs73022538	T	C	0.100198	1008
2	rs147928235	T	A	0.0109127	1008
2	rs59068118	G	A	0.100198	1008
2	rs57686199	C	T	0.100198	1008
2	rs4972630	G	A	0.100198	1008
2	rs4972632	C	T	0.0198413	1008
2	rs12468831	T	C	0.164683	1008
2	rs2357318	A	G	0.164683	1008
2	rs151117208	T	C	0.0416667	1008
2	rs2129479	A	G	0.12004	1008
2	rs4972427	G	A	0.264881	1008
2	rs2171321	G	T	0.392857	1008
2	rs4972636	A	T	0.264881	1008
2	rs4972429	C	T	0.100198	1008
2	rs142066702	G	A	0.0416667	1008
2	rs117050214	A	G	0.046627	1008
2	rs77107098	T	C	0.046627	1008
2	rs72625238	A	T	0.046627	1008
2	rs72625239	A	G	0.046627	1008
2	rs4484004	T	G	0.6875	1008
2	rs139431714	T	G	0.046627	1008
2	rs6755845	C	G	0.80754	1008
2	rs6433331	A	G	0.37996	1008
2	rs17218404	C	T	0.119048	1008
2	rs1843756	T	G	0.260913	1008
2	rs75092778	C	T	0.0416667	1008
2	rs76628426	T	A	0.0416667	1008
2	rs6433332	G	A	0.0962302	1008
2	rs2306797	T	C	0.263889	1008
2	rs77673857	G	A	0.0525794	1008
2	rs78895242	T	C	0.0525794	1008
2	rs75726349	A	G	0.0525794	1008
2	rs11890561	G	A	0.0813492	1008
2	rs1386354	C	T	0.0813492	1008
2	rs73022558	C	T	0.015873	1008
2	rs10930515	G	A	0.371032	1008
2	rs10930516	A	C	0.0813492	1008
2	rs73022564	A	T	0.0813492	1008
2	rs7606784	G	C	0.0644841	1008
2	rs1486957	A	G	0.1875	1008
2	rs10930517	G	T	0.683532	1008
2	rs6705175	C	T	0.936508	1008
2	rs143799089	A	G	0.015873	1008
2	rs10930520	G	A	0.0922619	1008
2	rs4972639	C	A	0.108135	1008
2	rs1843755	T	C	0.820437	1008
2	rs10930521	C	T	0.859127	1008
2	rs116405319	T	A	0.00892857	1008
2	rs13010989	C	G	0.130952	1008
2	rs111899394	C	T	0.0545635	1008
2	rs138005448	T	C	0.0416667	1008
2	rs184905815	A	T	0.00595238	1008
2	rs115236646	C	T	0.00892857	1008
2	rs6750572	A	G	0.00892857	1008
2	rs2884155	A	G	0.122024	1008
2	rs61656332	C	G	0.59127	1008
2	rs13009919	T	C	0.123016	1008
2	rs79368954	C	T	0.0287698	1008
2	rs35217322	T	C	0.123016	1008
2	rs76189584	A	T	0.0605159	1008
2	rs77406337	C	A	0.0575397	1008
2	rs62182081	C	T	0.0853175	1008
2	rs10199291	G	A	0.107143	1008
2	rs112713731	G	A	0.0545635	1008
2	rs7597273	A	T	0.848214	1008
2	rs2054831	T	C	0.850198	1008
2	rs74691096	A	G	0.0426587	1008
2	rs7604730	A	G	0.0525794	1008
2	rs111909222	C	T	0.135913	1008
2	rs35319415	T	C	0.0525794	1008
2	rs79238150	C	T	0.00793651	1008
2	rs3901602	T	C	0.164683	1008
2	rs76635127	T	A	0.00793651	1008
2	rs74383823	A	G	0.00793651	1008
2	rs12617621	T	C	0.169643	1008
2	rs12620522	A	C	0.0972222	1008
2	rs12614216	C	T	0.0972222	1008
2	rs2171320	T	C	0.167659	1008
2	rs77375152	G	A	0.00892857	1008
2	rs79871038	C	A	0.0426587	1008
2	rs10191449	T	C	0.0982143	1008
2	rs4340475	G	C	0.167659	1008
2	rs6750932	T	C	0.0912698	1008
2	rs10183800	T	C	0.0753968	1008
2	rs13006420	C	T	0.0238095	1008
2	rs10186626	T	C	0.0763889	1008
2	rs13006876	C	T	0.0238095	1008
2	rs6433333	T	C	0.0763889	1008
2	rs6718762	A	C	0.078373	1008
2	rs13014155	A	G	0.00198413	1008
2	rs6751639	G	C	0.0763889	1008
2	rs6751644	G	C	0.0763889	1008
2	rs13400011	G	A	0.0763889	1008
2	rs13034105	C	T	0.100198	1008
2	rs371565191	C	T	0.0138889	1008
2	rs13432384	A	G	0.0753968	1008
2	rs7607929	G	C	0.0982143	1008
2	rs35125498	C	T	0.0188492	1008
2	rs6706297	G	T	0.0763889	1008
2	rs62170027	G	A	0.0188492	1008
2	rs6738987	A	C	0.0763889	1008
2	rs10930522	T	A	0.766865	1008
2	rs10170745	A	G	0.103175	1008
2	rs13389254	A	G	0.0763889	1008
2	rs150516582	C	A	0.0337302	1008
2	rs10183347	C	T	0.228175	1008
2	rs139475142	T	C	0.0277778	1008
2	rs78707843	C	G	0.0267857	1008
2	rs36078085	A	G	0.0267857	1008
2	rs34928801	C	T	0.0267857	1008
2	rs10206099	T	G	0.265873	1008
2	rs10172507	A	G	0.256944	1008
2	rs10208791	T	C	0.256944	1008
2	rs11898349	G	C	0.231151	1008
2	rs6751272	C	G	0.230159	1008
2	rs6751564	G	T	0.25496	1008
2	rs1386351	C	T	0.255952	1008
2	rs1386352	A	G	0.253968	1008
2	rs1825750	T	C	0.252976	1008
2	rs1386353	G	A	0.252976	1008
2	rs33910987	A	G	0.0267857	1008
2	rs141421050	G	T	0.0248016	1008
2	rs34267026	G	A	0.0277778	1008
2	rs78926363	T	C	0.0496032	1008
2	rs10176551	A	G	0.164683	1008
2	rs6730323	A	G	0.184524	1008
2	rs6730339	A	G	0.184524	1008
2	rs1906182	A	G	0.185516	1008
2	rs1906183	T	C	0.185516	1008
2	rs6433334	C	T	0.185516	1008
2	rs6433335	C	T	0.167659	1008
2	rs6721163	T	A	0.167659	1008
2	rs6705994	C	T	0.185516	1008
2	rs1486956	A	T	0.184524	1008
2	rs1531998	G	C	0.184524	1008
2	rs62168962	G	A	0.015873	1008
2	rs78580759	C	G	0.184524	1008
2	rs9752188	C	T	0.184524	1008
2	rs9752202	G	A	0.184524	1008
2	rs9752190	C	T	0.184524	1008
2	rs9752220	G	A	0.165675	1008
2	rs2357315	G	A	0.184524	1008
2	rs117186160	T	C	0.0168651	1008
2	rs10198906	G	A	0.185516	1008
2	rs201384026	G	T	0.133929	1008
2	rs191466020	C	T	0.0168651	1008
2	rs542186505	A	G	0.0178571	1008
2	rs142107540	G	A	0.621032	1008
2	rs12692990	A	G	0.167659	1008
2	rs12692991	C	T	0.184524	1008
2	rs12692992	A	T	0.184524	1008
2	rs12692993	T	C	0.184524	1008
2	rs145363219	A	C	0.0277778	1008
2	rs10930525	C	G	0.621032	1008
2	rs4621143	T	C	0.184524	1008
2	rs4539764	G	T	0.184524	1008
2	rs11678566	C	T	0.619048	1008
2	rs60758744	A	G	0.167659	1008
2	rs35747719	C	T	0.18254	1008
2	rs34366279	A	C	0.184524	1008
2	rs13393795	C	T	0.184524	1008
2	rs13393977	G	A	0.184524	1008
2	rs13407236	T	G	0.184524	1008
2	rs2129476	T	C	0.184524	1008
2	rs2129477	C	T	0.184524	1008
2	rs2129478	C	T	0.184524	1008
2	rs7605010	A	G	0.805556	1008
2	rs7592807	T	C	0.185516	1008
2	rs117583770	T	C	0.0178571	1008
2	rs2171319	T	C	0.166667	1008
2	rs1038565	G	T	0.185516	1008
2	rs1038566	A	C	0.185516	1008
2	rs1038567	C	G	0.185516	1008
2	rs6711418	G	A	0.185516	1008
2	rs79291669	G	A	0.0347222	1008
2	rs6739805	A	C	0.168651	1008
2	rs6711450	C	A	0.185516	1008
2	rs150697399	C	G	0.0496032	1008
2	rs57033598	G	A	0.165675	1008
2	rs117830069	G	C	0.0178571	1008
2	rs117010843	G	T	0.0178571	1008
2	rs4306685	C	T	0.185516	1008
2	rs57467572	C	T	0.0347222	1008
2	rs9287949	C	T	0.186508	1008
2	rs10179896	T	C	0.185516	1008
2	rs9287950	C	A	0.185516	1008
2	rs10191165	A	G	0.186508	1008
2	rs9287951	T	A	0.185516	1008
2	rs13019943	T	C	0.185516	1008
2	rs12998734	C	A	0.185516	1008
2	rs4972705	G	A	0.617063	1008
2	rs34961322	G	A	0.185516	1008
2	rs12999168	C	T	0.185516	1008
2	rs35482192	A	G	0.185516	1008
2	rs12692995	A	G	0.185516	1008
2	rs12692996	G	A	0.185516	1008
2	rs6720175	G	T	0.185516	1008
2	rs13000387	C	A	0.185516	1008
2	rs6720217	C	G	0.185516	1008
2	rs6720539	G	C	0.185516	1008
2	rs6723670	G	C	0.185516	1008
2	rs140934186	G	A	0.0178571	1008
2	rs4359606	A	T	0.184524	1008
2	rs4347787	C	T	0.184524	1008
2	rs4335914	T	C	0.183532	1008
2	rs4566334	G	A	0.185516	1008
2	rs4353612	C	T	0.185516	1008
2	rs12467851	G	C	0.185516	1008
2	rs12472179	T	C	0.185516	1008
2	rs12475912	A	T	0.185516	1008
2	rs12472208	T	C	0.185516	1008
2	rs12468728	C	T	0.167659	1008
2	rs13019996	C	T	0.167659	1008
2	rs118100750	C	T	0.00892857	1008
2	rs10497380	G	A	0.167659	1008
2	rs6706443	A	G	0.184524	1008
2	rs6735491	C	T	0.167659	1008
2	rs6735511	C	T	0.167659	1008
2	rs6735783	G	A	0.167659	1008
2	rs6750823	T	C	0.184524	1008
2	rs6750923	T	C	0.184524	1008
2	rs6736020	G	A	0.184524	1008
2	rs6736027	G	T	0.184524	1008
2	rs139446842	G	A	0.0168651	1008
2	rs10210968	A	C	0.167659	1008
2	rs10187668	C	A	0.167659	1008
2	rs10211286	A	G	0.167659	1008
2	rs10188182	G	A	0.169643	1008
2	rs6759270	T	C	0.952381	1008
2	rs10930526	T	A	0.756944	1008
2	rs10803866	C	T	0.969246	1008
2	rs10803867	T	C	0.969246	1008
2	rs10930527	T	A	0.800595	1008
2	rs10930528	C	G	0.802579	1008
2	rs10930529	A	G	0.801587	1008
2	rs4972710	C	T	0.801587	1008
2	rs4972711	A	C	0.790675	1008
2	rs4972712	T	C	0.790675	1008
2	rs4972713	G	A	0.771825	1008
2	rs62168965	T	C	0.790675	1008
2	rs55919266	T	C	0.791667	1008
2	rs13019357	G	C	0.791667	1008
2	rs114071927	C	A	0.00992063	1008
2	rs4571029	A	G	0.791667	1008
2	rs145504007	C	T	0.0257937	1008
2	rs963308	G	A	0.792659	1008
2	rs1812500	T	C	0.795635	1008
2	rs963307	C	T	0.77381	1008
2	rs11893372	G	A	0.00892857	1008
2	rs73976590	C	T	0.0188492	1008
2	rs73976592	G	A	0.0188492	1008
2	rs12470966	G	A	0.167659	1008
2	rs11684103	C	T	0.792659	1008
2	rs10930530	G	T	0.792659	1008
2	rs10930531	A	G	0.804563	1008
2	rs10930532	T	G	0.792659	1008
2	rs10930533	G	A	0.792659	1008
2	rs12476259	T	C	0.792659	1008
2	rs116959906	A	G	0.0188492	1008
2	rs12991095	G	A	0.792659	1008
2	rs12990778	C	T	0.792659	1008
2	rs6743328	G	A	0.792659	1008
2	rs6714712	A	G	0.792659	1008
2	rs10930534	C	T	0.792659	1008
2	rs4524096	C	G	0.792659	1008
2	rs4467239	A	G	0.792659	1008
2	rs2884154	T	G	0.77381	1008
2	rs4583429	A	G	0.792659	1008
2	rs6747365	G	C	0.791667	1008
2	rs6747259	C	T	0.791667	1008
2	rs6705155	T	G	0.791667	1008
2	rs13430020	T	C	0.0119048	1008
2	rs4972715	T	C	0.792659	1008
2	rs4972716	C	T	0.804563	1008
2	rs4972717	C	T	0.792659	1008
2	rs4972718	A	G	0.792659	1008
2	rs4972719	C	T	0.792659	1008
2	rs6751574	G	A	0.792659	1008
2	rs12614495	A	G	0.792659	1008
2	rs10803868	C	T	0.792659	1008
2	rs4972723	T	C	0.792659	1008
2	rs4972724	C	T	0.792659	1008
2	rs4972725	G	A	0.792659	1008
2	rs62168967	G	C	0.0188492	1008
2	rs59073594	G	A	0.0406746	1008
2	rs10930535	C	G	0.790675	1008
2	rs6433336	T	A	0.790675	1008
2	rs6433337	C	A	0.790675	1008
2	rs6433338	G	A	0.790675	1008
2	rs62168984	T	A	0.00297619	1008
2	rs4972728	G	C	0.790675	1008
2	rs6433339	T	C	0.789683	1008
2	rs6433340	T	C	0.789683	1008
2	rs6709514	G	A	0.789683	1008
2	rs9750439	T	C	0.789683	1008
2	rs2054832	T	C	0.789683	1008
2	rs117955385	C	T	0.0188492	1008
2	rs13034707	T	G	0.790675	1008
2	rs13034957	T	A	0.790675	1008
2	rs7575468	A	C	0.790675	1008
2	rs1542676	T	C	0.790675	1008
2	rs1906181	C	T	0.790675	1008
2	rs144500925	G	A	0.0188492	1008
2	rs12692997	G	A	0.0119048	1008
2	rs2357320	C	T	0.771825	1008
2	rs2357319	T	C	0.609127	1008
2	rs6708636	G	A	0.790675	1008
2	rs12617862	A	G	0.802579	1008
2	rs12614868	T	C	0.790675	1008
2	rs75903582	T	A	0.0178571	1008
2	rs7578317	T	C	0.00892857	1008
2	rs4972730	G	C	0.772817	1008
2	rs75730641	G	A	0.0446429	1008
2	rs13389933	G	A	0.00892857	1008
2	rs10195587	A	C	0.777778	1008
2	rs58318675	G	A	0.59623	1008
2	rs143631533	C	T	0.0396825	1008
2	rs10195064	G	A	0.0505952	1008
2	rs10195069	G	A	0.0367063	1008
2	rs1811602	C	T	0.0525794	1008
2	rs34567022	T	C	0.715278	1008
2	rs10198133	C	G	0.0644841	1008
2	rs118021119	A	G	0.0218254	1008
2	rs117576207	C	T	0.0218254	1008
2	rs13396614	A	G	0.0654762	1008
2	rs13422459	C	T	0.0694444	1008
2	rs10204599	C	T	0.127976	1008
2	rs10930536	T	A	0.623016	1008
2	rs10930537	G	C	0.622024	1008
2	rs140279326	A	G	0.0218254	1008
2	rs111656045	C	T	0.18254	1008
2	rs12478419	G	A	0.891865	1008
2	rs143089848	A	G	0.0218254	1008
2	rs77435302	C	G	0.18254	1008
2	rs10803870	T	C	0.18254	1008
2	rs10167005	C	T	0.0287698	1008
2	rs4610020	T	C	0.313492	1008
2	rs6433342	G	A	0.311508	1008
2	rs10194179	A	G	0.180556	1008
2	rs117892350	G	A	0.0406746	1008
2	rs10194271	A	G	0.180556	1008
2	rs79332093	A	G	0.181548	1008
2	rs117263742	G	A	0.0287698	1008
2	rs4072781	C	G	0.0287698	1008
2	rs79930213	C	T	0.180556	1008
2	rs147483627	G	A	0.0168651	1008
2	rs12614966	G	A	0.178571	1008
2	rs58646015	C	T	0.180556	1008
2	rs1073730	C	T	0.28373	1008
2	rs6705620	A	T	0.3125	1008
2	rs75737878	C	T	0.0287698	1008
2	rs149184735	T	C	0.00595238	1008
2	rs146909351	C	A	0.0367063	1008
2	rs111978636	A	T	0.0287698	1008
2	rs114474391	C	T	0.180556	1008
2	rs117794173	T	G	0.180556	1008
2	rs2004616	C	T	0.3125	1008
2	rs4076083	G	T	0.3125	1008
2	rs10930538	T	C	0.641865	1008
2	rs13409279	T	A	0.181548	1008
2	rs74434574	C	T	0.0287698	1008
2	rs56105451	G	A	0.132937	1008
2	rs73979706	G	T	0.185516	1008
2	rs13402034	C	T	0.314484	1008
2	rs72894807	A	G	0.105159	1008
2	rs4972459	C	A	0.641865	1008
2	rs72894808	G	A	0.3125	1008
2	rs117046761	T	C	0.0287698	1008
2	rs11688652	T	G	0.616071	1008
2	rs144817412	A	G	0.0357143	1008
2	rs75812196	T	G	0.208333	1008
2	rs11695425	A	G	0.0605159	1008
2	rs4972740	C	T	0.930556	1008
2	rs75082001	C	G	0.0188492	1008
2	rs7575122	T	C	0.0297619	1008
2	rs6724822	T	C	0.0605159	1008
2	rs72894814	A	G	0.800595	1008
2	rs4972461	C	T	0.799603	1008
2	rs76091552	G	A	0.0416667	1008
2	rs6757886	G	A	0.534722	1008
2	rs35806149	A	G	0.0188492	1008
2	rs13408712	G	C	0.0545635	1008
2	rs11691213	T	C	0.0952381	1008
2	rs6433343	T	C	0.855159	1008
2	rs6707780	C	T	0.329365	1008
2	rs118136506	A	G	0.0267857	1008
2	rs6708374	G	A	0.328373	1008
2	rs4435421	T	C	0.529762	1008
2	rs4404238	A	G	0.529762	1008
2	rs80080391	A	T	0.0248016	1008
2	rs4972741	G	A	0.885913	1008
2	rs34332486	G	C	0.330357	1008
2	rs4972462	G	T	0.475198	1008
2	rs75616048	G	A	0.0257937	1008
2	rs56364998	A	C	0.329365	1008
2	rs11695878	T	C	0.52877	1008
2	rs56154182	T	C	0.329365	1008
2	rs56001547	C	T	0.0674603	1008
2	rs7594038	A	G	0.884921	1008
2	rs6717347	G	T	0.330357	1008
2	rs4972743	G	T	0.883929	1008
2	rs6745600	A	C	0.261905	1008
2	rs11691669	C	A	0.522817	1008
2	rs11691716	C	T	0.522817	1008
2	rs6721348	G	A	0.883929	1008
2	rs7601351	A	G	0.522817	1008
2	rs76295262	G	A	0.261905	1008
2	rs117218001	C	T	0.0178571	1008
2	rs76017650	A	G	0.0257937	1008
2	rs116993393	G	A	0.0218254	1008
2	rs4561630	T	C	0.526786	1008
2	rs76043024	C	T	0.0198413	1008
2	rs10174176	A	C	0.527778	1008
2	rs10198240	C	T	0.955357	1008
2	rs13008183	G	T	0.953373	1008
2	rs62168992	T	C	0.955357	1008
2	rs62168993	T	C	0.955357	1008
2	rs114909401	A	G	0.109127	1008
2	rs4972465	A	G	0.954365	1008
2	rs187713158	G	A	0.0198413	1008
2	rs77816182	C	T	0.00793651	1008
2	rs4972752	C	T	0.954365	1008
2	rs4972753	T	C	0.511905	1008
2	rs76633858	C	T	0.109127	1008
2	rs77336421	T	G	0.0367063	1008
2	rs7573643	G	A	0.955357	1008
2	rs7573648	G	A	0.955357	1008
2	rs7573538	C	T	0.955357	1008
2	rs7573560	C	T	0.955357	1008
2	rs79485192	G	T	0.508929	1008
2	rs7587844	T	C	0.953373	1008
2	rs7574002	C	T	0.33631	1008
2	rs7574225	G	A	0.329365	1008
2	rs117078064	A	G	0.0853175	1008
2	rs117736414	C	T	0.0853175	1008
2	rs4324293	G	A	0.742063	1008
2	rs4531900	T	C	0.633929	1008
2	rs4578823	G	A	0.015873	1008
2	rs4545973	C	T	0.015873	1008
2	rs4426504	G	C	0.652778	1008
2	rs67862470	A	G	0.124008	1008
2	rs59290226	A	G	0.015873	1008
2	rs6433345	C	T	0.954365	1008
2	rs6746255	T	A	0.0406746	1008
2	rs6433346	T	C	0.015873	1008
2	rs72894852	A	G	0.473214	1008
2	rs76731925	G	A	0.196429	1008
2	rs4289149	A	G	0.956349	1008
2	rs75137144	A	G	0.109127	1008
2	rs56252948	G	T	0.124008	1008
2	rs4583430	G	C	0.196429	1008
2	rs62169003	G	A	0.015873	1008
2	rs4294971	A	T	0.955357	1008
2	rs7588418	C	T	0.249008	1008
2	rs142185164	C	T	0.030754	1008
2	rs62169005	T	G	0.015873	1008
2	rs79012924	G	T	0.0853175	1008
2	rs72894855	A	G	0.508929	1008
2	rs7565945	A	G	0.830357	1008
2	rs13417973	A	C	0.125	1008
2	rs7592685	C	T	0.955357	1008
2	rs77674237	G	A	0.0337302	1008
2	rs35988944	G	A	0.830357	1008
2	rs72894865	C	T	0.47123	1008
2	rs7566285	A	G	0.939484	1008
2	rs150862246	T	A	0.507937	1008
2	rs139304938	T	C	0.507937	1008
2	rs7557236	T	A	0.015873	1008
2	rs59803594	G	A	0.505952	1008
2	rs192913403	T	G	0.108135	1008
2	rs60010335	A	G	0.505952	1008
2	rs61149590	A	G	0.505952	1008
2	rs193278312	A	G	0.0198413	1008
2	rs77343959	T	C	0.505952	1008
2	rs7422525	C	G	0.505952	1008
2	rs140014821	A	G	0.196429	1008
2	rs13384762	G	T	0.015873	1008
2	rs139196745	T	A	0.196429	1008
2	rs144902678	G	A	0.0198413	1008
2	rs4306687	G	A	0.015873	1008
2	rs7605324	T	G	0.196429	1008
2	rs11689075	A	C	0.125992	1008
2	rs112100663	A	T	0.0367063	1008
2	rs72894867	A	C	0.469246	1008
2	rs117498957	A	G	0.0634921	1008
2	rs4419205	G	A	0.141865	1008
2	rs6707843	T	A	0.952381	1008
2	rs12468634	C	G	0.186508	1008
2	rs149834340	C	T	0.0297619	1008
2	rs4972756	A	G	0.125992	1008
2	rs4972466	T	C	0.825397	1008
2	rs4972468	G	A	0.0486111	1008
2	rs4972758	C	T	0.0634921	1008
2	rs148393698	T	C	0.0972222	1008
2	rs4972759	C	T	0.449405	1008
2	rs190977249	A	G	0.116071	1008
2	rs7557546	G	A	0.744048	1008
2	rs10202488	T	A	0.833333	1008
2	rs116695155	C	T	0.0505952	1008
2	rs4972470	T	G	0.171627	1008
2	rs148917593	T	C	0.0168651	1008
2	rs10193528	G	C	0.171627	1008
2	rs4972760	A	G	0.947421	1008
2	rs117005878	G	A	0.0347222	1008
2	rs4246617	A	G	0.176587	1008
2	rs4246618	C	G	0.172619	1008
2	rs4349318	G	T	0.176587	1008
2	rs11682242	C	T	0.769841	1008
2	rs118028102	C	T	0.0347222	1008
2	rs151316332	T	C	0.0347222	1008
2	rs4433964	C	T	0.770833	1008
2	rs73976721	A	G	0.0347222	1008
2	rs4335911	T	A	0.820437	1008
2	rs117623274	G	A	0.0347222	1008
2	rs4972763	G	T	0.178571	1008
2	rs4972764	T	C	0.21627	1008
2	rs73976722	A	G	0.0347222	1008
2	rs10195843	C	A	0.821429	1008
2	rs118020839	A	G	0.0446429	1008
2	rs78409482	A	G	0.0347222	1008
2	rs7601768	G	A	0.821429	1008
2	rs73031500	A	G	0.0337302	1008
2	rs117601546	G	A	0.0456349	1008
2	rs67673184	A	G	0.0882937	1008
2	rs4972765	C	G	0.147817	1008
2	rs4972472	G	A	0.168651	1008
2	rs9287953	A	G	0.747024	1008
2	rs61548167	G	T	0.724206	1008
2	rs68130068	C	T	0.0843254	1008
2	rs4316910	T	C	0.837302	1008
2	rs4316911	T	G	0.878968	1008
2	rs10803871	T	G	0.878968	1008
2	rs13430544	C	A	0.0238095	1008
2	rs60062172	A	T	0.724206	1008
2	rs67694199	C	T	0.0347222	1008
2	rs12619466	C	T	0.724206	1008
2	rs79922633	C	T	0.047619	1008
2	rs13415015	G	T	0.0238095	1008
2	rs6720199	A	G	0.829365	1008
2	rs6720438	A	G	0.912698	1008
2	rs7574709	A	C	0.0238095	1008
2	rs4972475	G	A	0.0337302	1008
2	rs4536625	C	A	0.0763889	1008
2	rs10169716	T	C	0.0714286	1008
2	rs118058163	G	A	0.0575397	1008
2	rs117786967	C	T	0.047619	1008
2	rs117965121	G	A	0.047619	1008
2	rs72882617	A	G	0.0843254	1008
2	rs116907420	A	G	0.047619	1008
2	rs12471128	A	G	0.0367063	1008
2	rs7576759	T	C	0.0367063	1008
2	rs11684570	A	G	0.0238095	1008
2	rs117276941	T	G	0.047619	1008
2	rs149096874	A	G	0.047619	1008
2	rs72882620	A	C	0.0882937	1008
2	rs141425800	C	T	0.047619	1008
2	rs116865475	T	C	0.047619	1008
2	rs78023562	A	T	0.047619	1008
2	rs4496306	T	C	0.897817	1008
2	rs10930540	A	G	0.872024	1008
2	rs10930541	G	A	0.821429	1008
2	rs4972477	G	C	0.824405	1008
2	rs77308518	C	T	0.0228175	1008
2	rs4972774	T	C	0.872024	1008
2	rs4972775	T	C	0.872024	1008
2	rs7425702	A	G	0.872024	1008
2	rs4594405	A	G	0.872024	1008
2	rs77398198	C	G	0.0257937	1008
2	rs4429441	A	G	0.872024	1008
2	rs12624040	G	A	0.872024	1008
2	rs11674489	G	A	0.824405	1008
2	rs11685584	A	T	0.872024	1008
2	rs11674629	G	C	0.871032	1008
2	rs79358080	C	T	0.162698	1008
2	rs11674681	G	A	0.824405	1008
2	rs62167402	C	T	0.0535714	1008
2	rs13384490	C	T	0.872024	1008
2	rs57101510	C	T	0.872024	1008
2	rs4588155	C	T	0.0525794	1008
2	rs4619572	C	T	0.872024	1008
2	rs4522573	G	T	0.0525794	1008
2	rs4450575	C	A	0.872024	1008
2	rs72882640	C	A	0.0882937	1008
2	rs60020199	C	T	0.00892857	1008
2	rs4438453	G	A	0.87004	1008
2	rs4538169	A	G	0.872024	1008
2	rs56239652	C	G	0.871032	1008
2	rs62167405	C	T	0.00297619	1008
2	rs13413724	A	G	0.87004	1008
2	rs72882644	G	A	0.0882937	1008
2	rs4447582	T	C	0.87004	1008
2	rs79488507	C	T	0.0257937	1008
2	rs72882647	G	A	0.0882937	1008
2	rs57053949	G	A	0.678571	1008
2	rs55893326	C	T	0.191468	1008
2	rs11677934	G	A	0.871032	1008
2	rs11677943	G	A	0.871032	1008
2	rs118120265	G	A	0.047619	1008
2	rs10930542	A	G	0.87004	1008
2	rs117205119	T	C	0.0248016	1008
2	rs10930543	A	T	0.781746	1008
2	rs10930544	A	C	0.781746	1008
2	rs12475457	A	T	0.781746	1008
2	rs55690766	C	G	0.0267857	1008
2	rs10803872	C	T	0.781746	1008
2	rs12614676	C	T	0.781746	1008
2	rs6742057	T	C	0.0267857	1008
2	rs117489155	G	A	0.047619	1008
2	rs10930545	A	G	0.871032	1008
2	rs143656127	A	G	0.0218254	1008
2	rs55642375	A	C	0.781746	1008
2	rs59911001	C	T	0.678571	1008
2	rs6749293	T	C	0.0267857	1008
2	rs117238094	A	G	0.047619	1008
2	rs6735271	G	A	0.780754	1008
2	rs10207045	A	T	0.681548	1008
2	rs6735215	C	T	0.780754	1008
2	rs10803873	T	C	0.780754	1008
2	rs149179251	G	A	0.00694444	1008
2	rs56030771	T	A	0.0625	1008
2	rs72882669	A	T	0.0892857	1008
2	rs10930546	A	C	0.780754	1008
2	rs12620834	T	G	0.681548	1008
2	rs72882674	C	T	0.0892857	1008
2	rs3934990	T	G	0.780754	1008
2	rs3934991	G	A	0.681548	1008
2	rs141592633	T	C	0.0892857	1008
2	rs3935437	A	G	0.744048	1008
2	rs3935436	G	A	0.780754	1008
2	rs6743235	G	A	0.744048	1008
2	rs79300054	C	T	0.00992063	1008
2	rs6758468	T	G	0.0625	1008
2	rs78809508	T	C	0.0367063	1008
2	rs144645781	G	C	0.0367063	1008
2	rs55655951	C	G	0.0892857	1008
2	rs12622656	T	C	0.68254	1008
2	rs7595714	C	T	0.780754	1008
2	rs7569240	A	G	0.780754	1008
2	rs7596005	G	A	0.780754	1008
2	rs7579339	G	A	0.780754	1008
2	rs7605564	A	G	0.780754	1008
2	rs10930547	A	G	0.87004	1008
2	rs4972483	G	A	0.780754	1008
2	rs73016857	C	T	0.0267857	1008
2	rs4972782	A	G	0.780754	1008
2	rs145879844	T	C	0.0367063	1008
2	rs72882687	C	G	0.116071	1008
2	rs72882688	G	T	0.116071	1008
2	rs7583178	G	T	0.0267857	1008
2	rs11682072	G	A	0.0615079	1008
2	rs115485311	T	C	0.0367063	1008
2	rs114705760	A	G	0.0367063	1008
2	rs62167427	C	T	0.744048	1008
2	rs142687584	G	T	0.00892857	1008
2	rs74507062	G	T	0.0367063	1008
2	rs117819366	A	C	0.0367063	1008
2	rs7560146	A	G	0.780754	1008
2	rs75861406	C	T	0.68254	1008
2	rs59801837	C	G	0.0267857	1008
2	rs56031019	G	A	0.0892857	1008
2	rs6433348	A	G	0.780754	1008
2	rs6433349	G	C	0.780754	1008
2	rs12692999	A	G	0.782738	1008
2	rs73016873	C	T	0.0267857	1008
2	rs77756604	A	G	0.0367063	1008
2	rs118017495	T	A	0.0357143	1008
2	rs56206805	A	G	0.782738	1008
2	rs148423084	C	T	0.0396825	1008
2	rs10201605	T	G	0.896825	1008
2	rs147934276	A	G	0.0208333	1008
2	rs59319074	G	A	0.679563	1008
2	rs7594561	G	A	0.896825	1008
2	rs4972787	C	T	0.0644841	1008
2	rs73016880	A	G	0.0267857	1008
2	rs4972484	A	G	0.900794	1008
2	rs10174878	A	G	0.0386905	1008
2	rs72882697	G	A	0.0525794	1008
2	rs62167429	G	A	0.0297619	1008
2	rs4427989	G	A	0.839286	1008
2	rs117034846	G	C	0.0297619	1008
2	rs117322545	G	C	0.0297619	1008
2	rs35427086	T	C	0.899802	1008
2	rs10182136	A	G	0.115079	1008
2	rs6720311	T	C	0.0615079	1008
2	rs62167432	C	A	0.0297619	1008
2	rs111632140	C	T	0.030754	1008
2	rs61123840	G	A	0.693452	1008
2	rs181310707	C	T	0.0109127	1008
2	rs73016901	G	A	0.0605159	1008
2	rs73018804	G	A	0.115079	1008
2	rs190824986	A	G	0.0297619	1008
2	rs118018701	C	T	0.0406746	1008
2	rs6715062	C	T	0.897817	1008
2	rs147303754	A	G	0.0337302	1008
2	rs56207281	T	A	0.0545635	1008
2	rs76961984	T	C	0.030754	1008
2	rs148518663	T	C	0.0297619	1008
2	rs58127593	G	A	0.030754	1008
2	rs55998604	G	A	0.0853175	1008
2	rs4494705	C	A	0.782738	1008
2	rs4507062	A	G	0.868056	1008
2	rs4271740	T	C	0.782738	1008
2	rs4496307	C	T	0.0545635	1008
2	rs78273862	G	A	0.030754	1008
2	rs62167439	G	A	0.782738	1008
2	rs4290625	G	C	0.897817	1008
2	rs6735256	T	G	0.782738	1008
2	rs6723038	C	T	0.782738	1008
2	rs73018812	C	T	0.030754	1008
2	rs6723279	C	T	0.897817	1008
2	rs56019642	A	G	0.0545635	1008
2	rs6723376	C	T	0.782738	1008
2	rs79770637	C	T	0.0615079	1008
2	rs73018818	G	A	0.030754	1008
2	rs7577264	C	T	0.897817	1008
2	rs73018821	C	T	0.030754	1008
2	rs6433351	C	A	0.897817	1008
2	rs72884220	G	A	0.0545635	1008
2	rs6756450	A	G	0.842262	1008
2	rs6728360	G	C	0.896825	1008
2	rs143697482	G	C	0.0297619	1008
2	rs56173730	T	C	0.0545635	1008
2	rs78808057	T	G	0.030754	1008
2	rs4246619	C	T	0.842262	1008
2	rs184088744	C	T	0.0297619	1008
2	rs56105609	G	A	0.0545635	1008
2	rs6714434	G	A	0.896825	1008
2	rs137982484	G	A	0.0277778	1008
2	rs10930548	A	G	0.842262	1008
2	rs6718565	G	T	0.842262	1008
2	rs79975503	A	C	0.691468	1008
2	rs150863680	A	G	0.0525794	1008
2	rs4246620	C	T	0.896825	1008
2	rs4395225	A	T	0.896825	1008
2	rs73018829	T	G	0.0912698	1008
2	rs11693704	C	T	0.774802	1008
2	rs55639081	G	A	0.0912698	1008
2	rs55889669	G	A	0.0545635	1008
2	rs4350710	G	A	0.866071	1008
2	rs6755520	A	C	0.774802	1008
2	rs7591203	T	C	0.0912698	1008
2	rs80299051	C	A	0.0168651	1008
2	rs57200533	T	C	0.0912698	1008
2	rs144669425	A	G	0.0297619	1008
2	rs59279316	C	T	0.0912698	1008
2	rs58198619	A	G	0.0912698	1008
2	rs72886051	C	T	0.0545635	1008
2	rs59465816	T	C	0.0912698	1008
2	rs61071477	A	C	0.0912698	1008
2	rs12991317	C	T	0.774802	1008
2	rs140550013	T	C	0.0297619	1008
2	rs12996815	A	G	0.895833	1008
2	rs61286863	A	C	0.0912698	1008
2	rs59847846	G	A	0.0367063	1008
2	rs7425380	T	C	0.895833	1008
2	rs7602327	T	G	0.0912698	1008
2	rs7588553	G	C	0.0912698	1008
2	rs6742648	G	A	0.0912698	1008
2	rs6757748	T	C	0.895833	1008
2	rs76747715	C	T	0.0198413	1008
2	rs150474992	A	G	0.0535714	1008
2	rs56004424	C	T	0.0912698	1008
2	rs6717736	A	G	0.896825	1008
2	rs56011402	A	G	0.0922619	1008
2	rs66486916	C	G	0.0922619	1008
2	rs6729116	G	A	0.771825	1008
2	rs57540835	A	G	0.093254	1008
2	rs10209443	C	T	0.0882937	1008
2	rs6729717	G	A	0.861111	1008
2	rs67153018	A	G	0.0882937	1008
2	rs68139840	C	G	0.0882937	1008
2	rs6729987	G	C	0.891865	1008
2	rs12614920	T	G	0.691468	1008
2	rs7583083	G	A	0.890873	1008
2	rs7556723	A	G	0.808532	1008
2	rs4972502	A	G	0.890873	1008
2	rs7597418	T	C	0.0634921	1008
2	rs143136638	C	T	0.0267857	1008
2	rs78034869	A	G	0.031746	1008
2	rs4972802	T	C	0.864087	1008
2	rs12465038	G	A	0.0515873	1008
2	rs60223509	T	C	0.770833	1008
2	rs146187214	T	C	0.0267857	1008
2	rs6716471	A	G	0.848214	1008
2	rs12614473	G	T	0.732143	1008
2	rs73024854	C	G	0.0793651	1008
2	rs10930550	C	A	0.895833	1008
2	rs13397317	G	T	0.047619	1008
2	rs13410700	T	C	0.047619	1008
2	rs62169679	C	G	0.031746	1008
2	rs13397362	C	G	0.047619	1008
2	rs76932710	C	T	0.047619	1008
2	rs146897227	C	T	0.047619	1008
2	rs147878115	C	T	0.0357143	1008
2	rs77665628	A	G	0.047619	1008
2	rs10182389	G	A	0.047619	1008
2	rs10205762	A	G	0.047619	1008
2	rs76561584	C	T	0.676587	1008
2	rs10182528	C	T	0.047619	1008
2	rs10206186	A	G	0.047619	1008
2	rs7605224	G	T	0.848214	1008
2	rs190236223	T	G	0.0198413	1008
2	rs73024858	A	G	0.047619	1008
2	rs73024860	C	T	0.047619	1008
2	rs6761574	C	T	0.047619	1008
2	rs4131382	T	C	0.0833333	1008
2	rs6719962	T	C	0.890873	1008
2	rs6733461	A	G	0.047619	1008
2	rs6720201	T	C	0.047619	1008
2	rs147029758	C	A	0.047619	1008
2	rs11686765	G	T	0.0525794	1008
2	rs77249804	T	C	0.0208333	1008
2	rs115353474	C	T	0.0218254	1008
2	rs73024866	A	G	0.047619	1008
2	rs76508007	C	T	0.047619	1008
2	rs35703952	T	G	0.8125	1008
2	rs77820166	G	T	0.0496032	1008
2	rs76641017	T	C	0.047619	1008
2	rs78428865	T	C	0.047619	1008
2	rs72886087	G	C	0.729167	1008
2	rs7570443	A	G	0.047619	1008
2	rs62169682	T	C	0.030754	1008
2	rs7597248	C	T	0.047619	1008
2	rs4552157	G	A	0.843254	1008
2	rs7600301	G	C	0.047619	1008
2	rs4484005	A	G	0.890873	1008
2	rs6433352	A	T	0.047619	1008
2	rs6710573	T	C	0.047619	1008
2	rs28446437	T	C	0.047619	1008
2	rs4487062	G	A	0.890873	1008
2	rs13417240	T	C	0.047619	1008
2	rs76653979	T	C	0.047619	1008
2	rs76739189	C	G	0.047619	1008
2	rs62169683	G	A	0.8125	1008
2	rs75260418	T	A	0.047619	1008
2	rs13407052	G	A	0.047619	1008
2	rs13432301	A	G	0.047619	1008
2	rs77072569	A	C	0.047619	1008
2	rs78792954	C	T	0.047619	1008
2	rs78478070	G	C	0.047619	1008
2	rs77381749	G	A	0.030754	1008
2	rs62169684	A	G	0.030754	1008
2	rs13382231	A	C	0.047619	1008
2	rs75643518	C	T	0.047619	1008
2	rs79009767	C	T	0.047619	1008
2	rs6433353	G	A	0.030754	1008
2	rs4972807	G	A	0.8125	1008
2	rs13411249	G	A	0.047619	1008
2	rs78932488	T	C	0.047619	1008
2	rs4246624	A	C	0.891865	1008
2	rs4246625	C	T	0.829365	1008
2	rs6433354	A	G	0.891865	1008
2	rs147513729	T	A	0.0218254	1008
2	rs11688011	C	T	0.0396825	1008
2	rs75907748	C	G	0.0287698	1008
2	rs148727841	C	T	0.0238095	1008
2	rs4972808	T	C	0.27877	1008
2	rs4972809	A	G	0.25	1008
2	rs4972810	A	G	0.261905	1008
2	rs118185219	C	T	0.0376984	1008
2	rs72888108	T	C	0.0575397	1008
2	rs118066093	C	T	0.0376984	1008
2	rs13425570	C	T	0.152778	1008
2	rs112605599	C	T	0.0376984	1008
2	rs13426078	G	A	0.152778	1008
2	rs13428743	C	T	0.0386905	1008
2	rs13391645	T	C	0.0386905	1008
2	rs78821068	T	C	0.0367063	1008
2	rs117728725	G	A	0.014881	1008
2	rs6728041	C	T	0.183532	1008
2	rs72888113	A	G	0.0555556	1008
2	rs117301264	C	T	0.0367063	1008
2	rs72888115	G	A	0.0912698	1008
2	rs78300855	A	G	0.0555556	1008
2	rs80257150	C	T	0.0367063	1008
2	rs12998355	C	T	0.0486111	1008
2	rs115108917	C	G	0.0555556	1008
2	rs6729310	T	A	0.0694444	1008
2	rs13012568	C	G	0.0496032	1008
2	rs13012592	C	T	0.0496032	1008
2	rs6736946	T	C	0.209325	1008
2	rs13019289	G	A	0.0486111	1008
2	rs189701344	C	A	0.0337302	1008
2	rs146100508	C	T	0.0198413	1008
2	rs138898706	C	T	0.0248016	1008
2	rs10930551	T	G	0.0496032	1008
2	rs7606413	A	C	0.170635	1008
2	rs7580264	C	G	0.170635	1008
2	rs72888132	G	A	0.0555556	1008
2	rs118015238	A	G	0.0367063	1008
2	rs10178789	T	C	0.122024	1008
2	rs10178876	T	G	0.15873	1008
2	rs4972811	C	T	0.0496032	1008
2	rs62169687	C	A	0.121032	1008
2	rs4972812	G	A	0.195437	1008
2	rs4972813	C	T	0.0386905	1008
2	rs6738142	C	T	0.0724206	1008
2	rs76576944	C	T	0.0357143	1008
2	rs73024153	C	T	0.0337302	1008
2	rs73024156	A	G	0.0386905	1008
2	rs193112934	G	T	0.0327381	1008
2	rs111995854	G	T	0.0327381	1008
2	rs73024158	T	C	0.0327381	1008
2	rs58903557	G	T	0.0357143	1008
2	rs60955305	G	T	0.0347222	1008
2	rs10930552	C	T	0.0535714	1008
2	rs79688966	G	A	0.0416667	1008
2	rs112876797	C	T	0.0416667	1008
2	rs79975067	T	G	0.0416667	1008
2	rs74640178	C	T	0.0416667	1008
2	rs10173487	C	T	0.114087	1008
2	rs76495540	G	C	0.0416667	1008
2	rs78643483	G	A	0.0416667	1008
2	rs75166913	A	G	0.0416667	1008
2	rs112791556	G	A	0.0416667	1008
2	rs111587180	T	C	0.0416667	1008
2	rs182752289	C	T	0.0416667	1008
2	rs74417687	T	C	0.0416667	1008
2	rs78563916	G	A	0.0416667	1008
2	rs78773362	C	T	0.0416667	1008
2	rs79609614	A	T	0.0416667	1008
2	rs75627508	A	G	0.0496032	1008
2	rs78409073	G	C	0.0416667	1008
2	rs76045396	C	A	0.0238095	1008
2	rs74464141	C	T	0.0416667	1008
2	rs62169699	G	T	0.0505952	1008
2	rs114502825	C	T	0.0416667	1008
2	rs113296238	C	T	0.0416667	1008
2	rs4595936	A	G	0.169643	1008
2	rs117477056	A	G	0.0416667	1008
2	rs74451856	C	T	0.0416667	1008
2	rs79180073	C	T	0.0416667	1008
2	rs112546275	A	C	0.0416667	1008
2	rs111557365	C	T	0.0416667	1008
2	rs112435236	G	A	0.0416667	1008
2	rs80311199	A	T	0.0416667	1008
2	rs79749421	C	T	0.0416667	1008
2	rs13390731	C	T	0.0595238	1008
2	rs112252221	G	A	0.0416667	1008
2	rs74965640	C	T	0.0416667	1008
2	rs78776641	G	T	0.0416667	1008
2	rs76298327	C	T	0.0416667	1008
2	rs75840965	A	G	0.0416667	1008
2	rs117762478	T	C	0.0416667	1008
2	rs6711079	T	C	0.0972222	1008
2	rs6711304	T	C	0.0972222	1008
2	rs11687888	T	C	0.0119048	1008
2	rs6711415	T	C	0.0972222	1008
2	rs34285339	T	C	0.0555556	1008
2	rs6725142	A	G	0.0972222	1008
2	rs4300796	G	A	0.0972222	1008
2	rs4491699	C	G	0.0972222	1008
2	rs34275547	G	A	0.046627	1008
2	rs34553112	G	A	0.046627	1008
2	rs74492567	A	G	0.0416667	1008
2	rs10185752	G	A	0.161706	1008
2	rs7579015	A	C	0.115079	1008
2	rs4246627	G	A	0.123016	1008
2	rs146657682	C	A	0.0128968	1008
2	rs139119985	G	C	0.0119048	1008
2	rs59620164	A	C	0.0416667	1008
2	rs4283388	C	T	0.0515873	1008
2	rs6736756	A	G	0.170635	1008
2	rs74886308	C	T	0.0595238	1008
2	rs76956369	C	T	0.0595238	1008
2	rs71415292	G	A	0.0178571	1008
2	rs13020542	A	C	0.0119048	1008
2	rs4299310	C	T	0.112103	1008
2	rs146221563	C	T	0.0416667	1008
2	rs117910224	C	T	0.0416667	1008
2	rs75290185	G	A	0.0277778	1008
2	rs62169702	A	G	0.0644841	1008
2	rs6712051	A	G	0.106151	1008
2	rs117699469	G	A	0.0416667	1008
2	rs4972814	G	A	0.0109127	1008
2	rs4972815	C	A	0.0109127	1008
2	rs7593562	G	T	0.0486111	1008
2	rs7596457	C	T	0.0486111	1008
2	rs12477699	T	G	0.0109127	1008
2	rs7557725	T	G	0.116071	1008
2	rs10930553	C	T	0.0109127	1008
2	rs117597161	G	A	0.0406746	1008
2	rs4972816	A	G	0.167659	1008
2	rs4972817	G	T	0.0119048	1008
2	rs148572562	C	T	0.0267857	1008
2	rs7600756	G	A	0.115079	1008
2	rs7573993	A	G	0.115079	1008
2	rs9752420	C	G	0.169643	1008
2	rs4972818	A	G	0.0119048	1008
2	rs117642621	C	T	0.0406746	1008
2	rs12693000	A	T	0.155754	1008
2	rs4972819	G	T	0.0109127	1008
2	rs77964385	A	G	0.0386905	1008
2	rs12997279	T	C	0.0396825	1008
2	rs10204482	G	A	0.0863095	1008
2	rs7608333	G	A	0.154762	1008
2	rs10169835	T	C	0.0863095	1008
2	rs7581662	A	G	0.167659	1008
2	rs77667871	G	A	0.0406746	1008
2	rs75050644	A	T	0.0396825	1008
2	rs6706830	G	A	0.0753968	1008
2	rs367785461	G	A	0.0128968	1008
2	rs13027402	A	G	0.0119048	1008
2	rs147305591	T	C	0.0396825	1008
2	rs10207752	C	T	0.0109127	1008
2	rs13028213	C	T	0.0178571	1008
2	rs7559409	G	A	0.118056	1008
2	rs143322989	G	A	0.0376984	1008
2	rs10193384	C	A	0.0882937	1008
2	rs10169749	A	C	0.0267857	1008
2	rs117470498	G	T	0.0456349	1008
2	rs185125325	G	A	0.0168651	1008
2	rs150388772	G	A	0.0198413	1008
2	rs6433355	C	T	0.0843254	1008
2	rs76262218	T	G	0.0376984	1008
2	rs6722935	A	G	0.0267857	1008
2	rs75678322	G	A	0.0376984	1008
2	rs13011908	C	T	0.0267857	1008
2	rs6727015	A	G	0.0267857	1008
2	rs17220266	C	G	0.0644841	1008
2	rs71415297	T	G	0.0267857	1008
2	rs74436445	C	A	0.0376984	1008
2	rs4972822	A	T	0.0168651	1008
2	rs35160861	C	T	0.0267857	1008
2	rs2884228	C	T	0.0644841	1008
2	rs139335839	C	T	0.015873	1008
2	rs62169704	G	A	0.0238095	1008
2	rs1997435	T	C	0.10119	1008
2	rs36091681	A	C	0.0257937	1008
2	rs17286255	A	G	0.0178571	1008
2	rs146969033	G	A	0.0376984	1008
2	rs78627633	A	G	0.0376984	1008
2	rs1882165	A	G	0.0178571	1008
2	rs16860288	T	C	0.0386905	1008
2	rs17220454	T	C	0.0178571	1008
2	rs6743261	A	T	0.102183	1008
2	rs12996569	C	T	0.0257937	1008
2	rs138838378	G	C	0.014881	1008
2	rs75609796	C	T	0.0376984	1008
2	rs13005010	G	A	0.0267857	1008
2	rs141153962	A	G	0.0287698	1008
2	rs74330887	C	T	0.0238095	1008
2	rs12373564	C	T	0.0912698	1008
2	rs149190764	G	T	0.0228175	1008
2	rs1920980	C	T	0.103175	1008
2	rs1920981	T	A	0.0188492	1008
2	rs78945057	G	A	0.0376984	1008
2	rs139007747	A	T	0.0178571	1008
2	rs187599142	A	G	0.0168651	1008
2	rs4972507	T	C	0.00892857	1008
2	rs4972824	G	A	0.00892857	1008
2	rs139592693	T	C	0.015873	1008
2	rs4972825	A	C	0.00892857	1008
2	rs4972508	T	C	0.00892857	1008
2	rs117972261	G	A	0.0119048	1008
2	rs10497382	T	C	0.105159	1008
2	rs2141699	A	C	0.0238095	1008
2	rs34924026	G	A	0.0188492	1008
2	rs10930554	A	G	0.0238095	1008
2	rs7597542	T	G	0.0297619	1008
2	rs117476190	C	T	0.0357143	1008
2	rs10180569	C	T	0.0257937	1008
2	rs187454952	A	G	0.0188492	1008
2	rs10184828	C	G	0.144841	1008
2	rs6707676	A	C	0.859127	1008
2	rs74758414	T	C	0.0277778	1008
2	rs66572984	A	G	0.857143	1008
2	rs4972826	A	G	0.969246	1008
2	rs4972828	A	G	0.969246	1008
2	rs7424223	C	T	0.856151	1008
2	rs60795268	G	A	0.854167	1008
2	rs142433178	G	C	0.0287698	1008
2	rs6710213	T	C	0.0446429	1008
2	rs16860321	G	T	0.855159	1008
2	rs12621273	C	T	0.884921	1008
2	rs4972829	C	G	0.0684524	1008
2	rs112211807	G	A	0.0138889	1008
2	rs2884179	T	C	0.0833333	1008
2	rs138558758	T	C	0.0168651	1008
2	rs13020971	G	A	0.014881	1008
2	rs75106707	G	A	0.00793651	1008
2	rs13021092	A	G	0.135913	1008
2	rs17726737	T	C	0.0109127	1008
2	rs76698112	A	G	0.147817	1008
2	rs17726833	G	A	0.0168651	1008
2	rs145864685	G	A	0.0218254	1008
2	rs4972831	A	G	0.0456349	1008
2	rs12474493	C	T	0.795635	1008
2	rs13018053	C	A	0.0238095	1008
2	rs12476677	C	T	0.792659	1008
2	rs79688163	G	A	0.145833	1008
2	rs6738839	A	T	0.0357143	1008
2	rs12617512	A	G	0.750992	1008
2	rs12989747	A	G	0.286706	1008
2	rs11686909	A	G	0.0486111	1008
2	rs62167762	G	A	0.00992063	1008
2	rs11687010	A	G	0.0486111	1008
2	rs2008518	T	A	0.19246	1008
2	rs1976943	G	A	0.0238095	1008
2	rs3856431	C	T	0.0168651	1008
2	rs2178476	C	T	0.19246	1008
2	rs62167763	T	G	0.0109127	1008
2	rs1001926	T	C	0.19246	1008
2	rs78582092	G	C	0.193452	1008
2	rs10930555	G	A	0.706349	1008
2	rs2272496	C	T	0.193452	1008
2	rs2141698	T	C	0.902778	1008
2	rs76058534	G	A	0.193452	1008
2	rs144682022	G	A	0.191468	1008
2	rs6744873	A	G	0.883929	1008
2	rs6716540	C	T	0.859127	1008
2	rs6731763	T	C	0.882937	1008
2	rs6716781	C	T	0.862103	1008
2	rs139934767	C	T	0.0109127	1008
2	rs58343482	C	T	0.118056	1008
2	rs372116803	G	A	0.0188492	1008
2	rs12475433	G	T	0.21627	1008
2	rs3115743	A	G	0.103175	1008
2	rs79121204	T	C	0.201389	1008
2	rs76862931	G	T	0.179563	1008
2	rs78794133	G	C	0.0575397	1008
2	rs3115744	G	C	0.139881	1008
2	rs6721624	G	A	0.247024	1008
2	rs79336862	G	T	0.0416667	1008
2	rs3108779	G	T	0.74504	1008
2	rs12053442	G	C	0.240079	1008
2	rs6433356	T	A	0.688492	1008
2	rs6433357	C	A	0.688492	1008
2	rs75918631	C	T	0.0416667	1008
2	rs3108780	A	T	0.015873	1008
2	rs6757785	A	G	0.688492	1008
2	rs76264695	G	A	0.240079	1008
2	rs3115745	A	T	0.986111	1008
2	rs36055280	G	A	0.0138889	1008
2	rs10930556	C	G	0.0555556	1008
2	rs56200204	C	T	0.0386905	1008
2	rs1920984	T	C	0.569444	1008
2	rs77078272	C	T	0.131944	1008
2	rs75166599	G	A	0.241071	1008
2	rs77282844	G	A	0.253968	1008
2	rs2077921	T	C	0.592262	1008
2	rs28464102	A	G	0.565476	1008
2	rs10171775	C	A	0.520833	1008
2	rs10184567	T	C	0.551587	1008
2	rs7604441	T	G	0.550595	1008
2	rs75979419	C	T	0.265873	1008
2	rs10195932	A	T	0.519841	1008
2	rs7567159	A	G	0.549603	1008
2	rs7608097	T	C	0.784722	1008
2	rs10175670	C	T	0.518849	1008
2	rs78341162	G	A	0.515873	1008
2	rs75689576	G	A	0.266865	1008
2	rs80002558	G	A	0.514881	1008
2	rs59454075	G	A	0.267857	1008
2	rs3934627	C	T	0.515873	1008
2	rs146066649	A	G	0.00992063	1008
2	rs118036343	C	T	0.0109127	1008
2	rs79160711	A	G	0.267857	1008
2	rs28485589	A	G	0.266865	1008
2	rs57878744	G	A	0.266865	1008
2	rs56892098	C	T	0.266865	1008
2	rs28540552	G	A	0.546627	1008
2	rs74483274	A	G	0.266865	1008
2	rs80010354	G	A	0.266865	1008
2	rs76837457	G	T	0.266865	1008
2	rs55726436	C	T	0.0347222	1008
2	rs78181761	A	G	0.266865	1008
2	rs79416408	C	T	0.266865	1008
2	rs12469875	T	C	0.519841	1008
2	rs13414928	A	G	0.296627	1008
2	rs13389764	C	T	0.030754	1008
2	rs78946653	T	G	0.030754	1008
2	rs16860377	C	T	0.514881	1008
2	rs58514604	G	T	0.782738	1008
2	rs4405725	T	A	0.266865	1008
2	rs10497381	G	A	0.515873	1008
2	rs7596259	C	T	0.782738	1008
2	rs3762618	G	C	0.266865	1008
2	rs3762619	G	A	0.515873	1008
2	rs3762620	A	T	0.0357143	1008
2	rs3762621	C	T	0.0357143	1008
2	rs141876196	G	A	0.0138889	1008
2	rs9287954	C	T	0.81746	1008
2	rs10207640	A	G	0.267857	1008
2	rs10207654	A	G	0.267857	1008
2	rs16860397	G	T	0.234127	1008
2	rs7604404	C	A	0.815476	1008
2	rs74994420	C	T	0.517857	1008
2	rs10187564	G	A	0.266865	1008
2	rs56680945	T	C	0.0863095	1008
2	rs114351915	A	C	0.030754	1008
2	rs80353656	T	C	0.234127	1008
2	rs13410475	C	A	0.266865	1008
2	rs146618443	G	T	0.266865	1008
2	rs111728262	A	G	0.816468	1008
2	rs4993283	T	C	0.518849	1008
2	rs4993282	G	A	0.518849	1008
2	rs4281870	A	G	0.518849	1008
2	rs4480959	C	T	0.518849	1008
2	rs76128279	T	C	0.518849	1008
2	rs75397932	A	G	0.518849	1008
2	rs12621278	A	G	0.266865	1008
2	rs12615596	G	A	0.267857	1008
2	rs149590445	C	T	0.031746	1008
2	rs76911281	C	T	0.518849	1008
2	rs12469788	C	A	0.0347222	1008
2	rs1574259	C	T	0.266865	1008
2	rs1574256	G	C	0.266865	1008
2	rs77838572	C	T	0.0853175	1008
2	rs10210544	A	G	0.293651	1008
2	rs10202179	T	C	0.847222	1008
2	rs2178471	C	T	0.847222	1008
2	rs12052253	A	T	0.266865	1008
2	rs6721597	T	A	0.553571	1008
2	rs13387602	A	G	0.293651	1008
2	rs7587375	A	G	0.848214	1008
2	rs12052385	A	G	0.235119	1008
2	rs16860416	G	A	0.294643	1008
2	rs7565670	G	A	0.0347222	1008
2	rs10197251	C	A	0.518849	1008
2	rs118181990	C	T	0.031746	1008
2	rs59979740	G	T	0.0277778	1008
2	rs16860419	G	C	0.234127	1008
2	rs7594889	A	G	0.0347222	1008
2	rs16860422	A	G	0.0277778	1008
2	rs6717877	C	T	0.0347222	1008
2	rs6433358	T	A	0.0347222	1008
2	rs56791382	C	T	0.0238095	1008
2	rs6718033	C	T	0.0347222	1008
2	rs115112210	G	T	0.265873	1008
2	rs114161133	G	T	0.265873	1008
2	rs13421350	G	A	0.294643	1008
2	rs12622044	G	A	0.518849	1008
2	rs16860426	A	T	0.267857	1008
2	rs11901314	C	T	0.0267857	1008
2	rs59360025	A	T	0.0277778	1008
2	rs77167534	C	T	0.257937	1008
2	rs6726739	G	A	0.285714	1008
2	rs6755175	A	G	0.0277778	1008
2	rs28595036	C	T	0.285714	1008
2	rs79679498	A	G	0.0337302	1008
2	rs16860435	A	G	0.0277778	1008
2	rs16860438	A	T	0.257937	1008
2	rs116532339	T	G	0.257937	1008
2	rs10208194	T	A	0.285714	1008
2	rs12473999	C	T	0.536706	1008
2	rs7564416	G	A	0.284722	1008
2	rs1950099	A	G	0.0248016	1008
2	rs17676243	G	A	0.0376984	1008
2	rs35783685	C	T	0.294643	1008
2	rs35821653	A	G	0.296627	1008
2	rs117974080	G	A	0.0327381	1008
2	rs12693001	G	C	0.832341	1008
2	rs12464480	T	C	0.292659	1008
2	rs35180608	T	C	0.292659	1008
2	rs10202463	C	T	0.0248016	1008
2	rs36040769	A	G	0.292659	1008
2	rs35700760	C	T	0.292659	1008
2	rs68069880	A	G	0.292659	1008
2	rs75888567	G	A	0.25496	1008
2	rs34526119	A	C	0.294643	1008
2	rs35861954	T	C	0.293651	1008
2	rs16860450	G	A	0.293651	1008
2	rs12622724	G	A	0.25496	1008
2	rs12616256	A	G	0.293651	1008
2	rs12622816	G	A	0.293651	1008
2	rs12613307	T	G	0.25496	1008
2	rs12477594	G	A	0.502976	1008
2	rs118087385	A	G	0.030754	1008
2	rs35288169	A	G	0.293651	1008
2	rs36002642	G	A	0.0386905	1008
2	rs13430568	C	T	0.0248016	1008
2	rs1076594	A	G	0.318452	1008
2	rs1076595	T	C	0.513889	1008
2	rs10165273	G	T	0.0248016	1008
2	rs2357411	A	G	0.326389	1008
2	rs10188909	A	G	0.0267857	1008
2	rs10165340	C	T	0.0257937	1008
2	rs1076596	G	A	0.293651	1008
2	rs1076597	C	T	0.806548	1008
2	rs74461567	C	T	0.249008	1008
2	rs12620581	A	G	0.761905	1008
2	rs12471315	T	A	0.798611	1008
2	rs2701267	T	G	0.977183	1008
2	rs116108611	G	A	0.256944	1008
2	rs6728123	G	A	0.0396825	1008
2	rs146479038	G	C	0.0376984	1008
2	rs12616959	A	T	0.787698	1008
2	rs6728419	C	T	0.0396825	1008
2	rs6731691	G	A	0.0396825	1008
2	rs6433359	C	T	0.0396825	1008
2	rs2272497	A	C	0.0376984	1008
2	rs2272498	A	T	0.0396825	1008
2	rs6433360	G	T	0.0396825	1008
2	rs2272499	G	A	0.827381	1008
2	rs7584977	C	T	0.786706	1008
2	rs3792254	C	A	0.786706	1008
2	rs3792255	G	C	0.0396825	1008
2	rs3792256	T	C	0.0396825	1008
2	rs3828342	G	A	0.0396825	1008
2	rs17727678	T	G	0.0396825	1008
2	rs10497383	A	C	0.0396825	1008
2	rs10497384	G	A	0.0396825	1008
2	rs17727732	A	T	0.0396825	1008
2	rs17676773	G	A	0.0396825	1008
2	rs1574028	C	A	0.0119048	1008
2	rs6755605	T	G	0.0406746	1008
2	rs16860478	T	G	0.257937	1008
2	rs6743724	G	T	0.827381	1008
2	rs6715294	A	G	0.0396825	1008
2	rs10930557	G	C	0.0525794	1008
2	rs6723030	A	G	0.859127	1008
2	rs4972832	A	G	0.0396825	1008
2	rs16860497	C	T	0.728175	1008
2	rs74728869	G	A	0.0297619	1008
2	rs16860498	G	T	0.506944	1008
2	rs11898288	T	G	0.860119	1008
2	rs6714597	T	C	0.12996	1008
2	rs62167774	A	T	0.0128968	1008
2	rs11895564	G	A	0.093254	1008
2	rs55867175	A	C	0.257937	1008
2	rs55667609	A	G	0.0376984	1008
2	rs6730905	G	A	0.60119	1008
2	rs6759316	A	G	0.638889	1008
2	rs34094408	G	A	0.507937	1008
2	rs72889963	C	T	0.0396825	1008
2	rs6759557	A	G	0.60119	1008
2	rs16860513	T	A	0.257937	1008
2	rs16860515	C	T	0.256944	1008
2	rs12469958	G	A	0.507937	1008
2	rs7587940	C	T	0.35119	1008
2	rs3828343	G	T	0.0922619	1008
2	rs9636257	G	A	0.256944	1008
2	rs145073859	C	T	0.0525794	1008
2	rs1920979	A	G	0.35119	1008
2	rs2293647	A	C	0.220238	1008
2	rs55767844	C	T	0.0376984	1008
2	rs17677404	G	A	0.0406746	1008
2	rs6433362	C	G	0.859127	1008
2	rs77935471	G	A	0.0386905	1008
2	rs6718477	A	G	0.508929	1008
2	rs11896937	G	A	0.0396825	1008
2	rs79437690	C	T	0.507937	1008
2	rs12465295	A	G	0.509921	1008
2	rs11897024	G	T	0.0396825	1008
2	rs116873711	A	G	0.0376984	1008
2	rs13398305	A	G	0.0575397	1008
2	rs10930558	G	A	0.802579	1008
2	rs2701270	T	C	0.0575397	1008
2	rs147183428	G	T	0.015873	1008
2	rs3108778	A	G	0.859127	1008
2	rs13412041	C	G	0.0575397	1008
2	rs2701269	A	G	0.0575397	1008
2	rs16860543	G	A	0.500992	1008
2	rs2701268	G	A	0.31746	1008
2	rs2737084	A	G	0.0575397	1008
2	rs2293649	C	T	0.541667	1008
2	rs2293648	A	T	0.259921	1008
2	rs10930559	C	T	0.259921	1008
2	rs1319059	G	A	0.859127	1008
2	rs1344272	G	A	0.540675	1008
2	rs76031681	C	T	0.0228175	1008
2	rs2178475	A	G	0.0406746	1008
2	rs7609465	C	T	0.542659	1008
2	rs7582972	A	G	0.542659	1008
2	rs60275829	C	G	0.512897	1008
2	rs191077417	C	T	0.0198413	1008
2	rs17739735	C	A	0.0396825	1008
2	rs2737086	T	G	0.860119	1008
2	rs56084828	A	C	0.503968	1008
2	rs4972510	C	G	0.0396825	1008
2	rs78340400	A	G	0.501984	1008
2	rs7564654	G	A	0.541667	1008
2	rs7564591	C	G	0.551587	1008
2	rs2357635	G	A	0.858135	1008
2	rs2357634	C	T	0.858135	1008
2	rs4619573	C	T	0.541667	1008
2	rs17739946	C	G	0.0396825	1008
2	rs10497385	C	G	0.1875	1008
2	rs12693002	G	A	0.0575397	1008
2	rs12693003	C	T	0.0575397	1008
2	rs13012115	T	A	0.0575397	1008
2	rs79474289	C	A	0.257937	1008
2	rs144750135	T	C	0.0248016	1008
2	rs3792259	G	C	0.0575397	1008
2	rs7570417	C	T	0.869048	1008
2	rs5015856	C	T	0.868056	1008
2	rs17740327	T	C	0.0575397	1008
2	rs59424951	G	A	0.0575397	1008
2	rs28463972	C	T	0.0575397	1008
2	rs28480655	C	T	0.0575397	1008
2	rs2293646	C	T	0.513889	1008
2	rs2293645	C	T	0.257937	1008
2	rs13021042	A	C	0.0575397	1008
2	rs3792260	A	G	0.514881	1008
2	rs16860634	T	G	0.257937	1008
2	rs17664	A	G	0.87004	1008
2	rs114005087	C	T	0.172619	1008
2	rs16860643	A	G	0.257937	1008
2	rs2884226	C	T	0.0575397	1008
2	rs7580589	G	A	0.0575397	1008
2	rs141203733	A	G	0.0208333	1008
2	rs78785265	G	A	0.50496	1008
2	rs4972511	C	G	0.0396825	1008
2	rs2357415	C	T	0.514881	1008
2	rs1574257	A	G	0.830357	1008
2	rs1574258	A	T	0.0396825	1008
2	rs4074913	G	A	0.0396825	1008
2	rs114997784	C	G	0.219246	1008
2	rs1574247	C	T	0.514881	1008
2	rs1574246	A	G	0.0972222	1008
2	rs75030362	G	C	0.0208333	1008
2	rs78534109	C	G	0.257937	1008
2	rs34237921	G	A	0.572421	1008
2	rs7591883	G	C	0.514881	1008
2	rs7565216	A	G	0.514881	1008
2	rs60096331	C	G	0.219246	1008
2	rs2178474	A	G	0.514881	1008
2	rs10205409	T	C	0.772817	1008
2	rs10193201	C	G	0.87004	1008
2	rs12622687	T	C	0.514881	1008
2	rs12619242	G	T	0.514881	1008
2	rs146326830	A	C	0.0238095	1008
2	rs76262416	C	G	0.514881	1008
2	rs59476799	T	C	0.257937	1008
2	rs60446415	C	T	0.514881	1008
2	rs57404607	G	T	0.219246	1008
2	rs59374567	C	T	0.219246	1008
2	rs10803874	A	G	0.660714	1008
2	rs61486827	G	C	0.0575397	1008
2	rs76258544	G	A	0.514881	1008
2	rs12467358	A	G	0.514881	1008
2	rs6755100	C	T	0.511905	1008
2	rs10451559	C	A	0.0575397	1008
2	rs72892573	A	C	0.0396825	1008
2	rs59970483	G	A	0.219246	1008
2	rs34532264	G	A	0.0585317	1008
2	rs13398175	A	G	0.830357	1008
2	rs34938988	G	A	0.0575397	1008
2	rs191444880	G	A	0.0535714	1008
2	rs78623829	G	A	0.218254	1008
2	rs34926868	G	A	0.0575397	1008
2	rs58044442	A	C	0.514881	1008
2	rs72892577	A	G	0.0396825	1008
2	rs34153243	G	C	0.0575397	1008
2	rs61194109	T	A	0.0386905	1008
2	rs13402061	A	G	0.514881	1008
2	rs79095690	C	T	0.514881	1008
2	rs79346771	C	G	0.514881	1008
2	rs79594061	A	T	0.515873	1008
2	rs6746243	G	A	0.0575397	1008
2	rs57957394	G	A	0.514881	1008
2	rs11688498	C	T	0.0128968	1008
2	rs12474168	G	A	0.514881	1008
2	rs12474995	G	C	0.513889	1008
2	rs7575064	A	C	0.869048	1008
2	rs115142421	T	A	0.256944	1008
2	rs7562753	T	C	0.571429	1008
2	rs7562865	T	C	0.572421	1008
2	rs76738244	G	A	0.218254	1008
2	rs4972834	A	G	0.869048	1008
2	rs34401899	T	G	0.0575397	1008
2	rs4972835	A	G	0.868056	1008
2	rs12476126	C	A	0.514881	1008
2	rs12477247	C	A	0.515873	1008
2	rs12465442	T	C	0.515873	1008
2	rs12478465	C	T	0.514881	1008
2	rs10174809	T	C	0.569444	1008
2	rs11883720	G	C	0.0416667	1008
2	rs13383151	C	A	0.514881	1008
2	rs4075604	C	T	0.827381	1008
2	rs35981026	C	T	0.0555556	1008
2	rs4246629	A	G	0.869048	1008
2	rs76246006	C	T	0.514881	1008
2	rs77655885	C	A	0.514881	1008
2	rs4246630	A	G	0.869048	1008
2	rs77546188	C	T	0.514881	1008
2	rs143777267	A	C	0.015873	1008
2	rs148203056	A	G	0.0168651	1008
2	rs11892462	T	C	0.0555556	1008
2	rs77403951	T	G	0.514881	1008
2	rs12052921	T	C	0.299603	1008
2	rs4308101	C	T	0.514881	1008
2	rs59300838	T	G	0.299603	1008
2	rs11895820	G	A	0.0555556	1008
2	rs150131599	C	T	0.0168651	1008
2	rs60442917	G	A	0.556548	1008
2	rs59524026	C	T	0.556548	1008
2	rs59610589	C	T	0.512897	1008
2	rs58016698	C	T	0.514881	1008
2	rs72892596	C	T	0.0416667	1008
2	rs142505993	C	T	0.0327381	1008
2	rs72892601	T	G	0.0416667	1008
2	rs142975632	C	T	0.215278	1008
2	rs112538018	A	C	0.0416667	1008
2	rs186345866	G	A	0.514881	1008
2	rs75537290	G	A	0.0555556	1008
2	rs151185243	A	T	0.0386905	1008
2	rs77055029	T	C	0.514881	1008
2	rs13033614	T	A	0.0555556	1008
2	rs11898822	G	A	0.0416667	1008
2	rs183141927	T	A	0.256944	1008
2	rs57244773	G	C	0.256944	1008
2	rs147233048	T	C	0.256944	1008
2	rs142731545	T	C	0.256944	1008
2	rs148098821	T	C	0.514881	1008
2	rs11886058	T	C	0.0555556	1008
2	rs78645316	T	G	0.1875	1008
2	rs72894305	A	T	0.0416667	1008
2	rs75669437	G	A	0.256944	1008
2	rs4972836	C	T	0.0416667	1008
2	rs10208469	G	T	0.771825	1008
2	rs4972837	C	T	0.0416667	1008
2	rs75073297	A	G	0.771825	1008
2	rs13012170	T	C	0.904762	1008
2	rs13012842	T	C	0.0972222	1008
2	rs12986606	G	A	0.0972222	1008
2	rs59391745	G	A	0.0972222	1008
2	rs12615584	T	C	0.257937	1008
2	rs2178477	G	T	0.771825	1008
2	rs80350104	G	T	0.514881	1008
2	rs6710725	A	C	0.869048	1008
2	rs11892037	T	C	0.0416667	1008
2	rs6739419	C	T	0.0555556	1008
2	rs34839347	G	A	0.0972222	1008
2	rs182237684	T	C	0.0138889	1008
2	rs190657789	T	C	0.00396825	1008
2	rs182888281	T	G	0.00396825	1008
2	rs57587465	T	C	0.256944	1008
2	rs6715425	A	G	0.869048	1008
2	rs72894375	T	C	0.0416667	1008
2	rs6741759	T	C	0.256944	1008
2	rs13027362	G	C	0.0555556	1008
2	rs79481012	T	G	0.219246	1008
2	rs56882727	A	G	0.256944	1008
2	rs13027432	C	G	0.0555556	1008
2	rs6727229	C	T	0.771825	1008
2	rs6730284	C	T	0.256944	1008
2	rs6730763	G	C	0.827381	1008
2	rs148484373	C	T	0.0545635	1008
2	rs4405727	G	A	0.0416667	1008
2	rs7580740	C	T	0.0416667	1008
2	rs141274555	G	A	0.0555556	1008
2	rs375148045	G	A	0.0267857	1008
2	rs374304075	C	T	0.0376984	1008
2	rs117791813	G	A	0.0357143	1008
2	rs62167823	G	A	0.0575397	1008
2	rs55802347	T	C	0.0396825	1008
2	rs12052479	C	A	0.829365	1008
2	rs7591769	G	A	0.296627	1008
2	rs6743174	G	T	0.256944	1008
2	rs74615753	G	C	0.514881	1008
2	rs79341997	C	T	0.514881	1008
2	rs75623910	G	C	0.514881	1008
2	rs11679477	G	A	0.0505952	1008
2	rs189478353	C	T	0.0138889	1008
2	rs112457972	C	T	0.0128968	1008
2	rs147340898	G	A	0.219246	1008
2	rs13012928	G	A	0.0575397	1008
2	rs12988961	T	C	0.869048	1008
2	rs113815251	G	A	0.0396825	1008
2	rs72894386	C	T	0.554563	1008
2	rs62167825	T	C	0.869048	1008
2	rs79916089	A	C	0.514881	1008
2	rs72894389	T	A	0.0396825	1008
2	rs6433365	T	G	0.0575397	1008
2	rs113098645	G	A	0.0396825	1008
2	rs7560501	T	C	0.612103	1008
2	rs115921034	C	T	0.0109127	1008
2	rs138935309	C	T	0.515873	1008
2	rs183127697	T	C	0.0347222	1008
2	rs139429426	G	A	0.514881	1008
2	rs35968313	G	A	0.869048	1008
2	rs112667335	G	A	0.0396825	1008
2	rs34277286	C	A	0.0575397	1008
2	rs56832945	A	G	0.829365	1008
2	rs61194385	G	A	0.829365	1008
2	rs55966259	A	G	0.829365	1008
2	rs59020762	G	A	0.514881	1008
2	rs186026134	C	T	0.0257937	1008
2	rs55978548	T	C	0.869048	1008
2	rs72894396	T	C	0.0396825	1008
2	rs138822454	A	G	0.220238	1008
2	rs11685833	G	A	0.0128968	1008
2	rs76382989	G	C	0.514881	1008
2	rs74355465	G	A	0.256944	1008
2	rs34871211	A	G	0.828373	1008
2	rs150496972	T	C	0.0376984	1008
2	rs77090411	G	A	0.0347222	1008
2	rs80176582	C	T	0.514881	1008
2	rs4972839	C	A	0.554563	1008
2	rs115160117	G	C	0.256944	1008
2	rs72894400	T	C	0.0396825	1008
2	rs6746138	C	G	0.0396825	1008
2	rs6749369	G	A	0.869048	1008
2	rs112660314	C	T	0.0396825	1008
2	rs112509861	C	T	0.0406746	1008
2	rs75612195	G	A	0.514881	1008
2	rs35022330	A	G	0.829365	1008
2	rs34970908	C	T	0.0575397	1008
2	rs4972841	T	C	0.612103	1008
2	rs72896105	C	T	0.0406746	1008
2	rs10460364	A	G	0.869048	1008
2	rs117622639	G	A	0.014881	1008
2	rs12475916	T	C	0.511905	1008
2	rs148715496	C	T	0.0644841	1008
2	rs116860308	T	C	0.0386905	1008
2	rs12151618	C	T	0.330357	1008
2	rs78647569	C	G	0.235119	1008
2	rs1920978	A	G	0.553571	1008
2	rs61542159	T	C	0.525794	1008
2	rs10178654	A	C	0.0218254	1008
2	rs10202550	G	A	0.0218254	1008
2	rs74807097	G	A	0.0327381	1008
2	rs79240914	C	T	0.0714286	1008
2	rs10181851	A	G	0.24504	1008
2	rs3765065	T	A	0.24504	1008
2	rs114945843	G	C	0.0238095	1008
2	rs62167832	G	A	0.0218254	1008
2	rs10930561	C	T	0.222222	1008
2	rs77842539	C	T	0.515873	1008
2	rs79289120	C	T	0.516865	1008
2	rs8179584	G	T	0.222222	1008
2	rs78279758	A	T	0.222222	1008
2	rs143004280	A	G	0.0327381	1008
2	rs151175749	C	G	0.222222	1008
2	rs78044438	G	A	0.0456349	1008
2	rs6752257	A	G	0.0218254	1008
2	rs6752386	A	G	0.244048	1008
2	rs10208151	G	A	0.0218254	1008
2	rs10176813	T	G	0.0218254	1008
2	rs74265085	A	T	0.0327381	1008
2	rs117668431	T	A	0.015873	1008
2	rs6433368	C	T	0.361111	1008
2	rs75443341	G	A	0.0277778	1008
2	rs13007707	A	G	0.0218254	1008
2	rs10930562	C	T	0.244048	1008
2	rs10930563	T	C	0.222222	1008
2	rs3769321	A	G	0.244048	1008
2	rs2290563	A	T	0.771825	1008
2	rs13023751	T	G	0.0218254	1008
2	rs11887454	G	C	0.0218254	1008
2	rs57418091	T	A	0.526786	1008
2	rs13417334	A	G	0.0218254	1008
2	rs13394924	C	T	0.0218254	1008
2	rs10180021	C	G	0.0218254	1008
2	rs59990001	A	T	0.0327381	1008
2	rs13401980	C	G	0.0218254	1008
2	rs75325681	G	A	0.0863095	1008
2	rs56953655	C	T	0.0218254	1008
2	rs10186869	C	T	0.0218254	1008
2	rs35809888	T	A	0.0218254	1008
2	rs12990751	A	C	0.0218254	1008
2	rs13008835	A	C	0.0218254	1008
2	rs12467086	C	T	0.189484	1008
2	rs34888332	C	T	0.0218254	1008
2	rs62167835	C	T	0.244048	1008
2	rs11890159	C	T	0.0218254	1008
2	rs11897165	T	G	0.0218254	1008
2	rs142698703	C	G	0.015873	1008
2	rs6738196	C	T	0.244048	1008
2	rs17299956	T	C	0.0218254	1008
2	rs12476089	T	C	0.771825	1008
2	rs146154498	C	A	0.0188492	1008
2	rs113110686	C	T	0.0416667	1008
2	rs10930564	A	T	0.189484	1008
2	rs1869922	A	G	0.0218254	1008
2	rs11686903	C	T	0.0109127	1008
2	rs57696969	C	G	0.0882937	1008
2	rs36118221	T	G	0.0257937	1008
2	rs35880823	A	G	0.0218254	1008
2	rs116975897	C	T	0.309524	1008
2	rs74265086	T	G	0.222222	1008
2	rs10199472	C	T	0.0218254	1008
2	rs13385403	T	C	0.0218254	1008
2	rs11901110	T	C	0.0218254	1008
2	rs11884789	A	G	0.770833	1008
2	rs118107311	G	A	0.222222	1008
2	rs11902810	T	C	0.0218254	1008
2	rs11897495	G	A	0.0218254	1008
2	rs11902907	T	C	0.0218254	1008
2	rs74747026	G	T	0.525794	1008
2	rs111423746	C	T	0.0426587	1008
2	rs11897582	G	A	0.0218254	1008
2	rs6710129	T	C	0.244048	1008
2	rs6723872	A	G	0.0218254	1008
2	rs139384576	G	A	0.0347222	1008
2	rs10210546	T	G	0.0218254	1008
2	rs16860693	T	C	0.222222	1008
2	rs117897460	A	G	0.222222	1008
2	rs10201129	G	A	0.0218254	1008
2	rs10930565	A	G	0.244048	1008
2	rs76624092	C	T	0.222222	1008
2	rs16860696	A	G	0.0218254	1008
2	rs35999155	G	A	0.0257937	1008
2	rs11891127	A	G	0.0218254	1008
2	rs79246370	G	T	0.222222	1008
2	rs77843385	C	T	0.222222	1008
2	rs118073244	C	T	0.0615079	1008
```
