## Supplementary material for "Characterization of shared and ancestry-specific signals driving complex traits using multi-ancestry fine-mapping": s2_ref.bim

```
2	rs17580619	0	172456798	A	G
2	rs73979413	0	172457008	G	T
2	rs6704691	0	172458964	C	G
2	rs117659257	0	172459119	G	A
2	rs66506686	0	172459611	A	G
2	rs10185715	0	172460229	A	G
2	rs10174752	0	172460239	T	G
2	rs10432469	0	172460546	A	G
2	rs10432470	0	172460887	A	G
2	rs10432471	0	172460906	G	A
2	rs57711736	0	172460954	G	A
2	rs80021660	0	172461051	G	A
2	rs56947631	0	172461182	C	T
2	rs7571192	0	172461451	A	G
2	rs59287242	0	172461800	C	T
2	rs10432421	0	172462071	G	A
2	rs10432472	0	172462256	C	T
2	rs10432422	0	172462366	C	T
2	rs10432473	0	172462633	G	A
2	rs4668395	0	172462901	C	G
2	rs1543128	0	172463396	T	C
2	rs1878073	0	172463838	C	G
2	rs6433300	0	172464008	C	T
2	rs111775260	0	172465352	C	T
2	rs12470343	0	172465434	A	G
2	rs4321335	0	172465535	C	T
2	rs55941765	0	172465802	C	T
2	rs111941085	0	172466080	G	A
2	rs76412842	0	172466542	T	C
2	rs1878072	0	172467318	G	A
2	rs72888025	0	172467547	G	A
2	rs80122322	0	172467712	G	T
2	rs138512930	0	172468103	T	C
2	rs189545682	0	172468142	C	G
2	rs180678740	0	172468143	T	G
2	rs908371	0	172468528	A	T
2	rs3951105	0	172468776	G	T
2	rs6723896	0	172468811	G	T
2	rs6433301	0	172469319	T	C
2	rs7575168	0	172469551	G	C
2	rs4668396	0	172469699	A	G
2	rs4668397	0	172469797	G	A
2	rs112843688	0	172469873	C	T
2	rs4264541	0	172470542	G	A
2	rs4265979	0	172470656	G	A
2	rs4265980	0	172470916	G	C
2	rs72888032	0	172471828	T	C
2	rs11674857	0	172472029	G	C
2	rs10930486	0	172472584	C	A
2	rs9287946	0	172473254	C	A
2	rs13416695	0	172473588	A	G
2	rs73025000	0	172473679	A	G
2	rs9677551	0	172473748	G	C
2	rs9678887	0	172473752	A	G
2	rs34535956	0	172473820	G	A
2	rs6723590	0	172474549	G	A
2	rs12622021	0	172475820	A	G
2	rs79691919	0	172475970	C	T
2	rs75177479	0	172476075	T	C
2	rs2037158	0	172476111	C	A
2	rs2037159	0	172476132	T	C
2	rs2037160	0	172476160	T	C
2	rs2037161	0	172476392	A	C
2	rs2037163	0	172476458	C	G
2	rs13025856	0	172476705	G	T
2	rs2176150	0	172476749	T	C
2	rs1533417	0	172477248	A	G
2	rs1969271	0	172477393	A	G
2	rs1554157	0	172477653	A	G
2	rs1554158	0	172477711	C	T
2	rs75125058	0	172478105	A	G
2	rs11684298	0	172478347	C	A
2	rs6754595	0	172478405	T	C
2	rs7562302	0	172478602	A	C
2	rs10202572	0	172479062	T	G
2	rs10190393	0	172479091	G	A
2	rs6743208	0	172479096	G	A
2	rs113345918	0	172479122	C	T
2	rs7606481	0	172479391	T	C
2	rs7592639	0	172479412	G	C
2	rs13423740	0	172479498	T	C
2	rs12991896	0	172479554	G	T
2	rs13426512	0	172479693	T	C
2	rs11693157	0	172479746	T	G
2	rs73025001	0	172479885	C	T
2	rs6747069	0	172479983	G	A
2	rs12997634	0	172480009	C	T
2	rs6718546	0	172480062	A	G
2	rs13016328	0	172480596	A	G
2	rs12618717	0	172480867	T	C
2	rs11680728	0	172481155	G	A
2	rs997634	0	172481465	C	A
2	rs997635	0	172481476	G	A
2	rs17580717	0	172481684	A	G
2	rs997636	0	172481729	C	T
2	rs6433305	0	172482159	C	T
2	rs59567105	0	172483202	T	C
2	rs7601348	0	172483222	T	C
2	rs56851128	0	172483262	C	G
2	rs28823131	0	172483562	C	A
2	rs28893802	0	172483602	A	C
2	rs2102739	0	172483626	A	G
2	rs2102740	0	172483674	A	G
2	rs72888058	0	172483729	C	T
2	rs1115641	0	172483730	G	A
2	rs2356796	0	172483784	C	A
2	rs2138350	0	172484087	C	T
2	rs10192267	0	172484651	G	C
2	rs1399960	0	172484733	G	A
2	rs6760972	0	172484965	T	C
2	rs10168724	0	172485029	A	T
2	rs6717312	0	172485073	A	C
2	rs4668398	0	172485079	T	C
2	rs2356797	0	172485080	G	A
2	rs10205383	0	172485496	T	A
2	rs1606926	0	172485624	A	T
2	rs13390451	0	172486128	A	G
2	rs117870246	0	172486155	C	T
2	rs1554160	0	172486292	C	T
2	rs1554161	0	172486431	G	A
2	rs1554162	0	172486713	T	C
2	rs1554163	0	172486725	A	G
2	rs1554164	0	172486740	T	C
2	rs6711989	0	172487092	T	C
2	rs6725338	0	172487100	A	G
2	rs7602864	0	172487577	G	A
2	rs117915695	0	172487692	G	A
2	rs7606149	0	172488111	G	A
2	rs7606189	0	172488305	C	G
2	rs13022639	0	172488661	A	C
2	rs17580753	0	172490058	G	C
2	rs12470549	0	172490150	A	C
2	rs10930488	0	172490226	A	G
2	rs10185928	0	172490514	A	C
2	rs72888070	0	172490599	A	G
2	rs10201488	0	172490721	A	G
2	rs6748916	0	172491084	G	T
2	rs17427088	0	172491226	C	T
2	rs6748871	0	172491256	C	G
2	rs62181716	0	172491830	A	C
2	rs1850030	0	172491911	A	T
2	rs1850029	0	172491998	A	C
2	rs1850028	0	172492020	G	C
2	rs1850027	0	172492024	C	T
2	rs79056638	0	172492390	A	G
2	rs1829023	0	172492504	G	C
2	rs1829022	0	172492556	A	G
2	rs111594943	0	172492601	C	T
2	rs111805595	0	172492659	G	T
2	rs34054455	0	172493193	A	C
2	rs35735503	0	172493244	A	G
2	rs12987244	0	172494067	G	A
2	rs4668400	0	172494454	T	C
2	rs76771637	0	172495007	C	A
2	rs10497376	0	172495027	T	C
2	rs73979430	0	172495453	T	C
2	rs147055015	0	172495458	C	T
2	rs73979431	0	172495467	A	G
2	rs12995009	0	172495507	C	T
2	rs13000329	0	172495863	A	G
2	rs115853710	0	172495924	C	T
2	rs2356799	0	172496767	T	C
2	rs2356800	0	172496839	A	T
2	rs112943145	0	172497140	G	A
2	rs56236693	0	172497236	T	C
2	rs77600549	0	172497421	G	T
2	rs4572568	0	172499683	T	C
2	rs4493224	0	172499698	A	G
2	rs144604835	0	172500113	T	A
2	rs111806906	0	172500294	G	A
2	rs138877200	0	172500499	C	T
2	rs7421804	0	172500775	T	A
2	rs148583081	0	172500946	A	G
2	rs72888085	0	172502474	G	A
2	rs112733618	0	172502856	G	T
2	rs13013763	0	172503132	G	A
2	rs58102581	0	172503291	C	A
2	rs117502377	0	172503735	G	A
2	rs13019946	0	172504034	C	T
2	rs13020950	0	172504294	G	A
2	rs12997293	0	172504349	T	C
2	rs13020853	0	172504512	A	T
2	rs1989280	0	172505011	C	G
2	rs58729760	0	172505064	G	T
2	rs59787588	0	172505178	T	C
2	rs56398125	0	172505373	A	C
2	rs55982742	0	172505446	A	G
2	rs4668402	0	172505802	G	A
2	rs4616445	0	172506204	T	G
2	rs74668620	0	172506767	C	T
2	rs113730245	0	172506826	C	T
2	rs55814453	0	172507067	C	T
2	rs112427739	0	172507373	T	C
2	rs4668404	0	172507441	T	C
2	rs144972106	0	172507711	C	T
2	rs4260207	0	172507807	A	C
2	rs13024892	0	172508172	T	G
2	rs13025088	0	172508227	T	A
2	rs4584998	0	172508747	T	A
2	rs6433308	0	172508810	G	A
2	rs7605659	0	172508836	T	G
2	rs62181734	0	172508879	T	C
2	rs7591880	0	172509013	C	G
2	rs56095833	0	172509527	G	A
2	rs56324600	0	172509736	G	A
2	rs56989045	0	172509810	G	A
2	rs73027026	0	172509954	T	G
2	rs4497842	0	172509982	A	G
2	rs7556876	0	172510069	T	C
2	rs1033217	0	172510158	A	G
2	rs1399956	0	172510689	A	G
2	rs10445763	0	172510972	T	C
2	rs143361099	0	172511019	G	A
2	rs78424878	0	172511462	G	T
2	rs4128243	0	172511515	C	T
2	rs7609475	0	172511841	A	G
2	rs951917	0	172511925	A	G
2	rs7557017	0	172512177	A	G
2	rs4668405	0	172512487	G	A
2	rs4668406	0	172512646	A	C
2	rs12996165	0	172512984	A	T
2	rs60573116	0	172513154	T	C
2	rs7560932	0	172513514	A	C
2	rs113250314	0	172513603	C	T
2	rs7587695	0	172513639	C	A
2	rs79501194	0	172513708	T	G
2	rs7604408	0	172513754	T	C
2	rs12466175	0	172514363	C	T
2	rs12466246	0	172514563	C	A
2	rs60522407	0	172514634	G	T
2	rs72889835	0	172515161	A	G
2	rs72889837	0	172515454	G	A
2	rs79637557	0	172515813	A	G
2	rs144985501	0	172516324	C	G
2	rs138867335	0	172516335	A	G
2	rs146247572	0	172516357	A	G
2	rs150597211	0	172516883	A	C
2	rs77786901	0	172517214	T	G
2	rs7602340	0	172517228	G	A
2	rs74961568	0	172517387	C	A
2	rs76736881	0	172517503	T	C
2	rs6433309	0	172518151	A	G
2	rs16859690	0	172518257	T	C
2	rs78795724	0	172518441	T	C
2	rs1515811	0	172518713	C	T
2	rs59930505	0	172519165	G	C
2	rs139488042	0	172519969	C	T
2	rs143402785	0	172520035	C	T
2	rs1399957	0	172520642	A	G
2	rs140189240	0	172520802	G	A
2	rs62181736	0	172521425	T	C
2	rs142794753	0	172521711	G	A
2	rs138196958	0	172521826	G	A
2	rs7600835	0	172521827	G	A
2	rs182797499	0	172522101	G	T
2	rs186008520	0	172522209	C	T
2	rs140144219	0	172522659	C	T
2	rs186872470	0	172522804	G	C
2	rs143782497	0	172523080	A	G
2	rs191600770	0	172523646	C	T
2	rs149983806	0	172523676	C	T
2	rs59712148	0	172524900	C	A
2	rs1399958	0	172525144	C	T
2	rs2102738	0	172525884	A	C
2	rs2090278	0	172525999	G	A
2	rs114995575	0	172526108	G	A
2	rs2090279	0	172526192	G	A
2	rs74471766	0	172526359	T	C
2	rs137930099	0	172526608	T	C
2	rs72889848	0	172527238	T	C
2	rs116475062	0	172527930	C	T
2	rs979955	0	172527973	C	A
2	rs979956	0	172528095	C	A
2	rs979957	0	172528159	T	C
2	rs72889853	0	172528594	A	G
2	rs12478189	0	172529682	G	T
2	rs1028127	0	172530036	T	C
2	rs12998411	0	172530707	G	C
2	rs2357061	0	172530949	T	C
2	rs80065526	0	172531934	G	T
2	rs35549875	0	172532392	A	G
2	rs61588295	0	172532728	C	T
2	rs11692132	0	172533621	C	T
2	rs4668407	0	172534884	T	C
2	rs59414074	0	172535198	C	T
2	rs10803863	0	172535337	T	C
2	rs77536669	0	172535359	G	T
2	rs58565148	0	172535396	C	T
2	rs11678892	0	172535622	T	G
2	rs11678984	0	172535848	T	G
2	rs16859721	0	172536172	A	G
2	rs12052995	0	172537212	A	G
2	rs12053003	0	172537350	A	C
2	rs17427311	0	172537422	G	A
2	rs78905382	0	172537643	C	A
2	rs7588351	0	172538294	C	T
2	rs17580984	0	172538530	G	T
2	rs62181740	0	172540401	A	G
2	rs62181741	0	172541075	C	T
2	rs17614941	0	172541378	T	C
2	rs1554166	0	172541609	T	G
2	rs2037164	0	172542238	C	T
2	rs34542126	0	172542705	C	T
2	rs140219751	0	172542933	C	T
2	rs2357062	0	172543109	T	C
2	rs2138349	0	172543397	T	C
2	rs76758669	0	172543651	T	C
2	rs6721680	0	172543913	G	T
2	rs3795999	0	172544483	A	G
2	rs80197124	0	172545026	C	G
2	rs17614989	0	172545208	T	C
2	rs17615013	0	172546051	A	G
2	rs117397189	0	172547244	G	A
2	rs17499306	0	172547553	A	T
2	rs6433311	0	172549248	A	G
2	rs11675891	0	172550440	A	G
2	rs143631209	0	172550905	C	T
2	rs115678258	0	172551325	G	A
2	rs76478189	0	172551362	G	A
2	rs1554165	0	172551602	T	C
2	rs141251399	0	172551771	G	A
2	rs62181743	0	172552001	T	C
2	rs75487499	0	172552043	A	G
2	rs117537565	0	172552056	C	T
2	rs78293586	0	172552611	G	A
2	rs13429113	0	172552765	A	T
2	rs74502467	0	172553925	G	A
2	rs34242651	0	172553999	G	A
2	rs150407583	0	172555276	G	A
2	rs111282224	0	172556172	C	T
2	rs7574711	0	172557246	A	G
2	rs1850031	0	172557739	G	A
2	rs1515812	0	172558047	G	A
2	rs2138348	0	172558172	G	T
2	rs12464262	0	172558213	T	C
2	rs62184165	0	172558328	A	G
2	rs77870494	0	172558924	T	C
2	rs12185567	0	172560729	A	C
2	rs312925	0	172563922	G	A
2	rs312924	0	172564021	A	T
2	rs34531723	0	172564094	A	C
2	rs12997093	0	172564438	T	C
2	rs151058663	0	172566382	C	T
2	rs138941312	0	172566859	G	C
2	rs114879982	0	172567256	G	A
2	rs12612105	0	172567568	C	T
2	rs312920	0	172567701	T	C
2	rs312919	0	172567713	G	A
2	rs79317912	0	172568985	A	G
2	rs312918	0	172569587	G	C
2	rs10930491	0	172569824	A	G
2	rs950173	0	172570419	G	A
2	rs144427906	0	172571082	T	G
2	rs312917	0	172571158	C	T
2	rs17581131	0	172571693	C	G
2	rs115279258	0	172572566	A	G
2	rs312916	0	172573341	G	A
2	rs11887208	0	172574172	G	A
2	rs2674484	0	172574612	G	A
2	rs2678155	0	172575012	T	C
2	rs10497375	0	172575837	A	G
2	rs17427473	0	172576011	A	G
2	rs145383061	0	172576081	A	G
2	rs7597387	0	172577116	T	C
2	rs10206062	0	172577276	A	T
2	rs115285814	0	172577479	G	T
2	rs10185633	0	172577861	G	A
2	rs973889	0	172579954	A	G
2	rs78324452	0	172580105	C	T
2	rs144273879	0	172582888	G	T
2	rs78270283	0	172583203	A	G
2	rs142160542	0	172583256	C	G
2	rs79701804	0	172583738	G	A
2	rs75228858	0	172583853	A	G
2	rs11897196	0	172585595	G	A
2	rs10207085	0	172585885	T	G
2	rs13000153	0	172586067	A	G
2	rs2292814	0	172586567	G	A
2	rs2292815	0	172586651	C	G
2	rs2292816	0	172586714	G	C
2	rs35162284	0	172587910	A	G
2	rs55957712	0	172587956	C	T
2	rs7604918	0	172588094	G	A
2	rs76368189	0	172588389	A	G
2	rs10204501	0	172588865	C	G
2	rs10204502	0	172588866	C	G
2	rs10204622	0	172588982	C	T
2	rs75836161	0	172589295	C	A
2	rs10184770	0	172590422	A	G
2	rs114500122	0	172590623	C	T
2	rs78261455	0	172591709	A	G
2	rs6709156	0	172591944	T	C
2	rs6722757	0	172591963	A	G
2	rs12471160	0	172594026	C	G
2	rs12692970	0	172594197	T	C
2	rs139579611	0	172594417	A	G
2	rs115926786	0	172595767	A	G
2	rs6710698	0	172596078	G	C
2	rs4667693	0	172596308	T	C
2	rs34632749	0	172596418	G	A
2	rs9287948	0	172596914	G	A
2	rs10200608	0	172597929	G	A
2	rs116555388	0	172599614	A	G
2	rs6738445	0	172599615	T	C
2	rs3796000	0	172600310	A	G
2	rs12619041	0	172600716	C	A
2	rs117313237	0	172600752	A	G
2	rs569518066	0	172604602	G	C
2	rs148871735	0	172604997	T	G
2	rs17499502	0	172605130	A	G
2	rs4667694	0	172605399	G	A
2	rs1543168	0	172606208	A	G
2	rs75120445	0	172607201	G	A
2	rs10166005	0	172607294	C	T
2	rs10184866	0	172608956	T	G
2	rs1517678	0	172609835	T	A
2	rs142235663	0	172610982	C	T
2	rs149242570	0	172611257	A	G
2	rs190440561	0	172611952	A	G
2	rs115567901	0	172612621	C	T
2	rs11886820	0	172614207	G	T
2	rs151221433	0	172614272	T	C
2	rs6433312	0	172614571	G	A
2	rs75620344	0	172614890	T	G
2	rs10201419	0	172615870	A	G
2	rs10201520	0	172615953	A	G
2	rs10930493	0	172615971	A	C
2	rs111357343	0	172616423	G	A
2	rs7574090	0	172616875	A	G
2	rs9789538	0	172618474	G	C
2	rs72881916	0	172619268	T	G
2	rs147273538	0	172619561	A	G
2	rs4668412	0	172619770	A	G
2	rs80097928	0	172620862	A	G
2	rs77366693	0	172621038	G	A
2	rs146697253	0	172621161	A	G
2	rs6723259	0	172622527	A	C
2	rs191032683	0	172623146	C	T
2	rs13419987	0	172623914	T	C
2	rs144725949	0	172623921	T	C
2	rs76475957	0	172624141	C	T
2	rs12692971	0	172625171	A	G
2	rs12622772	0	172625737	T	C
2	rs10194102	0	172626143	G	C
2	rs146897743	0	172626230	A	T
2	rs1607253	0	172626238	A	G
2	rs1607254	0	172626552	A	G
2	rs7562356	0	172626611	C	G
2	rs114969526	0	172627172	C	T
2	rs11904009	0	172627343	T	G
2	rs13012103	0	172627772	C	A
2	rs11690807	0	172628120	G	A
2	rs72881938	0	172628752	C	G
2	rs76700450	0	172630056	C	A
2	rs118120566	0	172630180	C	T
2	rs112905445	0	172630728	C	T
2	rs35379278	0	172630729	G	A
2	rs186904295	0	172631607	G	A
2	rs4507064	0	172632668	T	C
2	rs147960287	0	172632683	G	A
2	rs11673831	0	172632930	T	C
2	rs150409120	0	172632962	G	A
2	rs145210646	0	172633084	A	C
2	rs138865128	0	172633618	G	A
2	rs368216989	0	172633874	G	A
2	rs13017695	0	172634063	C	T
2	rs7572215	0	172634228	G	A
2	rs148066054	0	172634439	C	T
2	rs141802084	0	172634504	G	A
2	rs74765494	0	172634872	A	G
2	rs35391289	0	172634983	A	C
2	rs1113390	0	172635176	T	C
2	rs1113389	0	172635365	C	T
2	rs10174525	0	172635697	T	C
2	rs144772918	0	172636221	G	A
2	rs79370370	0	172637133	T	C
2	rs6705200	0	172637600	A	G
2	rs62184174	0	172637656	C	T
2	rs7355594	0	172639448	G	T
2	rs10497374	0	172640623	A	G
2	rs17499544	0	172640734	C	T
2	rs11757	0	172641045	C	G
2	rs200445677	0	172641759	T	A
2	rs12692973	0	172642057	C	T
2	rs192328959	0	172642744	A	T
2	rs72881959	0	172643837	T	A
2	rs2292813	0	172644229	T	C
2	rs13016580	0	172646528	G	A
2	rs13021138	0	172646631	C	T
2	rs7608403	0	172646765	A	C
2	rs139562569	0	172646834	T	C
2	rs145251030	0	172647026	C	G
2	rs3770459	0	172648592	C	A
2	rs56049564	0	172648680	T	C
2	rs118042260	0	172649580	G	A
2	rs17499593	0	172649755	C	G
2	rs10167419	0	172649826	A	G
2	rs6745143	0	172650382	G	A
2	rs3770458	0	172651287	C	T
2	rs3770457	0	172652210	T	A
2	rs75235617	0	172652417	C	T
2	rs191835994	0	172652677	G	A
2	rs76674291	0	172652763	A	T
2	rs115839825	0	172653387	G	A
2	rs149808358	0	172654057	C	T
2	rs949548	0	172654609	A	G
2	rs139714014	0	172654764	G	C
2	rs6758704	0	172655097	T	C
2	rs74682906	0	172657208	A	G
2	rs35854151	0	172657439	G	A
2	rs6433313	0	172657696	T	G
2	rs1022358	0	172658396	G	T
2	rs147185564	0	172658802	C	T
2	rs1973707	0	172659057	T	C
2	rs1973706	0	172659281	G	A
2	rs17581284	0	172659376	C	T
2	rs7584258	0	172659836	A	G
2	rs1474074	0	172659852	G	A
2	rs185032630	0	172660855	G	A
2	rs6433314	0	172660971	A	G
2	rs117605100	0	172661577	C	T
2	rs147269962	0	172661911	G	A
2	rs150799926	0	172662361	C	T
2	rs57718990	0	172662614	T	G
2	rs12692974	0	172663256	T	C
2	rs6754817	0	172663394	C	T
2	rs117233194	0	172663539	C	A
2	rs114071719	0	172663836	T	C
2	rs3821096	0	172664020	C	T
2	rs34221876	0	172664191	G	A
2	rs116941186	0	172664821	G	A
2	rs117156756	0	172665916	G	A
2	rs3770455	0	172667895	G	A
2	rs3770453	0	172668609	G	A
2	rs3770452	0	172668682	A	G
2	rs3770451	0	172668715	T	G
2	rs970948	0	172668843	C	T
2	rs116067221	0	172669437	T	A
2	rs3770450	0	172670553	T	C
2	rs142347188	0	172671029	G	A
2	rs7586207	0	172671094	A	G
2	rs142561115	0	172672509	A	G
2	rs67204065	0	172672624	G	A
2	rs62182368	0	172672693	A	G
2	rs118179702	0	172672959	A	C
2	rs12053046	0	172673399	A	G
2	rs6716901	0	172673453	G	A
2	rs9636293	0	172675009	T	G
2	rs80037549	0	172676123	G	T
2	rs4668413	0	172676662	C	A
2	rs6760680	0	172676865	A	T
2	rs66835971	0	172677459	G	A
2	rs75695480	0	172677566	G	A
2	rs34962243	0	172677663	C	T
2	rs11903123	0	172677819	A	G
2	rs1996424	0	172678365	T	A
2	rs149973623	0	172680327	T	C
2	rs1400816	0	172680678	A	C
2	rs12614709	0	172680872	C	G
2	rs62182370	0	172681510	G	A
2	rs74393286	0	172681710	G	T
2	rs2357064	0	172682312	G	A
2	rs17581347	0	172682601	T	C
2	rs17581361	0	172682612	T	G
2	rs2176465	0	172683067	C	T
2	rs17615262	0	172683481	A	C
2	rs117440866	0	172683879	G	T
2	rs34108287	0	172683986	A	G
2	rs3821095	0	172684006	A	G
2	rs72885529	0	172684032	C	T
2	rs72885532	0	172684033	A	G
2	rs3821094	0	172684114	G	A
2	rs12692976	0	172684403	C	A
2	rs62182372	0	172684487	C	T
2	rs62182373	0	172685555	C	T
2	rs62182374	0	172685682	T	C
2	rs6433315	0	172686290	T	C
2	rs12622895	0	172686304	T	G
2	rs6709299	0	172687127	T	A
2	rs72885545	0	172687191	T	G
2	rs57775770	0	172687731	T	C
2	rs6759575	0	172689068	C	T
2	rs908670	0	172690180	T	C
2	rs908671	0	172690265	C	G
2	rs3736499	0	172690418	C	T
2	rs3770449	0	172692048	C	T
2	rs3770448	0	172692265	A	G
2	rs3770447	0	172692503	A	T
2	rs3765166	0	172693780	G	A
2	rs3765167	0	172693944	A	G
2	rs1010533	0	172694403	C	T
2	rs3821093	0	172694587	C	T
2	rs1554259	0	172694629	G	A
2	rs78820630	0	172695280	A	T
2	rs114304988	0	172697918	G	A
2	rs113924638	0	172698027	C	T
2	rs10179020	0	172698853	A	G
2	rs190282520	0	172699707	A	G
2	rs2176466	0	172699753	G	A
2	rs2271758	0	172701157	T	G
2	rs149739351	0	172701860	T	C
2	rs76703909	0	172702192	C	T
2	rs925881	0	172703641	C	T
2	rs4668414	0	172704291	A	C
2	rs139094827	0	172706097	G	A
2	rs143959714	0	172706520	C	T
2	rs10191399	0	172707805	A	G
2	rs149189827	0	172708237	G	A
2	rs3770445	0	172708919	T	C
2	rs3770444	0	172709215	G	C
2	rs118148925	0	172709763	G	A
2	rs56275355	0	172710180	G	A
2	rs138615838	0	172710347	G	C
2	rs2357206	0	172710604	A	G
2	rs2884123	0	172710619	A	G
2	rs3770443	0	172711138	G	C
2	rs6727459	0	172711356	C	T
2	rs2056202	0	172712480	T	C
2	rs17848721	0	172712810	T	C
2	rs2138873	0	172714067	T	C
2	rs1996425	0	172714931	C	T
2	rs1105264	0	172715165	G	C
2	rs1105265	0	172715401	T	C
2	rs187518205	0	172716548	G	A
2	rs115747888	0	172716667	T	C
2	rs4668415	0	172716687	G	A
2	rs4668416	0	172716762	G	A
2	rs12619137	0	172717167	T	G
2	rs12692977	0	172717330	G	A
2	rs10196521	0	172718245	T	C
2	rs7580232	0	172718734	A	G
2	rs147165079	0	172718828	T	G
2	rs4668417	0	172719315	A	G
2	rs75776799	0	172721341	G	C
2	rs62182392	0	172721762	G	A
2	rs13017585	0	172721808	C	A
2	rs183914684	0	172721978	C	G
2	rs374359067	0	172721999	T	A
2	rs143368157	0	172724264	G	A
2	rs145877386	0	172724443	C	T
2	rs1878583	0	172725301	A	G
2	rs12692978	0	172725981	C	T
2	rs144181021	0	172726192	G	A
2	rs369441297	0	172726867	T	C
2	rs62182397	0	172727404	G	C
2	rs10930496	0	172728051	T	C
2	rs6736159	0	172728898	T	C
2	rs58540694	0	172729106	C	T
2	rs114618948	0	172729376	T	C
2	rs6725388	0	172730015	G	C
2	rs145196290	0	172730569	T	C
2	rs140091639	0	172731361	G	C
2	rs150324777	0	172731522	C	T
2	rs6708365	0	172731592	C	T
2	rs6711813	0	172731810	G	A
2	rs6726991	0	172731923	T	G
2	rs59844139	0	172731983	C	A
2	rs62182401	0	172733348	G	T
2	rs144659784	0	172735073	C	T
2	rs146619292	0	172735074	G	A
2	rs6724337	0	172735329	C	T
2	rs79874998	0	172736719	T	C
2	rs143934207	0	172736918	T	A
2	rs147271475	0	172736977	G	A
2	rs17581439	0	172737267	T	C
2	rs139809060	0	172737931	G	C
2	rs11675404	0	172737981	G	T
2	rs74681329	0	172738285	T	G
2	rs78964234	0	172738796	G	A
2	rs115037110	0	172739190	G	A
2	rs117110103	0	172739643	T	C
2	rs62182402	0	172741019	T	C
2	rs7573003	0	172741415	T	A
2	rs6433316	0	172742056	T	C
2	rs79923204	0	172742449	C	T
2	rs185247540	0	172743235	T	C
2	rs143126861	0	172743683	A	C
2	rs12692979	0	172743695	A	C
2	rs7355523	0	172744421	T	C
2	rs12617265	0	172744787	T	C
2	rs7588025	0	172745419	T	C
2	rs192834784	0	172745559	T	C
2	rs6433317	0	172745781	T	C
2	rs117016907	0	172746096	T	G
2	rs149498472	0	172747047	A	G
2	rs62182403	0	172747182	G	A
2	rs7608126	0	172747588	A	G
2	rs62182404	0	172748162	A	G
2	rs142588461	0	172748172	T	C
2	rs55864623	0	172748690	A	G
2	rs12617655	0	172749260	G	A
2	rs3821092	0	172750257	C	G
2	rs12991441	0	172750262	C	G
2	rs143712437	0	172750463	C	T
2	rs62182424	0	172751723	C	G
2	rs145555918	0	172751761	G	A
2	rs117331543	0	172752218	T	C
2	rs7583860	0	172753009	G	T
2	rs13024662	0	172753050	C	G
2	rs10432474	0	172753397	G	A
2	rs116577770	0	172753567	G	A
2	rs145171523	0	172753634	C	T
2	rs13031370	0	172753721	G	C
2	rs55972736	0	172753888	C	T
2	rs55681218	0	172753889	G	C
2	rs6753859	0	172754554	T	C
2	rs11691301	0	172754977	T	G
2	rs62182425	0	172755947	C	A
2	rs12995933	0	172755997	A	G
2	rs13017988	0	172759467	A	C
2	rs56401580	0	172759776	A	G
2	rs150886395	0	172760452	A	G
2	rs185261014	0	172761397	C	T
2	rs4668419	0	172761833	C	T
2	rs116305560	0	172763292	G	A
2	rs149746680	0	172763668	T	C
2	rs116957922	0	172763703	G	A
2	rs12622385	0	172764712	C	T
2	rs73014549	0	172765182	A	G
2	rs12479374	0	172766837	C	A
2	rs6727017	0	172766847	T	A
2	rs186246002	0	172767030	A	G
2	rs144262771	0	172767177	A	T
2	rs148667353	0	172767244	A	G
2	rs7563971	0	172767481	G	A
2	rs7564089	0	172767590	G	A
2	rs57887937	0	172768956	T	G
2	rs184470086	0	172769162	A	G
2	rs62182429	0	172769621	C	G
2	rs4581870	0	172769907	T	A
2	rs117681359	0	172770641	T	C
2	rs11677573	0	172771000	T	C
2	rs12478215	0	172771546	G	A
2	rs11695887	0	172772533	C	T
2	rs77753919	0	172772780	G	A
2	rs62182430	0	172772837	G	A
2	rs7580132	0	172773119	T	C
2	rs13030911	0	172774641	T	C
2	rs62182432	0	172774731	C	T
2	rs11678018	0	172775126	C	T
2	rs116868713	0	172775482	T	C
2	rs10930498	0	172775547	G	A
2	rs75305382	0	172776081	C	T
2	rs62182433	0	172777331	T	C
2	rs148295753	0	172777408	G	A
2	rs28372952	0	172779122	C	T
2	rs6742905	0	172779669	G	C
2	rs62182435	0	172779877	C	A
2	rs6758494	0	172780086	T	C
2	rs10202823	0	172780132	T	C
2	rs12468218	0	172781690	C	G
2	rs7594478	0	172782630	T	C
2	rs10930499	0	172783198	C	T
2	rs60706248	0	172783850	T	G
2	rs4072279	0	172783934	G	A
2	rs151316801	0	172784544	C	A
2	rs9784123	0	172785005	T	A
2	rs9784070	0	172785007	C	T
2	rs62182436	0	172785163	C	T
2	rs7340516	0	172785714	T	C
2	rs76235705	0	172785976	T	C
2	rs6750058	0	172786909	G	T
2	rs12467010	0	172787739	A	G
2	rs62182437	0	172787927	T	C
2	rs140227773	0	172787951	G	A
2	rs59853867	0	172789359	A	G
2	rs150357932	0	172790492	C	T
2	rs138010248	0	172790515	A	G
2	rs79326780	0	172791586	G	A
2	rs7597525	0	172792159	C	A
2	rs11692418	0	172792599	C	G
2	rs72889094	0	172794769	A	G
2	rs2357208	0	172795560	C	T
2	rs2357207	0	172795564	T	A
2	rs138748188	0	172795769	A	C
2	rs13399316	0	172796581	T	C
2	rs62182438	0	172796774	A	T
2	rs117809327	0	172796790	A	C
2	rs6433318	0	172797104	T	C
2	rs6740705	0	172797281	A	C
2	rs150826468	0	172797889	C	T
2	rs6731562	0	172798262	T	C
2	rs2028674	0	172798775	A	G
2	rs2028673	0	172798779	T	A
2	rs2028672	0	172798804	T	C
2	rs62182439	0	172799794	G	A
2	rs138864646	0	172801443	C	T
2	rs148517732	0	172801680	G	A
2	rs79904427	0	172802011	T	G
2	rs142776457	0	172802274	C	T
2	rs146726790	0	172803083	A	G
2	rs116912775	0	172804095	G	A
2	rs150976283	0	172806979	C	T
2	rs11883977	0	172807590	A	G
2	rs150858536	0	172808586	A	T
2	rs140455167	0	172809362	A	G
2	rs76350913	0	172809725	G	T
2	rs6726050	0	172811148	G	A
2	rs6741030	0	172811163	T	C
2	rs62182443	0	172811610	G	A
2	rs118154134	0	172812293	C	T
2	rs2165934	0	172812339	G	A
2	rs148075809	0	172812521	G	A
2	rs62182444	0	172812544	C	A
2	rs4280427	0	172813218	G	A
2	rs10201430	0	172813241	T	C
2	rs4324292	0	172813245	C	G
2	rs17615352	0	172814255	T	C
2	rs6753551	0	172814467	T	C
2	rs6757680	0	172815510	T	G
2	rs17581481	0	172816253	A	C
2	rs75559541	0	172816864	T	C
2	rs143077411	0	172817061	C	T
2	rs77657645	0	172817237	G	T
2	rs76484787	0	172817287	C	T
2	rs7602037	0	172817794	G	A
2	rs56133507	0	172818467	T	G
2	rs7579509	0	172819161	A	G
2	rs10177679	0	172820250	T	C
2	rs10165126	0	172820315	C	T
2	rs62182446	0	172821223	G	A
2	rs1982288	0	172821739	G	T
2	rs62183760	0	172824056	C	G
2	rs55975050	0	172825318	T	C
2	rs12624292	0	172825343	G	A
2	rs11676438	0	172826668	G	A
2	rs148800555	0	172827293	C	T
2	rs74796759	0	172827795	G	A
2	rs10439296	0	172828330	C	T
2	rs149324526	0	172828762	T	G
2	rs62183762	0	172828798	A	G
2	rs150668583	0	172829479	G	A
2	rs62183763	0	172829681	C	A
2	rs10930500	0	172830457	G	A
2	rs145159613	0	172830566	C	T
2	rs6433319	0	172830953	C	T
2	rs117165923	0	172831319	G	A
2	rs62183765	0	172832024	G	T
2	rs62183766	0	172833107	C	T
2	rs189636468	0	172833129	G	A
2	rs13004237	0	172833139	A	G
2	rs13004445	0	172833222	A	T
2	rs370230337	0	172833223	C	T
2	rs10188587	0	172833782	T	C
2	rs13018515	0	172834951	G	A
2	rs76350183	0	172835354	C	G
2	rs72890834	0	172835802	G	T
2	rs13024846	0	172835803	C	T
2	rs62183768	0	172836158	G	A
2	rs140354455	0	172836388	C	T
2	rs10930501	0	172836677	G	C
2	rs34137430	0	172836924	C	G
2	rs77492339	0	172837307	A	G
2	rs62183769	0	172838074	A	C
2	rs62183770	0	172838117	C	G
2	rs76561939	0	172838499	A	C
2	rs72890841	0	172838596	A	G
2	rs12473516	0	172840869	T	C
2	rs78107139	0	172841435	G	C
2	rs11683436	0	172841930	C	T
2	rs185765261	0	172842099	G	A
2	rs143454436	0	172842619	C	G
2	rs145866308	0	172843037	G	A
2	rs62183773	0	172843122	C	T
2	rs72890842	0	172843278	T	G
2	rs118077458	0	172843347	C	T
2	rs3791342	0	172843608	T	G
2	rs3791343	0	172843959	G	A
2	rs142178504	0	172844472	G	A
2	rs2083854	0	172845855	G	A
2	rs58955804	0	172845890	C	T
2	rs1443700	0	172846257	A	G
2	rs78611432	0	172847503	C	T
2	rs77465418	0	172847995	G	T
2	rs138254751	0	172848721	A	T
2	rs146051631	0	172849194	T	C
2	rs115101293	0	172849315	C	T
2	rs74534862	0	172849482	C	A
2	rs6752812	0	172851502	C	A
2	rs11695630	0	172851552	T	C
2	rs17428076	0	172851936	C	G
2	rs6714214	0	172851990	T	C
2	rs2028671	0	172852839	C	T
2	rs17581509	0	172853413	A	G
2	rs2028670	0	172853809	C	T
2	rs76980547	0	172854086	C	A
2	rs186694516	0	172854127	T	A
2	rs140621953	0	172854165	A	G
2	rs6707142	0	172854198	C	A
2	rs77233471	0	172855694	T	C
2	rs11676484	0	172856874	G	A
2	rs62183776	0	172858117	C	T
2	rs10174055	0	172858214	C	T
2	rs62183777	0	172858332	T	C
2	rs7371503	0	172859611	A	T
2	rs77698716	0	172859729	A	C
2	rs7581072	0	172859849	C	T
2	rs6433321	0	172860402	G	T
2	rs116087574	0	172860907	T	G
2	rs10166352	0	172861272	C	T
2	rs146208171	0	172861395	G	A
2	rs10166548	0	172861456	C	T
2	rs55711205	0	172861497	A	T
2	rs117727374	0	172861759	A	G
2	rs55653103	0	172861816	T	C
2	rs78382890	0	172861979	A	C
2	rs56218609	0	172862314	G	A
2	rs146611731	0	172862906	G	C
2	rs57377675	0	172863132	T	C
2	rs138009620	0	172863410	G	A
2	rs117653441	0	172864675	G	A
2	rs6729945	0	172864695	C	G
2	rs6730085	0	172864845	C	A
2	rs62183782	0	172865009	T	A
2	rs7371631	0	172865394	A	T
2	rs62183783	0	172865775	A	G
2	rs7584187	0	172866105	G	A
2	rs7557612	0	172866218	A	G
2	rs141659267	0	172866276	G	A
2	rs7598232	0	172866305	T	C
2	rs7557717	0	172866357	A	G
2	rs7598246	0	172866359	T	C
2	rs62183784	0	172866696	A	G
2	rs139356313	0	172866774	C	T
2	rs62183785	0	172866976	G	A
2	rs62183800	0	172867273	C	T
2	rs191436708	0	172867386	A	G
2	rs62183801	0	172867475	G	A
2	rs150994726	0	172868464	G	A
2	rs79939303	0	172869161	G	T
2	rs6718013	0	172869185	A	G
2	rs6746701	0	172869255	G	A
2	rs115005961	0	172869782	A	G
2	rs11903410	0	172869942	T	C
2	rs62183803	0	172870035	G	T
2	rs76223175	0	172870099	G	A
2	rs6733123	0	172870832	G	A
2	rs6733794	0	172871381	G	A
2	rs6433322	0	172871562	T	G
2	rs117517358	0	172872041	C	T
2	rs6737308	0	172872042	G	A
2	rs147290520	0	172872210	G	A
2	rs147469614	0	172872756	G	A
2	rs6433323	0	172873060	G	A
2	rs187921049	0	172873253	A	G
2	rs371964791	0	172874197	C	T
2	rs62183804	0	172875088	C	A
2	rs6749895	0	172875442	G	A
2	rs552388791	0	172875958	A	G
2	rs28600716	0	172876382	G	A
2	rs62183807	0	172877480	A	G
2	rs6715929	0	172877507	T	C
2	rs1443699	0	172878134	T	C
2	rs6704590	0	172878554	C	G
2	rs62183808	0	172880075	G	A
2	rs10197265	0	172880668	C	T
2	rs117814579	0	172881954	G	A
2	rs111676152	0	172882944	A	G
2	rs62183809	0	172882962	C	G
2	rs12622259	0	172883010	C	T
2	rs6761111	0	172883568	G	C
2	rs6719012	0	172883647	T	C
2	rs57734582	0	172883930	C	T
2	rs56041936	0	172884178	C	T
2	rs117857993	0	172884296	C	T
2	rs62183811	0	172885096	G	A
2	rs62183812	0	172885583	A	G
2	rs62183813	0	172885975	A	G
2	rs17428174	0	172886148	T	C
2	rs55863868	0	172888509	G	A
2	rs191510010	0	172888905	G	A
2	rs145372999	0	172889540	G	A
2	rs10201053	0	172889558	A	G
2	rs11681005	0	172889613	C	T
2	rs10930502	0	172890588	A	G
2	rs11688839	0	172890647	G	T
2	rs145640663	0	172891013	A	G
2	rs117480379	0	172891468	T	A
2	rs117785323	0	172891469	C	A
2	rs59609380	0	172892950	G	T
2	rs6751078	0	172893530	A	C
2	rs568440261	0	172894295	C	T
2	rs17581610	0	172894480	G	A
2	rs72892835	0	172894614	G	A
2	rs7580363	0	172895062	G	A
2	rs192262735	0	172895083	C	G
2	rs184838879	0	172895085	T	C
2	rs77963593	0	172895294	G	C
2	rs139477917	0	172895309	T	A
2	rs7606918	0	172895449	A	G
2	rs12052246	0	172895606	C	A
2	rs7594711	0	172895637	T	G
2	rs17500114	0	172896587	A	C
2	rs12996935	0	172896970	A	G
2	rs11892858	0	172897675	T	C
2	rs7591150	0	172897761	G	C
2	rs60491745	0	172897762	G	C
2	rs13394990	0	172898921	G	T
2	rs13394991	0	172898922	G	T
2	rs12988345	0	172899203	T	G
2	rs201085270	0	172899308	T	G
2	rs62183817	0	172899868	C	T
2	rs139028484	0	172900125	T	C
2	rs142492193	0	172900144	T	C
2	rs11673986	0	172900758	C	T
2	rs12987931	0	172900948	C	T
2	rs371872901	0	172901037	G	A
2	rs13015360	0	172901330	T	C
2	rs12989544	0	172901512	G	A
2	rs12989560	0	172901534	G	A
2	rs13020884	0	172901699	T	G
2	rs7586556	0	172901887	G	C
2	rs13403822	0	172903124	T	C
2	rs9973784	0	172904468	A	G
2	rs62183819	0	172904520	G	T
2	rs190151915	0	172904547	G	T
2	rs9973494	0	172904659	C	T
2	rs1965160	0	172904758	G	A
2	rs72892859	0	172904889	T	C
2	rs1965159	0	172905164	C	T
2	rs34054371	0	172905817	G	C
2	rs376783705	0	172906128	T	C
2	rs79029608	0	172907025	T	C
2	rs374769981	0	172907424	G	A
2	rs540959001	0	172907425	T	C
2	rs116969492	0	172908860	C	T
2	rs34636594	0	172911094	A	G
2	rs55791993	0	172911712	A	G
2	rs1008152	0	172912090	A	G
2	rs1008151	0	172912098	G	A
2	rs788164	0	172913390	C	G
2	rs35881445	0	172913957	C	T
2	rs10203462	0	172913964	T	C
2	rs10167594	0	172914293	A	G
2	rs12328877	0	172915055	C	T
2	rs788166	0	172915489	G	C
2	rs10171214	0	172915526	A	C
2	rs10209911	0	172915822	T	C
2	rs73976544	0	172915976	G	A
2	rs796839	0	172916214	A	C
2	rs2129475	0	172916772	A	G
2	rs13013988	0	172917076	C	T
2	rs788168	0	172917799	A	G
2	rs56139403	0	172918674	T	G
2	rs185518935	0	172919023	G	A
2	rs12052482	0	172919206	T	C
2	rs10930503	0	172919713	G	A
2	rs788170	0	172919958	T	C
2	rs60153685	0	172920131	C	T
2	rs1038564	0	172920423	G	A
2	rs1344393	0	172920464	T	C
2	rs75591892	0	172920504	T	G
2	rs142726438	0	172921213	A	G
2	rs17581715	0	172921454	C	T
2	rs788171	0	172921832	T	C
2	rs150594914	0	172921894	T	C
2	rs118077889	0	172923061	C	T
2	rs72892894	0	172923408	T	A
2	rs12622144	0	172923452	C	G
2	rs57656367	0	172923787	G	A
2	rs73976547	0	172924168	A	G
2	rs145833065	0	172924398	A	T
2	rs143747318	0	172924558	T	C
2	rs148170671	0	172924805	A	G
2	rs75070321	0	172925033	A	C
2	rs62183851	0	172925252	C	T
2	rs62183852	0	172926211	T	G
2	rs10497377	0	172926226	G	T
2	rs788161	0	172926671	C	T
2	rs6737876	0	172926676	G	A
2	rs145164337	0	172928394	C	T
2	rs788162	0	172929205	A	G
2	rs17500199	0	172929537	G	A
2	rs10497378	0	172929901	G	A
2	rs17615589	0	172930550	T	G
2	rs788163	0	172931559	A	C
2	rs17615607	0	172932102	C	G
2	rs705870	0	172932283	C	T
2	rs10497379	0	172932310	T	C
2	rs62183853	0	172932333	G	A
2	rs12616766	0	172932784	T	G
2	rs79993309	0	172934369	T	A
2	rs145193493	0	172936880	T	A
2	rs138208730	0	172938884	T	C
2	rs2357323	0	172941078	T	C
2	rs56923699	0	172942149	G	A
2	rs146983959	0	172942314	C	T
2	rs3796058	0	172942448	A	C
2	rs788158	0	172942897	A	G
2	rs60123064	0	172943320	T	C
2	rs16859964	0	172943351	C	T
2	rs139351082	0	172943738	C	T
2	rs3814049	0	172943886	T	C
2	rs16859965	0	172944480	C	A
2	rs788159	0	172944650	G	T
2	rs58045367	0	172944748	G	A
2	rs12473549	0	172945107	C	T
2	rs705869	0	172945529	G	A
2	rs923256	0	172945931	C	G
2	rs788160	0	172946315	T	G
2	rs80244620	0	172946431	G	A
2	rs1047889	0	172946527	T	C
2	rs74483458	0	172946864	C	T
2	rs79281714	0	172947912	C	A
2	rs10204520	0	172948094	G	A
2	rs115246980	0	172948907	G	A
2	rs77223687	0	172949041	C	T
2	rs72877591	0	172949262	C	T
2	rs3098974	0	172950073	A	T
2	rs116381891	0	172951024	C	T
2	rs3821186	0	172953167	C	G
2	rs788172	0	172953438	G	A
2	rs788173	0	172953460	G	A
2	rs796840	0	172954441	G	T
2	rs55819161	0	172954451	G	T
2	rs813720	0	172954741	G	C
2	rs10186317	0	172955011	A	G
2	rs6710250	0	172955360	C	A
2	rs62183854	0	172955433	C	T
2	rs62183855	0	172956449	A	C
2	rs12469319	0	172957106	T	G
2	rs13388257	0	172957534	G	C
2	rs13390848	0	172957643	G	T
2	rs12468332	0	172959622	G	A
2	rs150318970	0	172960212	C	A
2	rs117597893	0	172960309	C	G
2	rs35741464	0	172960438	C	A
2	rs147079220	0	172960853	G	A
2	rs116014093	0	172960872	C	A
2	rs10168377	0	172961951	C	G
2	rs3927124	0	172962314	A	C
2	rs1154721	0	172963025	T	C
2	rs4519482	0	172963359	A	T
2	rs118142318	0	172963414	G	A
2	rs62183857	0	172963931	C	A
2	rs62183858	0	172963940	C	G
2	rs3791344	0	172964203	A	G
2	rs2228184	0	172966250	T	C
2	rs743605	0	172967302	C	T
2	rs3762499	0	172967746	A	G
2	rs71415274	0	172968180	G	A
2	rs62183859	0	172968775	A	G
2	rs141116557	0	172969437	C	A
2	rs79061070	0	172969552	A	G
2	rs150265702	0	172970052	A	T
2	rs80204092	0	172970220	C	A
2	rs35263507	0	172970257	C	T
2	rs16859990	0	172970483	G	A
2	rs114409875	0	172971840	T	C
2	rs76030441	0	172971943	C	G
2	rs1001780	0	172972358	G	T
2	rs13034296	0	172972792	A	G
2	rs2357322	0	172972828	G	C
2	rs2016394	0	172972971	G	A
2	rs13035801	0	172973253	G	A
2	rs13036013	0	172973372	G	C
2	rs13018407	0	172973900	T	C
2	rs17726078	0	172974566	C	G
2	rs17726121	0	172974749	C	T
2	rs62184960	0	172974789	C	T
2	rs185320271	0	172975177	C	A
2	rs181857120	0	172975379	C	T
2	rs369132526	0	172975609	A	G
2	rs76974555	0	172976358	A	G
2	rs62184962	0	172976829	T	C
2	rs12621285	0	172976852	G	A
2	rs187043200	0	172976890	G	T
2	rs71415275	0	172977047	G	A
2	rs72879528	0	172977715	A	C
2	rs77733781	0	172977735	G	T
2	rs80331565	0	172978161	A	G
2	rs79841340	0	172979940	G	A
2	rs10930505	0	172979993	T	C
2	rs62184964	0	172980260	C	T
2	rs75119741	0	172980384	C	A
2	rs72879531	0	172980563	A	G
2	rs72879536	0	172980722	T	C
2	rs56142209	0	172980988	C	T
2	rs116842994	0	172981137	G	A
2	rs76944964	0	172981146	C	T
2	rs80258916	0	172981228	G	C
2	rs4972600	0	172981645	A	G
2	rs13010553	0	172981774	A	G
2	rs28619352	0	172982258	G	C
2	rs76600691	0	172983895	G	A
2	rs10930506	0	172984009	A	G
2	rs79277404	0	172984029	G	A
2	rs12465934	0	172984362	T	C
2	rs7423032	0	172984491	A	G
2	rs2357210	0	172984692	A	T
2	rs4324296	0	172984930	C	T
2	rs117091222	0	172984955	C	T
2	rs77606653	0	172985270	G	T
2	rs149974224	0	172985404	G	T
2	rs6739007	0	172985658	A	G
2	rs9750758	0	172985859	T	G
2	rs59012643	0	172985878	G	T
2	rs13016849	0	172986343	T	C
2	rs972957	0	172986576	T	C
2	rs7583008	0	172987232	T	C
2	rs7569224	0	172987357	G	C
2	rs13390758	0	172987675	G	A
2	rs35547635	0	172987775	A	G
2	rs7572413	0	172987977	C	T
2	rs35412286	0	172988109	G	A
2	rs12613733	0	172988323	C	T
2	rs149396332	0	172988778	A	C
2	rs56656210	0	172989427	C	T
2	rs147666108	0	172989541	G	A
2	rs11680614	0	172989631	G	C
2	rs11900933	0	172990175	A	G
2	rs62182074	0	172990429	A	G
2	rs2357209	0	172990686	C	T
2	rs10084379	0	172991088	C	G
2	rs4972620	0	172991209	T	C
2	rs137918145	0	172991249	A	G
2	rs73020535	0	172991267	T	C
2	rs141526131	0	172991417	A	T
2	rs77985944	0	172991984	T	G
2	rs77396974	0	172991985	T	A
2	rs12692981	0	172992016	T	C
2	rs13015819	0	172992606	A	G
2	rs147253803	0	172993010	C	T
2	rs11675271	0	172993043	T	G
2	rs11675320	0	172993166	T	G
2	rs79606337	0	172993266	T	G
2	rs34158453	0	172993794	G	T
2	rs6724614	0	172993931	C	T
2	rs74580176	0	172993978	C	T
2	rs4972623	0	172994091	G	A
2	rs6433329	0	172994165	G	A
2	rs2357316	0	172994923	A	G
2	rs2357317	0	172995011	A	G
2	rs12466775	0	172995191	T	C
2	rs12470583	0	172995236	A	G
2	rs77284111	0	172995239	T	C
2	rs73020553	0	172995330	A	T
2	rs73022510	0	172995374	C	T
2	rs62182076	0	172995444	G	A
2	rs10930511	0	172995514	G	A
2	rs62182077	0	172995529	C	G
2	rs73022511	0	172995664	C	T
2	rs991485	0	172995701	C	G
2	rs991484	0	172995767	T	G
2	rs192752746	0	172995867	T	C
2	rs7582678	0	172995946	G	A
2	rs74444530	0	172996080	G	A
2	rs6748154	0	172996246	T	C
2	rs6748291	0	172996353	T	A
2	rs6704680	0	172996625	A	T
2	rs6708019	0	172997040	A	C
2	rs13021554	0	172997088	T	C
2	rs11675761	0	172997337	C	T
2	rs11681688	0	172997482	T	C
2	rs16860015	0	172997733	A	G
2	rs1843758	0	172997770	T	C
2	rs78000873	0	172997976	T	A
2	rs7590382	0	172998127	G	A
2	rs76325337	0	172998251	C	T
2	rs7590815	0	172998463	G	A
2	rs7590626	0	172998470	C	A
2	rs7604615	0	172998497	T	G
2	rs7604737	0	172998562	T	C
2	rs189730569	0	172998575	T	G
2	rs7593498	0	172998674	C	T
2	rs7566889	0	172998720	A	G
2	rs1319695	0	172998896	G	A
2	rs62182078	0	172999014	G	A
2	rs950406	0	172999765	T	C
2	rs4972424	0	172999885	C	T
2	rs950407	0	173000133	A	G
2	rs73022538	0	173000268	T	C
2	rs147928235	0	173000427	T	A
2	rs59068118	0	173000429	G	A
2	rs57686199	0	173000448	C	T
2	rs4972630	0	173001058	G	A
2	rs4972632	0	173001235	C	T
2	rs12468831	0	173002541	T	C
2	rs2357318	0	173003548	A	G
2	rs151117208	0	173003555	T	C
2	rs2129479	0	173003646	A	G
2	rs4972427	0	173003763	G	A
2	rs2171321	0	173003773	G	T
2	rs4972636	0	173003783	A	T
2	rs4972429	0	173003922	C	T
2	rs142066702	0	173004207	G	A
2	rs117050214	0	173004419	A	G
2	rs77107098	0	173004443	T	C
2	rs72625238	0	173005061	A	T
2	rs72625239	0	173005230	A	G
2	rs4484004	0	173005433	T	G
2	rs139431714	0	173005492	T	G
2	rs6755845	0	173006920	C	G
2	rs6433331	0	173008793	A	G
2	rs17218404	0	173008906	C	T
2	rs1843756	0	173009083	T	G
2	rs75092778	0	173009124	C	T
2	rs76628426	0	173009145	T	A
2	rs6433332	0	173009299	G	A
2	rs2306797	0	173009413	T	C
2	rs77673857	0	173010137	G	A
2	rs78895242	0	173010190	T	C
2	rs75726349	0	173010470	A	G
2	rs11890561	0	173010851	G	A
2	rs1386354	0	173011537	C	T
2	rs73022558	0	173011973	C	T
2	rs10930515	0	173012122	G	A
2	rs10930516	0	173012335	A	C
2	rs73022564	0	173012763	A	T
2	rs7606784	0	173012990	G	C
2	rs1486957	0	173013373	A	G
2	rs10930517	0	173013756	G	T
2	rs6705175	0	173013813	C	T
2	rs143799089	0	173014421	A	G
2	rs10930520	0	173014436	G	A
2	rs4972639	0	173015044	C	A
2	rs1843755	0	173015110	T	C
2	rs10930521	0	173015615	C	T
2	rs116405319	0	173015984	T	A
2	rs13010989	0	173016777	C	G
2	rs111899394	0	173017163	C	T
2	rs138005448	0	173017530	T	C
2	rs184905815	0	173017634	A	T
2	rs115236646	0	173017974	C	T
2	rs6750572	0	173018284	A	G
2	rs2884155	0	173019144	A	G
2	rs61656332	0	173019148	C	G
2	rs13009919	0	173020375	T	C
2	rs79368954	0	173020390	C	T
2	rs35217322	0	173020728	T	C
2	rs76189584	0	173020874	A	T
2	rs77406337	0	173021646	C	A
2	rs62182081	0	173022003	C	T
2	rs10199291	0	173022135	G	A
2	rs112713731	0	173022149	G	A
2	rs7597273	0	173022747	A	T
2	rs2054831	0	173023346	T	C
2	rs74691096	0	173024248	A	G
2	rs7604730	0	173024669	A	G
2	rs111909222	0	173025646	C	T
2	rs35319415	0	173026447	T	C
2	rs79238150	0	173027109	C	T
2	rs3901602	0	173027943	T	C
2	rs76635127	0	173028333	T	A
2	rs74383823	0	173028341	A	G
2	rs12617621	0	173028656	T	C
2	rs12620522	0	173028677	A	C
2	rs12614216	0	173028680	C	T
2	rs2171320	0	173029863	T	C
2	rs77375152	0	173029905	G	A
2	rs79871038	0	173029993	C	A
2	rs10191449	0	173030414	T	C
2	rs4340475	0	173030965	G	C
2	rs6750932	0	173032238	T	C
2	rs10183800	0	173033500	T	C
2	rs13006420	0	173033787	C	T
2	rs10186626	0	173033895	T	C
2	rs13006876	0	173034038	C	T
2	rs6433333	0	173034649	T	C
2	rs6718762	0	173034736	A	C
2	rs13014155	0	173035157	A	G
2	rs6751639	0	173035766	G	C
2	rs6751644	0	173035797	G	C
2	rs13400011	0	173036081	G	A
2	rs13034105	0	173037618	C	T
2	rs371565191	0	173037826	C	T
2	rs13432384	0	173038064	A	G
2	rs7607929	0	173038099	G	C
2	rs35125498	0	173038633	C	T
2	rs6706297	0	173038675	G	T
2	rs62170027	0	173039019	G	A
2	rs6738987	0	173039858	A	C
2	rs10930522	0	173039927	T	A
2	rs10170745	0	173040217	A	G
2	rs13389254	0	173040580	A	G
2	rs150516582	0	173041943	C	A
2	rs10183347	0	173042216	C	T
2	rs139475142	0	173042342	T	C
2	rs78707843	0	173044721	C	G
2	rs36078085	0	173045137	A	G
2	rs34928801	0	173045142	C	T
2	rs10206099	0	173045386	T	G
2	rs10172507	0	173045591	A	G
2	rs10208791	0	173045799	T	C
2	rs11898349	0	173046291	G	C
2	rs6751272	0	173046451	C	G
2	rs6751564	0	173046478	G	T
2	rs1386351	0	173046584	C	T
2	rs1386352	0	173046754	A	G
2	rs1825750	0	173046875	T	C
2	rs1386353	0	173046902	G	A
2	rs33910987	0	173046997	A	G
2	rs141421050	0	173047012	G	T
2	rs34267026	0	173047098	G	A
2	rs78926363	0	173047234	T	C
2	rs10176551	0	173047346	A	G
2	rs6730323	0	173047982	A	G
2	rs6730339	0	173048023	A	G
2	rs1906182	0	173048574	A	G
2	rs1906183	0	173048644	T	C
2	rs6433334	0	173048944	C	T
2	rs6433335	0	173049074	C	T
2	rs6721163	0	173049165	T	A
2	rs6705994	0	173049387	C	T
2	rs1486956	0	173049531	A	T
2	rs1531998	0	173049819	G	C
2	rs62168962	0	173050541	G	A
2	rs78580759	0	173050655	C	G
2	rs9752188	0	173050800	C	T
2	rs9752202	0	173050806	G	A
2	rs9752190	0	173050869	C	T
2	rs9752220	0	173051020	G	A
2	rs2357315	0	173051282	G	A
2	rs117186160	0	173051594	T	C
2	rs10198906	0	173051796	G	A
2	rs201384026	0	173053754	G	T
2	rs191466020	0	173055609	C	T
2	rs542186505	0	173056307	A	G
2	rs142107540	0	173057429	G	A
2	rs12692990	0	173057849	A	G
2	rs12692991	0	173057854	C	T
2	rs12692992	0	173057914	A	T
2	rs12692993	0	173057982	T	C
2	rs145363219	0	173058038	A	C
2	rs10930525	0	173058217	C	G
2	rs4621143	0	173058655	T	C
2	rs4539764	0	173058672	G	T
2	rs11678566	0	173058709	C	T
2	rs60758744	0	173058850	A	G
2	rs35747719	0	173058937	C	T
2	rs34366279	0	173059159	A	C
2	rs13393795	0	173059248	C	T
2	rs13393977	0	173059261	G	A
2	rs13407236	0	173059269	T	G
2	rs2129476	0	173059440	T	C
2	rs2129477	0	173059636	C	T
2	rs2129478	0	173059672	C	T
2	rs7605010	0	173059832	A	G
2	rs7592807	0	173059917	T	C
2	rs117583770	0	173060388	T	C
2	rs2171319	0	173060422	T	C
2	rs1038565	0	173060526	G	T
2	rs1038566	0	173060756	A	C
2	rs1038567	0	173060807	C	G
2	rs6711418	0	173060838	G	A
2	rs79291669	0	173060932	G	A
2	rs6739805	0	173060938	A	C
2	rs6711450	0	173061000	C	A
2	rs150697399	0	173061079	C	G
2	rs57033598	0	173061236	G	A
2	rs117830069	0	173061446	G	C
2	rs117010843	0	173061447	G	T
2	rs4306685	0	173061764	C	T
2	rs57467572	0	173061795	C	T
2	rs9287949	0	173062001	C	T
2	rs10179896	0	173062076	T	C
2	rs9287950	0	173062159	C	A
2	rs10191165	0	173062261	A	G
2	rs9287951	0	173062313	T	A
2	rs13019943	0	173062549	T	C
2	rs12998734	0	173062602	C	A
2	rs4972705	0	173062727	G	A
2	rs34961322	0	173062803	G	A
2	rs12999168	0	173062828	C	T
2	rs35482192	0	173063116	A	G
2	rs12692995	0	173063212	A	G
2	rs12692996	0	173063240	G	A
2	rs6720175	0	173063269	G	T
2	rs13000387	0	173063410	C	A
2	rs6720217	0	173063489	C	G
2	rs6720539	0	173063608	G	C
2	rs6723670	0	173063931	G	C
2	rs140934186	0	173064382	G	A
2	rs4359606	0	173064393	A	T
2	rs4347787	0	173064428	C	T
2	rs4335914	0	173064435	T	C
2	rs4566334	0	173064685	G	A
2	rs4353612	0	173064686	C	T
2	rs12467851	0	173065234	G	C
2	rs12472179	0	173065342	T	C
2	rs12475912	0	173065352	A	T
2	rs12472208	0	173065413	T	C
2	rs12468728	0	173065600	C	T
2	rs13019996	0	173065724	C	T
2	rs118100750	0	173065905	C	T
2	rs10497380	0	173065943	G	A
2	rs6706443	0	173066758	A	G
2	rs6735491	0	173066799	C	T
2	rs6735511	0	173066847	C	T
2	rs6735783	0	173066933	G	A
2	rs6750823	0	173067030	T	C
2	rs6750923	0	173067085	T	C
2	rs6736020	0	173067091	G	A
2	rs6736027	0	173067107	G	T
2	rs139446842	0	173067450	G	A
2	rs10210968	0	173068180	A	C
2	rs10187668	0	173068201	C	A
2	rs10211286	0	173068403	A	G
2	rs10188182	0	173068570	G	A
2	rs6759270	0	173069236	T	C
2	rs10930526	0	173069442	T	A
2	rs10803866	0	173069472	C	T
2	rs10803867	0	173069483	T	C
2	rs10930527	0	173069722	T	A
2	rs10930528	0	173069855	C	G
2	rs10930529	0	173070052	A	G
2	rs4972710	0	173070217	C	T
2	rs4972711	0	173070406	A	C
2	rs4972712	0	173070413	T	C
2	rs4972713	0	173070436	G	A
2	rs62168965	0	173070849	T	C
2	rs55919266	0	173071162	T	C
2	rs13019357	0	173071238	G	C
2	rs114071927	0	173071409	C	A
2	rs4571029	0	173071433	A	G
2	rs145504007	0	173071511	C	T
2	rs963308	0	173072075	G	A
2	rs1812500	0	173072323	T	C
2	rs963307	0	173072462	C	T
2	rs11893372	0	173072719	G	A
2	rs73976590	0	173072824	C	T
2	rs73976592	0	173072957	G	A
2	rs12470966	0	173073136	G	A
2	rs11684103	0	173073238	C	T
2	rs10930530	0	173073555	G	T
2	rs10930531	0	173073705	A	G
2	rs10930532	0	173073804	T	G
2	rs10930533	0	173073917	G	A
2	rs12476259	0	173074012	T	C
2	rs116959906	0	173074253	A	G
2	rs12991095	0	173074395	G	A
2	rs12990778	0	173074399	C	T
2	rs6743328	0	173074466	G	A
2	rs6714712	0	173074655	A	G
2	rs10930534	0	173075067	C	T
2	rs4524096	0	173075136	C	G
2	rs4467239	0	173075266	A	G
2	rs2884154	0	173075418	T	G
2	rs4583429	0	173075511	A	G
2	rs6747365	0	173075545	G	C
2	rs6747259	0	173075595	C	T
2	rs6705155	0	173075604	T	G
2	rs13430020	0	173075902	T	C
2	rs4972715	0	173076020	T	C
2	rs4972716	0	173076217	C	T
2	rs4972717	0	173076350	C	T
2	rs4972718	0	173076468	A	G
2	rs4972719	0	173076509	C	T
2	rs6751574	0	173076582	G	A
2	rs12614495	0	173076840	A	G
2	rs10803868	0	173077178	C	T
2	rs4972723	0	173077655	T	C
2	rs4972724	0	173077868	C	T
2	rs4972725	0	173077922	G	A
2	rs62168967	0	173078155	G	C
2	rs59073594	0	173078233	G	A
2	rs10930535	0	173078499	C	G
2	rs6433336	0	173078631	T	A
2	rs6433337	0	173078760	C	A
2	rs6433338	0	173078782	G	A
2	rs62168984	0	173078798	T	A
2	rs4972728	0	173078999	G	C
2	rs6433339	0	173079292	T	C
2	rs6433340	0	173079409	T	C
2	rs6709514	0	173079815	G	A
2	rs9750439	0	173079831	T	C
2	rs2054832	0	173080117	T	C
2	rs117955385	0	173080633	C	T
2	rs13034707	0	173081692	T	G
2	rs13034957	0	173081793	T	A
2	rs7575468	0	173082167	A	C
2	rs1542676	0	173082450	T	C
2	rs1906181	0	173083427	C	T
2	rs144500925	0	173083727	G	A
2	rs12692997	0	173083751	G	A
2	rs2357320	0	173084370	C	T
2	rs2357319	0	173084426	T	C
2	rs6708636	0	173085089	G	A
2	rs12617862	0	173085728	A	G
2	rs12614868	0	173085897	T	C
2	rs75903582	0	173086388	T	A
2	rs7578317	0	173086428	T	C
2	rs4972730	0	173087091	G	C
2	rs75730641	0	173087771	G	A
2	rs13389933	0	173087891	G	A
2	rs10195587	0	173088472	A	C
2	rs58318675	0	173088653	G	A
2	rs143631533	0	173088860	C	T
2	rs10195064	0	173091242	G	A
2	rs10195069	0	173091248	G	A
2	rs1811602	0	173091261	C	T
2	rs34567022	0	173091583	T	C
2	rs10198133	0	173092081	C	G
2	rs118021119	0	173092342	A	G
2	rs117576207	0	173092474	C	T
2	rs13396614	0	173093268	A	G
2	rs13422459	0	173093533	C	T
2	rs10204599	0	173093926	C	T
2	rs10930536	0	173093972	T	A
2	rs10930537	0	173094008	G	C
2	rs140279326	0	173094404	A	G
2	rs111656045	0	173095088	C	T
2	rs12478419	0	173095562	G	A
2	rs143089848	0	173095651	A	G
2	rs77435302	0	173095988	C	G
2	rs10803870	0	173096546	T	C
2	rs10167005	0	173096611	C	T
2	rs4610020	0	173096709	T	C
2	rs6433342	0	173097343	G	A
2	rs10194179	0	173097848	A	G
2	rs117892350	0	173097924	G	A
2	rs10194271	0	173097928	A	G
2	rs79332093	0	173098070	A	G
2	rs117263742	0	173098675	G	A
2	rs4072781	0	173098787	C	G
2	rs79930213	0	173098936	C	T
2	rs147483627	0	173099924	G	A
2	rs12614966	0	173100058	G	A
2	rs58646015	0	173101737	C	T
2	rs1073730	0	173101760	C	T
2	rs6705620	0	173102131	A	T
2	rs75737878	0	173102353	C	T
2	rs149184735	0	173102603	T	C
2	rs146909351	0	173102614	C	A
2	rs111978636	0	173103099	A	T
2	rs114474391	0	173104094	C	T
2	rs117794173	0	173104170	T	G
2	rs2004616	0	173104539	C	T
2	rs4076083	0	173104712	G	T
2	rs10930538	0	173105479	T	C
2	rs13409279	0	173105554	T	A
2	rs74434574	0	173105651	C	T
2	rs56105451	0	173106355	G	A
2	rs73979706	0	173106537	G	T
2	rs13402034	0	173106724	C	T
2	rs72894807	0	173107122	A	G
2	rs4972459	0	173107161	C	A
2	rs72894808	0	173107281	G	A
2	rs117046761	0	173107372	T	C
2	rs11688652	0	173107486	T	G
2	rs144817412	0	173107535	A	G
2	rs75812196	0	173108078	T	G
2	rs11695425	0	173108267	A	G
2	rs4972740	0	173108443	C	T
2	rs75082001	0	173109751	C	G
2	rs7575122	0	173110045	T	C
2	rs6724822	0	173110149	T	C
2	rs72894814	0	173110756	A	G
2	rs4972461	0	173112288	C	T
2	rs76091552	0	173112777	G	A
2	rs6757886	0	173113143	G	A
2	rs35806149	0	173113568	A	G
2	rs13408712	0	173114067	G	C
2	rs11691213	0	173114200	T	C
2	rs6433343	0	173114684	T	C
2	rs6707780	0	173114701	C	T
2	rs118136506	0	173114819	A	G
2	rs6708374	0	173114962	G	A
2	rs4435421	0	173115214	T	C
2	rs4404238	0	173115597	A	G
2	rs80080391	0	173115640	A	T
2	rs4972741	0	173115660	G	A
2	rs34332486	0	173115970	G	C
2	rs4972462	0	173116283	G	T
2	rs75616048	0	173116356	G	A
2	rs56364998	0	173116725	A	C
2	rs11695878	0	173116832	T	C
2	rs56154182	0	173116924	T	C
2	rs56001547	0	173117102	C	T
2	rs7594038	0	173117249	A	G
2	rs6717347	0	173117510	G	T
2	rs4972743	0	173117629	G	T
2	rs6745600	0	173117644	A	C
2	rs11691669	0	173118300	C	A
2	rs11691716	0	173118470	C	T
2	rs6721348	0	173118509	G	A
2	rs7601351	0	173119071	A	G
2	rs76295262	0	173119080	G	A
2	rs117218001	0	173119803	C	T
2	rs76017650	0	173120393	A	G
2	rs116993393	0	173120726	G	A
2	rs4561630	0	173121662	T	C
2	rs76043024	0	173121768	C	T
2	rs10174176	0	173121925	A	C
2	rs10198240	0	173122258	C	T
2	rs13008183	0	173122308	G	T
2	rs62168992	0	173122388	T	C
2	rs62168993	0	173122490	T	C
2	rs114909401	0	173122858	A	G
2	rs4972465	0	173123082	A	G
2	rs187713158	0	173123312	G	A
2	rs77816182	0	173123439	C	T
2	rs4972752	0	173123476	C	T
2	rs4972753	0	173123587	T	C
2	rs76633858	0	173123698	C	T
2	rs77336421	0	173123715	T	G
2	rs7573643	0	173123739	G	A
2	rs7573648	0	173123744	G	A
2	rs7573538	0	173123788	C	T
2	rs7573560	0	173123823	C	T
2	rs79485192	0	173123984	G	T
2	rs7587844	0	173124040	T	C
2	rs7574002	0	173124183	C	T
2	rs7574225	0	173124237	G	A
2	rs117078064	0	173124293	A	G
2	rs117736414	0	173124835	C	T
2	rs4324293	0	173125065	G	A
2	rs4531900	0	173125108	T	C
2	rs4578823	0	173125253	G	A
2	rs4545973	0	173125259	C	T
2	rs4426504	0	173125271	G	C
2	rs67862470	0	173125341	A	G
2	rs59290226	0	173125578	A	G
2	rs6433345	0	173125748	C	T
2	rs6746255	0	173125839	T	A
2	rs6433346	0	173125947	T	C
2	rs72894852	0	173126354	A	G
2	rs76731925	0	173126480	G	A
2	rs4289149	0	173126490	A	G
2	rs75137144	0	173126571	A	G
2	rs56252948	0	173126607	G	T
2	rs4583430	0	173126810	G	C
2	rs62169003	0	173126894	G	A
2	rs4294971	0	173127345	A	T
2	rs7588418	0	173127669	C	T
2	rs142185164	0	173128119	C	T
2	rs62169005	0	173128446	T	G
2	rs79012924	0	173128939	G	T
2	rs72894855	0	173128972	A	G
2	rs7565945	0	173128994	A	G
2	rs13417973	0	173129096	A	C
2	rs7592685	0	173129160	C	T
2	rs77674237	0	173129203	G	A
2	rs35988944	0	173129321	G	A
2	rs72894865	0	173129323	C	T
2	rs7566285	0	173129336	A	G
2	rs150862246	0	173129627	T	A
2	rs139304938	0	173129628	T	C
2	rs7557236	0	173129855	T	A
2	rs59803594	0	173130735	G	A
2	rs192913403	0	173130933	T	G
2	rs60010335	0	173130968	A	G
2	rs61149590	0	173131047	A	G
2	rs193278312	0	173131081	A	G
2	rs77343959	0	173131140	T	C
2	rs7422525	0	173131531	C	G
2	rs140014821	0	173131916	A	G
2	rs13384762	0	173132362	G	T
2	rs139196745	0	173132522	T	A
2	rs144902678	0	173132633	G	A
2	rs4306687	0	173133436	G	A
2	rs7605324	0	173133941	T	G
2	rs11689075	0	173134515	A	C
2	rs112100663	0	173134699	A	T
2	rs72894867	0	173135341	A	C
2	rs117498957	0	173135345	A	G
2	rs4419205	0	173135354	G	A
2	rs6707843	0	173135718	T	A
2	rs12468634	0	173136293	C	G
2	rs149834340	0	173136355	C	T
2	rs4972756	0	173136494	A	G
2	rs4972466	0	173138009	T	C
2	rs4972468	0	173138230	G	A
2	rs4972758	0	173138239	C	T
2	rs148393698	0	173138493	T	C
2	rs4972759	0	173138562	C	T
2	rs190977249	0	173138572	A	G
2	rs7557546	0	173139071	G	A
2	rs10202488	0	173139230	T	A
2	rs116695155	0	173139406	C	T
2	rs4972470	0	173139832	T	G
2	rs148917593	0	173139916	T	C
2	rs10193528	0	173140255	G	C
2	rs4972760	0	173140874	A	G
2	rs117005878	0	173141063	G	A
2	rs4246617	0	173141580	A	G
2	rs4246618	0	173141809	C	G
2	rs4349318	0	173142480	G	T
2	rs11682242	0	173142571	C	T
2	rs118028102	0	173142960	C	T
2	rs151316332	0	173143390	T	C
2	rs4433964	0	173143498	C	T
2	rs73976721	0	173145497	A	G
2	rs4335911	0	173145535	T	A
2	rs117623274	0	173145547	G	A
2	rs4972763	0	173145766	G	T
2	rs4972764	0	173145785	T	C
2	rs73976722	0	173146094	A	G
2	rs10195843	0	173146356	C	A
2	rs118020839	0	173146369	A	G
2	rs78409482	0	173146768	A	G
2	rs7601768	0	173146876	G	A
2	rs73031500	0	173147043	A	G
2	rs117601546	0	173148604	G	A
2	rs67673184	0	173148881	A	G
2	rs4972765	0	173149354	C	G
2	rs4972472	0	173149363	G	A
2	rs9287953	0	173149662	A	G
2	rs61548167	0	173149939	G	T
2	rs68130068	0	173150012	C	T
2	rs4316910	0	173150235	T	C
2	rs4316911	0	173150393	T	G
2	rs10803871	0	173150513	T	G
2	rs13430544	0	173150560	C	A
2	rs60062172	0	173150639	A	T
2	rs67694199	0	173150810	C	T
2	rs12619466	0	173150972	C	T
2	rs79922633	0	173151254	C	T
2	rs13415015	0	173151320	G	T
2	rs6720199	0	173151384	A	G
2	rs6720438	0	173151589	A	G
2	rs7574709	0	173152508	A	C
2	rs4972475	0	173153368	G	A
2	rs4536625	0	173153713	C	A
2	rs10169716	0	173153897	T	C
2	rs118058163	0	173154072	G	A
2	rs117786967	0	173154867	C	T
2	rs117965121	0	173155021	G	A
2	rs72882617	0	173155088	A	G
2	rs116907420	0	173155358	A	G
2	rs12471128	0	173155718	A	G
2	rs7576759	0	173156011	T	C
2	rs11684570	0	173156143	A	G
2	rs117276941	0	173156403	T	G
2	rs149096874	0	173156729	A	G
2	rs72882620	0	173156900	A	C
2	rs141425800	0	173157167	C	T
2	rs116865475	0	173157241	T	C
2	rs78023562	0	173158847	A	T
2	rs4496306	0	173158860	T	C
2	rs10930540	0	173159279	A	G
2	rs10930541	0	173159304	G	A
2	rs4972477	0	173159345	G	C
2	rs77308518	0	173159648	C	T
2	rs4972774	0	173159675	T	C
2	rs4972775	0	173159874	T	C
2	rs7425702	0	173160377	A	G
2	rs4594405	0	173160489	A	G
2	rs77398198	0	173160555	C	G
2	rs4429441	0	173160731	A	G
2	rs12624040	0	173161379	G	A
2	rs11674489	0	173161679	G	A
2	rs11685584	0	173161899	A	T
2	rs11674629	0	173161949	G	C
2	rs79358080	0	173162030	C	T
2	rs11674681	0	173162068	G	A
2	rs62167402	0	173162297	C	T
2	rs13384490	0	173162314	C	T
2	rs57101510	0	173162381	C	T
2	rs4588155	0	173162438	C	T
2	rs4619572	0	173162618	C	T
2	rs4522573	0	173162630	G	T
2	rs4450575	0	173162709	C	A
2	rs72882640	0	173162775	C	A
2	rs60020199	0	173162987	C	T
2	rs4438453	0	173162998	G	A
2	rs4538169	0	173163001	A	G
2	rs56239652	0	173163069	C	G
2	rs62167405	0	173163138	C	T
2	rs13413724	0	173163580	A	G
2	rs72882644	0	173163582	G	A
2	rs4447582	0	173163684	T	C
2	rs79488507	0	173163686	C	T
2	rs72882647	0	173163745	G	A
2	rs57053949	0	173164158	G	A
2	rs55893326	0	173164181	C	T
2	rs11677934	0	173164284	G	A
2	rs11677943	0	173164359	G	A
2	rs118120265	0	173164695	G	A
2	rs10930542	0	173164799	A	G
2	rs117205119	0	173164811	T	C
2	rs10930543	0	173164901	A	T
2	rs10930544	0	173164947	A	C
2	rs12475457	0	173164987	A	T
2	rs55690766	0	173165045	C	G
2	rs10803872	0	173165126	C	T
2	rs12614676	0	173165305	C	T
2	rs6742057	0	173165495	T	C
2	rs117489155	0	173165668	G	A
2	rs10930545	0	173165772	A	G
2	rs143656127	0	173166144	A	G
2	rs55642375	0	173166555	A	C
2	rs59911001	0	173166595	C	T
2	rs6749293	0	173166803	T	C
2	rs117238094	0	173167234	A	G
2	rs6735271	0	173167475	G	A
2	rs10207045	0	173167558	A	T
2	rs6735215	0	173167641	C	T
2	rs10803873	0	173167756	T	C
2	rs149179251	0	173167969	G	A
2	rs56030771	0	173167990	T	A
2	rs72882669	0	173168047	A	T
2	rs10930546	0	173168394	A	C
2	rs12620834	0	173168503	T	G
2	rs72882674	0	173168624	C	T
2	rs3934990	0	173168656	T	G
2	rs3934991	0	173168867	G	A
2	rs141592633	0	173169179	T	C
2	rs3935437	0	173169320	A	G
2	rs3935436	0	173169328	G	A
2	rs6743235	0	173169480	G	A
2	rs79300054	0	173169482	C	T
2	rs6758468	0	173169580	T	G
2	rs78809508	0	173169952	T	C
2	rs144645781	0	173170034	G	C
2	rs55655951	0	173170153	C	G
2	rs12622656	0	173170168	T	C
2	rs7595714	0	173170386	C	T
2	rs7569240	0	173170475	A	G
2	rs7596005	0	173170486	G	A
2	rs7579339	0	173170866	G	A
2	rs7605564	0	173170965	A	G
2	rs10930547	0	173170999	A	G
2	rs4972483	0	173171276	G	A
2	rs73016857	0	173171481	C	T
2	rs4972782	0	173171604	A	G
2	rs145879844	0	173171695	T	C
2	rs72882687	0	173171735	C	G
2	rs72882688	0	173171746	G	T
2	rs7583178	0	173172018	G	T
2	rs11682072	0	173172090	G	A
2	rs115485311	0	173172209	T	C
2	rs114705760	0	173172498	A	G
2	rs62167427	0	173172895	C	T
2	rs142687584	0	173173021	G	T
2	rs74507062	0	173173056	G	T
2	rs117819366	0	173173135	A	C
2	rs7560146	0	173173159	A	G
2	rs75861406	0	173173201	C	T
2	rs59801837	0	173173331	C	G
2	rs56031019	0	173173467	G	A
2	rs6433348	0	173173509	A	G
2	rs6433349	0	173173568	G	C
2	rs12692999	0	173173642	A	G
2	rs73016873	0	173173960	C	T
2	rs77756604	0	173173975	A	G
2	rs118017495	0	173174027	T	A
2	rs56206805	0	173174155	A	G
2	rs148423084	0	173174175	C	T
2	rs10201605	0	173174400	T	G
2	rs147934276	0	173174855	A	G
2	rs59319074	0	173174903	G	A
2	rs7594561	0	173175211	G	A
2	rs4972787	0	173175616	C	T
2	rs73016880	0	173176106	A	G
2	rs4972484	0	173176278	A	G
2	rs10174878	0	173176841	A	G
2	rs72882697	0	173177718	G	A
2	rs62167429	0	173177735	G	A
2	rs4427989	0	173178490	G	A
2	rs117034846	0	173178701	G	C
2	rs117322545	0	173178702	G	C
2	rs35427086	0	173178739	T	C
2	rs10182136	0	173179471	A	G
2	rs6720311	0	173179651	T	C
2	rs62167432	0	173179710	C	A
2	rs111632140	0	173179740	C	T
2	rs61123840	0	173179864	G	A
2	rs181310707	0	173186220	C	T
2	rs73016901	0	173186282	G	A
2	rs73018804	0	173186352	G	A
2	rs190824986	0	173186587	A	G
2	rs118018701	0	173186588	C	T
2	rs6715062	0	173186771	C	T
2	rs147303754	0	173186898	A	G
2	rs56207281	0	173187199	T	A
2	rs76961984	0	173187251	T	C
2	rs148518663	0	173187337	T	C
2	rs58127593	0	173187603	G	A
2	rs55998604	0	173187903	G	A
2	rs4494705	0	173187948	C	A
2	rs4507062	0	173188228	A	G
2	rs4271740	0	173188230	T	C
2	rs4496307	0	173188313	C	T
2	rs78273862	0	173188341	G	A
2	rs62167439	0	173188509	G	A
2	rs4290625	0	173188560	G	C
2	rs6735256	0	173188600	T	G
2	rs6723038	0	173188679	C	T
2	rs73018812	0	173188852	C	T
2	rs6723279	0	173188932	C	T
2	rs56019642	0	173188938	A	G
2	rs6723376	0	173188982	C	T
2	rs79770637	0	173189404	C	T
2	rs73018818	0	173189621	G	A
2	rs7577264	0	173189711	C	T
2	rs73018821	0	173189783	C	T
2	rs6433351	0	173189825	C	A
2	rs72884220	0	173190356	G	A
2	rs6756450	0	173190432	A	G
2	rs6728360	0	173190533	G	C
2	rs143697482	0	173190671	G	C
2	rs56173730	0	173190881	T	C
2	rs78808057	0	173191427	T	G
2	rs4246619	0	173191687	C	T
2	rs184088744	0	173191899	C	T
2	rs56105609	0	173191932	G	A
2	rs6714434	0	173192075	G	A
2	rs137982484	0	173192382	G	A
2	rs10930548	0	173192766	A	G
2	rs6718565	0	173193070	G	T
2	rs79975503	0	173193150	A	C
2	rs150863680	0	173193556	A	G
2	rs4246620	0	173194044	C	T
2	rs4395225	0	173194133	A	T
2	rs73018829	0	173194397	T	G
2	rs11693704	0	173194729	C	T
2	rs55639081	0	173194744	G	A
2	rs55889669	0	173194747	G	A
2	rs4350710	0	173194962	G	A
2	rs6755520	0	173195634	A	C
2	rs7591203	0	173195660	T	C
2	rs80299051	0	173195703	C	A
2	rs57200533	0	173196378	T	C
2	rs144669425	0	173196415	A	G
2	rs59279316	0	173196630	C	T
2	rs58198619	0	173196654	A	G
2	rs72886051	0	173196864	C	T
2	rs59465816	0	173197051	T	C
2	rs61071477	0	173197200	A	C
2	rs12991317	0	173197449	C	T
2	rs140550013	0	173197574	T	C
2	rs12996815	0	173197762	A	G
2	rs61286863	0	173197867	A	C
2	rs59847846	0	173198011	G	A
2	rs7425380	0	173198175	T	C
2	rs7602327	0	173198591	T	G
2	rs7588553	0	173198600	G	C
2	rs6742648	0	173199087	G	A
2	rs6757748	0	173199114	T	C
2	rs76747715	0	173199359	C	T
2	rs150474992	0	173199424	A	G
2	rs56004424	0	173199705	C	T
2	rs6717736	0	173199938	A	G
2	rs56011402	0	173200407	A	G
2	rs66486916	0	173200478	C	G
2	rs6729116	0	173200846	G	A
2	rs57540835	0	173200905	A	G
2	rs10209443	0	173201204	C	T
2	rs6729717	0	173201269	G	A
2	rs67153018	0	173201288	A	G
2	rs68139840	0	173201354	C	G
2	rs6729987	0	173201476	G	C
2	rs12614920	0	173201650	T	G
2	rs7583083	0	173202047	G	A
2	rs7556723	0	173202280	A	G
2	rs4972502	0	173202455	A	G
2	rs7597418	0	173202557	T	C
2	rs143136638	0	173202804	C	T
2	rs78034869	0	173203198	A	G
2	rs4972802	0	173203254	T	C
2	rs12465038	0	173203427	G	A
2	rs60223509	0	173203581	T	C
2	rs146187214	0	173203584	T	C
2	rs6716471	0	173204897	A	G
2	rs12614473	0	173205214	G	T
2	rs73024854	0	173205249	C	G
2	rs10930550	0	173205527	C	A
2	rs13397317	0	173205631	G	T
2	rs13410700	0	173205646	T	C
2	rs62169679	0	173205744	C	G
2	rs13397362	0	173205871	C	G
2	rs76932710	0	173206086	C	T
2	rs146897227	0	173206287	C	T
2	rs147878115	0	173206512	C	T
2	rs77665628	0	173206553	A	G
2	rs10182389	0	173207116	G	A
2	rs10205762	0	173207151	A	G
2	rs76561584	0	173207242	C	T
2	rs10182528	0	173207441	C	T
2	rs10206186	0	173207576	A	G
2	rs7605224	0	173207781	G	T
2	rs190236223	0	173208099	T	G
2	rs73024858	0	173208427	A	G
2	rs73024860	0	173208555	C	T
2	rs6761574	0	173209082	C	T
2	rs4131382	0	173209097	T	C
2	rs6719962	0	173209376	T	C
2	rs6733461	0	173209541	A	G
2	rs6720201	0	173209641	T	C
2	rs147029758	0	173209735	C	A
2	rs11686765	0	173209982	G	T
2	rs77249804	0	173210022	T	C
2	rs115353474	0	173210082	C	T
2	rs73024866	0	173210225	A	G
2	rs76508007	0	173210309	C	T
2	rs35703952	0	173210570	T	G
2	rs77820166	0	173210592	G	T
2	rs76641017	0	173210878	T	C
2	rs78428865	0	173211139	T	C
2	rs72886087	0	173211191	G	C
2	rs7570443	0	173211266	A	G
2	rs62169682	0	173211294	T	C
2	rs7597248	0	173211511	C	T
2	rs4552157	0	173211526	G	A
2	rs7600301	0	173211700	G	C
2	rs4484005	0	173211748	A	G
2	rs6433352	0	173211973	A	T
2	rs6710573	0	173212407	T	C
2	rs28446437	0	173212808	T	C
2	rs4487062	0	173212983	G	A
2	rs13417240	0	173213016	T	C
2	rs76653979	0	173213031	T	C
2	rs76739189	0	173213234	C	G
2	rs62169683	0	173213284	G	A
2	rs75260418	0	173213490	T	A
2	rs13407052	0	173213640	G	A
2	rs13432301	0	173213650	A	G
2	rs77072569	0	173213672	A	C
2	rs78792954	0	173213756	C	T
2	rs78478070	0	173213985	G	C
2	rs77381749	0	173214006	G	A
2	rs62169684	0	173214377	A	G
2	rs13382231	0	173214418	A	C
2	rs75643518	0	173214500	C	T
2	rs79009767	0	173214529	C	T
2	rs6433353	0	173214815	G	A
2	rs4972807	0	173214847	G	A
2	rs13411249	0	173215091	G	A
2	rs78932488	0	173215244	T	C
2	rs4246624	0	173215610	A	C
2	rs4246625	0	173215857	C	T
2	rs6433354	0	173216136	A	G
2	rs147513729	0	173216401	T	A
2	rs11688011	0	173216405	C	T
2	rs75907748	0	173216700	C	G
2	rs148727841	0	173216970	C	T
2	rs4972808	0	173216979	T	C
2	rs4972809	0	173217091	A	G
2	rs4972810	0	173217889	A	G
2	rs118185219	0	173217958	C	T
2	rs72888108	0	173218169	T	C
2	rs118066093	0	173219192	C	T
2	rs13425570	0	173219252	C	T
2	rs112605599	0	173219317	C	T
2	rs13426078	0	173219523	G	A
2	rs13428743	0	173219858	C	T
2	rs13391645	0	173220116	T	C
2	rs78821068	0	173220247	T	C
2	rs117728725	0	173220266	G	A
2	rs6728041	0	173220538	C	T
2	rs72888113	0	173220875	A	G
2	rs117301264	0	173220880	C	T
2	rs72888115	0	173220900	G	A
2	rs78300855	0	173220939	A	G
2	rs80257150	0	173221222	C	T
2	rs12998355	0	173221247	C	T
2	rs115108917	0	173221757	C	G
2	rs6729310	0	173222099	T	A
2	rs13012568	0	173223198	C	G
2	rs13012592	0	173223225	C	T
2	rs6736946	0	173223794	T	C
2	rs13019289	0	173224008	G	A
2	rs189701344	0	173224047	C	A
2	rs146100508	0	173224471	C	T
2	rs138898706	0	173225767	C	T
2	rs10930551	0	173225814	T	G
2	rs7606413	0	173225944	A	C
2	rs7580264	0	173226141	C	G
2	rs72888132	0	173226674	G	A
2	rs118015238	0	173226955	A	G
2	rs10178789	0	173226962	T	C
2	rs10178876	0	173227010	T	G
2	rs4972811	0	173227371	C	T
2	rs62169687	0	173227542	C	A
2	rs4972812	0	173227849	G	A
2	rs4972813	0	173227854	C	T
2	rs6738142	0	173227933	C	T
2	rs76576944	0	173227941	C	T
2	rs73024153	0	173228077	C	T
2	rs73024156	0	173228163	A	G
2	rs193112934	0	173228373	G	T
2	rs111995854	0	173228381	G	T
2	rs73024158	0	173228410	T	C
2	rs58903557	0	173228498	G	T
2	rs60955305	0	173228540	G	T
2	rs10930552	0	173228629	C	T
2	rs79688966	0	173228695	G	A
2	rs112876797	0	173228818	C	T
2	rs79975067	0	173229416	T	G
2	rs74640178	0	173229418	C	T
2	rs10173487	0	173229472	C	T
2	rs76495540	0	173229639	G	C
2	rs78643483	0	173229950	G	A
2	rs75166913	0	173229951	A	G
2	rs112791556	0	173230045	G	A
2	rs111587180	0	173230060	T	C
2	rs182752289	0	173230167	C	T
2	rs74417687	0	173230385	T	C
2	rs78563916	0	173230476	G	A
2	rs78773362	0	173230484	C	T
2	rs79609614	0	173230699	A	T
2	rs75627508	0	173230882	A	G
2	rs78409073	0	173231072	G	C
2	rs76045396	0	173231389	C	A
2	rs74464141	0	173231603	C	T
2	rs62169699	0	173231869	G	T
2	rs114502825	0	173232124	C	T
2	rs113296238	0	173232954	C	T
2	rs4595936	0	173233008	A	G
2	rs117477056	0	173233149	A	G
2	rs74451856	0	173233183	C	T
2	rs79180073	0	173233203	C	T
2	rs112546275	0	173233232	A	C
2	rs111557365	0	173233681	C	T
2	rs112435236	0	173233840	G	A
2	rs80311199	0	173233916	A	T
2	rs79749421	0	173234389	C	T
2	rs13390731	0	173234400	C	T
2	rs112252221	0	173234595	G	A
2	rs74965640	0	173235476	C	T
2	rs78776641	0	173235748	G	T
2	rs76298327	0	173235796	C	T
2	rs75840965	0	173235833	A	G
2	rs117762478	0	173236691	T	C
2	rs6711079	0	173236958	T	C
2	rs6711304	0	173237150	T	C
2	rs11687888	0	173237175	T	C
2	rs6711415	0	173237199	T	C
2	rs34285339	0	173237201	T	C
2	rs6725142	0	173237498	A	G
2	rs4300796	0	173237510	G	A
2	rs4491699	0	173237577	C	G
2	rs34275547	0	173238040	G	A
2	rs34553112	0	173238105	G	A
2	rs74492567	0	173238221	A	G
2	rs10185752	0	173238265	G	A
2	rs7579015	0	173238283	A	C
2	rs4246627	0	173239058	G	A
2	rs146657682	0	173239127	C	A
2	rs139119985	0	173239238	G	C
2	rs59620164	0	173239471	A	C
2	rs4283388	0	173239722	C	T
2	rs6736756	0	173240147	A	G
2	rs74886308	0	173240998	C	T
2	rs76956369	0	173241117	C	T
2	rs71415292	0	173241675	G	A
2	rs13020542	0	173241753	A	C
2	rs4299310	0	173242212	C	T
2	rs146221563	0	173243005	C	T
2	rs117910224	0	173243266	C	T
2	rs75290185	0	173243616	G	A
2	rs62169702	0	173244178	A	G
2	rs6712051	0	173244480	A	G
2	rs117699469	0	173244488	G	A
2	rs4972814	0	173244730	G	A
2	rs4972815	0	173244994	C	A
2	rs7593562	0	173245234	G	T
2	rs7596457	0	173245680	C	T
2	rs12477699	0	173245726	T	G
2	rs7557725	0	173245780	T	G
2	rs10930553	0	173245806	C	T
2	rs117597161	0	173246494	G	A
2	rs4972816	0	173246705	A	G
2	rs4972817	0	173246768	G	T
2	rs148572562	0	173246918	C	T
2	rs7600756	0	173246962	G	A
2	rs7573993	0	173246998	A	G
2	rs9752420	0	173247471	C	G
2	rs4972818	0	173247503	A	G
2	rs117642621	0	173247720	C	T
2	rs12693000	0	173247741	A	T
2	rs4972819	0	173247937	G	T
2	rs77964385	0	173248302	A	G
2	rs12997279	0	173248909	T	C
2	rs10204482	0	173248951	G	A
2	rs7608333	0	173249050	G	A
2	rs10169835	0	173249130	T	C
2	rs7581662	0	173249153	A	G
2	rs77667871	0	173249256	G	A
2	rs75050644	0	173249622	A	T
2	rs6706830	0	173249676	G	A
2	rs367785461	0	173249873	G	A
2	rs13027402	0	173249964	A	G
2	rs147305591	0	173250022	T	C
2	rs10207752	0	173250044	C	T
2	rs13028213	0	173250267	C	T
2	rs7559409	0	173250431	G	A
2	rs143322989	0	173250869	G	A
2	rs10193384	0	173250948	C	A
2	rs10169749	0	173250988	A	C
2	rs117470498	0	173251060	G	T
2	rs185125325	0	173251618	G	A
2	rs150388772	0	173251770	G	A
2	rs6433355	0	173251804	C	T
2	rs76262218	0	173252294	T	G
2	rs6722935	0	173252433	A	G
2	rs75678322	0	173252938	G	A
2	rs13011908	0	173253033	C	T
2	rs6727015	0	173253372	A	G
2	rs17220266	0	173253943	C	G
2	rs71415297	0	173254368	T	G
2	rs74436445	0	173254589	C	A
2	rs4972822	0	173254900	A	T
2	rs35160861	0	173255059	C	T
2	rs2884228	0	173255627	C	T
2	rs139335839	0	173255696	C	T
2	rs62169704	0	173255909	G	A
2	rs1997435	0	173255930	T	C
2	rs36091681	0	173256273	A	C
2	rs17286255	0	173256383	A	G
2	rs146969033	0	173257025	G	A
2	rs78627633	0	173257064	A	G
2	rs1882165	0	173257130	A	G
2	rs16860288	0	173257319	T	C
2	rs17220454	0	173257338	T	C
2	rs6743261	0	173257612	A	T
2	rs12996569	0	173257690	C	T
2	rs138838378	0	173257987	G	C
2	rs75609796	0	173258222	C	T
2	rs13005010	0	173259273	G	A
2	rs141153962	0	173260842	A	G
2	rs74330887	0	173261758	C	T
2	rs12373564	0	173262339	C	T
2	rs149190764	0	173262950	G	T
2	rs1920980	0	173262978	C	T
2	rs1920981	0	173263090	T	A
2	rs78945057	0	173263236	G	A
2	rs139007747	0	173263256	A	T
2	rs187599142	0	173263673	A	G
2	rs4972507	0	173264568	T	C
2	rs4972824	0	173264702	G	A
2	rs139592693	0	173264705	T	C
2	rs4972825	0	173264741	A	C
2	rs4972508	0	173264743	T	C
2	rs117972261	0	173265013	G	A
2	rs10497382	0	173265462	T	C
2	rs2141699	0	173265831	A	C
2	rs34924026	0	173266368	G	A
2	rs10930554	0	173267081	A	G
2	rs7597542	0	173267613	T	G
2	rs117476190	0	173268097	C	T
2	rs10180569	0	173271634	C	T
2	rs187454952	0	173272715	A	G
2	rs10184828	0	173273509	C	G
2	rs6707676	0	173273546	A	C
2	rs74758414	0	173274360	T	C
2	rs66572984	0	173274643	A	G
2	rs4972826	0	173274973	A	G
2	rs4972828	0	173275164	A	G
2	rs7424223	0	173275293	C	T
2	rs60795268	0	173276569	G	A
2	rs142433178	0	173276723	G	C
2	rs6710213	0	173277084	T	C
2	rs16860321	0	173277361	G	T
2	rs12621273	0	173277783	C	T
2	rs4972829	0	173277911	C	G
2	rs112211807	0	173278522	G	A
2	rs2884179	0	173278777	T	C
2	rs138558758	0	173278957	T	C
2	rs13020971	0	173278984	G	A
2	rs75106707	0	173279182	G	A
2	rs13021092	0	173279296	A	G
2	rs17726737	0	173279650	T	C
2	rs76698112	0	173279824	A	G
2	rs17726833	0	173280280	G	A
2	rs145864685	0	173280778	G	A
2	rs4972831	0	173282051	A	G
2	rs12474493	0	173282542	C	T
2	rs13018053	0	173283726	C	A
2	rs12476677	0	173284088	C	T
2	rs79688163	0	173285361	G	A
2	rs6738839	0	173286320	A	T
2	rs12617512	0	173286438	A	G
2	rs12989747	0	173287024	A	G
2	rs11686909	0	173287607	A	G
2	rs62167762	0	173287628	G	A
2	rs11687010	0	173287832	A	G
2	rs2008518	0	173288337	T	A
2	rs1976943	0	173288474	G	A
2	rs3856431	0	173288543	C	T
2	rs2178476	0	173288817	C	T
2	rs62167763	0	173288850	T	G
2	rs1001926	0	173289239	T	C
2	rs78582092	0	173289625	G	C
2	rs10930555	0	173289736	G	A
2	rs2272496	0	173290287	C	T
2	rs2141698	0	173290395	T	C
2	rs76058534	0	173290562	G	A
2	rs144682022	0	173292379	G	A
2	rs6744873	0	173292709	A	G
2	rs6716540	0	173292713	C	T
2	rs6731763	0	173292728	T	C
2	rs6716781	0	173292885	C	T
2	rs139934767	0	173292994	C	T
2	rs58343482	0	173293117	C	T
2	rs372116803	0	173293362	G	A
2	rs12475433	0	173293419	G	T
2	rs3115743	0	173293526	A	G
2	rs79121204	0	173293562	T	C
2	rs76862931	0	173293584	G	T
2	rs78794133	0	173293669	G	C
2	rs3115744	0	173293957	G	C
2	rs6721624	0	173294454	G	A
2	rs79336862	0	173294690	G	T
2	rs3108779	0	173295297	G	T
2	rs12053442	0	173295405	G	C
2	rs6433356	0	173295549	T	A
2	rs6433357	0	173295550	C	A
2	rs75918631	0	173295749	C	T
2	rs3108780	0	173295793	A	T
2	rs6757785	0	173296164	A	G
2	rs76264695	0	173296252	G	A
2	rs3115745	0	173296624	A	T
2	rs36055280	0	173296850	G	A
2	rs10930556	0	173297206	C	G
2	rs56200204	0	173297388	C	T
2	rs1920984	0	173297425	T	C
2	rs77078272	0	173297548	C	T
2	rs75166599	0	173297783	G	A
2	rs77282844	0	173297871	G	A
2	rs2077921	0	173298008	T	C
2	rs28464102	0	173298225	A	G
2	rs10171775	0	173298761	C	A
2	rs10184567	0	173298996	T	C
2	rs7604441	0	173299202	T	G
2	rs75979419	0	173299266	C	T
2	rs10195932	0	173299348	A	T
2	rs7567159	0	173299861	A	G
2	rs7608097	0	173300053	T	C
2	rs10175670	0	173300222	C	T
2	rs78341162	0	173300808	G	A
2	rs75689576	0	173300939	G	A
2	rs80002558	0	173301175	G	A
2	rs59454075	0	173301275	G	A
2	rs3934627	0	173301379	C	T
2	rs146066649	0	173301445	A	G
2	rs118036343	0	173301562	C	T
2	rs79160711	0	173302006	A	G
2	rs28485589	0	173303031	A	G
2	rs57878744	0	173303047	G	A
2	rs56892098	0	173303065	C	T
2	rs28540552	0	173303176	G	A
2	rs74483274	0	173303251	A	G
2	rs80010354	0	173303310	G	A
2	rs76837457	0	173303391	G	T
2	rs55726436	0	173303412	C	T
2	rs78181761	0	173303531	A	G
2	rs79416408	0	173303800	C	T
2	rs12469875	0	173304036	T	C
2	rs13414928	0	173304302	A	G
2	rs13389764	0	173304482	C	T
2	rs78946653	0	173304907	T	G
2	rs16860377	0	173305040	C	T
2	rs58514604	0	173305173	G	T
2	rs4405725	0	173305382	T	A
2	rs10497381	0	173305530	G	A
2	rs7596259	0	173305731	C	T
2	rs3762618	0	173305847	G	C
2	rs3762619	0	173305885	G	A
2	rs3762620	0	173306131	A	T
2	rs3762621	0	173306140	C	T
2	rs141876196	0	173307432	G	A
2	rs9287954	0	173307573	C	T
2	rs10207640	0	173307726	A	G
2	rs10207654	0	173307756	A	G
2	rs16860397	0	173308194	G	T
2	rs7604404	0	173308318	C	A
2	rs74994420	0	173308571	C	T
2	rs10187564	0	173308615	G	A
2	rs56680945	0	173308990	T	C
2	rs114351915	0	173309352	A	C
2	rs80353656	0	173309402	T	C
2	rs13410475	0	173309618	C	A
2	rs146618443	0	173309803	G	T
2	rs111728262	0	173309819	A	G
2	rs4993283	0	173310331	T	C
2	rs4993282	0	173310356	G	A
2	rs4281870	0	173310475	A	G
2	rs4480959	0	173310545	C	T
2	rs76128279	0	173311003	T	C
2	rs75397932	0	173311089	A	G
2	rs12621278	0	173311553	A	G
2	rs12615596	0	173311682	G	A
2	rs149590445	0	173311774	C	T
2	rs76911281	0	173312681	C	T
2	rs12469788	0	173312955	C	A
2	rs1574259	0	173313453	C	T
2	rs1574256	0	173313965	G	C
2	rs77838572	0	173314080	C	T
2	rs10210544	0	173314339	A	G
2	rs10202179	0	173314589	T	C
2	rs2178471	0	173314608	C	T
2	rs12052253	0	173314713	A	T
2	rs6721597	0	173315545	T	A
2	rs13387602	0	173315717	A	G
2	rs7587375	0	173315752	A	G
2	rs12052385	0	173316217	A	G
2	rs16860416	0	173316788	G	A
2	rs7565670	0	173317373	G	A
2	rs10197251	0	173317410	C	A
2	rs118181990	0	173317497	C	T
2	rs59979740	0	173317498	G	T
2	rs16860419	0	173317826	G	C
2	rs7594889	0	173317827	A	G
2	rs16860422	0	173317863	A	G
2	rs6717877	0	173317864	C	T
2	rs6433358	0	173317946	T	A
2	rs56791382	0	173318034	C	T
2	rs6718033	0	173318061	C	T
2	rs115112210	0	173318179	G	T
2	rs114161133	0	173318244	G	T
2	rs13421350	0	173318571	G	A
2	rs12622044	0	173318867	G	A
2	rs16860426	0	173319112	A	T
2	rs11901314	0	173319388	C	T
2	rs59360025	0	173319509	A	T
2	rs77167534	0	173319930	C	T
2	rs6726739	0	173320380	G	A
2	rs6755175	0	173320520	A	G
2	rs28595036	0	173320956	C	T
2	rs79679498	0	173321012	A	G
2	rs16860435	0	173321021	A	G
2	rs16860438	0	173321413	A	T
2	rs116532339	0	173321791	T	G
2	rs10208194	0	173321883	T	A
2	rs12473999	0	173321944	C	T
2	rs7564416	0	173322326	G	A
2	rs1950099	0	173322793	A	G
2	rs17676243	0	173322809	G	A
2	rs35783685	0	173322927	C	T
2	rs35821653	0	173323005	A	G
2	rs117974080	0	173323113	G	A
2	rs12693001	0	173323194	G	C
2	rs12464480	0	173323838	T	C
2	rs35180608	0	173323989	T	C
2	rs10202463	0	173323994	C	T
2	rs36040769	0	173323998	A	G
2	rs35700760	0	173324013	C	T
2	rs68069880	0	173324218	A	G
2	rs75888567	0	173324256	G	A
2	rs34526119	0	173324272	A	C
2	rs35861954	0	173324357	T	C
2	rs16860450	0	173324817	G	A
2	rs12622724	0	173324908	G	A
2	rs12616256	0	173325122	A	G
2	rs12622816	0	173325198	G	A
2	rs12613307	0	173325244	T	G
2	rs12477594	0	173325356	G	A
2	rs118087385	0	173325708	A	G
2	rs35288169	0	173325876	A	G
2	rs36002642	0	173326199	G	A
2	rs13430568	0	173326246	C	T
2	rs1076594	0	173326436	A	G
2	rs1076595	0	173326619	T	C
2	rs10165273	0	173326891	G	T
2	rs2357411	0	173326919	A	G
2	rs10188909	0	173327032	A	G
2	rs10165340	0	173327168	C	T
2	rs1076596	0	173327249	G	A
2	rs1076597	0	173327273	C	T
2	rs74461567	0	173327823	C	T
2	rs12620581	0	173329714	A	G
2	rs12471315	0	173329965	T	A
2	rs2701267	0	173331074	T	G
2	rs116108611	0	173331076	G	A
2	rs6728123	0	173331139	G	A
2	rs146479038	0	173331275	G	C
2	rs12616959	0	173331436	A	T
2	rs6728419	0	173331545	C	T
2	rs6731691	0	173331754	G	A
2	rs6433359	0	173331936	C	T
2	rs2272497	0	173331972	A	C
2	rs2272498	0	173331974	A	T
2	rs6433360	0	173332015	G	T
2	rs2272499	0	173332115	G	A
2	rs7584977	0	173332725	C	T
2	rs3792254	0	173332829	C	A
2	rs3792255	0	173332947	G	C
2	rs3792256	0	173333047	T	C
2	rs3828342	0	173333199	G	A
2	rs17727678	0	173333227	T	G
2	rs10497383	0	173333347	A	C
2	rs10497384	0	173333424	G	A
2	rs17727732	0	173333463	A	T
2	rs17676773	0	173333720	G	A
2	rs1574028	0	173333840	C	A
2	rs6755605	0	173334505	T	G
2	rs16860478	0	173334716	T	G
2	rs6743724	0	173334826	G	T
2	rs6715294	0	173335120	A	G
2	rs10930557	0	173336557	G	C
2	rs6723030	0	173336792	A	G
2	rs4972832	0	173337141	A	G
2	rs16860497	0	173337495	C	T
2	rs74728869	0	173337618	G	A
2	rs16860498	0	173337681	G	T
2	rs11898288	0	173338045	T	G
2	rs6714597	0	173338486	T	C
2	rs62167774	0	173339216	A	T
2	rs11895564	0	173339808	G	A
2	rs55867175	0	173340209	A	C
2	rs55667609	0	173341396	A	G
2	rs6730905	0	173341828	G	A
2	rs6759316	0	173341984	A	G
2	rs34094408	0	173341994	G	A
2	rs72889963	0	173342163	C	T
2	rs6759557	0	173342164	A	G
2	rs16860513	0	173342367	T	A
2	rs16860515	0	173342416	C	T
2	rs12469958	0	173343336	G	A
2	rs7587940	0	173343788	C	T
2	rs3828343	0	173343823	G	T
2	rs9636257	0	173344128	G	A
2	rs145073859	0	173344151	C	T
2	rs1920979	0	173344474	A	G
2	rs2293647	0	173344680	A	C
2	rs55767844	0	173344846	C	T
2	rs17677404	0	173345396	G	A
2	rs6433362	0	173345469	C	G
2	rs77935471	0	173345518	G	A
2	rs6718477	0	173346067	A	G
2	rs11896937	0	173346359	G	A
2	rs79437690	0	173346361	C	T
2	rs12465295	0	173346500	A	G
2	rs11897024	0	173346522	G	T
2	rs116873711	0	173347698	A	G
2	rs13398305	0	173348835	A	G
2	rs10930558	0	173349025	G	A
2	rs2701270	0	173350494	T	C
2	rs147183428	0	173350668	G	T
2	rs3108778	0	173350781	A	G
2	rs13412041	0	173350831	C	G
2	rs2701269	0	173351169	A	G
2	rs16860543	0	173351176	G	A
2	rs2701268	0	173351199	G	A
2	rs2737084	0	173351390	A	G
2	rs2293649	0	173352103	C	T
2	rs2293648	0	173352157	A	T
2	rs10930559	0	173352824	C	T
2	rs1319059	0	173353060	G	A
2	rs1344272	0	173353318	G	A
2	rs76031681	0	173353457	C	T
2	rs2178475	0	173353853	A	G
2	rs7609465	0	173354957	C	T
2	rs7582972	0	173355011	A	G
2	rs60275829	0	173355059	C	G
2	rs191077417	0	173355089	C	T
2	rs17739735	0	173355104	C	A
2	rs2737086	0	173355337	T	G
2	rs56084828	0	173355907	A	C
2	rs4972510	0	173356903	C	G
2	rs78340400	0	173357266	A	G
2	rs7564654	0	173357401	G	A
2	rs7564591	0	173357527	C	G
2	rs2357635	0	173358225	G	A
2	rs2357634	0	173358257	C	T
2	rs4619573	0	173358485	C	T
2	rs17739946	0	173358734	C	G
2	rs10497385	0	173358964	C	G
2	rs12693002	0	173361566	G	A
2	rs12693003	0	173361567	C	T
2	rs13012115	0	173361931	T	A
2	rs79474289	0	173362046	C	A
2	rs144750135	0	173362078	T	C
2	rs3792259	0	173362970	G	C
2	rs7570417	0	173364048	C	T
2	rs5015856	0	173364385	C	T
2	rs17740327	0	173364852	T	C
2	rs59424951	0	173365069	G	A
2	rs28463972	0	173365408	C	T
2	rs28480655	0	173365538	C	T
2	rs2293646	0	173366869	C	T
2	rs2293645	0	173366960	C	T
2	rs13021042	0	173367159	A	C
2	rs3792260	0	173367801	A	G
2	rs16860634	0	173368358	T	G
2	rs17664	0	173369231	A	G
2	rs114005087	0	173369391	C	T
2	rs16860643	0	173371278	A	G
2	rs2884226	0	173371347	C	T
2	rs7580589	0	173371838	G	A
2	rs141203733	0	173371899	A	G
2	rs78785265	0	173372109	G	A
2	rs4972511	0	173372751	C	G
2	rs2357415	0	173372993	C	T
2	rs1574257	0	173373190	A	G
2	rs1574258	0	173373441	A	T
2	rs4074913	0	173373790	G	A
2	rs114997784	0	173373831	C	G
2	rs1574247	0	173374076	C	T
2	rs1574246	0	173374179	A	G
2	rs75030362	0	173374288	G	C
2	rs78534109	0	173374424	C	G
2	rs34237921	0	173374433	G	A
2	rs7591883	0	173374862	G	C
2	rs7565216	0	173375004	A	G
2	rs60096331	0	173375391	C	G
2	rs2178474	0	173375472	A	G
2	rs10205409	0	173375690	T	C
2	rs10193201	0	173375915	C	G
2	rs12622687	0	173376035	T	C
2	rs12619242	0	173376080	G	T
2	rs146326830	0	173376215	A	C
2	rs76262416	0	173376230	C	G
2	rs59476799	0	173376319	T	C
2	rs60446415	0	173376484	C	T
2	rs57404607	0	173377277	G	T
2	rs59374567	0	173377302	C	T
2	rs10803874	0	173377384	A	G
2	rs61486827	0	173377586	G	C
2	rs76258544	0	173377761	G	A
2	rs12467358	0	173378038	A	G
2	rs6755100	0	173378145	C	T
2	rs10451559	0	173378148	C	A
2	rs72892573	0	173378190	A	C
2	rs59970483	0	173378344	G	A
2	rs34532264	0	173378764	G	A
2	rs13398175	0	173378821	A	G
2	rs34938988	0	173379017	G	A
2	rs191444880	0	173379222	G	A
2	rs78623829	0	173379230	G	A
2	rs34926868	0	173379251	G	A
2	rs58044442	0	173379258	A	C
2	rs72892577	0	173379286	A	G
2	rs34153243	0	173379333	G	C
2	rs61194109	0	173379845	T	A
2	rs13402061	0	173380048	A	G
2	rs79095690	0	173380152	C	T
2	rs79346771	0	173381084	C	G
2	rs79594061	0	173381095	A	T
2	rs6746243	0	173381436	G	A
2	rs57957394	0	173381549	G	A
2	rs11688498	0	173382300	C	T
2	rs12474168	0	173382404	G	A
2	rs12474995	0	173382583	G	C
2	rs7575064	0	173382746	A	C
2	rs115142421	0	173382777	T	A
2	rs7562753	0	173382788	T	C
2	rs7562865	0	173382865	T	C
2	rs76738244	0	173382986	G	A
2	rs4972834	0	173383041	A	G
2	rs34401899	0	173383054	T	G
2	rs4972835	0	173383074	A	G
2	rs12476126	0	173383667	C	A
2	rs12477247	0	173384622	C	A
2	rs12465442	0	173384741	T	C
2	rs12478465	0	173385946	C	T
2	rs10174809	0	173386534	T	C
2	rs11883720	0	173386819	G	C
2	rs13383151	0	173387360	C	A
2	rs4075604	0	173387668	C	T
2	rs35981026	0	173387776	C	T
2	rs4246629	0	173387994	A	G
2	rs76246006	0	173388099	C	T
2	rs77655885	0	173388148	C	A
2	rs4246630	0	173388341	A	G
2	rs77546188	0	173388342	C	T
2	rs143777267	0	173388456	A	C
2	rs148203056	0	173388819	A	G
2	rs11892462	0	173388962	T	C
2	rs77403951	0	173389645	T	G
2	rs12052921	0	173390343	T	C
2	rs4308101	0	173390775	C	T
2	rs59300838	0	173390783	T	G
2	rs11895820	0	173390826	G	A
2	rs150131599	0	173390879	C	T
2	rs60442917	0	173390936	G	A
2	rs59524026	0	173390968	C	T
2	rs59610589	0	173391025	C	T
2	rs58016698	0	173391126	C	T
2	rs72892596	0	173391172	C	T
2	rs142505993	0	173391176	C	T
2	rs72892601	0	173391734	T	G
2	rs142975632	0	173391851	C	T
2	rs112538018	0	173391917	A	C
2	rs186345866	0	173392236	G	A
2	rs75537290	0	173392285	G	A
2	rs151185243	0	173392502	A	T
2	rs77055029	0	173392657	T	C
2	rs13033614	0	173392797	T	A
2	rs11898822	0	173392830	G	A
2	rs183141927	0	173392942	T	A
2	rs57244773	0	173393605	G	C
2	rs147233048	0	173393903	T	C
2	rs142731545	0	173394201	T	C
2	rs148098821	0	173394287	T	C
2	rs11886058	0	173395052	T	C
2	rs78645316	0	173395347	T	G
2	rs72894305	0	173395365	A	T
2	rs75669437	0	173395373	G	A
2	rs4972836	0	173395763	C	T
2	rs10208469	0	173396150	G	T
2	rs4972837	0	173396329	C	T
2	rs75073297	0	173396823	A	G
2	rs13012170	0	173396868	T	C
2	rs13012842	0	173397099	T	C
2	rs12986606	0	173397100	G	A
2	rs59391745	0	173397674	G	A
2	rs12615584	0	173397690	T	C
2	rs2178477	0	173398027	G	T
2	rs80350104	0	173398271	G	T
2	rs6710725	0	173398691	A	C
2	rs11892037	0	173398740	T	C
2	rs6739419	0	173398759	C	T
2	rs34839347	0	173399343	G	A
2	rs182237684	0	173399388	T	C
2	rs190657789	0	173399422	T	C
2	rs182888281	0	173399428	T	G
2	rs57587465	0	173399767	T	C
2	rs6715425	0	173400192	A	G
2	rs72894375	0	173400500	T	C
2	rs6741759	0	173401123	T	C
2	rs13027362	0	173401228	G	C
2	rs79481012	0	173401264	T	G
2	rs56882727	0	173401348	A	G
2	rs13027432	0	173401399	C	G
2	rs6727229	0	173401494	C	T
2	rs6730284	0	173401666	C	T
2	rs6730763	0	173401903	G	C
2	rs148484373	0	173401934	C	T
2	rs4405727	0	173402091	G	A
2	rs7580740	0	173402181	C	T
2	rs141274555	0	173402473	G	A
2	rs375148045	0	173402799	G	A
2	rs374304075	0	173403247	C	T
2	rs117791813	0	173404026	G	A
2	rs62167823	0	173404167	G	A
2	rs55802347	0	173404262	T	C
2	rs12052479	0	173404804	C	A
2	rs7591769	0	173404886	G	A
2	rs6743174	0	173405330	G	T
2	rs74615753	0	173405445	G	C
2	rs79341997	0	173405587	C	T
2	rs75623910	0	173405721	G	C
2	rs11679477	0	173405918	G	A
2	rs189478353	0	173405994	C	T
2	rs112457972	0	173406017	C	T
2	rs147340898	0	173406018	G	A
2	rs13012928	0	173406152	G	A
2	rs12988961	0	173406153	T	C
2	rs113815251	0	173406154	G	A
2	rs72894386	0	173406270	C	T
2	rs62167825	0	173406336	T	C
2	rs79916089	0	173406396	A	C
2	rs72894389	0	173406444	T	A
2	rs6433365	0	173407137	T	G
2	rs113098645	0	173407248	G	A
2	rs7560501	0	173407281	T	C
2	rs115921034	0	173407305	C	T
2	rs138935309	0	173407444	C	T
2	rs183127697	0	173407711	T	C
2	rs139429426	0	173407712	G	A
2	rs35968313	0	173407978	G	A
2	rs112667335	0	173408133	G	A
2	rs34277286	0	173408269	C	A
2	rs56832945	0	173408345	A	G
2	rs61194385	0	173408545	G	A
2	rs55966259	0	173408788	A	G
2	rs59020762	0	173408807	G	A
2	rs186026134	0	173408946	C	T
2	rs55978548	0	173408980	T	C
2	rs72894396	0	173408993	T	C
2	rs138822454	0	173409320	A	G
2	rs11685833	0	173410108	G	A
2	rs76382989	0	173410163	G	C
2	rs74355465	0	173410168	G	A
2	rs34871211	0	173410420	A	G
2	rs150496972	0	173410530	T	C
2	rs77090411	0	173410651	G	A
2	rs80176582	0	173410756	C	T
2	rs4972839	0	173410860	C	A
2	rs115160117	0	173411004	G	C
2	rs72894400	0	173411514	T	C
2	rs6746138	0	173411566	C	G
2	rs6749369	0	173411740	G	A
2	rs112660314	0	173411774	C	T
2	rs112509861	0	173411957	C	T
2	rs75612195	0	173412163	G	A
2	rs35022330	0	173412858	A	G
2	rs34970908	0	173413411	C	T
2	rs4972841	0	173413478	T	C
2	rs72896105	0	173413646	C	T
2	rs10460364	0	173414077	A	G
2	rs117622639	0	173414375	G	A
2	rs12475916	0	173414693	T	C
2	rs148715496	0	173414770	C	T
2	rs116860308	0	173414959	T	C
2	rs12151618	0	173415560	C	T
2	rs78647569	0	173415706	C	G
2	rs1920978	0	173415896	A	G
2	rs61542159	0	173417651	T	C
2	rs10178654	0	173418939	A	C
2	rs10202550	0	173418990	G	A
2	rs74807097	0	173419009	G	A
2	rs79240914	0	173419768	C	T
2	rs10181851	0	173419805	A	G
2	rs3765065	0	173420254	T	A
2	rs114945843	0	173420609	G	C
2	rs62167832	0	173420746	G	A
2	rs10930561	0	173421249	C	T
2	rs77842539	0	173421865	C	T
2	rs79289120	0	173422459	C	T
2	rs8179584	0	173423066	G	T
2	rs78279758	0	173424075	A	T
2	rs143004280	0	173424337	A	G
2	rs151175749	0	173424407	C	G
2	rs78044438	0	173424409	G	A
2	rs6752257	0	173425255	A	G
2	rs6752386	0	173425349	A	G
2	rs10208151	0	173425952	G	A
2	rs10176813	0	173427053	T	G
2	rs74265085	0	173427727	A	T
2	rs117668431	0	173428578	T	A
2	rs6433368	0	173428874	C	T
2	rs75443341	0	173430399	G	A
2	rs13007707	0	173430468	A	G
2	rs10930562	0	173430707	C	T
2	rs10930563	0	173431040	T	C
2	rs3769321	0	173432354	A	G
2	rs2290563	0	173433186	A	T
2	rs13023751	0	173433829	T	G
2	rs11887454	0	173434765	G	C
2	rs57418091	0	173435092	T	A
2	rs13417334	0	173435374	A	G
2	rs13394924	0	173435757	C	T
2	rs10180021	0	173437161	C	G
2	rs59990001	0	173437490	A	T
2	rs13401980	0	173437615	C	G
2	rs75325681	0	173437965	G	A
2	rs56953655	0	173438379	C	T
2	rs10186869	0	173439274	C	T
2	rs35809888	0	173439659	T	A
2	rs12990751	0	173440330	A	C
2	rs13008835	0	173440606	A	C
2	rs12467086	0	173440945	C	T
2	rs34888332	0	173441141	C	T
2	rs62167835	0	173441448	C	T
2	rs11890159	0	173442089	C	T
2	rs11897165	0	173442601	T	G
2	rs142698703	0	173443890	C	G
2	rs6738196	0	173444462	C	T
2	rs17299956	0	173444953	T	C
2	rs12476089	0	173445325	T	C
2	rs146154498	0	173445563	C	A
2	rs113110686	0	173445943	C	T
2	rs10930564	0	173446115	A	T
2	rs1869922	0	173446266	A	G
2	rs11686903	0	173446286	C	T
2	rs57696969	0	173446418	C	G
2	rs36118221	0	173446638	T	G
2	rs35880823	0	173447128	A	G
2	rs116975897	0	173448264	C	T
2	rs74265086	0	173448383	T	G
2	rs10199472	0	173448518	C	T
2	rs13385403	0	173448901	T	C
2	rs11901110	0	173450587	T	C
2	rs11884789	0	173450756	A	G
2	rs118107311	0	173452006	G	A
2	rs11902810	0	173452156	T	C
2	rs11897495	0	173452332	G	A
2	rs11902907	0	173452347	T	C
2	rs74747026	0	173452354	G	T
2	rs111423746	0	173452380	C	T
2	rs11897582	0	173452555	G	A
2	rs6710129	0	173452754	T	C
2	rs6723872	0	173453018	A	G
2	rs139384576	0	173453027	G	A
2	rs10210546	0	173453165	T	G
2	rs16860693	0	173453278	T	C
2	rs117897460	0	173453471	A	G
2	rs10201129	0	173453737	G	A
2	rs10930565	0	173454235	A	G
2	rs76624092	0	173454364	C	T
2	rs16860696	0	173454491	A	G
2	rs35999155	0	173455072	G	A
2	rs11891127	0	173455243	A	G
2	rs79246370	0	173455878	G	T
2	rs77843385	0	173456039	C	T
2	rs118073244	0	173456331	C	T
```
