## Supplementary material for "Characterization of shared and ancestry-specific signals driving complex traits using multi-ancestry fine-mapping": susiex_nc3.cs80.cs

```
CS_ID	SNP	BP	REF_ALLELE	ALT_ALLELE	REF_FRQ	BETA	SE	-LOG10P	CS_PIP	OVRL_PIP
1	rs13390848	172957643	T,T	G,G	0.801193,0.915675	-0.0294993,0.00588477	0.00495399,0.0153834	8.58399,0.153625	0.187007	0.187007
1	rs62183855	172956449	C,C	A,A	0.800199,0.915675	-0.0294441,0.00582031	0.00494472,0.0153834	8.58399,0.151706	0.181325	0.181325
1	rs13388257	172957534	C,C	G,G	0.800199,0.915675	-0.0294024,0.00588477	0.00494472,0.0153834	8.56161,0.153625	0.173562	0.173562
1	rs3098974	172950073	T,T	A,A	0.206759,0.122024	0.0285453,-0.0134533	0.00488208,0.0130599	8.30048,0.518627	0.161926	0.161926
1	rs12469319	172957106	G,G	T,T	0.800199,0.915675	-0.0292689,0.00588477	0.00494472,0.0153834	8.49019,0.153625	0.149738	0.149738
```
