## Supplementary material for "Characterization of shared and ancestry-specific signals driving complex traits using multi-ancestry fine-mapping": susiex_nc3.cs80.snp

```
BP	SNP	PIP(CS1)	LogBF(CS1,Pop1)	LogBF(CS1,Pop2)
172456798	rs17580619	1.9216e-07	-1.38609e-10	-1.33924
172457008	rs73979413	3.1121e-08	-1.79345	-1.36624
172458004	rs140606022	1.3312e-07	-1.70632	-3.29343e-10
172458964	rs6704691	8.45526e-08	-1.68593	-0.474267
172459119	rs117659257	2.45043e-07	-1.38609e-10	-1.09614
172459611	rs66506686	1.14972e-06	1.08262	-0.632917
172459886	rs112728555	1.73901e-07	-1.43909	-3.29343e-10
172460229	rs10185715	1.40974e-07	-1.34813	-0.300863
172460239	rs10174752	3.07502e-08	-1.79535	-1.37633
172460546	rs10432469	1.39116e-07	-1.34384	-0.318425
172460887	rs10432470	1.28819e-07	-1.37702	-0.362144
172460906	rs10432471	9.90027e-08	-1.38938	-0.613043
172460954	rs57711736	1.37791e-06	1.17784	-0.547083
172461051	rs80021660	3.09528e-08	-1.77823	-1.38688
172461182	rs56947631	2.06538e-07	-1.38609e-10	-1.26709
172461451	rs7571192	1.27155e-07	-1.36316	-0.389005
172461800	rs59287242	3.20328e-08	-1.79626	-1.33455
172462071	rs10432421	1.21516e-07	-1.3924	-0.405117
172462256	rs10432472	1.07049e-07	-1.50317	-0.421106
172462366	rs10432422	1.06257e-07	-1.5106	-0.421106
172462633	rs10432473	1.12773e-07	-1.50982	-0.362376
172462901	rs4668395	1.09979e-07	-1.50828	-0.389005
172463396	rs1543128	1.17583e-07	-1.50982	-0.320612
172463838	rs1878073	1.02474e-07	-1.50605	-0.461911
172463943	rs116593486	1.25939e-07	-1.76178	-3.29343e-10
172464008	rs6433300	2.87674e-08	-1.77582	-1.46251
172465200	rs115868926	8.09616e-07	0.0989901	-3.29343e-10
172465352	rs111775260	2.82476e-08	-1.7899	-1.46666
172465434	rs12470343	1.19798e-07	-1.49246	-0.319303
172465535	rs4321335	1.18782e-07	-1.41957	-0.400709
172465802	rs55941765	2.8288e-08	-1.7899	-1.46524
172466080	rs111941085	3.81816e-08	-1.78066	-1.17456
172466542	rs76412842	9.01666e-07	-1.38609e-10	0.206674
172467318	rs1878072	1.56667e-07	-1.35223	-0.191213
172467547	rs72888025	2.85228e-08	-1.7911	-1.45576
172467712	rs80122322	1.74217e-07	-1.38609e-10	-1.43727
172468103	rs138512930	2.35092e-07	-1.38609e-10	-1.13759
172468142	rs189545682	3.06597e-08	-1.77698	-1.39764
172468143	rs180678740	3.10182e-08	-1.77497	-1.38803
172468528	rs908371	9.01459e-08	-1.30623	-0.789913
172468776	rs3951105	1.84157e-07	-0.0752914	-1.30649
172468811	rs6723896	1.32428e-07	-1.46601	-0.245516
172469319	rs6433301	1.33671e-07	-1.48314	-0.21905
172469551	rs7575168	1.62272e-07	-1.36943	-0.138861
172469699	rs4668396	9.08953e-08	-1.32579	-0.762072
172469797	rs4668397	1.35609e-07	-1.47302	-0.214781
172469873	rs112843688	3.88155e-08	-1.77815	-1.1606
172470542	rs4264541	1.35405e-07	-1.48155	-0.207756
172470656	rs4265979	1.44367e-07	-1.49154	-0.133675
172470801	rs11695534	1.56433e-07	-1.54495	-3.29343e-10
172470916	rs4265980	9.0065e-08	-1.33497	-0.762072
172471828	rs72888032	2.87551e-08	-1.79084	-1.44792
172472029	rs11674857	1.34261e-07	-1.49827	-0.199513
172472584	rs10930486	1.75847e-07	-1.34496	-0.0829895
172472660	rs10930487	1.32778e-07	-1.70889	-3.29343e-10
172473254	rs9287946	1.01905e-07	-1.48155	-0.491987
172473329	rs72888035	1.21926e-07	-1.79415	-3.29343e-10
172473588	rs13416695	3.52833e-08	-1.77115	-1.26301
172473679	rs73025000	4.62289e-07	-0.214258	-0.247122
172473748	rs9677551	1.68683e-07	-0.161334	-1.30822
172473752	rs9678887	1.66409e-07	-0.177312	-1.30581
172473820	rs34535956	2.84556e-08	-1.79547	-1.45375
172474549	rs6723590	3.51358e-08	-1.77483	-1.26352
172474999	rs149063188	2.19562e-07	-1.20593	-3.29343e-10
172475789	rs72888042	1.25244e-07	-1.76731	-3.29343e-10
172475820	rs12622021	1.01594e-07	-1.50646	-0.470125
172475970	rs79691919	3.13969e-08	-1.77941	-1.37145
172476075	rs75177479	3.13662e-08	-1.77941	-1.37243
172476111	rs2037158	9.82914e-08	-1.50163	-0.508007
172476132	rs2037159	9.67615e-08	-1.51731	-0.508007
172476160	rs2037160	1.25486e-07	-1.41638	-0.349004
172476392	rs2037161	1.41631e-07	-1.30733	-0.337013
172476458	rs2037163	9.71688e-08	-1.52251	-0.498613
172476705	rs13025856	8.25248e-08	-1.36196	-0.822507
172476749	rs2176150	1.00895e-07	-1.53183	-0.451659
172477248	rs1533417	9.65085e-08	-1.52251	-0.505431
172477393	rs1969271	9.65085e-08	-1.52251	-0.505431
172477558	rs11682831	1.21792e-07	-1.79526	-3.29343e-10
172477653	rs1554157	9.57535e-08	-1.53036	-0.505431
172477711	rs1554158	9.65085e-08	-1.52251	-0.505431
172478105	rs75125058	3.158e-08	-1.77267	-1.37238
172478347	rs11684298	2.94607e-08	-1.79506	-1.41946
172478405	rs6754595	9.57535e-08	-1.53036	-0.505431
172478602	rs7562302	9.49887e-08	-1.53036	-0.51345
172479062	rs10202572	3.4977e-08	-1.762	-1.28088
172479071	rs72888051	1.21644e-07	-1.79647	-3.29343e-10
172479091	rs10190393	3.47533e-08	-1.76715	-1.28215
172479096	rs6743208	8.26857e-08	-1.38042	-0.802103
172479122	rs113345918	2.94374e-08	-1.79693	-1.41838
172479391	rs7606481	8.21904e-08	-1.38042	-0.808112
172479412	rs7592639	8.1484e-08	-1.38905	-0.808112
172479498	rs13423740	3.47184e-08	-1.76548	-1.28482
172479554	rs12991896	8.0354e-08	-1.37078	-0.840344
172479693	rs13426512	3.29573e-08	-1.77694	-1.32542
172479746	rs11693157	7.88813e-08	-1.38816	-0.841468
172479885	rs73025001	2.62052e-06	1.9763	-0.702748
172479983	rs6747069	8.03193e-08	-1.38905	-0.822507
172480009	rs12997634	7.9746e-08	-1.37078	-0.84794
172480062	rs6718546	9.69872e-08	-1.524	-0.498995
172480596	rs13016328	7.85959e-08	-1.37952	-0.853736
172480867	rs12618717	8.45723e-08	-1.30623	-0.853736
172481155	rs11680728	8.24043e-08	-1.32579	-0.860143
172481465	rs997634	2.9678e-08	-1.79556	-1.4116
172481476	rs997635	8.42868e-08	-1.31652	-0.846822
172481684	rs17580717	3.22718e-07	-1.38609e-10	-0.820792
172481729	rs997636	2.93742e-08	-1.79506	-1.4224
172482159	rs6433305	8.27341e-08	-1.31652	-0.865414
172482216	rs72888055	2.02244e-07	-1.28809	-3.29343e-10
172483202	rs59567105	9.34414e-08	-1.50799	-0.552244
172483222	rs7601348	2.27226e-07	0.166268	-1.33789
172483262	rs56851128	3.18395e-08	-1.77556	-1.3613
172483562	rs28823131	3.18064e-08	-1.77556	-1.36234
172483602	rs28893802	9.34745e-08	-1.49982	-0.56006
172483626	rs2102739	1.07798e-07	-1.4065	-0.510804
172483674	rs2102740	8.18808e-08	-1.32579	-0.866516
172483729	rs72888058	3.17924e-08	-1.79665	-1.3417
172483730	rs1115641	1.0704e-07	-0.635969	-1.2884
172483784	rs2356796	9.35214e-08	-1.49154	-0.567842
172484087	rs2138350	8.31574e-08	-1.31652	-0.860311
172484474	rs7424011	1.62409e-07	-1.50745	-3.29343e-10
172484651	rs10192267	3.14048e-08	-1.77556	-1.37505
172484733	rs1399960	8.31574e-08	-1.31652	-0.860311
172484965	rs6760972	3.39282e-08	-1.75711	-1.31621
172485029	rs10168724	3.04973e-08	-1.768	-1.41194
172485073	rs6717312	3.38893e-08	-1.75711	-1.31736
172485079	rs4668398	9.12687e-08	-1.51605	-0.567712
172485080	rs2356797	8.43274e-08	-1.31652	-0.84634
172485496	rs10205383	3.13845e-08	-1.76967	-1.38158
172485624	rs1606926	1.07892e-07	-1.39651	-0.519931
172486128	rs13390451	3.35283e-08	-1.75099	-1.33419
172486155	rs117870246	2.12603e-07	-1.38609e-10	-1.23814
172486292	rs1554160	8.29401e-08	-1.35305	-0.826398
172486431	rs1554161	8.53039e-08	-1.32856	-0.822791
172486713	rs1554162	9.85657e-08	-1.45461	-0.552239
172486725	rs1554163	8.35044e-08	-1.36196	-0.810708
172486740	rs1554164	8.40627e-08	-1.36196	-0.804043
172487092	rs6711989	3.23691e-08	-1.76608	-1.35428
172487100	rs6725338	9.35234e-08	-1.53955	-0.519809
172487551	rs76418359	4.06825e-07	-0.589188	-3.29343e-10
172487577	rs7602864	3.19482e-08	-1.7738	-1.35965
172487692	rs117915695	2.14648e-07	-1.38609e-10	-1.22857
172488111	rs7606149	8.22423e-08	-1.38816	-0.799743
172488305	rs7606189	8.27968e-08	-1.38816	-0.793023
172488661	rs13022639	8.20917e-08	-1.39671	-0.793023
172490058	rs17580753	2.25639e-06	-1.38609e-10	1.12395
172490150	rs12470549	7.18882e-08	-1.61566	-0.706802
172490226	rs10930488	7.36778e-08	-1.57054	-0.72733
172490514	rs10185928	9.1332e-08	-1.49172	-0.591351
172490599	rs72888070	3.01673e-08	-1.79176	-1.39905
172490721	rs10201488	8.11304e-08	-1.57646	-0.625055
172490738	rs149148283	2.64592e-07	-1.01938	-3.29343e-10
172491084	rs6748916	8.12769e-08	-1.5835	-0.616208
172491226	rs17427088	2.97079e-08	-1.79127	-1.41489
172491256	rs6748871	7.89612e-08	-1.59112	-0.637496
172491830	rs62181716	7.75728e-08	-1.42266	-0.823698
172491911	rs1850030	8.44715e-08	-1.5693	-0.591854
172491998	rs1850029	7.90383e-08	-1.61252	-0.615117
172492020	rs1850028	7.8184e-08	-1.61889	-0.619611
172492024	rs1850027	7.76626e-08	-1.61889	-0.626301
172492390	rs79056638	2.87507e-08	-1.77586	-1.46304
172492504	rs1829023	7.66717e-08	-1.34909	-0.908949
172492556	rs1829022	7.52184e-08	-1.52106	-0.756116
172492580	rs113208169	1.39291e-07	-1.661	-3.29343e-10
172492601	rs111594943	2.9659e-08	-1.79425	-1.41356
172492659	rs111805595	2.95835e-08	-1.79335	-1.41701
172493193	rs34054455	9.62266e-08	-1.30713	-0.723729
172493244	rs35735503	8.14902e-08	-1.32821	-0.868875
172494067	rs12987244	2.57773e-07	0.415284	-1.46077
172494454	rs4668400	1.01066e-07	-0.544663	-1.43713
172494516	rs114153187	2.31749e-07	-1.15191	-3.29343e-10
172495007	rs76771637	3.19038e-07	-1.38609e-10	-0.83226
172495027	rs10497376	6.87132e-08	-1.27153	-1.0961
172495453	rs73979430	8.47689e-08	-1.08729	-1.07035
172495458	rs147055015	1.6874e-07	-1.38609e-10	-1.46921
172495467	rs73979431	8.62006e-08	-1.06889	-1.072
172495507	rs12995009	2.90268e-07	0.543157	-1.46992
172495863	rs13000329	2.90072e-07	0.541835	-1.46928
172495924	rs115853710	5.66193e-08	-1.0885	-1.47272
172496352	rs78652757	1.33569e-07	-1.70295	-3.29343e-10
172496651	rs145980539	7.60887e-07	0.0369144	-3.29343e-10
172496767	rs2356799	3.23246e-07	0.63077	-1.44993
172496839	rs2356800	8.25179e-08	-0.748605	-1.43595
172497140	rs112943145	7.86675e-08	-1.13602	-1.09632
172497236	rs56236693	3.20058e-08	-1.70844	-1.42321
172497421	rs77600549	7.21304e-08	-1.1822	-1.1369
172499683	rs4572568	9.21963e-08	-0.646529	-1.42712
172499698	rs4493224	9.38499e-08	-0.628753	-1.42712
172500113	rs144604835	3.19817e-08	-1.71066	-1.42175
172500294	rs111806906	6.38278e-08	-1.15771	-1.28367
172500499	rs138877200	1.8579e-07	-1.38609e-10	-1.37295
172500775	rs7421804	8.78568e-08	-0.684648	-1.43721
172500946	rs148583081	3.18599e-08	-1.71631	-1.41991
172501209	rs147288396	2.20644e-07	-1.20102	-3.29343e-10
172502474	rs72888085	3.19237e-08	-1.72011	-1.41411
172502856	rs112733618	6.24597e-08	-1.22176	-1.24129
172503132	rs13013763	5.29191e-08	-1.37076	-1.25804
172503291	rs58102581	8.26989e-08	-1.08768	-1.09468
172503735	rs117502377	1.69797e-07	-1.38609e-10	-1.46297
172504034	rs13019946	8.57677e-08	-0.701988	-1.44394
172504191	rs144055050	1.75638e-07	-1.42914	-3.29343e-10
172504294	rs13020950	2.56106e-07	0.415284	-1.46726
172504349	rs12997293	8.72678e-08	-0.684648	-1.44394
172504512	rs13020853	3.95268e-07	0.826491	-1.4445
172505011	rs1989280	2.62627e-07	0.439502	-1.46634
172505064	rs58729760	8.05567e-08	-1.07998	-1.12863
172505178	rs59787588	8.07904e-08	-1.07998	-1.12573
172505373	rs56398125	8.02016e-08	-1.08729	-1.12573
172505446	rs55982742	8.07904e-08	-1.07998	-1.12573
172505776	rs77955919	1.68693e-07	-1.46949	-3.29343e-10
172505802	rs4668402	8.69976e-08	-0.684648	-1.44704
172506167	rs142619521	1.23531e-07	-1.78108	-3.29343e-10
172506204	rs4616445	9.14645e-08	-0.633583	-1.44804
172506767	rs74668620	7.78655e-08	-1.12258	-1.12
172506826	rs113730245	7.67387e-08	-1.12967	-1.12749
172507067	rs55814453	5.29903e-08	-1.16855	-1.45891
172507373	rs112427739	3.22629e-08	-1.71631	-1.40734
172507441	rs4668404	9.16459e-08	-0.633583	-1.44606
172507711	rs144972106	4.98504e-08	-1.21924	-1.4693
172507807	rs4260207	8.70835e-08	-0.684648	-1.44606
172508100	rs143768172	1.60758e-07	-1.51767	-3.29343e-10
172508172	rs13024892	8.99433e-08	-0.651322	-1.44707
172508227	rs13025088	8.65136e-08	-0.688577	-1.44869
172508747	rs4584998	2.68697e-07	0.461412	-1.4654
172508810	rs6433308	8.83739e-08	-0.668924	-1.44707
172508836	rs7605659	8.69088e-08	-0.684648	-1.44806
172508879	rs62181734	5.56852e-08	-1.41221	-1.16565
172509013	rs7591880	8.82861e-08	-0.668924	-1.44806
172509527	rs56095833	3.2128e-08	-1.71066	-1.41718
172509736	rs56324600	3.21413e-08	-1.71066	-1.41677
172509810	rs56989045	8.11743e-08	-1.07998	-1.12099
172509954	rs73027026	2.22721e-06	1.85715	-0.746218
172509982	rs4497842	2.23746e-06	1.85715	-0.741628
172510069	rs7556876	8.82352e-08	-0.670386	-1.44718
172510158	rs1033217	3.87045e-07	0.806452	-1.44548
172510689	rs1399956	8.55774e-08	-0.701988	-1.44616
172510972	rs10445763	3.79761e-07	0.786492	-1.44452
172511019	rs143361099	2.22122e-07	-1.38609e-10	-1.19434
172511462	rs78424878	5.67822e-08	-1.0857	-1.47265
172511515	rs4128243	8.54148e-08	-0.701988	-1.44806
172511841	rs7609475	7.99773e-08	-1.08729	-1.12854
172511925	rs951917	2.65283e-07	0.439502	-1.45628
172512177	rs7557017	7.75177e-08	-1.10829	-1.13877
172512231	rs72889817	1.31782e-07	-1.71642	-3.29343e-10
172512487	rs4668405	8.41357e-08	-0.71919	-1.44595
172512646	rs4668406	9.67457e-08	-0.579535	-1.44595
172512937	rs10169233	1.86334e-07	-1.37003	-3.29343e-10
172512984	rs12996165	2.55425e-07	0.415284	-1.46992
172513154	rs60573116	8.41305e-08	-1.07262	-1.09258
172513167	rs139354947	1.43052e-07	-1.63436	-3.29343e-10
172513514	rs7560932	8.21876e-08	-0.751479	-1.43709
172513603	rs113250314	5.37149e-08	-1.14648	-1.4674
172513639	rs7587695	2.49703e-07	0.391201	-1.4685
172513679	rs114069131	1.4664e-07	-1.60959	-3.29343e-10
172513708	rs79501194	8.55476e-08	-1.06889	-1.07961
172513754	rs7604408	3.51404e-07	0.719595	-1.45523
172514363	rs12466175	8.25909e-08	-0.751479	-1.43219
172514563	rs12466246	8.12301e-08	-0.768092	-1.43219
172514634	rs60522407	9.00459e-08	-1.03824	-1.05901
172515161	rs72889835	3.18006e-08	-1.73096	-1.40712
172515454	rs72889837	4.85473e-08	-1.704	-1.01103
172515813	rs79637557	2.05478e-07	-1.38609e-10	-1.27223
172516324	rs144985501	2.06811e-07	-1.38609e-10	-1.26576
172516335	rs138867335	2.07645e-07	-1.38609e-10	-1.26174
172516357	rs146247572	2.28076e-07	-1.38609e-10	-1.16789
172516883	rs150597211	2.07305e-07	-1.38609e-10	-1.26338
172517214	rs77786901	5.58209e-08	-1.12447	-1.45095
172517228	rs7602340	2.86493e-07	0.514408	-1.45426
172517387	rs74961568	6.78508e-08	-0.927035	-1.45322
172517503	rs76736881	2.14789e-07	-1.38609e-10	-1.22791
172518095	rs148989976	1.59168e-07	-1.52761	-3.29343e-10
172518151	rs6433309	4.71852e-07	1.02974	-1.47064
172518257	rs16859690	5.58299e-08	-1.12128	-1.45398
172518441	rs78795724	2.13502e-07	-1.38609e-10	-1.23393
172518713	rs1515811	4.5204e-07	0.962598	-1.4464
172519165	rs59930505	1.69373e-07	-1.38609e-10	-1.46547
172519969	rs139488042	1.91816e-07	-1.38609e-10	-1.34103
172520035	rs143402785	1.77223e-07	-1.38609e-10	-1.42016
172520642	rs1399957	5.00304e-08	-1.22575	-1.45919
172520802	rs140189240	2.38608e-07	-1.38609e-10	-1.12275
172521425	rs62181736	2.866e-08	-1.79406	-1.44801
172521711	rs142794753	2.06833e-07	-1.38609e-10	-1.26566
172521826	rs138196958	2.06043e-07	-1.38609e-10	-1.26949
172521827	rs7600835	4.2542e-08	-1.38823	-1.45885
172522101	rs182797499	3.10373e-07	-1.38609e-10	-0.859796
172522209	rs186008520	2.67015e-07	-1.38609e-10	-1.01027
172522659	rs140144219	2.61573e-07	-1.38609e-10	-1.03086
172522804	rs186872470	2.04783e-07	-1.38609e-10	-1.27562
172523080	rs143782497	2.4475e-07	-1.38609e-10	-1.09733
172523646	rs191600770	2.21648e-07	-1.38609e-10	-1.19648
172523676	rs149983806	1.80697e-07	-1.38609e-10	-1.40075
172524900	rs59712148	4.98127e-08	-1.28537	-1.40393
172525144	rs1399958	2.90439e-08	-1.77672	-1.45204
172525884	rs2102738	1.65999e-06	1.89156	-1.07457
172525916	rs138207563	2.32063e-07	-1.15056	-3.29343e-10
172525998	rs188393047	1.51165e-07	-1.5792	-3.29343e-10
172525999	rs2090278	5.7244e-08	-1.39992	-1.15033
172526108	rs114995575	4.84234e-08	-1.25034	-1.46725
172526192	rs2090279	2.09992e-07	0.174366	-1.42487
172526321	rs79092981	1.21481e-07	-1.79781	-3.29343e-10
172526359	rs74471766	1.9322e-07	-1.38609e-10	-1.33374
172526608	rs137930099	5.26987e-08	-1.18252	-1.45046
172527229	rs146347478	2.35425e-07	-1.13618	-3.29343e-10
172527238	rs72889848	5.88354e-08	-1.52446	-0.998371
172527725	rs117725965	2.2458e-07	-1.18334	-3.29343e-10
172527930	rs116475062	5.04553e-08	-1.37449	-1.30199
172527973	rs979955	1.61076e-07	-0.436712	-1.07899
172528095	rs979956	3.11547e-07	0.509787	-1.36581
172528159	rs979957	2.85884e-07	0.435732	-1.37772
172528403	rs117091166	2.40302e-07	-1.11567	-3.29343e-10
172528594	rs72889853	1.42643e-07	-0.541418	-1.09581
172528802	rs141600873	2.37842e-07	-1.12596	-3.29343e-10
172529056	rs145246243	2.37058e-07	-1.12927	-3.29343e-10
172529117	rs111736288	1.23461e-07	-1.78164	-3.29343e-10
172529215	rs80049327	1.30653e-07	-1.72503	-3.29343e-10
172529682	rs12478189	3.04647e-08	-1.79506	-1.38594
172529716	rs143199657	2.37058e-07	-1.12927	-3.29343e-10
172530036	rs1028127	3.65166e-07	0.677466	-1.37468
172530071	rs117468501	2.37058e-07	-1.12927	-3.29343e-10
172530158	rs192447287	2.362e-07	-1.13289	-3.29343e-10
172530562	rs149611236	2.1541e-07	-1.22503	-3.29343e-10
172530707	rs12998411	3.64347e-07	0.677466	-1.37693
172530949	rs2357061	2.4007e-06	2.20007	-1.01412
172531934	rs80065526	4.83081e-08	-1.50637	-1.2136
172532392	rs35549875	2.24843e-06	2.13302	-1.0126
172532728	rs61588295	3.54807e-08	-1.69551	-1.33308
172533363	rs145670408	1.28995e-07	-1.7378	-3.29343e-10
172533621	rs11692132	1.40668e-07	-0.226521	-1.42465
172534884	rs4668407	1.95048e-06	2.03359	-1.05533
172535198	rs59414074	3.47288e-08	-1.6289	-1.4211
172535337	rs10803863	1.87945e-06	1.96217	-1.02101
172535359	rs77536669	4.95012e-08	-1.41168	-1.2839
172535396	rs58565148	3.00719e-08	-1.78604	-1.40794
172535622	rs11678892	3.74804e-08	-1.64584	-1.32791
172535848	rs11678984	1.92604e-06	1.8746	-0.908949
172536172	rs16859721	3.00917e-08	-1.785	-1.40832
172536583	rs116242159	2.18827e-07	-1.20929	-3.29343e-10
172537212	rs12052995	5.02788e-07	0.945492	-1.32289
172537350	rs12053003	2.02724e-06	1.97691	-0.960049
172537422	rs17427311	1.50308e-07	-0.430771	-1.15411
172537643	rs78905382	1.69097e-07	-1.38609e-10	-1.4671
172538294	rs7588351	3.04296e-08	-1.78604	-1.39611
172538530	rs17580984	2.96889e-08	-1.7875	-1.41929
172539399	rs147122525	4.19407e-07	-0.558729	-3.29343e-10
172540401	rs62181740	1.04023e-07	-0.70748	-1.24548
172540917	rs117869731	2.20258e-07	-1.20277	-3.29343e-10
172541075	rs62181741	9.82066e-08	-0.770758	-1.23974
172541378	rs17614941	5.14399e-07	0.945492	-1.30006
172541609	rs1554166	1.96721e-06	1.89399	-0.907189
172542221	rs114122769	2.14736e-07	-1.22816	-3.29343e-10
172542238	rs2037164	3.06281e-08	-1.78604	-1.38961
172542705	rs34542126	1.99046e-06	1.84547	-0.846921
172542768	rs62181742	2.04117e-06	1.02371	-3.29343e-10
172542933	rs140219751	2.08173e-07	-1.38609e-10	-1.2592
172543109	rs2357062	1.48762e-07	-0.449359	-1.14587
172543397	rs2138349	1.51617e-07	-0.430346	-1.14587
172543438	rs17427374	1.2604e-07	-1.76097	-3.29343e-10
172543651	rs76758669	4.56901e-08	-1.43285	-1.34284
172543913	rs6721680	1.95563e-06	1.87239	-0.891486
172544483	rs3795999	1.82678e-06	1.89399	-0.981252
172545026	rs80197124	4.71763e-08	-1.43285	-1.31083
172545208	rs17614989	2.97905e-08	-1.79369	-1.40969
172546051	rs17615013	2.96633e-08	-1.79165	-1.41601
172547244	rs117397189	1.71079e-07	-1.38609e-10	-1.45545
172547553	rs17499306	1.37104e-07	-0.500548	-1.17628
172548019	rs142504476	1.21553e-07	-1.79722	-3.29343e-10
172548118	rs79678609	1.57507e-07	-1.5381	-3.29343e-10
172549248	rs6433311	1.62919e-06	1.8082	-1.00993
172550440	rs11675891	1.25906e-07	-0.322586	-1.43945
172550766	rs192440722	1.71902e-07	-1.45064	-3.29343e-10
172550905	rs143631209	6.11242e-08	-1.12654	-1.35812
172551325	rs115678258	4.41346e-08	-1.46069	-1.34964
172551362	rs76478189	2.10859e-07	-1.38609e-10	-1.24638
172551532	rs77255132	1.26932e-07	-1.75392	-3.29343e-10
172551602	rs1554165	3.07714e-08	-1.79404	-1.37695
172551771	rs141251399	6.30545e-08	-1.11326	-1.34031
172551909	rs74716360	1.75843e-07	-1.42798	-3.29343e-10
172552001	rs62181743	9.49674e-08	-0.805771	-1.23827
172552043	rs75487499	2.22837e-07	-1.38609e-10	-1.19113
172552056	rs117537565	1.79144e-07	-1.38609e-10	-1.40938
172552585	rs78288078	1.31135e-07	-1.72134	-3.29343e-10
172552611	rs78293586	4.48393e-08	-1.43609	-1.35839
172552765	rs13429113	1.68819e-06	1.77178	-0.937938
172553925	rs74502467	2.27175e-07	-1.38609e-10	-1.17185
172553999	rs34242651	4.15802e-07	0.698717	-1.26608
172555126	rs181558879	1.8812e-07	-1.36049	-3.29343e-10
172555276	rs150407583	6.19641e-08	-1.11987	-1.35114
172555617	rs181989750	1.90826e-07	-1.34621	-3.29343e-10
172556172	rs111282224	6.04184e-08	-1.11762	-1.37866
172557246	rs7574711	3.09479e-08	-1.78978	-1.37549
172557739	rs1850031	3.1621e-08	-1.78978	-1.35397
172558047	rs1515812	3.08136e-08	-1.78978	-1.37984
172558172	rs2138348	1.74177e-06	1.79325	-0.928157
172558213	rs12464262	3.12426e-08	-1.78162	-1.37416
172558328	rs62184165	4.14708e-07	0.742161	-1.31216
172558395	rs116444232	1.32302e-07	-1.71248	-3.29343e-10
172558681	rs78936959	6.51855e-07	-0.117749	-3.29343e-10
172558924	rs77870494	2.80868e-07	-1.38609e-10	-0.959686
172559861	rs145795708	1.34014e-07	-1.69963	-3.29343e-10
172560729	rs12185567	1.43848e-06	1.60993	-0.936158
172560836	rs79851533	1.9435e-06	0.974675	-3.29343e-10
172561008	rs116539725	3.27428e-07	-0.806303	-3.29343e-10
172563922	rs312925	1.74297e-06	1.75739	-0.891614
172564021	rs312924	1.71035e-06	1.75739	-0.91051
172564094	rs34531723	3.73456e-07	0.691005	-1.36578
172564438	rs12997093	4.17351e-07	0.739214	-1.30286
172566382	rs151058663	4.09142e-07	-1.38609e-10	-0.583508
172566859	rs138941312	6.02223e-08	-1.15314	-1.34638
172567120	rs76168787	3.32583e-07	-0.790681	-3.29343e-10
172567256	rs114879982	4.73506e-08	-1.44329	-1.2967
172567568	rs12612105	8.9207e-08	-1.25808	-0.848528
172567701	rs312920	3.29623e-08	-1.79279	-1.30942
172567713	rs312919	1.47323e-06	1.62359	-0.92595
172567733	rs149454217	2.27577e-06	1.1325	-3.29343e-10
172568730	rs146109142	2.15358e-07	-1.22527	-3.29343e-10
172568985	rs79317912	1.87637e-07	-1.38609e-10	-1.36306
172569587	rs312918	1.71753e-06	1.75291	-0.901836
172569824	rs10930491	3.90423e-07	0.693437	-1.32378
172570419	rs950173	1.15659e-06	0.417413	0.0382465
172571082	rs144427906	2.18966e-07	-1.38609e-10	-1.20865
172571158	rs312917	3.29933e-08	-1.79606	-1.3052
172571693	rs17581131	4.15573e-07	-1.38609e-10	-0.567911
172572566	rs115279258	4.61084e-08	-1.44681	-1.31976
172573341	rs312916	1.68276e-06	1.70411	-0.873492
172574172	rs11887208	3.81148e-08	-1.70027	-1.25669
172574353	rs147899962	2.1405e-07	-1.23136	-3.29343e-10
172574612	rs2674484	1.67635e-06	1.70499	-0.878184
172575012	rs2678155	1.75696e-06	1.68611	-0.812337
172575837	rs10497375	7.23934e-08	-0.992553	-1.3229
172576011	rs17427473	2.08296e-07	-0.585745	-0.672866
172576081	rs145383061	6.21911e-07	-1.38609e-10	-0.164774
172577116	rs7597387	1.82254e-06	1.67529	-0.764872
172577276	rs10206062	1.87396e-06	1.71593	-0.777691
172577479	rs115285814	5.9744e-08	-1.16316	-1.34434
172577861	rs10185633	3.27347e-08	-1.79646	-1.31267
172578772	rs149752106	2.12693e-07	-1.23772	-3.29343e-10
172579552	rs146751470	2.12693e-07	-1.23772	-3.29343e-10
172579954	rs973889	1.78715e-06	1.81498	-0.924175
172580105	rs78324452	2.91799e-07	-1.38609e-10	-0.921506
172582619	rs62184167	3.28688e-07	-0.802461	-3.29343e-10
172582888	rs144273879	1.72304e-07	-1.38609e-10	-1.44831
172583203	rs78270283	4.16278e-08	-1.47049	-1.39831
172583256	rs142160542	3.01161e-07	-1.38609e-10	-0.889926
172583738	rs79701804	1.68551e-07	-1.38609e-10	-1.47033
172583853	rs75228858	4.14649e-08	-1.4739	-1.39882
172583956	rs143993713	2.2163e-07	-1.19656	-3.29343e-10
172583990	rs75555985	1.25121e-07	-1.76829	-3.29343e-10
172585595	rs11897196	1.77108e-06	1.77563	-0.893854
172585885	rs10207085	1.81396e-06	1.77563	-0.869933
172586067	rs13000153	5.93626e-07	0.257575	-0.468896
172586567	rs2292814	3.40209e-08	-1.79423	-1.27636
172586651	rs2292815	1.76519e-06	1.74363	-0.865188
172586714	rs2292816	3.84958e-07	0.674563	-1.319
172587500	rs141818170	2.20873e-07	-1.19998	-3.29343e-10
172587910	rs35162284	1.32737e-07	-0.517814	-1.19139
172587956	rs55957712	6.14685e-08	-1.60088	-0.878164
172588094	rs7604918	1.62632e-06	1.66644	-0.869933
172588389	rs76368189	4.50855e-08	-1.4571	-1.33191
172588865	rs10204501	1.59512e-06	1.60907	-0.831938
172588866	rs10204502	1.6013e-06	1.60907	-0.828067
172588982	rs10204622	1.47865e-06	1.55695	-0.855642
172589295	rs75836161	2.48776e-07	-1.38609e-10	-1.08102
172590422	rs10184770	3.34987e-08	-1.79817	-1.28789
172590623	rs114500122	4.51798e-08	-1.45358	-1.33334
172591709	rs78261455	4.07743e-08	-1.48388	-1.40564
172591944	rs6709156	1.75048e-06	1.66918	-0.799106
172591963	rs6722757	1.8616e-06	1.72555	-0.79393
172593437	rs34437706	1.29162e-07	-1.7365	-3.29343e-10
172594026	rs12471160	3.04624e-08	-1.79759	-1.38349
172594197	rs12692970	1.94395e-06	1.73382	-0.758916
172594417	rs139579611	1.79901e-07	-1.38609e-10	-1.40516
172595342	rs77168164	8.30312e-06	2.42682	-3.29343e-10
172595690	rs72880284	1.47265e-07	-1.60534	-3.29343e-10
172595767	rs115926786	4.03901e-08	-1.49057	-1.40842
172596078	rs6710698	2.5447e-06	2.05873	-0.814528
172596308	rs4667693	2.47397e-06	2.0321	-0.816085
172596418	rs34632749	1.74138e-07	-0.388749	-1.04897
172596724	rs71415262	1.2438e-07	-1.77423	-3.29343e-10
172596914	rs9287948	3.42245e-08	-1.79714	-1.26749
172597929	rs10200608	2.2675e-06	2.04292	-0.914056
172599614	rs116555388	5.76896e-08	-1.20589	-1.33661
172599615	rs6738445	1.24607e-06	1.52815	-0.997973
172600310	rs3796000	2.87074e-07	-1.38609e-10	-0.937831
172600716	rs12619041	6.25047e-08	-1.61292	-0.849413
172600752	rs117313237	5.6794e-08	-1.22809	-1.33005
172601399	rs115536274	1.71923e-07	-1.45053	-3.29343e-10
172602870	rs114564311	1.63069e-07	-1.5034	-3.29343e-10
172604602	rs569518066	1.68175e-07	-1.38609e-10	-1.47256
172604997	rs148871735	1.73685e-07	-1.38609e-10	-1.44033
172605130	rs17499502	1.63499e-07	-0.519072	-0.981689
172605399	rs4667694	2.0683e-06	1.86111	-0.824205
172606208	rs1543168	3.36689e-08	-1.77664	-1.30436
172606844	rs138739217	2.32932e-07	-1.14683	-3.29343e-10
172607201	rs75120445	1.33327e-07	-1.36513	-0.339642
172607294	rs10166005	1.91477e-06	1.74946	-0.789682
172607882	rs112215337	3.40158e-07	-0.768161	-3.29343e-10
172608698	rs114508896	2.13427e-07	-1.23427	-3.29343e-10
172608712	rs116480663	2.14736e-07	-1.22816	-3.29343e-10
172608956	rs10184866	2.00915e-06	1.79091	-0.783007
172609060	rs116241436	2.0434e-07	-1.27778	-3.29343e-10
172609789	rs151271171	1.97757e-07	-1.31053	-3.29343e-10
172609835	rs1517678	3.33134e-08	-1.78929	-1.30232
172610982	rs142235663	1.79034e-07	-1.38609e-10	-1.40999
172611257	rs149242570	5.89546e-08	-1.21858	-1.30223
172611862	rs185563464	1.2149e-07	-1.79774	-3.29343e-10
172611952	rs190440561	1.82572e-07	-1.38609e-10	-1.39042
172612621	rs115567901	1.83559e-07	-0.514509	-0.870523
172613603	rs145250417	1.29773e-07	-1.73178	-3.29343e-10
172614207	rs11886820	1.62312e-06	1.69938	-0.904849
172614272	rs151221433	3.64184e-07	-1.38609e-10	-0.699912
172614571	rs6433312	3.43679e-08	-1.79543	-1.26502
172614890	rs75620344	1.40527e-07	-0.188131	-1.46404
172614898	rs144655309	1.56537e-07	-1.54428	-3.29343e-10
172615870	rs10201419	1.53146e-06	1.51926	-0.782857
172615953	rs10201520	3.36496e-08	-1.78498	-1.29659
172615971	rs10930493	3.3615e-08	-1.78601	-1.29659
172616423	rs111357343	3.6855e-07	0.221469	-0.909462
172616425	rs144362703	2.00082e-07	-1.29884	-3.29343e-10
172616875	rs7574090	3.32796e-08	-1.78884	-1.30379
172618474	rs9789538	4.59921e-07	0.821414	-1.28793
172619268	rs72881916	4.04359e-08	-1.4968	-1.40105
172619561	rs147273538	5.8699e-08	-1.23427	-1.29087
172619770	rs4668412	1.85798e-06	1.82144	-0.891765
172620862	rs80097928	3.2421e-08	-1.79563	-1.32313
172620937	rs72881919	1.36546e-07	-1.68091	-3.29343e-10
172621038	rs77366693	4.94958e-07	-1.38609e-10	-0.393098
172621161	rs146697253	5.87861e-08	-1.23762	-1.28604
172622527	rs6723259	3.44765e-07	0.464479	-1.21919
172623146	rs191032683	4.95671e-07	-1.38609e-10	-0.391659
172623914	rs13419987	1.58988e-06	1.57899	-0.805142
172623921	rs144725949	1.96098e-07	-1.38609e-10	-1.31895
172624141	rs76475957	1.68127e-07	-1.38609e-10	-1.47285
172625171	rs12692971	3.36341e-08	-1.72347	-1.35856
172625207	rs149914036	2.00082e-07	-1.29884	-3.29343e-10
172625737	rs12622772	1.22258e-07	-1.587	-0.204437
172626143	rs10194102	1.54662e-06	1.53423	-0.787967
172626230	rs146897743	3.07482e-07	-1.38609e-10	-0.869153
172626238	rs1607253	3.15078e-08	-1.79543	-1.35191
172626552	rs1607254	3.4309e-07	0.487937	-1.24751
172626611	rs7562356	1.33873e-06	1.52974	-0.927834
172627172	rs114969526	5.95652e-08	-1.23427	-1.27623
172627343	rs11904009	1.38934e-06	1.53423	-0.895213
172627772	rs13012103	3.65219e-08	-1.79631	-1.20335
172628120	rs11690807	3.20119e-07	0.469512	-1.29839
172628752	rs72881938	9.57126e-08	-1.64776	-0.388457
172629716	rs71415263	1.29604e-07	-1.73309	-3.29343e-10
172630056	rs76700450	6.76121e-07	-1.38609e-10	-0.0811992
172630180	rs118120566	1.77939e-07	-1.38609e-10	-1.41613
172630728	rs112905445	6.51885e-08	-1.03293	-1.38736
172630729	rs35379278	1.4935e-06	1.50678	-0.795474
172631607	rs186904295	1.76042e-07	-1.38609e-10	-1.42685
172632405	rs77887032	5.24478e-07	-0.335168	-3.29343e-10
172632668	rs4507064	3.50628e-08	-1.79631	-1.24412
172632683	rs147960287	2.45621e-07	-1.38609e-10	-1.09378
172632930	rs11673831	2.13769e-07	-0.541999	-0.690677
172632962	rs150409120	3.89764e-08	-1.55097	-1.38364
172633084	rs145210646	1.90486e-07	-1.38609e-10	-1.34799
172633618	rs138865128	3.7662e-08	-1.53441	-1.43451
172633874	rs368216989	1.69753e-07	-1.38609e-10	-1.46323
172634054	rs115240818	7.31072e-07	-0.00305878	-3.29343e-10
172634063	rs13017695	2.13283e-07	-0.597192	-0.637758
172634228	rs7572215	1.44142e-06	1.50678	-0.830963
172634439	rs148066054	3.8668e-08	-1.53748	-1.40508
172634504	rs141802084	6.05052e-07	-1.38609e-10	-0.192256
172634872	rs74765494	4.14409e-08	-1.48068	-1.39262
172634983	rs35391289	1.52485e-06	1.56179	-0.829706
172635176	rs1113390	5.8609e-08	-1.24381	-1.28287
172635365	rs1113389	1.51262e-06	1.57437	-0.850345
172635697	rs10174525	1.47613e-06	1.51926	-0.819651
172636221	rs144772918	3.07146e-08	-1.73775	-1.43508
172637043	rs72881949	3.30894e-07	-0.795773	-3.29343e-10
172637133	rs79370370	3.97594e-08	-1.51944	-1.39528
172637600	rs6705200	1.53637e-06	1.57437	-0.83477
172637656	rs62184174	2.19318e-07	-0.672205	-0.53484
172639448	rs7355594	1.52791e-06	1.59933	-0.865239
172640623	rs10497374	1.63234e-06	1.62716	-0.826963
172640734	rs17499544	5.87039e-08	-1.1215	-1.40357
172641045	rs11757	1.74242e-06	1.63181	-0.766352
172641619	rs113403751	1.21561e-07	-1.79716	-3.29343e-10
172641660	rs13035825	1.32381e-07	-1.71189	-3.29343e-10
172641759	rs200445677	3.03049e-07	-1.38609e-10	-0.883676
172642057	rs12692973	1.52346e-06	1.50678	-0.775613
172642744	rs192328959	4.05555e-08	-1.50366	-1.39124
172642750	rs184776838	1.96013e-07	-1.31939	-3.29343e-10
172643837	rs72881959	7.06667e-08	-0.966683	-1.37291
172644229	rs2292813	3.55382e-08	-1.79816	-1.22881
172645104	rs145638210	1.96568e-07	-1.31656	-3.29343e-10
172645832	rs187976931	2.43062e-07	-1.10425	-3.29343e-10
172645839	rs561125820	2.43062e-07	-1.10425	-3.29343e-10
172646528	rs13016580	9.68655e-08	-0.552203	-1.47204
172646631	rs13021138	2.02894e-07	-0.586712	-0.698175
172646688	rs142281790	1.38611e-07	-1.6659	-3.29343e-10
172646765	rs7608403	1.1175e-06	1.31177	-0.890488
172646834	rs139562569	3.93198e-08	-1.48407	-1.44177
172647026	rs145251030	4.11507e-08	-1.46968	-1.41065
172647507	rs62182363	4.79603e-07	-0.424612	-3.29343e-10
172648592	rs3770459	1.90116e-07	-0.669531	-0.680406
172648680	rs56049564	5.58634e-08	-1.15266	-1.422
172649580	rs118042260	5.78342e-08	-1.25317	-1.28682
172649755	rs17499593	5.48997e-08	-1.17704	-1.41502
172649826	rs10167419	1.14349e-06	1.3684	-0.924124
172650165	rs35565687	1.5118e-07	-1.5791	-3.29343e-10
172650382	rs6745143	1.162e-06	1.40354	-0.943213
172651287	rs3770458	2.42569e-07	0.234388	-1.34067
172652210	rs3770457	3.56997e-08	-1.79808	-1.22435
172652417	rs75235617	3.88453e-08	-1.52822	-1.40976
172652677	rs191835994	1.97145e-07	-1.38609e-10	-1.31363
172652763	rs76674291	3.93081e-08	-1.49057	-1.43557
172653387	rs115839825	5.80044e-08	-1.24381	-1.29324
172654057	rs149808358	1.42302e-06	-1.38609e-10	0.662965
172654609	rs949548	3.57105e-08	-1.79778	-1.22435
172654764	rs139714014	5.80411e-08	-1.24381	-1.29261
172655097	rs6758704	1.24688e-06	1.45495	-0.924124
172657208	rs74682906	2.13837e-07	-1.38609e-10	-1.23236
172657439	rs35854151	2.72366e-07	0.351437	-1.34186
172657696	rs6433313	3.5718e-08	-1.79757	-1.22435
172658396	rs1022358	3.87215e-08	-1.72347	-1.2177
172658802	rs147185564	5.79856e-08	-1.24684	-1.29054
172659057	rs1973707	4.00116e-08	-1.70079	-1.20761
172659272	rs143959789	1.21436e-07	-1.79818	-3.29343e-10
172659281	rs1973706	1.15842e-06	1.37666	-0.919418
172659376	rs17581284	2.82228e-07	0.397312	-1.35217
172659836	rs7584258	9.5681e-08	-1.58956	-0.446986
172659852	rs1474074	1.23769e-06	1.45691	-0.933477
172660238	rs141040377	1.5781e-07	-1.53618	-3.29343e-10
172660855	rs185032630	2.97834e-07	-1.38609e-10	-0.901035
172660971	rs6433314	1.23325e-06	1.42979	-0.909947
172661577	rs117605100	1.75664e-07	-1.38609e-10	-1.429
172661911	rs147269962	5.04162e-07	-1.38609e-10	-0.374672
172662361	rs150799926	3.77648e-08	-1.50764	-1.45855
172662614	rs57718990	1.07155e-07	-1.4735	-0.449795
172663256	rs12692974	1.20661e-06	1.37858	-0.880576
172663309	rs72883892	1.39068e-07	-1.66261	-3.29343e-10
172663394	rs6754817	1.08237e-06	1.27478	-0.885441
172663539	rs117233194	2.14572e-07	-1.38609e-10	-1.22893
172663836	rs114071719	5.73006e-08	-1.27158	-1.27768
172664020	rs3821096	3.47572e-08	-1.79778	-1.25141
172664191	rs34221876	2.17769e-07	-0.481667	-0.73247
172664821	rs116941186	9.24127e-07	-1.38609e-10	0.231279
172665637	rs143830220	1.46998e-07	-1.60715	-3.29343e-10
172665916	rs117156756	1.68542e-07	-1.38609e-10	-1.47038
172667547	rs115276170	1.25119e-07	-1.7683	-3.29343e-10
172667895	rs3770455	1.01171e-07	-1.54163	-0.43913
172668609	rs3770453	3.60958e-08	-1.74882	-1.26257
172668682	rs3770452	1.36245e-06	1.48218	-0.862711
172668715	rs3770451	1.28697e-06	1.42784	-0.865371
172668807	rs73028734	1.38732e-07	-1.66502	-3.29343e-10
172668843	rs970948	3.46498e-08	-1.7318	-1.32048
172669437	rs116067221	5.71895e-08	-1.29303	-1.25817
172670553	rs3770450	1.6913e-07	-1.38609e-10	-1.4669
172670853	rs115375054	2.19652e-07	-1.20553	-3.29343e-10
172671029	rs142347188	5.79524e-08	-1.28983	-1.24812
172671094	rs7586207	1.36777e-06	1.49906	-0.875692
172672147	rs114772416	4.53422e-07	-0.480747	-3.29343e-10
172672509	rs142561115	5.81822e-08	-1.29303	-1.24096
172672624	rs67204065	1.50796e-06	1.5457	-0.824754
172672693	rs62182368	1.29713e-07	-0.287663	-1.44458
172672959	rs118179702	5.81979e-08	-1.29594	-1.23778
172673399	rs12053046	1.20404e-07	-1.56911	-0.237604
172673453	rs6716901	3.53034e-06	0.449685	1.12189
172673931	rs142582399	1.21457e-07	-1.79801	-3.29343e-10
172675009	rs9636293	3.09816e-08	-1.7677	-1.39648
172676123	rs80037549	1.78702e-07	-1.38609e-10	-1.41185
172676662	rs4668413	3.09158e-08	-1.75479	-1.41152
172676758	rs188584754	1.34211e-07	-1.69816	-3.29343e-10
172676865	rs6760680	3.07444e-08	-1.78391	-1.38796
172677459	rs66835971	1.32011e-06	1.42784	-0.839947
172677566	rs75695480	3.05171e-07	-1.38609e-10	-0.876698
172677663	rs34962243	2.0362e-07	-0.828848	-0.452465
172677819	rs11903123	3.52035e-08	-1.79817	-1.23826
172678363	rs147305857	1.64386e-07	-1.49536	-3.29343e-10
172678365	rs1996424	2.20538e-07	-0.743419	-0.458083
172679344	rs77460920	1.57669e-07	-1.53707	-3.29343e-10
172680327	rs149973623	1.68772e-07	-1.38609e-10	-1.46902
172680678	rs1400816	3.55379e-08	-1.79807	-1.2289
172680872	rs12614709	1.64219e-07	-1.4931	-0.00326962
172681000	rs143604230	1.22471e-07	-1.7897	-3.29343e-10
172681440	rs138632479	1.57669e-07	-1.53707	-3.29343e-10
172681510	rs62182370	1.44578e-07	-1.54486	-0.0788954
172681710	rs74393286	2.42146e-07	-1.38609e-10	-1.10803
172682312	rs2357064	3.50849e-08	-1.74215	-1.29765
172682601	rs17581347	1.43987e-07	-1.52614	-0.101715
172682612	rs17581361	1.43987e-07	-1.52614	-0.101715
172683067	rs2176465	1.40704e-07	-1.54043	-0.110481
172683481	rs17615262	1.40684e-07	-1.54934	-0.101715
172683879	rs117440866	1.84722e-07	-1.38609e-10	-1.37872
172683986	rs34108287	2.71799e-07	-0.625041	-0.367468
172684006	rs3821095	2.90148e-07	-1.45089	0.523713
172684032	rs72885529	1.36383e-07	-1.57946	-0.102649
172684033	rs72885532	1.36383e-07	-1.57946	-0.102649
172684114	rs3821094	3.66476e-08	-1.79814	-1.19809
172684403	rs12692976	2.47805e-07	-1.38831	0.303384
172684487	rs62182372	1.24948e-07	-1.54043	-0.229243
172685555	rs62182373	1.40338e-07	-1.53333	-0.120187
172685682	rs62182374	1.21073e-07	-1.54934	-0.251837
172686290	rs6433315	3.61317e-08	-1.79796	-1.21244
172686304	rs12622895	1.14712e-07	-1.58591	-0.269239
172687127	rs6709299	3.12884e-08	-1.75784	-1.39648
172687191	rs72885545	1.12881e-07	-1.59289	-0.278346
172687731	rs57775770	1.1447e-07	-1.60529	-0.25196
172689068	rs6759575	1.36424e-06	1.45495	-0.834171
172690180	rs908670	2.26986e-06	1.97284	-0.842932
172690265	rs908671	2.21477e-06	1.94359	-0.838258
172690418	rs3736499	1.94478e-07	-1.34603	0.0187773
172691260	rs35881803	1.3013e-07	-1.72904	-3.29343e-10
172692048	rs3770449	1.45456e-07	-1.39756	-0.220136
172692265	rs3770448	1.47976e-07	-1.37109	-0.229432
172692503	rs3770447	7.56685e-07	-1.38609e-10	0.031376
172693543	rs10183489	1.7612e-07	-1.4264	-3.29343e-10
172693780	rs3765166	1.30207e-07	-1.57852	-0.149927
172693944	rs3765167	1.23977e-07	-1.56627	-0.211211
172694403	rs1010533	1.05686e-06	-1.73206	2.09755
172694587	rs3821093	1.37388e-07	-1.54236	-0.132398
172694629	rs1554259	4.25204e-07	-0.866469	0.321468
172695200	rs77436283	1.69734e-07	-1.46334	-3.29343e-10
172695280	rs78820630	2.28924e-07	-1.38609e-10	-1.16418
172695939	rs116723456	2.23437e-07	-1.18844	-3.29343e-10
172697524	rs149034196	9.38402e-07	0.246608	-3.29343e-10
172697771	rs146701232	1.85176e-07	-1.37626	-3.29343e-10
172697918	rs114304988	3.18058e-08	-1.79768	-1.34024
172698027	rs113924638	3.82281e-08	-1.77231	-1.18169
172698853	rs10179020	3.62239e-08	-1.79774	-1.21011
172699390	rs181433459	1.87314e-07	-1.36479	-3.29343e-10
172699707	rs190282520	1.81451e-07	-1.38609e-10	-1.39659
172699753	rs2176466	3.28741e-08	-1.76851	-1.33637
172701157	rs2271758	2.58323e-07	0.249938	-1.2933
172701860	rs149739351	6.02097e-08	-1.33138	-1.16836
172702113	rs115674381	1.62286e-07	-1.50821	-3.29343e-10
172702192	rs76703909	5.88685e-08	-1.33138	-1.19088
172703641	rs925881	3.22333e-08	-1.76987	-1.35471
172704291	rs4668414	1.08626e-06	1.22299	-0.830069
172704569	rs113376940	1.61199e-07	-1.51493	-3.29343e-10
172706097	rs139094827	1.94133e-07	-1.38609e-10	-1.32903
172706520	rs143959714	5.67571e-08	-1.33419	-1.2246
172707529	rs139501703	2.51713e-07	-1.06928	-3.29343e-10
172707805	rs10191399	3.62922e-08	-1.79819	-1.20778
172708237	rs149189827	7.71603e-08	-1.77414	-0.477543
172708919	rs3770445	1.81817e-06	1.75065	-0.842633
172709215	rs3770444	3.63788e-08	-1.79816	-1.20543
172709763	rs118148925	5.37093e-08	-1.34005	-1.27393
172710180	rs56275355	1.31134e-07	-1.44086	-0.280489
172710347	rs138615838	5.31832e-08	-1.33726	-1.28657
172710604	rs2357206	3.37108e-08	-1.77999	-1.29976
172710619	rs2884123	3.37797e-08	-1.77999	-1.29772
172711138	rs3770443	3.41201e-08	-1.79817	-1.26951
172711356	rs6727459	3.4068e-08	-1.77999	-1.28922
172712480	rs2056202	3.4212e-08	-1.77999	-1.285
172712810	rs17848721	1.98759e-07	-0.832134	-0.473342
172713971	rs139132833	1.31115e-07	-1.7215	-3.29343e-10
172714067	rs2138873	3.41267e-08	-1.7741	-1.29339
172714202	rs188942265	1.81778e-07	-1.39478	-3.29343e-10
172714931	rs1996425	3.47865e-08	-1.79816	-1.25019
172715165	rs1105264	3.66468e-08	-1.79816	-1.19809
172715286	rs116033893	1.82609e-07	-1.39022	-3.29343e-10
172715401	rs1105265	2.85568e-06	0.621699	0.737795
172716320	rs145772172	1.58618e-07	-1.53107	-3.29343e-10
172716548	rs187518205	2.75534e-07	-1.38609e-10	-0.978859
172716667	rs115747888	3.36387e-08	-1.79818	-1.28372
172716687	rs4668415	3.3508e-08	-1.76587	-1.31992
172716762	rs4668416	3.37034e-08	-1.75814	-1.32183
172717167	rs12619137	3.38328e-08	-1.75814	-1.318
172717308	rs75131684	1.64451e-07	-1.49496	-3.29343e-10
172717330	rs12692977	3.35707e-08	-1.76785	-1.31607
172718245	rs10196521	3.69738e-08	-1.79671	-1.19065
172718734	rs7580232	3.36559e-08	-1.77139	-1.30999
172718828	rs147165079	5.26158e-08	-1.32857	-1.30599
172719315	rs4668417	3.72898e-08	-1.79819	-1.18066
172719752	rs148789541	1.59559e-07	-1.52516	-3.29343e-10
172719961	rs142445252	1.8063e-07	-1.40112	-3.29343e-10
172719980	rs34070184	3.17623e-07	-0.836704	-3.29343e-10
172720078	rs74416862	1.2417e-07	-1.77592	-3.29343e-10
172721341	rs75776799	2.05153e-07	-1.38609e-10	-1.27381
172721762	rs62182392	9.50242e-08	-1.73454	-0.3089
172721808	rs13017585	7.8631e-07	0.858935	-0.789155
172721978	rs183914684	1.68181e-07	-1.38609e-10	-1.47253
172721999	rs374359067	2.31819e-07	-1.38609e-10	-1.15161
172722008	rs6707769	1.65441e-07	-1.48895	-3.29343e-10
172724264	rs143368157	5.23862e-08	-1.34283	-1.2961
172724443	rs145877386	5.22648e-08	-1.34588	-1.29537
172725301	rs1878583	3.85816e-08	-1.79796	-1.14684
172725629	rs149442214	1.52485e-07	-1.5705	-3.29343e-10
172725981	rs12692978	6.73331e-07	0.714751	-0.800084
172726192	rs144181021	5.23029e-08	-1.34588	-1.29464
172726867	rs369441297	3.10677e-07	-1.38609e-10	-0.858817
172727404	rs62182397	2.36767e-07	-0.506836	-0.623656
172728051	rs10930496	3.51515e-08	-1.75079	-1.28712
172728066	rs185124061	1.25846e-07	-1.76251	-3.29343e-10
172728098	rs139895532	1.23309e-07	-1.78288	-3.29343e-10
172728709	rs116353403	1.57206e-07	-1.54001	-3.29343e-10
172728898	rs6736159	3.5141e-08	-1.7532	-1.285
172729044	rs72887263	1.52993e-07	-1.56718	-3.29343e-10
172729106	rs58540694	4.53842e-07	-1.38609e-10	-0.479821
172729376	rs114618948	5.23469e-08	-1.34864	-1.29104
172729678	rs142789666	6.50579e-06	2.18288	-3.29343e-10
172730015	rs6725388	1.57299e-06	1.61797	-0.854808
172730569	rs145196290	5.2453e-08	-1.34588	-1.29178
172730994	rs114136473	1.59036e-07	-1.52844	-3.29343e-10
172731240	rs4027460	9.44885e-06	2.55608	-3.29343e-10
172731361	rs140091639	3.26145e-07	-1.38609e-10	-0.810227
172731522	rs150324777	5.24917e-08	-1.34588	-1.29104
172731592	rs6708365	3.51515e-08	-1.75079	-1.28712
172731810	rs6711813	3.44183e-08	-1.75922	-1.29976
172731906	rs112986328	1.52727e-07	-1.56892	-3.29343e-10
172731923	rs6726991	3.52542e-08	-1.74577	-1.28922
172731983	rs59844139	3.22551e-07	0.482801	-1.30411
172732195	rs113835587	2.55883e-07	-1.05285	-3.29343e-10
172732206	rs141392027	1.52874e-07	-1.56796	-3.29343e-10
172732776	rs75089259	1.58561e-07	-1.53143	-3.29343e-10
172733348	rs62182401	6.00223e-08	-1.08779	-1.41507
172733842	rs10930497	1.31115e-07	-1.7215	-3.29343e-10
172735073	rs144659784	2.19405e-07	-1.38609e-10	-1.20665
172735074	rs146619292	1.69964e-07	-1.38609e-10	-1.46198
172735329	rs6724337	1.09741e-06	1.46583	-1.0627
172735922	rs138924714	1.52035e-07	-1.57346	-3.29343e-10
172736719	rs79874998	2.64858e-07	-1.38609e-10	-1.01838
172736918	rs143934207	5.24992e-08	-1.34864	-1.28813
172736977	rs147271475	5.25861e-08	-1.35139	-1.28373
172737267	rs17581439	8.0952e-08	-1.60669	-0.597022
172737660	rs149952363	2.40117e-07	-1.11645	-3.29343e-10
172737931	rs139809060	3.23424e-07	-1.38609e-10	-0.818605
172737981	rs11675404	2.22714e-07	-0.516485	-0.675196
172738285	rs74681329	3.14552e-07	-1.38609e-10	-0.846421
172738796	rs78964234	4.67618e-07	-1.38609e-10	-0.449919
172739190	rs115037110	5.51291e-08	-1.2962	-1.29169
172739643	rs117110103	5.53066e-08	-1.29299	-1.29169
172740705	rs191619450	2.55466e-07	-1.05448	-3.29343e-10
172741019	rs62182402	1.96451e-07	-0.682524	-0.634635
172741415	rs7573003	1.48101e-06	1.56363	-0.86072
172742056	rs6433316	3.69192e-08	-1.79819	-1.19065
172742449	rs79923204	4.18894e-07	-1.38609e-10	-0.559953
172742886	rs141810189	1.86157e-07	-1.37098	-3.29343e-10
172743235	rs185247540	6.88571e-08	-1.30716	-1.05837
172743242	rs55966819	3.86115e-07	-0.641436	-3.29343e-10
172743255	rs184759338	1.76551e-07	-1.42396	-3.29343e-10
172743683	rs143126861	1.89703e-07	-1.38609e-10	-1.35211
172743695	rs12692979	3.32337e-08	-1.77662	-1.31739
172743817	rs76391567	1.54101e-07	-1.55996	-3.29343e-10
172744421	rs7355523	8.8674e-07	1.11579	-0.925812
172744787	rs12617265	3.38757e-08	-1.76353	-1.31134
172744944	rs114219626	2.9214e-07	-0.920337	-3.29343e-10
172745389	rs17499864	7.42242e-06	2.31469	-3.29343e-10
172745419	rs7588025	3.42543e-08	-1.74831	-1.31545
172745559	rs192834784	3.30877e-07	-1.38609e-10	-0.795824
172745781	rs6433317	3.41033e-08	-1.75079	-1.31739
172746096	rs117016907	1.69823e-07	-1.38609e-10	-1.46282
172747047	rs149498472	5.34787e-08	-1.32866	-1.28963
172747182	rs62182403	6.46375e-07	0.846982	-0.973172
172747588	rs7608126	7.69836e-08	-1.50656	-0.747417
172748162	rs62182404	4.98482e-08	-1.30486	-1.38373
172748172	rs142588461	1.96414e-07	-1.38609e-10	-1.31735
172748690	rs55864623	6.3544e-08	-1.48389	-0.961943
172749260	rs12617655	1.85237e-07	-1.38609e-10	-1.37594
172750257	rs3821092	3.62392e-08	-1.79814	-1.20929
172750262	rs12991441	8.99968e-08	-0.788696	-1.3091
172750463	rs143712437	1.91268e-07	-1.38609e-10	-1.3439
172750957	rs184595435	1.49696e-07	-1.58897	-3.29343e-10
172751723	rs62182424	5.28504e-08	-1.23316	-1.39694
172751761	rs145555918	6.05159e-08	-1.42989	-1.06478
172752218	rs117331543	5.37551e-08	-1.32866	-1.28447
172753009	rs7583860	3.66222e-08	-1.77182	-1.22509
172753050	rs13024662	8.30507e-08	-0.845437	-1.33268
172753321	rs183009040	6.45091e-07	-0.12818	-3.29343e-10
172753397	rs10432474	3.64261e-08	-1.79622	-1.20606
172753567	rs116577770	1.63535e-07	-1.72715	0.22661
172753634	rs145171523	5.38358e-08	-1.32866	-1.28297
172753721	rs13031370	3.58611e-08	-1.79661	-1.2213
172753888	rs55972736	5.19099e-08	-1.26129	-1.38677
172753889	rs55681218	5.19099e-08	-1.26129	-1.38677
172754554	rs6753859	3.53452e-08	-1.79819	-1.23422
172754977	rs11691301	1.09885e-07	-0.540049	-1.35809
172755061	rs78074159	1.49148e-07	-1.59263	-3.29343e-10
172755947	rs62182425	5.29968e-08	-1.24231	-1.38503
172755994	rs190220855	1.4974e-07	-1.58867	-3.29343e-10
172755997	rs12995933	3.56984e-08	-1.79661	-1.22585
172756268	rs115039781	1.31127e-07	-1.7214	-3.29343e-10
172756344	rs116704588	1.30675e-07	-1.72486	-3.29343e-10
172759162	rs149121383	1.21545e-07	-1.79728	-3.29343e-10
172759467	rs13017988	3.39869e-08	-1.73776	-1.33384
172759776	rs56401580	9.08107e-08	-1.09263	-0.996162
172759804	rs78538067	1.51946e-07	-1.57405	-3.29343e-10
172760452	rs150886395	1.69822e-07	-1.38609e-10	-1.46282
172761397	rs185261014	2.15744e-07	-1.38609e-10	-1.22348
172761833	rs4668419	3.339e-08	-1.74737	-1.34195
172762326	rs113041113	1.21961e-07	-1.79387	-3.29343e-10
172763292	rs116305560	5.42675e-08	-1.32583	-1.27782
172763668	rs149746680	1.82731e-07	-1.38609e-10	-1.38955
172763703	rs116957922	1.96994e-07	-1.38609e-10	-1.3144
172764075	rs141145853	1.22031e-07	-1.7933	-3.29343e-10
172764712	rs12622385	4.49505e-07	-1.38609e-10	-0.489423
172764893	rs79812454	1.51117e-07	-1.57952	-3.29343e-10
172765182	rs73014549	1.05735e-07	-0.471373	-1.46526
172765469	rs74922837	1.50343e-07	-1.58465	-3.29343e-10
172766837	rs12479374	3.45916e-08	-1.79695	-1.25701
172766847	rs6727017	1.11398e-06	1.29136	-0.873241
172767030	rs186246002	3.93991e-07	-1.38609e-10	-0.621242
172767177	rs144262771	1.84474e-07	-1.38609e-10	-1.38006
172767208	rs75794958	1.52508e-07	-1.57035	-3.29343e-10
172767244	rs148667353	5.41888e-08	-1.32583	-1.27927
172767481	rs7563971	1.59709e-06	1.5036	-0.725226
172767590	rs7564089	1.54184e-06	1.5036	-0.760434
172768956	rs57887937	4.66166e-07	-1.38609e-10	-0.453029
172769162	rs184470086	5.18681e-08	-1.36006	-1.28881
172769503	rs114042985	1.3043e-07	-1.72673	-3.29343e-10
172769621	rs62182429	5.46602e-08	-1.447	-1.14943
172769907	rs4581870	9.9848e-08	-1.13845	-0.855469
172770188	rs115364330	4.33612e-07	-0.525421	-3.29343e-10
172770582	rs115070315	1.22793e-07	-1.78707	-3.29343e-10
172770641	rs117681359	2.01801e-07	-1.38609e-10	-1.29029
172771000	rs11677573	1.37753e-07	-0.503215	-1.16889
172771498	rs77618850	1.51529e-07	-1.57679	-3.29343e-10
172771546	rs12478215	1.24036e-07	-0.468832	-1.30816
172772533	rs11695887	2.54078e-07	0.240767	-1.3007
172772780	rs77753919	1.04005e-07	-0.5879	-1.36523
172772837	rs62182430	4.55519e-08	-1.62903	-1.14969
172773119	rs7580132	3.91454e-08	-1.57	-1.36028
172774641	rs13030911	1.42863e-06	1.39724	-0.730332
172774731	rs62182432	5.49546e-08	-1.23316	-1.3579
172774951	rs114130896	1.49148e-07	-1.59263	-3.29343e-10
172775126	rs11678018	1.04416e-07	-0.5879	-1.36129
172775482	rs116868713	1.69172e-07	-1.38609e-10	-1.46666
172775547	rs10930498	3.8771e-08	-1.57459	-1.36531
172776081	rs75305382	1.95557e-07	-1.38609e-10	-1.32172
172777331	rs62182433	1.12595e-06	1.75148	-1.32266
172777408	rs148295753	5.44297e-08	-1.32583	-1.27483
172777995	rs78418053	1.48796e-07	-1.595	-3.29343e-10
172778113	rs62182434	1.06063e-06	0.369045	-3.29343e-10
172779122	rs28372952	3.55164e-08	-1.78836	-1.23922
172779669	rs6742905	3.60381e-08	-1.7677	-1.24529
172779692	rs75840766	1.47265e-07	-1.60534	-3.29343e-10
172779877	rs62182435	1.08127e-07	-0.555756	-1.35851
172780086	rs6758494	3.12679e-08	-1.78908	-1.3659
172780132	rs10202823	1.50732e-06	1.47824	-0.757726
172780745	rs188516828	2.6625e-07	-1.01313	-3.29343e-10
172780749	rs138722368	1.46929e-07	-1.60762	-3.29343e-10
172780872	rs111618627	1.41599e-07	-1.64457	-3.29343e-10
172781502	rs112817830	6.06464e-07	-0.189926	-3.29343e-10
172781690	rs12468218	3.5496e-08	-1.67457	-1.35358
172781801	rs34794040	1.44975e-07	-1.62101	-3.29343e-10
172782630	rs7594478	3.12507e-08	-1.78798	-1.36755
172783198	rs10930499	8.73412e-08	-0.734957	-1.39279
172783236	rs145976646	1.80162e-07	-1.40371	-3.29343e-10
172783850	rs60706248	3.51689e-08	-1.78693	-1.25048
172783934	rs4072279	3.53794e-08	-1.67457	-1.35687
172784304	rs149178475	1.4619e-07	-1.61266	-3.29343e-10
172784460	rs142461587	1.59893e-07	-1.52306	-3.29343e-10
172784544	rs151316801	5.33362e-08	-1.34017	-1.28078
172785005	rs9784123	1.90377e-06	1.76296	-0.808941
172785007	rs9784070	1.9047e-06	1.76853	-0.814014
172785163	rs62182436	7.56488e-07	0.992702	-0.961586
172785207	rs150218478	1.4619e-07	-1.61266	-3.29343e-10
172785590	rs115854633	1.65965e-07	-1.4858	-3.29343e-10
172785714	rs7340516	3.12358e-08	-1.78682	-1.36919
172785976	rs76235705	4.62819e-07	-1.38609e-10	-0.460235
172786695	rs77249250	2.0195e-07	-1.28955	-3.29343e-10
172786909	rs6750058	1.41376e-06	1.40187	-0.745434
172787739	rs12467010	3.50532e-08	-1.78594	-1.25477
172787927	rs62182437	6.93921e-08	-1.25342	-1.10437
172787948	rs145801614	2.76947e-07	-0.973745	-3.29343e-10
172787951	rs140227773	2.12014e-07	-1.38609e-10	-1.24092
172788105	rs145651068	1.29716e-07	-1.73222	-3.29343e-10
172789359	rs59853867	3.48411e-08	-1.68146	-1.36531
172790419	rs140323210	1.45827e-07	-1.61515	-3.29343e-10
172790492	rs150357932	3.72035e-07	-1.38609e-10	-0.678582
172790515	rs138010248	1.69453e-07	-1.38609e-10	-1.46499
172791586	rs79326780	4.93518e-07	-1.38609e-10	-0.396012
172792159	rs7597525	3.32845e-08	-1.78215	-1.31033
172792599	rs11692418	3.08549e-08	-1.78807	-1.3802
172793538	rs113553580	2.03341e-07	-1.28268	-3.29343e-10
172793624	rs115465785	2.14284e-07	-1.23027	-3.29343e-10
172794769	rs72889094	6.96968e-08	-1.26339	-1.09003
172795557	rs114972523	1.45109e-07	-1.62009	-3.29343e-10
172795560	rs2357208	3.46427e-08	-1.78693	-1.26556
172795564	rs2357207	3.46427e-08	-1.78693	-1.26556
172795769	rs138748188	5.07367e-08	-1.39303	-1.27789
172796581	rs13399316	3.48366e-08	-1.78134	-1.26556
172796774	rs62182438	5.8158e-08	-1.29503	-1.23938
172796790	rs117809327	1.78827e-07	-1.38609e-10	-1.41115
172797104	rs6433318	3.49985e-08	-1.77879	-1.26348
172797281	rs6740705	3.07e-08	-1.78867	-1.38464
172797889	rs150826468	6.95926e-07	-1.38609e-10	-0.0523268
172798262	rs6731562	1.13998e-06	1.74151	-1.30032
172798775	rs2028674	6.70293e-08	-1.75578	-0.636663
172798779	rs2028673	3.55421e-08	-1.77389	-1.25296
172798804	rs2028672	3.51428e-08	-1.77751	-1.26064
172799235	rs148905680	1.4427e-05	2.97929	-3.29343e-10
172799575	rs78807414	1.47703e-07	-1.60237	-3.29343e-10
172799794	rs62182439	6.91654e-08	-1.27343	-1.08764
172801443	rs138864646	1.71342e-07	-1.38609e-10	-1.45391
172801494	rs144836493	2.12647e-07	-1.23794	-3.29343e-10
172801680	rs148517732	5.11242e-07	-1.38609e-10	-0.360728
172802011	rs79904427	2.24665e-07	-1.38609e-10	-1.18296
172802274	rs142776457	5.86213e-07	-1.38609e-10	-0.223888
172802275	rs146051987	1.44092e-07	-1.62712	-3.29343e-10
172803083	rs146726790	8.33478e-07	-1.38609e-10	0.128036
172804095	rs116912775	5.7087e-08	-1.38221	-1.17079
172805382	rs117986023	1.724e-07	-1.44775	-3.29343e-10
172805521	rs79847500	1.43748e-07	-1.62951	-3.29343e-10
172805964	rs62182441	7.77308e-07	0.0582664	-3.29343e-10
172806979	rs150976283	5.22468e-07	-1.38609e-10	-0.339007
172807590	rs11883977	3.39807e-08	-1.68932	-1.38246
172808586	rs150858536	1.69083e-07	-1.38609e-10	-1.46718
172808729	rs78542645	4.53087e-06	1.8211	-3.29343e-10
172809031	rs144046477	1.34267e-07	-1.69774	-3.29343e-10
172809362	rs140455167	3.24332e-07	-1.38609e-10	-0.815801
172809725	rs76350913	2.10138e-07	-1.38609e-10	-1.2498
172810360	rs190293966	1.43103e-07	-1.63401	-3.29343e-10
172811148	rs6726050	3.53549e-08	-1.77662	-1.25551
172811163	rs6741030	3.54524e-08	-1.77387	-1.25551
172811610	rs62182443	9.99423e-08	-0.652495	-1.34048
172812279	rs145181252	1.42768e-07	-1.63635	-3.29343e-10
172812293	rs118154134	5.28076e-08	-1.43321	-1.1977
172812339	rs2165934	1.10529e-06	1.6947	-1.28441
172812515	rs143663792	1.42437e-07	-1.63867	-3.29343e-10
172812521	rs148075809	5.17968e-08	-1.39303	-1.25721
172812544	rs62182444	7.34606e-08	-1.3315	-0.969324
172813218	rs4280427	6.82171e-07	0.855126	-0.927416
172813241	rs10201430	9.94239e-07	1.5982	-1.29379
172813245	rs4324292	3.12532e-08	-1.7837	-1.37175
172814255	rs17615352	5.6924e-07	-1.38609e-10	-0.253268
172814318	rs79024272	1.42108e-07	-1.64098	-3.29343e-10
172814467	rs6753551	3.59156e-08	-1.7867	-1.2297
172815510	rs6757680	3.12882e-08	-1.77202	-1.38231
172816253	rs17581481	5.54258e-07	-1.38609e-10	-0.27994
172816864	rs75559541	2.95739e-07	-1.38609e-10	-0.908093
172816874	rs149135150	1.41783e-07	-1.64327	-3.29343e-10
172817008	rs139166646	1.41783e-07	-1.64327	-3.29343e-10
172817061	rs143077411	5.1793e-08	-1.37928	-1.27103
172817237	rs77657645	5.13899e-08	-1.38709	-1.27103
172817287	rs76484787	5.62497e-07	-1.38609e-10	-0.265185
172817794	rs7602037	1.41749e-06	1.29325	-0.634173
172818467	rs56133507	6.48011e-08	-1.10806	-1.31819
172819161	rs7579509	3.42755e-08	-1.67921	-1.38393
172820250	rs10177679	3.61118e-08	-1.7588	-1.25215
172820315	rs10165126	3.29603e-07	0.538326	-1.33801
172821223	rs62182446	6.58634e-08	-1.09919	-1.3108
172821739	rs1982288	3.55561e-08	-1.77879	-1.24767
172822645	rs147062013	2.83359e-07	-0.950856	-3.29343e-10
172824056	rs62183760	7.54779e-08	-0.815099	-1.45863
172825318	rs55975050	1.58369e-07	-1.75781	0.225168
172825343	rs12624292	5.11793e-07	-1.38609e-10	-0.359651
172826200	rs75096913	2.65933e-07	-1.01433	-3.29343e-10
172826668	rs11676438	6.43436e-07	0.843563	-0.974311
172827293	rs148800555	5.04234e-07	-1.38609e-10	-0.374529
172827448	rs144879988	1.22532e-07	-1.78919	-3.29343e-10
172827795	rs74796759	1.75796e-07	-1.38609e-10	-1.42825
172828330	rs10439296	3.14254e-08	-1.78156	-1.36839
172828762	rs149324526	1.97625e-07	-1.38609e-10	-1.3112
172828798	rs62183762	5.64676e-08	-1.39588	-1.16803
172829479	rs150668583	2.01774e-07	-1.38609e-10	-1.29042
172829681	rs62183763	6.32792e-08	-1.13142	-1.31859
172829964	rs116663276	1.42768e-07	-1.63635	-3.29343e-10
172830231	rs77622773	1.27969e-07	-1.74578	-3.29343e-10
172830457	rs10930500	3.18551e-08	-1.77698	-1.3594
172830566	rs145159613	5.16726e-08	-1.37928	-1.27336
172830953	rs6433319	1.09048e-06	1.69189	-1.29508
172831069	rs112966022	1.22606e-07	-1.7886	-3.29343e-10
172831247	rs142300408	1.61406e-07	-1.51365	-3.29343e-10
172831319	rs117165923	5.15573e-08	-1.37928	-1.2756
172831892	rs62183764	7.48383e-07	0.0203444	-3.29343e-10
172832024	rs62183765	6.24455e-08	-1.30838	-1.1549
172833107	rs62183766	7.23919e-07	0.858274	-0.871165
172833129	rs189636468	1.84898e-07	-1.38609e-10	-1.37777
172833139	rs13004237	1.11681e-06	1.69712	-1.27646
172833222	rs13004445	3.69928e-08	-1.77085	-1.216
172833223	rs370230337	1.80296e-07	-1.38609e-10	-1.40297
172833782	rs10188587	3.22386e-08	-1.77533	-1.34908
172834720	rs143189803	1.74192e-07	-1.43741	-3.29343e-10
172834951	rs13018515	3.25268e-08	-1.77184	-1.34367
172835354	rs76350183	2.89372e-07	-1.38609e-10	-0.929857
172835398	rs116520015	1.3708e-07	-1.67701	-3.29343e-10
172835802	rs72890834	9.74842e-07	0.946034	-0.661329
172835803	rs13024846	9.32433e-07	0.901555	-0.661329
172836158	rs62183768	1.00465e-07	-0.715344	-1.27241
172836388	rs140354455	5.13111e-08	-1.37661	-1.28305
172836677	rs10930501	3.59243e-08	-1.78693	-1.22923
172836924	rs34137430	1.0222e-07	-0.703757	-1.26669
172837307	rs77492339	6.03653e-07	-1.38609e-10	-0.19457
172838074	rs62183769	6.76762e-07	0.771934	-0.852186
172838117	rs62183770	6.97484e-07	0.797193	-0.847284
172838499	rs76561939	1.69213e-07	-1.75777	0.291358
172838596	rs72890841	6.68429e-08	-1.06322	-1.332
172838624	rs77430736	1.36805e-07	-1.67901	-3.29343e-10
172839132	rs78201361	9.899e-06	2.60262	-3.29343e-10
172840488	rs149652670	2.78563e-07	-0.967925	-3.29343e-10
172840869	rs12473516	3.4689e-08	-1.78644	-1.26471
172841435	rs78107139	1.39717e-07	-1.75916	0.101209
172841930	rs11683436	3.80477e-08	-1.76455	-1.19418
172842099	rs185765261	5.10393e-08	-1.37393	-1.29104
172842378	rs191757759	7.54146e-07	0.028015	-3.29343e-10
172842478	rs113528211	1.30336e-07	-1.72746	-3.29343e-10
172842619	rs143454436	5.09643e-08	-1.37393	-1.29251
172843037	rs145866308	5.31356e-08	-1.33148	-1.29324
172843122	rs62183773	8.66115e-08	-0.776012	-1.36013
172843278	rs72890842	6.53203e-08	-1.29047	-1.1278
172843347	rs118077458	5.32503e-08	-1.32866	-1.29391
172843608	rs3791342	1.68307e-07	-1.38609e-10	-1.47178
172843959	rs3791343	3.45995e-08	-1.78097	-1.27276
172844003	rs146087997	1.35242e-07	-1.69051	-3.29343e-10
172844472	rs142178504	5.32493e-08	-1.32583	-1.29676
172844667	rs149944898	1.27969e-07	-1.74578	-3.29343e-10
172845494	rs114278779	1.28558e-07	-1.74119	-3.29343e-10
172845855	rs2083854	9.78046e-08	-0.776012	-1.23859
172845890	rs58955804	5.4763e-07	-1.38609e-10	-0.29197
172846257	rs1443700	3.37276e-08	-1.77184	-1.30742
172847503	rs78611432	7.05081e-07	-1.38609e-10	-0.0392575
172847995	rs77465418	3.55659e-08	-1.78097	-1.24521
172848721	rs138254751	5.29502e-08	-1.32583	-1.30239
172849194	rs146051631	5.304e-08	-1.32271	-1.30382
172849233	rs149366681	1.37638e-07	-1.67294	-3.29343e-10
172849315	rs115101293	5.30517e-07	-1.38609e-10	-0.323718
172849482	rs74534862	5.28747e-08	-1.32583	-1.30382
172850488	rs12987929	1.66805e-07	-1.48075	-3.29343e-10
172851502	rs6752812	1.6281e-06	1.39991	-0.602306
172851552	rs11695630	1.12013e-07	-0.674462	-1.20449
172851936	rs17428076	6.07438e-08	-1.33723	-1.15368
172851990	rs6714214	3.82087e-08	-1.78276	-1.17175
172852839	rs2028671	3.82087e-08	-1.78276	-1.17175
172852913	rs115530688	1.26436e-07	-1.75783	-3.29343e-10
172853413	rs17581509	5.8965e-07	-1.38609e-10	-0.218041
172853809	rs2028670	3.90898e-08	-1.7627	-1.16901
172854086	rs76980547	5.23707e-08	-1.32583	-1.3134
172854117	rs74921499	1.21813e-07	-1.79509	-3.29343e-10
172854127	rs186694516	4.88717e-07	-1.38609e-10	-0.405786
172854128	rs78376501	1.36291e-07	-1.68278	-3.29343e-10
172854165	rs140621953	4.70723e-07	-1.38609e-10	-0.4433
172854198	rs6707142	3.84559e-08	-1.76778	-1.18028
172855694	rs77233471	6.14228e-07	-1.38609e-10	-0.177205
172856130	rs72890858	1.97306e-07	-1.31282	-3.29343e-10
172856202	rs144418473	1.37358e-07	-1.67498	-3.29343e-10
172856874	rs11676484	3.92623e-08	-1.76518	-1.16213
172857675	rs149464073	1.38469e-07	-1.66693	-3.29343e-10
172857928	rs62183775	1.14649e-06	0.446889	-3.29343e-10
172858117	rs62183776	5.63969e-08	-1.23978	-1.32537
172858120	rs76519621	1.37638e-07	-1.67294	-3.29343e-10
172858214	rs10174055	1.07198e-06	1.1545	-0.774812
172858332	rs62183777	1.40347e-07	-0.715711	-0.937741
172858398	rs115332559	2.03701e-07	-1.28092	-3.29343e-10
172858977	rs79027094	1.43525e-07	-1.63106	-3.29343e-10
172859362	rs77663182	1.43525e-07	-1.63106	-3.29343e-10
172859611	rs7371503	3.94773e-08	-1.77846	-1.14338
172859714	rs74805590	1.34017e-07	-1.69961	-3.29343e-10
172859729	rs77698716	1.68599e-07	-1.38609e-10	-1.47005
172859849	rs7581072	1.11333e-06	1.18122	-0.763671
172860402	rs6433321	9.63477e-08	-0.559802	-1.4698
172860818	rs75684831	1.33775e-07	-1.70141	-3.29343e-10
172860907	rs116087574	5.29566e-08	-1.28092	-1.34718
172861272	rs10166352	3.60391e-08	-1.75731	-1.25566
172861395	rs146208171	5.31659e-07	-1.38609e-10	-0.321568
172861456	rs10166548	1.1253e-06	1.18122	-0.75298
172861497	rs55711205	1.51042e-07	-1.78612	0.206104
172861548	rs114871491	1.27247e-07	-1.75144	-3.29343e-10
172861759	rs117727374	5.36706e-08	-1.26871	-1.346
172861816	rs55653103	6.12161e-07	0.54553	-0.726105
172861979	rs78382890	1.79714e-07	-1.38609e-10	-1.4062
172862197	rs114336083	1.2625e-07	-1.75931	-3.29343e-10
172862314	rs56218609	4.78885e-08	-1.43966	-1.28904
172862906	rs146611731	5.90253e-07	-1.38609e-10	-0.217019
172863132	rs57377675	5.40842e-07	-1.38609e-10	-0.304444
172863410	rs138009620	1.83081e-07	-1.38609e-10	-1.38764
172863743	rs718936	1.42944e-07	-1.63512	-3.29343e-10
172863944	rs78979041	1.29322e-07	-1.73527	-3.29343e-10
172864150	rs76519299	1.26175e-07	-1.7599	-3.29343e-10
172864675	rs117653441	5.45386e-07	-1.38609e-10	-0.296078
172864695	rs6729945	6.58554e-07	0.398541	-0.506065
172864845	rs6730085	6.46327e-07	0.390884	-0.51715
172865009	rs62183782	5.2328e-07	0.397698	-0.735151
172865394	rs7371631	3.77279e-08	-1.77132	-1.19585
172865775	rs62183783	4.73702e-07	0.128123	-0.565115
172866105	rs7584187	5.55998e-07	0.258679	-0.535484
172866218	rs7557612	5.59396e-07	0.258679	-0.529392
172866276	rs141659267	2.3646e-07	-1.38609e-10	-1.13179
172866305	rs7598232	3.75173e-08	-1.7722	-1.20057
172866357	rs7557717	5.13905e-07	0.354629	-0.710162
172866359	rs7598246	4.15372e-07	0.173798	-0.742193
172866696	rs62183784	5.62825e-07	0.258679	-0.52328
172866774	rs139356313	5.54885e-07	-1.38609e-10	-0.278809
172866976	rs62183785	5.62825e-07	0.258679	-0.52328
172867273	rs62183800	5.62825e-07	0.258679	-0.52328
172867386	rs191436708	1.79893e-07	-1.38609e-10	-1.40521
172867475	rs62183801	5.50287e-07	0.23615	-0.52328
172867796	rs75990149	1.4618e-07	-1.61273	-3.29343e-10
172868464	rs150994726	1.68191e-07	-1.38609e-10	-1.47247
172868703	rs62183802	7.96129e-07	0.0821904	-3.29343e-10
172868990	rs114288600	1.26556e-07	-1.75689	-3.29343e-10
172869161	rs79939303	5.76879e-07	-1.38609e-10	-0.239938
172869185	rs6718013	5.77028e-07	0.283601	-0.52328
172869249	rs117060611	2.23444e-07	-1.18841	-3.29343e-10
172869255	rs6746701	5.07326e-07	0.371272	-0.739689
172869782	rs115005961	5.6582e-08	-1.24984	-1.31204
172869942	rs11903410	3.676e-08	-1.77822	-1.21494
172870035	rs62183803	1.3365e-07	-0.823971	-0.878372
172870099	rs76223175	5.47769e-07	-1.38609e-10	-0.291717
172870147	rs116633389	1.23483e-07	-1.78147	-3.29343e-10
172870832	rs6733123	3.65341e-08	-1.7796	-1.21973
172871002	rs143945443	1.9711e-07	-1.31381	-3.29343e-10
172871381	rs6733794	5.21868e-07	0.189236	-0.529392
172871562	rs6433322	3.64074e-08	-1.78081	-1.22199
172872041	rs117517358	2.7024e-07	-1.38609e-10	-0.998261
172872042	rs6737308	3.90644e-07	0.131502	-0.761277
172872210	rs147290520	5.73017e-08	-1.24375	-1.30549
172872756	rs147469614	1.71516e-07	-1.38609e-10	-1.45289
172873060	rs6433323	5.17795e-07	0.97228	-1.32027
172873253	rs187921049	1.78365e-07	-1.38609e-10	-1.41374
172874197	rs371964791	1.72322e-07	-1.38609e-10	-1.44821
172874512	rs7608657	1.81727e-07	-1.39507	-3.29343e-10
172874781	rs117987210	2.50775e-07	-1.07301	-3.29343e-10
172875088	rs62183804	4.40981e-08	-1.49565	-1.3155
172875170	rs12473876	1.42204e-07	-1.64031	-3.29343e-10
172875442	rs6749895	4.42122e-08	-1.48979	-1.31878
172875958	rs552388791	5.62744e-07	-1.38609e-10	-0.264745
172876382	rs28600716	9.70625e-08	-1.75461	-0.267607
172877480	rs62183807	1.25603e-07	-0.824778	-0.939666
172877507	rs6715929	2.5648e-07	0.270479	-1.321
172878134	rs1443699	3.88824e-08	-1.77148	-1.16555
172878554	rs6704590	4.37337e-08	-1.48737	-1.33208
172878948	rs71415272	1.43663e-07	-1.6301	-3.29343e-10
172879306	rs7560031	1.60223e-07	-1.521	-3.29343e-10
172879836	rs35250875	1.41035e-07	-1.64856	-3.29343e-10
172880075	rs62183808	4.32696e-08	-1.49804	-1.33208
172880668	rs10197265	9.89859e-08	-1.74476	-0.257829
172881954	rs117814579	1.99471e-07	-1.38609e-10	-1.3019
172882944	rs111676152	4.38102e-08	-1.47975	-1.33795
172882962	rs62183809	4.38986e-08	-1.4822	-1.33349
172883010	rs12622259	1.01578e-07	-1.74476	-0.231978
172883568	rs6761111	4.29524e-08	-1.53043	-1.30704
172883647	rs6719012	7.14739e-08	-0.902693	-1.42555
172883930	rs57734582	1.90315e-07	-1.38609e-10	-1.34889
172884178	rs56041936	1.50605e-07	-0.690783	-0.892125
172884296	rs117857993	7.81457e-07	-1.38609e-10	0.0635893
172885096	rs62183811	5.59866e-08	-1.37205	-1.20041
172885583	rs62183812	1.55953e-07	-0.644456	-0.903559
172885915	rs115227562	1.9711e-07	-1.31381	-3.29343e-10
172885975	rs62183813	1.65032e-07	-0.594942	-0.896488
172886148	rs17428174	4.21983e-08	-1.56141	-1.29378
172887888	rs148661981	1.28864e-07	-1.73881	-3.29343e-10
172888509	rs55863868	4.37321e-08	-1.53767	-1.28182
172888905	rs191510010	4.44207e-07	-1.38609e-10	-0.501279
172889099	rs34326033	1.50495e-07	-1.58364	-3.29343e-10
172889355	rs72892830	1.43236e-07	-1.63308	-3.29343e-10
172889540	rs145372999	1.78745e-07	-1.38609e-10	-1.41161
172889558	rs10201053	3.10149e-07	0.342885	-1.2034
172889613	rs11681005	1.109e-07	-0.616942	-1.272
172890445	rs143406912	2.07483e-07	-1.26252	-3.29343e-10
172890469	rs116115184	1.38365e-07	-1.66768	-3.29343e-10
172890588	rs10930502	3.76119e-07	0.80426	-1.47192
172890647	rs11688839	1.22721e-07	-0.655351	-1.13231
172891013	rs145640663	1.70706e-07	-1.38609e-10	-1.45763
172891468	rs117480379	1.85871e-07	-1.38609e-10	-1.37252
172891469	rs117785323	1.85871e-07	-1.38609e-10	-1.37252
172892551	rs17428209	1.22496e-07	-1.78949	-3.29343e-10
172892950	rs59609380	5.21555e-08	-1.784	-0.859345
172893530	rs6751078	5.20255e-08	-1.784	-0.861841
172894295	rs568440261	4.78171e-07	-1.38609e-10	-0.427603
172894480	rs17581610	4.75116e-08	-1.77228	-0.964322
172894614	rs72892835	4.78236e-08	-1.54832	-1.18173
172895062	rs7580363	1.22676e-07	-0.671348	-1.11668
172895083	rs192262735	1.91379e-07	-1.38609e-10	-1.34331
172895085	rs184838879	4.92723e-08	-1.71888	-0.981326
172895294	rs77963593	4.92633e-08	-1.72037	-0.980025
172895309	rs139477917	1.90971e-07	-1.38609e-10	-1.34545
172895449	rs7606918	8.06525e-08	-0.73887	-1.46855
172895606	rs12052246	4.36199e-07	0.93455	-1.45402
172895637	rs7594711	1.43643e-06	1.38943	-0.717083
172896587	rs17500114	4.8133e-08	-1.56812	-1.15549
172896842	rs56186733	1.37981e-07	-1.67045	-3.29343e-10
172896970	rs12996935	1.29867e-07	-0.625872	-1.10518
172897675	rs11892858	5.2805e-08	-1.72037	-0.910599
172897761	rs7591150	5.25123e-07	1.13677	-1.4707
172897762	rs60491745	5.18768e-08	-1.7263	-0.922395
172898921	rs13394990	5.87676e-08	-1.75848	-0.765503
172898922	rs13394991	5.85464e-08	-1.75533	-0.772425
172899203	rs12988345	1.3865e-07	-0.536896	-1.12872
172899308	rs201085270	4.80032e-07	0.891919	-1.31564
172899868	rs62183817	4.89614e-08	-1.35999	-1.34655
172900125	rs139028484	5.11809e-08	-1.69552	-0.966683
172900131	rs185465928	1.57807e-07	-1.5362	-3.29343e-10
172900144	rs142492193	5.1796e-08	-1.66666	-0.983601
172900758	rs11673986	1.1113e-07	-0.731088	-1.15578
172900948	rs12987931	7.32043e-07	0.483261	-0.484993
172900950	rs148798659	1.36655e-06	0.622471	-3.29343e-10
172900954	rs184207334	1.10596e-06	0.410903	-3.29343e-10
172901037	rs371872901	2.10577e-07	-1.38609e-10	-1.24772
172901330	rs13015360	7.75231e-07	1.48227	-1.42668
172901512	rs12989544	8.65945e-08	-0.92957	-1.20676
172901534	rs12989560	2.29877e-06	1.95521	-0.812651
172901699	rs13020884	2.46141e-06	1.95314	-0.742227
172901850	rs141589381	1.78729e-07	-1.4117	-3.29343e-10
172901887	rs7586556	2.38667e-06	1.98039	-0.800304
172903124	rs13403822	2.03455e-07	-1.38609e-10	-1.28213
172904031	rs76104672	1.80576e-07	-1.40142	-3.29343e-10
172904250	rs77269059	3.07155e-07	-0.870217	-3.29343e-10
172904468	rs9973784	1.98047e-07	-1.38609e-10	-1.30907
172904520	rs62183819	2.12332e-06	1.84295	-0.779778
172904547	rs190151915	2.2968e-07	-1.38609e-10	-1.16089
172904659	rs9973494	1.97394e-07	-1.38609e-10	-1.31237
172904758	rs1965160	9.052e-07	0.91286	-0.702274
172904889	rs72892859	6.81388e-08	-1.28414	-1.09188
172905164	rs1965159	1.04907e-07	-0.8524	-1.09209
172905590	rs115524160	1.7198e-07	-1.45019	-3.29343e-10
172905817	rs34054371	7.38695e-07	1.43424	-1.42693
172905847	rs62183820	2.16313e-06	1.08174	-3.29343e-10
172906128	rs376783705	2.90144e-07	-1.38609e-10	-0.927192
172907025	rs79029608	1.84209e-07	-1.38609e-10	-1.3815
172907424	rs374769981	1.68662e-07	-1.38609e-10	-1.46967
172907425	rs540959001	1.68117e-07	-1.38609e-10	-1.47291
172908860	rs116969492	2.12799e-07	-1.38609e-10	-1.23722
172910686	rs146699062	1.69875e-07	-1.46251	-3.29343e-10
172911094	rs34636594	1.98867e-06	2.12542	-1.12777
172911712	rs55791993	8.7833e-08	-1.15014	-0.971989
172912052	rs112889166	1.21853e-07	-1.79476	-3.29343e-10
172912090	rs1008152	8.329e-08	-1.18127	-0.993973
172912098	rs1008151	2.7296e-06	2.07559	-0.761248
172912334	rs4611617	1.69469e-07	-1.4649	-3.29343e-10
172913390	rs788164	4.10315e-08	-1.41658	-1.46665
172913522	rs146230954	1.23811e-07	-1.77882	-3.29343e-10
172913957	rs35881445	7.62893e-08	-1.79301	-0.470027
172913964	rs10203462	3.23943e-08	-1.74855	-1.37104
172914293	rs10167594	1.77691e-07	-1.38609e-10	-1.41752
172914500	rs113106681	1.724e-07	-1.44775	-3.29343e-10
172914619	rs115102223	1.68706e-07	-1.46941	-3.29343e-10
172915055	rs12328877	1.7674e-07	-1.38609e-10	-1.42289
172915489	rs788166	8.68659e-07	1.5468	-1.37742
172915526	rs10171214	1.76424e-07	-1.38609e-10	-1.42468
172915822	rs10209911	1.76115e-07	-1.38609e-10	-1.42644
172915976	rs73976544	1.75253e-07	-1.38609e-10	-1.43134
172916214	rs796839	3.2814e-07	0.547489	-1.35162
172916699	rs149027569	1.84343e-07	-1.38077	-3.29343e-10
172916772	rs2129475	3.29113e-07	0.547489	-1.34866
172917076	rs13013988	7.65594e-08	-0.820905	-1.4386
172917799	rs788168	9.23199e-08	-1.17242	-0.89989
172918491	rs140647229	1.69146e-07	-1.46681	-3.29343e-10
172918674	rs56139403	2.67665e-07	-1.77722	0.769385
172918738	rs79756029	1.59361e-07	-1.5264	-3.29343e-10
172919023	rs185518935	1.81304e-07	-1.38609e-10	-1.39739
172919206	rs12052482	1.74176e-07	-1.38609e-10	-1.4375
172919562	rs55667037	1.23352e-07	-1.78253	-3.29343e-10
172919713	rs10930503	1.74176e-07	-1.38609e-10	-1.4375
172919958	rs788170	8.79365e-07	1.5468	-1.36517
172919959	rs7607377	1.25483e-07	-1.7654	-3.29343e-10
172920131	rs60153685	1.97164e-07	-1.38609e-10	-1.31353
172920423	rs1038564	1.72497e-07	-1.38609e-10	-1.44719
172920464	rs1344393	1.72572e-07	-1.38609e-10	-1.44676
172920504	rs75591892	7.59377e-07	-1.38609e-10	0.0349274
172920580	rs188385428	3.97434e-07	-0.612542	-3.29343e-10
172921213	rs142726438	1.68188e-07	-1.38609e-10	-1.47249
172921454	rs17581715	7.93394e-08	-1.79301	-0.430826
172921546	rs116118895	1.6333e-07	-1.5018	-3.29343e-10
172921832	rs788171	8.84369e-07	1.54712	-1.35981
172921894	rs150594914	1.81726e-07	-1.38609e-10	-1.39507
172921935	rs115675460	1.66403e-07	-1.48316	-3.29343e-10
172922843	rs72892893	3.0247e-07	-0.885587	-3.29343e-10
172923061	rs118077889	1.85482e-07	-1.38609e-10	-1.37461
172923408	rs72892894	8.26294e-08	-0.811023	-1.37218
172923452	rs12622144	1.73411e-07	-1.38609e-10	-1.44191
172923787	rs57656367	1.73411e-07	-1.38609e-10	-1.44191
172923798	rs62183850	6.11265e-07	-0.18204	-3.29343e-10
172924168	rs73976547	1.7366e-07	-1.38609e-10	-1.44047
172924398	rs145833065	2.12597e-07	-1.38609e-10	-1.23817
172924558	rs143747318	1.71224e-07	-1.38609e-10	-1.4546
172924805	rs148170671	1.7292e-07	-1.38609e-10	-1.44474
172925033	rs75070321	1.74176e-07	-1.38609e-10	-1.4375
172925252	rs62183851	6.22628e-08	-1.00518	-1.46102
172926211	rs62183852	1.02425e-07	-1.24333	-0.725112
172926226	rs10497377	1.73648e-07	-1.38609e-10	-1.44054
172926671	rs788161	8.02891e-08	-1.23328	-0.978653
172926676	rs6737876	9.86888e-08	-1.24333	-0.762269
172926710	rs116561704	1.26758e-07	-1.75529	-3.29343e-10
172928394	rs145164337	2.05608e-07	-1.38609e-10	-1.2716
172929145	rs55956629	1.24408e-07	-1.774	-3.29343e-10
172929205	rs788162	3.55243e-08	-1.57805	-1.4493
172929537	rs17500199	6.07943e-08	-1.05709	-1.43298
172929901	rs10497378	1.20708e-07	-0.36651	-1.43769
172929968	rs78893788	1.22694e-07	-1.78788	-3.29343e-10
172930550	rs17615589	1.78743e-07	-1.38609e-10	-1.41162
172930710	rs148116128	1.81872e-07	-1.39427	-3.29343e-10
172931559	rs788163	9.85038e-08	-0.980008	-1.02747
172931623	rs114854151	1.39572e-06	0.643592	-3.29343e-10
172931730	rs113114931	1.49311e-07	-1.59154	-3.29343e-10
172932102	rs17615607	1.81901e-07	-1.38609e-10	-1.39411
172932283	rs705870	6.6348e-08	-0.959356	-1.4433
172932310	rs10497379	1.47888e-07	-0.128201	-1.47291
172932333	rs62183853	5.68287e-08	-1.08618	-1.47135
172932345	rs116326387	1.71036e-07	-1.4557	-3.29343e-10
172932522	rs148638318	1.75417e-07	-1.4304	-3.29343e-10
172932784	rs12616766	1.82466e-07	-1.38609e-10	-1.39101
172933586	rs116931072	1.91915e-07	-1.34052	-3.29343e-10
172934369	rs79993309	1.76448e-07	-1.38609e-10	-1.42455
172936880	rs145193493	1.70818e-07	-1.38609e-10	-1.45697
172937712	rs114742223	1.95608e-07	-1.32146	-3.29343e-10
172938884	rs138208730	3.47131e-07	-1.38609e-10	-0.747869
172940499	rs72877513	1.45717e-07	-1.6159	-3.29343e-10
172940683	rs74886317	1.29327e-07	-1.73523	-3.29343e-10
172941078	rs2357323	1.75624e-07	-1.38609e-10	-1.42923
172941798	rs72877574	1.42083e-07	-1.64116	-3.29343e-10
172942149	rs56923699	1.83637e-07	-1.38609e-10	-1.38461
172942297	rs113629948	3.05361e-07	-0.876075	-3.29343e-10
172942314	rs146983959	4.90962e-07	-1.38609e-10	-0.401205
172942448	rs3796058	4.08047e-08	-1.63224	-1.25653
172942897	rs788158	3.08203e-08	-1.70052	-1.46888
172943320	rs60123064	4.15091e-08	-1.45337	-1.41829
172943351	rs16859964	2.99136e-08	-1.76826	-1.43099
172943358	rs74449939	1.4573e-07	-1.61581	-3.29343e-10
172943738	rs139351082	3.94386e-07	-1.38609e-10	-0.620241
172943886	rs3814049	0.0213722	11.6945	-1.41442
172944018	rs71415273	1.69028e-07	-1.46751	-3.29343e-10
172944454	rs72877582	1.42666e-07	-1.63706	-3.29343e-10
172944480	rs16859965	9.95812e-07	-0.757083	1.06307
172944650	rs788159	5.01883e-07	0.899324	-1.27853
172944748	rs58045367	9.69313e-07	-0.806832	1.08585
172945107	rs12473549	8.1771e-08	-0.875809	-1.31784
172945529	rs705869	1.05367e-06	-0.788545	1.15101
172945931	rs923256	5.52197e-07	1.17671	-1.46038
172946315	rs788160	8.84786e-07	-0.795342	0.983117
172946431	rs80244620	1.17227e-06	-1.38609e-10	0.46913
172946527	rs1047889	1.0929e-06	1.07803	-0.679016
172946864	rs74483458	1.09924e-07	-0.853474	-1.04431
172947912	rs79281714	3.65272e-08	-1.5347	-1.46481
172948094	rs10204520	2.70848e-07	0.22558	-1.22159
172948907	rs115246980	1.68094e-07	-0.459377	-1.01367
172949041	rs77223687	7.18865e-08	-0.849548	-1.47293
172949262	rs72877591	1.23266e-07	-1.03796	-0.745263
172950055	rs113919699	1.22358e-07	-1.79062	-3.29343e-10
172950073	rs3098974	0.161926	13.2094	-0.904274
172951024	rs116381891	1.05863e-07	-0.463639	-1.47179
172952270	rs74659040	1.23655e-07	-1.78007	-3.29343e-10
172953167	rs3821186	3.9866e-08	-1.49696	-1.41508
172953438	rs788172	3.22426e-06	2.2149	-0.734013
172953460	rs788173	3.06683e-06	2.15265	-0.72182
172954441	rs796840	0.000166667	4.70492	0.721267
172954451	rs55819161	3.09247e-07	-0.972305	0.108875
172954741	rs813720	1.87754e-06	2.08061	-1.14047
172955011	rs10186317	1.34739e-06	1.9487	-1.34035
172955053	rs72877602	3.09706e-06	1.44064	-3.29343e-10
172955360	rs6710250	0.00732477	10.6466	-1.4374
172955433	rs62183854	0.0124879	11.121	-1.37833
172956449	rs62183855	0.181325	13.7015	-1.28326
172957106	rs12469319	0.149738	13.5076	-1.28074
172957534	rs13388257	0.173562	13.6552	-1.28074
172957643	rs13390848	0.187007	13.7298	-1.28074
172957725	rs112716123	1.21467e-07	-1.79793	-3.29343e-10
172959622	rs12468332	9.96821e-08	-0.563008	-1.43258
172960212	rs150318970	8.33462e-07	-1.38609e-10	0.128017
172960309	rs117597893	1.86885e-07	-1.38609e-10	-1.36708
172960438	rs35741464	9.69283e-07	-1.79429	2.07327
172960853	rs147079220	3.10187e-07	-1.38609e-10	-0.860395
172960872	rs116014093	1.30543e-07	-0.549792	-1.17608
172961951	rs10168377	1.75397e-07	-0.217199	-1.21332
172962314	rs3927124	3.43556e-05	4.61377	-0.766822
172963025	rs1154721	1.00478e-06	-1.79817	2.11313
172963169	rs114667338	2.24441e-07	-1.18396	-3.29343e-10
172963359	rs4519482	2.10574e-05	4.10483	-0.747393
172963414	rs118142318	1.88187e-07	-1.38609e-10	-1.36013
172963503	rs150857511	6.17359e-07	-0.172119	-3.29343e-10
172963882	rs79365605	1.2716e-07	-1.75212	-3.29343e-10
172963931	rs62183857	0.00134042	8.98303	-1.47211
172963940	rs62183858	0.00123888	8.90425	-1.47211
172964203	rs3791344	2.09807e-07	-1.38609e-10	-1.25138
172964405	rs113166282	1.56411e-07	-1.54508	-3.29343e-10
172966250	rs2228184	7.06137e-08	-1.22518	-1.11517
172967302	rs743605	2.6369e-05	5.05414	-1.47176
172967508	rs142494682	1.29512e-07	-1.7338	-3.29343e-10
172967746	rs3762499	2.68032e-07	-1.57008	0.563619
172968180	rs71415274	3.92399e-07	-1.79634	1.17105
172968775	rs62183859	0.0116382	11.1163	-1.44405
172969437	rs141116557	1.81987e-07	-0.393161	-1.00047
172969552	rs79061070	2.98855e-08	-1.79795	-1.40225
172970052	rs150265702	1.68711e-07	-1.38609e-10	-1.46938
172970153	rs75606636	1.32775e-07	-1.70891	-3.29343e-10
172970220	rs80204092	1.82036e-07	-0.481149	-0.912219
172970257	rs35263507	1.09328e-07	-1.63081	-0.272411
172970483	rs16859990	1.76353e-07	-1.38609e-10	-1.42508
172970930	rs146012609	1.76482e-07	-1.42435	-3.29343e-10
172971840	rs114409875	1.01427e-07	-1.649	-0.329232
172971943	rs76030441	1.7163e-07	-1.38609e-10	-1.45223
172972358	rs1001780	0.015131	11.3736	-1.43895
172972478	rs113063875	1.22332e-07	-1.79083	-3.29343e-10
172972792	rs13034296	9.71933e-08	-1.65408	-0.366791
172972828	rs2357322	1.84736e-07	0.081594	-1.46024
172972971	rs2016394	2.40335e-05	4.9613	-1.47166
172973253	rs13035801	4.7258e-08	-1.38786	-1.35409
172973372	rs13036013	4.54747e-08	-1.42632	-1.35409
172973900	rs13018407	4.24094e-08	-1.49324	-1.35696
172974566	rs17726078	2.32894e-05	4.92864	-1.47045
172974749	rs17726121	0.0129193	11.2353	-1.45869
172974789	rs62184960	0.0513652	12.6102	-1.45331
172975025	rs138208141	2.52766e-06	1.23748	-3.29343e-10
172975177	rs185320271	3.87756e-07	-1.38609e-10	-0.637194
172975379	rs181857120	1.68166e-07	-1.38609e-10	-1.47262
172975609	rs369132526	2.26594e-06	-1.38609e-10	1.12818
172976358	rs76974555	1.8663e-07	-0.400759	-0.967685
172976829	rs62184962	0.0088741	10.8185	-1.41739
172976852	rs12621285	3.08724e-08	-1.79806	-1.36965
172976890	rs187043200	2.05533e-07	-1.38609e-10	-1.27196
172977047	rs71415275	1.16438e-07	-1.6653	-0.174915
172977444	rs62184963	3.17142e-05	3.76695	-3.29343e-10
172977700	rs140274622	1.2479e-07	-1.77094	-3.29343e-10
172977715	rs72879528	1.03226e-07	-1.23953	-0.72112
172977735	rs77733781	1.70482e-07	-1.38609e-10	-1.45894
172978161	rs80331565	1.11255e-05	0.87989	1.83954
172979940	rs79841340	3.77861e-07	-0.55636	-0.106683
172979993	rs10930505	1.36861e-06	1.03742	-0.41344
172980260	rs62184964	6.08135e-08	-1.28231	-1.20745
172980384	rs75119741	1.62642e-07	-0.990369	-0.51565
172980563	rs72879531	6.29318e-08	-1.24685	-1.20867
172980574	rs79842724	1.22454e-07	-1.78984	-3.29343e-10
172980722	rs72879536	6.06687e-06	1.26603	0.846994
172980988	rs56142209	6.22958e-08	-1.28231	-1.18337
172981137	rs116842994	3.25814e-07	-1.38609e-10	-0.811244
172981146	rs76944964	1.65216e-07	-1.03635	-0.453966
172981228	rs80258916	1.51076e-07	-1.12891	-0.450878
172981645	rs4972600	8.63519e-08	-1.38368	-0.755461
172981774	rs13010553	0.000403954	7.61111	-1.29962
172982002	rs12987810	1.49238e-07	-1.59203	-3.29343e-10
172982258	rs28619352	3.68847e-07	-0.591258	-0.0959311
172982341	rs11899758	2.10162e-07	-1.24969	-3.29343e-10
172983033	rs145912185	2.2692e-07	-1.17297	-3.29343e-10
172983895	rs76600691	1.58988e-07	-1.12317	-0.405571
172984009	rs10930506	7.32192e-07	0.0273225	-0.0288496
172984029	rs79277404	1.39845e-07	-1.13432	-0.522715
172984362	rs12465934	9.57626e-08	-0.604665	-1.43103
172984491	rs7423032	7.60071e-07	0.753457	-0.717616
172984692	rs2357210	8.2676e-07	0.819309	-0.699365
172984930	rs4324296	1.13335e-07	-1.12551	-0.741714
172984955	rs117091222	5.78752e-07	-1.38609e-10	-0.236697
172985270	rs77606653	3.82081e-08	-1.77394	-1.18058
172985404	rs149974224	1.21333e-06	-1.38609e-10	0.503553
172985658	rs6739007	2.92572e-07	-0.12747	-0.791391
172985859	rs9750758	1.67383e-07	-0.323482	-1.1538
172985878	rs59012643	2.96329e-07	0.0123616	-0.918463
172986343	rs13016849	4.30411e-08	-1.54885	-1.28657
172986576	rs972957	9.44659e-07	1.24348	-0.990228
172986761	rs78623817	2.05992e-07	-1.26973	-3.29343e-10
172987232	rs7583008	9.79719e-07	1.22423	-0.934533
172987357	rs7569224	9.63645e-07	1.26581	-0.99266
172987675	rs13390758	6.43735e-05	5.57797	-1.10309
172987775	rs35547635	4.08852e-05	5.14473	-1.12377
172987977	rs7572413	5.12274e-08	-1.48446	-1.17684
172988109	rs35412286	4.67142e-05	5.30026	-1.14602
172988323	rs12613733	9.72824e-08	-1.77612	-0.243835
172988778	rs149396332	3.11631e-07	-1.38609e-10	-0.85575
172989427	rs56656210	9.30926e-08	-1.78049	-0.28349
172989541	rs147666108	4.69527e-07	-1.38609e-10	-0.445845
172989631	rs11680614	8.83392e-07	1.12562	-0.939418
172989662	rs185506046	2.40426e-07	-1.11516	-3.29343e-10
172990175	rs11900933	2.76905e-07	-1.38609e-10	-0.973897
172990360	rs143052856	1.23102e-07	-1.78456	-3.29343e-10
172990429	rs62182074	8.68427e-08	-1.77918	-0.354297
172990686	rs2357209	4.04457e-05	5.18576	-1.17562
172991088	rs10084379	6.11918e-05	5.58322	-1.15902
172991209	rs4972620	1.31491e-06	1.21455	-0.630601
172991249	rs137918145	1.8242e-07	-1.38609e-10	-1.39126
172991267	rs73020535	7.64563e-07	1.00871	-0.966972
172991417	rs141526131	6.17787e-07	-1.38609e-10	-0.171427
172991984	rs77985944	8.22693e-07	1.09679	-0.98178
172991985	rs77396974	8.22693e-07	1.09679	-0.98178
172992016	rs12692981	0.000132073	5.26637	-0.0728319
172992606	rs13015819	3.55226e-05	5.03822	-1.15786
172993010	rs147253803	8.85254e-07	-1.38609e-10	0.188304
172993043	rs11675271	7.48499e-07	1.0151	-0.994599
172993166	rs11675320	7.43196e-07	1.0151	-1.00171
172993266	rs79606337	2.85714e-08	-1.77518	-1.46998
172993794	rs34158453	3.59782e-05	5.07197	-1.17887
172993931	rs6724614	7.23035e-07	0.995007	-1.00912
172993962	rs140905420	2.10638e-07	-1.24743	-3.29343e-10
172993978	rs74580176	6.66486e-07	-1.38609e-10	-0.0955514
172994048	rs144866574	1.31779e-07	-1.71645	-3.29343e-10
172994091	rs4972623	6.92834e-08	-1.0226	-1.33676
172994165	rs6433329	9.75341e-07	0.839182	-0.553965
172994923	rs2357316	9.28709e-07	1.25156	-1.01533
172995011	rs2357317	9.28709e-07	1.25156	-1.01533
172995191	rs12466775	0.000133851	5.36036	-0.153449
172995236	rs12470583	6.05586e-08	-1.16125	-1.33271
172995239	rs77284111	9.3878e-07	-1.38609e-10	0.247011
172995330	rs73020553	9.28709e-07	1.25156	-1.01533
172995374	rs73022510	9.28709e-07	1.25156	-1.01533
172995444	rs62182076	6.61195e-08	-1.79423	-0.611879
172995514	rs10930511	4.4351e-08	-1.41496	-1.39047
172995529	rs62182077	6.15275e-08	-1.79284	-0.685245
172995664	rs73022511	1.24771e-06	1.18066	-0.649168
172995701	rs991485	4.43242e-08	-1.39315	-1.41289
172995767	rs991484	8.80513e-07	1.20907	-1.02614
172995779	rs116815455	1.68759e-07	-1.4691	-3.29343e-10
172995867	rs192752746	1.36512e-07	-1.23389	-0.44726
172995946	rs7582678	4.90176e-05	5.39175	-1.18939
172996080	rs74444530	9.39837e-07	-1.38609e-10	0.248136
172996246	rs6748154	8.96277e-07	1.23027	-1.0296
172996353	rs6748291	8.37179e-07	1.16585	-1.03339
172996625	rs6704680	1.55451e-07	-0.67011	-0.881131
172996984	rs79255670	1.63035e-07	-1.5036	-3.29343e-10
172997040	rs6708019	8.7116e-07	1.20907	-1.03682
172997088	rs13021554	4.44861e-08	-1.39315	-1.40924
172997211	rs13387007	1.76439e-07	-1.4246	-3.29343e-10
172997337	rs11675761	8.64942e-07	1.20907	-1.04398
172997482	rs11681688	7.95838e-07	1.1292	-1.04737
172997733	rs16860015	8.10956e-07	1.14801	-1.04737
172997770	rs1843758	4.77871e-08	-1.43557	-1.29525
172997976	rs78000873	1.03754e-06	-1.38609e-10	0.347041
172998127	rs7590382	8.1956e-07	1.169	-1.0578
172998251	rs76325337	2.86126e-08	-1.77085	-1.47287
172998463	rs7590815	8.1683e-07	1.169	-1.06113
172998470	rs7590626	8.1683e-07	1.169	-1.06113
172998497	rs7604615	4.44195e-08	-1.43287	-1.37102
172998562	rs7604737	4.50074e-08	-1.38912	-1.40163
172998575	rs189730569	4.3888e-07	-1.38609e-10	-0.513345
172998674	rs7593498	8.1385e-07	1.169	-1.06479
172998720	rs7566889	8.1385e-07	1.169	-1.06479
172998846	rs116728644	1.82532e-06	0.911942	-3.29343e-10
172998896	rs1319695	8.11161e-07	1.169	-1.0681
172999014	rs62182078	6.07266e-08	-1.79356	-0.697627
172999262	rs9973462	1.76439e-07	-1.4246	-3.29343e-10
172999765	rs950406	7.88852e-07	1.14801	-1.07501
172999853	rs13397129	1.7696e-07	-1.42165	-3.29343e-10
172999885	rs4972424	7.6436e-07	1.10836	-1.06689
173000133	rs950407	3.39166e-05	5.07197	-1.23788
173000268	rs73022538	7.68494e-07	1.1292	-1.08233
173000427	rs147928235	1.5874e-07	-0.638812	-0.891488
173000429	rs59068118	7.97121e-07	1.169	-1.08556
173000448	rs57686199	7.94564e-07	1.169	-1.08877
173001058	rs4972630	7.63562e-07	1.1292	-1.08877
173001235	rs4972632	6.87482e-07	0.618725	-0.68326
173001665	rs115657018	6.11624e-07	-0.181452	-3.29343e-10
173001776	rs10190859	1.65675e-07	-1.48754	-3.29343e-10
173002541	rs12468831	7.53833e-05	4.84867	-0.215898
173002580	rs56140108	1.88049e-07	-1.36087	-3.29343e-10
173002640	rs187745052	2.05684e-07	-1.27123	-3.29343e-10
173003548	rs2357318	0.000107062	5.00824	-0.0246516
173003555	rs151117208	1.1095e-06	-1.38609e-10	0.414097
173003646	rs2129479	5.89628e-08	-1.79766	-0.723
173003763	rs4972427	5.96216e-08	-1.28474	-1.22481
173003773	rs2171321	3.87475e-08	-1.50994	-1.43057
173003783	rs4972636	5.98386e-08	-1.28474	-1.22118
173003922	rs4972429	6.85137e-07	1.10836	-1.17631
173004207	rs142066702	1.03654e-06	-1.38609e-10	0.346076
173004419	rs117050214	9.13793e-07	-1.38609e-10	0.220034
173004443	rs77107098	8.76018e-07	-1.38609e-10	0.177816
173004862	rs13396256	1.93705e-07	-1.33123	-3.29343e-10
173005061	rs72625238	9.20477e-07	-1.38609e-10	0.227321
173005230	rs72625239	9.2746e-07	-1.38609e-10	0.234879
173005261	rs72879560	1.89627e-07	-1.35251	-3.29343e-10
173005433	rs4484004	5.16322e-08	-1.28261	-1.37082
173005492	rs139431714	9.38066e-07	-1.38609e-10	0.24625
173006920	rs6755845	3.22245e-08	-1.7003	-1.42454
173008793	rs6433331	4.88948e-08	-1.23815	-1.46975
173008906	rs17218404	5.40612e-08	-1.79583	-0.811625
173008907	rs77590306	9.02281e-07	0.207356	-3.29343e-10
173009067	rs1843757	2.34559e-05	3.46531	-3.29343e-10
173009083	rs1843756	6.32449e-08	-1.24352	-1.20704
173009124	rs75092778	9.08482e-07	-1.38609e-10	0.214204
173009145	rs76628426	1.23401e-06	-1.38609e-10	0.520451
173009154	rs115243607	2.09801e-07	-1.25141	-3.29343e-10
173009299	rs6433332	6.1337e-07	1.10836	-1.28696
173009412	rs114409718	6.97165e-07	-0.0505484	-3.29343e-10
173009413	rs2306797	5.87695e-08	-1.26568	-1.25827
173010137	rs77673857	3.6389e-08	-1.75902	-1.24429
173010190	rs78895242	3.58356e-08	-1.76571	-1.25292
173010470	rs75726349	3.62783e-08	-1.76571	-1.24064
173010851	rs11890561	4.19372e-07	0.821337	-1.38015
173011537	rs1386354	5.11119e-07	1.01457	-1.37554
173011879	rs140690953	1.28524e-07	-1.74146	-3.29343e-10
173011973	rs73022558	6.19476e-07	0.76041	-0.929107
173012122	rs10930515	1.36282e-07	-0.282439	-1.4004
173012335	rs10930516	4.62929e-07	0.936028	-1.39603
173012763	rs73022564	4.22333e-07	0.860601	-1.41238
173012990	rs7606784	4.09711e-08	-1.46807	-1.41663
173013373	rs1486957	1.01269e-06	1.53786	-1.21506
173013756	rs10930517	1.05586e-07	-0.465599	-1.47245
173013813	rs6705175	7.00991e-08	-1.77104	-0.576622
173014421	rs143799089	1.19467e-07	-0.374256	-1.44028
173014436	rs10930520	2.22499e-07	0.278187	-1.47084
173015044	rs4972639	7.27302e-06	3.60115	-1.30679
173015110	rs1843755	6.3157e-06	3.59552	-1.44229
173015253	rs12998213	2.51625e-06	1.23295	-3.29343e-10
173015615	rs10930521	1.35497e-06	2.00118	-1.38722
173015984	rs116405319	2.16643e-07	-0.174403	-1.04492
173016777	rs13010989	2.02855e-06	2.48893	-1.47143
173017163	rs111899394	5.37355e-08	-1.75502	-0.858471
173017530	rs138005448	5.52873e-07	-1.38609e-10	-0.282443
173017634	rs184905815	2.18303e-07	-1.38609e-10	-1.21169
173017974	rs115236646	2.03122e-07	-0.179751	-1.10401
173018284	rs6750572	2.00703e-07	-0.184557	-1.11119
173019144	rs2884155	3.27528e-06	2.96229	-1.4657
173019148	rs61656332	3.0002e-08	-1.79302	-1.40329
173020375	rs13009919	2.90075e-06	2.84733	-1.47217
173020390	rs79368954	1.68481e-07	-1.38609e-10	-1.47075
173020728	rs35217322	2.86177e-06	2.83376	-1.47214
173020874	rs76189584	6.57135e-07	-1.38609e-10	-0.109681
173021646	rs77406337	4.66172e-08	-1.75454	-1.00106
173022003	rs62182081	2.06863e-07	-0.447745	-0.817768
173022135	rs10199291	2.098e-07	-0.241961	-1.00946
173022149	rs112713731	4.9597e-08	-1.74967	-0.943965
173022747	rs7597273	3.25375e-08	-1.66235	-1.45283
173023346	rs2054831	3.21704e-08	-1.69269	-1.43384
173024248	rs74691096	4.58896e-07	-1.38609e-10	-0.468746
173024669	rs7604730	1.45725e-06	1.90607	-1.21934
173025276	rs13030708	8.25213e-07	0.118071	-3.29343e-10
173025352	rs13031426	9.51888e-07	0.260877	-3.29343e-10
173025438	rs13031105	8.13555e-07	0.103843	-3.29343e-10
173025600	rs76046886	4.50651e-07	-0.486876	-3.29343e-10
173025646	rs111909222	1.53844e-07	-0.253249	-1.30838
173025872	rs76597579	1.95117e-07	-1.32397	-3.29343e-10
173025938	rs6732742	8.13555e-07	0.103843	-3.29343e-10
173026394	rs6733525	5.67842e-07	-0.255726	-3.29343e-10
173026447	rs35319415	2.39914e-07	0.167921	-1.28521
173026502	rs12988626	3.25053e-06	1.489	-3.29343e-10
173026601	rs35319280	8.37339e-07	0.132658	-3.29343e-10
173026728	rs114478015	1.23678e-07	-1.77989	-3.29343e-10
173026855	rs115126995	1.71348e-07	-1.45387	-3.29343e-10
173027109	rs79238150	2.55191e-07	0.130374	-1.18593
173027113	rs66536067	7.3421e-07	0.00122406	-3.29343e-10
173027347	rs34535766	5.61718e-07	-0.26657	-3.29343e-10
173027943	rs3901602	5.05525e-07	1.06835	-1.44032
173028333	rs76635127	8.15402e-08	-0.984306	-1.21217
173028341	rs74383823	8.95099e-08	-0.898694	-1.20453
173028656	rs12617621	3.1128e-07	0.482066	-1.33894
173028677	rs12620522	2.56982e-07	-0.626609	-0.421955
173028680	rs12614216	2.81644e-07	-0.629344	-0.327582
173029805	rs75459842	2.62483e-07	-1.02738	-3.29343e-10
173029863	rs2171320	2.96547e-07	0.424183	-1.32955
173029905	rs77375152	7.61449e-08	-1.02053	-1.24441
173029993	rs79871038	5.29505e-07	-1.38609e-10	-0.325627
173030414	rs10191449	1.63041e-06	1.09401	-0.294989
173030551	rs146519966	1.37407e-07	-1.67463	-3.29343e-10
173030965	rs4340475	2.4684e-07	0.242295	-1.33113
173032238	rs6750932	1.0316e-07	-1.06886	-0.892424
173033500	rs10183800	9.62239e-08	-1.34162	-0.689276
173033787	rs13006420	2.82861e-07	0.431935	-1.38455
173033895	rs10186626	9.97919e-08	-1.321	-0.673484
173034038	rs13006876	2.52211e-07	0.28363	-1.35093
173034649	rs6433333	1.04214e-07	-1.27171	-0.679416
173034736	rs6718762	1.45616e-07	-1.32012	-0.296477
173035157	rs13014155	7.85596e-07	0.236851	-0.167979
173035766	rs6751639	1.00969e-07	-1.37458	-0.608177
173035797	rs6751644	9.35262e-08	-1.35509	-0.704236
173035902	rs72881410	1.22225e-07	-1.79171	-3.29343e-10
173036081	rs13400011	8.368e-08	-1.43101	-0.739564
173037618	rs13034105	5.97963e-08	-1.7871	-0.719525
173037826	rs371565191	1.68141e-07	-1.38609e-10	-1.47277
173038064	rs13432384	1.23612e-07	-1.32568	-0.454747
173038099	rs7607929	8.40854e-08	-1.32881	-0.836924
173038188	rs115938241	0.00011377	5.04436	-3.29343e-10
173038545	rs76062284	1.57243e-07	-1.53978	-3.29343e-10
173038633	rs35125498	3.59494e-08	-1.76074	-1.25472
173038675	rs6706297	8.92539e-08	-1.3067	-0.799388
173039019	rs62170027	3.75073e-08	-1.75487	-1.21816
173039858	rs6738987	9.02443e-08	-1.27718	-0.817873
173039927	rs10930522	5.55596e-07	-1.14478	0.867247
173039974	rs142884760	3.16328e-07	-0.84079	-3.29343e-10
173040217	rs10170745	7.34183e-08	-1.79805	-0.50335
173040580	rs13389254	9.5955e-08	-1.25304	-0.780654
173041097	rs13412383	1.49705e-07	-1.5889	-3.29343e-10
173041669	rs13024942	2.02702e-07	-1.28583	-3.29343e-10
173041943	rs150516582	1.69185e-07	-1.38609e-10	-1.46658
173042190	rs57982896	1.31652e-07	-1.7174	-3.29343e-10
173042216	rs10183347	3.3099e-08	-1.62731	-1.47075
173042285	rs56789785	4.32215e-07	-0.528647	-3.29343e-10
173042342	rs139475142	2.08752e-07	-1.38609e-10	-1.25642
173042497	rs11892244	1.31964e-07	-1.71504	-3.29343e-10
173042523	rs11898023	3.70894e-07	-0.681655	-3.29343e-10
173042942	rs34517309	4.37382e-07	-0.516763	-3.29343e-10
173043083	rs35940741	3.66565e-07	-0.693394	-3.29343e-10
173043190	rs11893581	3.62309e-07	-0.705072	-3.29343e-10
173043822	rs73976573	1.31539e-07	-1.71827	-3.29343e-10
173043899	rs67130328	3.75296e-07	-0.669856	-3.29343e-10
173044120	rs73976576	1.27831e-07	-1.74686	-3.29343e-10
173044628	rs34238606	3.5401e-07	-0.728245	-3.29343e-10
173044721	rs78707843	1.17338e-07	-0.608732	-1.22378
173045072	rs114728714	1.23253e-07	-1.78333	-3.29343e-10
173045089	rs35768968	4.19176e-07	-0.55928	-3.29343e-10
173045137	rs36078085	1.11354e-07	-0.646365	-1.23849
173045142	rs34928801	1.41204e-07	-0.468385	-1.17898
173045308	rs13426932	3.94164e-07	-0.620803	-3.29343e-10
173045386	rs10206099	3.91103e-08	-1.47175	-1.45943
173045591	rs10172507	4.09548e-08	-1.45361	-1.4315
173045799	rs10208791	3.86105e-08	-1.49934	-1.4447
173045811	rs114019539	1.66355e-07	-1.48344	-3.29343e-10
173046291	rs11898349	3.82243e-08	-1.48902	-1.46508
173046436	rs13005487	4.37785e-07	-0.515843	-3.29343e-10
173046451	rs6751272	4.0253e-08	-1.43952	-1.46287
173046478	rs6751564	4.0424e-08	-1.44631	-1.45183
173046584	rs1386351	4.07244e-08	-1.43092	-1.45983
173046754	rs1386352	4.1728e-08	-1.42117	-1.44523
173046875	rs1825750	3.68633e-08	-1.54954	-1.44081
173046902	rs1386353	3.78394e-08	-1.52092	-1.4433
173046997	rs33910987	1.04441e-07	-0.842372	-1.10657
173047012	rs141421050	1.70453e-07	-1.38609e-10	-1.45911
173047098	rs34267026	1.95737e-07	-0.218992	-1.10181
173047234	rs78926363	3.12129e-07	-1.38609e-10	-0.854152
173047256	rs35334306	2.49599e-07	-1.07771	-3.29343e-10
173047346	rs10176551	4.09086e-08	-1.79672	-1.08952
173047982	rs6730323	4.92097e-08	-1.29368	-1.4078
173048023	rs6730339	4.5484e-08	-1.36766	-1.41255
173048574	rs1906182	4.73368e-08	-1.33847	-1.40182
173048644	rs1906183	4.69342e-08	-1.34701	-1.40182
173048944	rs6433334	4.65123e-08	-1.35271	-1.40515
173049074	rs6433335	4.99607e-08	-1.36112	-1.32522
173049165	rs6721163	4.98558e-08	-1.36112	-1.32732
173049387	rs6705994	4.46735e-08	-1.41634	-1.38185
173049531	rs1486956	4.51369e-08	-1.36945	-1.41842
173049819	rs1531998	3.18609e-08	-1.73494	-1.40125
173050264	rs188923981	6.62965e-07	-0.100848	-3.29343e-10
173050541	rs62168962	1.60991e-07	-0.594747	-0.921474
173050655	rs78580759	3.18531e-08	-1.73688	-1.39955
173050800	rs9752188	3.19724e-08	-1.73994	-1.39276
173050806	rs9752202	3.19575e-08	-1.73688	-1.39628
173050869	rs9752190	3.19575e-08	-1.73688	-1.39628
173051020	rs9752220	3.89378e-08	-1.79819	-1.13741
173051282	rs2357315	3.23078e-08	-1.73494	-1.38732
173051594	rs117186160	1.89342e-07	-1.38609e-10	-1.35402
173051796	rs10198906	3.33217e-08	-1.73494	-1.35642
173053754	rs201384026	2.11914e-07	-1.38609e-10	-1.24139
173055609	rs191466020	1.87028e-07	-1.38609e-10	-1.36631
173056307	rs542186505	1.91462e-07	-1.38609e-10	-1.34288
173057317	rs180898486	4.6053e-07	-0.465193	-3.29343e-10
173057429	rs142107540	1.07841e-07	-1.23926	-0.677644
173057849	rs12692990	3.63397e-08	-1.71414	-1.29052
173057854	rs12692991	3.35533e-08	-1.73067	-1.35376
173057914	rs12692992	3.32796e-08	-1.73242	-1.3602
173057982	rs12692993	3.33505e-08	-1.73242	-1.35808
173058038	rs145363219	2.26092e-07	-1.10653	-0.0701023
173058217	rs10930525	1.07824e-07	-1.20854	-0.708531
173058655	rs4621143	3.36604e-08	-1.73559	-1.34566
173058672	rs4539764	3.36604e-08	-1.73559	-1.34566
173058709	rs11678566	1.0068e-07	-1.22595	-0.75967
173058850	rs60758744	3.86964e-08	-1.72918	-1.21265
173058937	rs35747719	3.39151e-08	-1.73242	-1.34129
173059159	rs34366279	3.42791e-08	-1.72425	-1.33879
173059248	rs13393795	3.4405e-08	-1.72292	-1.33645
173059261	rs13393977	3.4486e-08	-1.72292	-1.3341
173059269	rs13407236	3.4486e-08	-1.72292	-1.3341
173059440	rs2129476	3.44401e-08	-1.72425	-1.3341
173059636	rs2129477	3.45963e-08	-1.72425	-1.32958
173059672	rs2129478	3.45963e-08	-1.72425	-1.32958
173059832	rs7605010	1.74209e-07	-1.73638	0.29906
173059917	rs7592807	3.45992e-08	-1.72425	-1.32949
173059974	rs35950014	1.77659e-07	-1.4177	-3.29343e-10
173060388	rs117583770	1.7379e-07	-1.38609e-10	-1.43972
173060422	rs2171319	4.16661e-08	-1.79386	-1.07402
173060526	rs1038565	3.6562e-08	-1.71723	-1.28133
173060756	rs1038566	3.64325e-08	-1.72078	-1.28133
173060807	rs1038567	3.64325e-08	-1.72078	-1.28133
173060838	rs6711418	3.65638e-08	-1.71723	-1.28128
173060932	rs79291669	1.71719e-07	-1.38609e-10	-1.45171
173060938	rs6739805	3.99731e-08	-1.72425	-1.18512
173061000	rs6711450	3.65362e-08	-1.72078	-1.27849
173061079	rs150697399	3.26028e-07	-1.38609e-10	-0.810586
173061236	rs57033598	4.38581e-08	-1.79092	-1.02569
173061446	rs117830069	1.73258e-07	-1.38609e-10	-1.44279
173061447	rs117010843	1.73258e-07	-1.38609e-10	-1.44279
173061750	rs12991642	1.28002e-07	-1.74552	-3.29343e-10
173061764	rs4306685	3.68629e-08	-1.72585	-1.26451
173061795	rs57467572	1.85804e-07	-1.38609e-10	-1.37288
173062001	rs9287949	3.60159e-08	-1.72245	-1.29116
173062076	rs10179896	3.69797e-08	-1.72585	-1.26135
173062159	rs9287950	3.72143e-08	-1.72245	-1.25842
173062261	rs10191165	3.69753e-08	-1.72585	-1.26147
173062313	rs9287951	3.69649e-08	-1.72918	-1.25842
173062549	rs13019943	3.70629e-08	-1.72918	-1.25578
173062602	rs12998734	3.69649e-08	-1.72918	-1.25842
173062727	rs4972705	9.24661e-08	-1.21161	-0.859121
173062803	rs34961322	3.70629e-08	-1.72918	-1.25578
173062828	rs12999168	3.70629e-08	-1.72918	-1.25578
173063025	rs75015257	1.95989e-07	-1.31951	-3.29343e-10
173063116	rs35482192	3.70714e-08	-1.72918	-1.25555
173063212	rs12692995	3.70714e-08	-1.72918	-1.25555
173063240	rs12692996	3.70714e-08	-1.72918	-1.25555
173063269	rs6720175	3.69513e-08	-1.73242	-1.25555
173063410	rs13000387	3.60577e-08	-1.77057	-1.24188
173063489	rs6720217	3.70605e-08	-1.73242	-1.2526
173063608	rs6720539	3.70605e-08	-1.73242	-1.2526
173063731	rs6751665	1.2988e-07	-1.73096	-3.29343e-10
173063782	rs6723339	1.26041e-07	-1.76097	-3.29343e-10
173063931	rs6723670	3.69432e-08	-1.73559	-1.2526
173064382	rs140934186	1.90355e-07	-1.38609e-10	-1.34868
173064393	rs4359606	3.68486e-08	-1.73559	-1.25516
173064428	rs4347787	3.67349e-08	-1.73868	-1.25516
173064435	rs4335914	3.60502e-08	-1.73868	-1.27398
173064685	rs4566334	3.72649e-08	-1.73559	-1.24393
173064686	rs4353612	3.71505e-08	-1.74169	-1.2409
173065234	rs12467851	3.73843e-08	-1.73559	-1.24073
173065342	rs12472179	3.71568e-08	-1.74169	-1.24073
173065352	rs12475912	3.71568e-08	-1.74169	-1.24073
173065413	rs12472208	3.58136e-08	-1.74169	-1.27755
173065600	rs12468728	4.07534e-08	-1.74463	-1.1454
173065724	rs13019996	4.05109e-08	-1.74748	-1.14852
173065905	rs118100750	1.79122e-07	-1.38609e-10	-1.4095
173065943	rs10497380	4.07787e-08	-1.74748	-1.14193
173066706	rs17219125	1.29466e-07	-1.73415	-3.29343e-10
173066758	rs6706443	3.61114e-08	-1.74463	-1.26633
173066799	rs6735491	4.08953e-08	-1.74463	-1.14193
173066847	rs6735511	4.07787e-08	-1.74748	-1.14193
173066933	rs6735783	4.07787e-08	-1.74748	-1.14193
173067030	rs6750823	3.55266e-08	-1.75813	-1.26916
173067085	rs6750923	3.55492e-08	-1.75468	-1.27197
173067091	rs6736020	3.59473e-08	-1.75203	-1.26349
173067107	rs6736027	3.57438e-08	-1.75203	-1.26916
173067337	rs144543712	1.9392e-07	-1.33012	-3.29343e-10
173067450	rs139446842	1.78152e-07	-1.38609e-10	-1.41493
173068180	rs10210968	4.1733e-08	-1.74463	-1.12165
173068201	rs10187668	4.19771e-08	-1.74238	-1.11806
173068403	rs10211286	4.17981e-08	-1.75026	-1.11446
173068529	rs36027698	1.24626e-07	-1.77225	-3.29343e-10
173068570	rs10188182	3.82834e-08	-1.74463	-1.20793
173069236	rs6759270	3.25872e-08	-1.76302	-1.35063
173069442	rs10930526	3.39867e-08	-1.79545	-1.27615
173069472	rs10803866	3.31677e-08	-1.78436	-1.31164
173069483	rs10803867	3.31304e-08	-1.78675	-1.31037
173069722	rs10930527	8.58586e-08	-1.36017	-0.784696
173069855	rs10930528	8.9731e-08	-1.39858	-0.702172
173070052	rs10930529	8.89829e-08	-1.43596	-0.673163
173070217	rs4972710	5.84255e-08	-1.77669	-0.75313
173070406	rs4972711	6.19325e-08	-1.42256	-1.04896
173070413	rs4972712	6.1678e-08	-1.42256	-1.05308
173070436	rs4972713	5.79677e-08	-1.47815	-1.05953
173070849	rs62168965	6.0403e-08	-1.40611	-1.09043
173071162	rs55919266	5.75364e-08	-1.39403	-1.15112
173071238	rs13019357	5.7205e-08	-1.38554	-1.16539
173071409	rs114071927	4.02015e-08	-1.79049	-1.11318
173071433	rs4571029	5.86134e-08	-1.36831	-1.1583
173071511	rs145504007	1.74979e-07	-1.38609e-10	-1.43291
173072075	rs963308	6.44048e-08	-1.277	-1.15538
173072323	rs1812500	1.09139e-07	-0.816291	-1.08865
173072462	rs963307	5.60207e-08	-1.4431	-1.12875
173072680	rs73976588	4.20094e-07	-0.557093	-3.29343e-10
173072719	rs11893372	4.30345e-08	-1.74227	-1.0933
173072808	rs73976589	3.77579e-07	-0.663792	-3.29343e-10
173072824	rs73976590	8.15691e-08	-0.728979	-1.46714
173072936	rs73976591	3.61479e-07	-0.707368	-3.29343e-10
173072957	rs73976592	8.21461e-08	-0.722314	-1.46676
173073136	rs12470966	6.52465e-07	-1.38609e-10	-0.116812
173073238	rs11684103	4.05017e-08	-1.73728	-1.15895
173073422	rs73976593	3.61479e-07	-0.707368	-3.29343e-10
173073555	rs10930530	4.09173e-08	-1.73423	-1.15179
173073705	rs10930531	3.73789e-07	-1.38609e-10	-0.67388
173073804	rs10930532	4.10654e-08	-1.73423	-1.14818
173073917	rs10930533	4.12298e-08	-1.73423	-1.14418
173074012	rs12476259	4.17663e-08	-1.7213	-1.14418
173074253	rs116959906	1.7585e-07	-1.38609e-10	-1.42794
173074395	rs12991095	4.12837e-08	-1.74025	-1.13685
173074399	rs12990778	4.12837e-08	-1.74025	-1.13685
173074466	rs6743328	4.07094e-08	-1.75426	-1.13685
173074655	rs6714712	4.12058e-08	-1.74583	-1.13316
173075067	rs10930534	4.1182e-08	-1.74272	-1.13685
173075136	rs4524096	4.10539e-08	-1.74583	-1.13685
173075266	rs4467239	4.09034e-08	-1.74583	-1.14053
173075418	rs2884154	6.1148e-08	-1.34385	-1.14043
173075511	rs4583429	4.04454e-08	-1.74583	-1.15179
173075545	rs6747365	4.09034e-08	-1.74583	-1.14053
173075595	rs6747259	4.12926e-08	-1.73636	-1.14053
173075604	rs6705155	4.1049e-08	-1.74228	-1.14053
173075658	rs58114023	3.72707e-07	-0.676777	-3.29343e-10
173075902	rs13430020	3.71519e-08	-1.78482	-1.19774
173076020	rs4972715	4.10925e-08	-1.74858	-1.13316
173076217	rs4972716	3.62203e-07	-1.38609e-10	-0.705364
173076350	rs4972717	4.0941e-08	-1.74858	-1.13685
173076468	rs4972718	4.11503e-08	-1.75126	-1.12908
173076509	rs4972719	4.11503e-08	-1.75126	-1.12908
173076582	rs6751574	4.11503e-08	-1.75126	-1.12908
173076840	rs12614495	4.11503e-08	-1.75126	-1.12908
173077178	rs10803868	4.09885e-08	-1.75126	-1.13302
173077655	rs4972723	4.05581e-08	-1.76182	-1.13302
173077868	rs4972724	3.98651e-08	-1.79778	-1.11428
173077922	rs4972725	4.00268e-08	-1.79751	-1.11051
173078155	rs62168967	6.50365e-08	-1.23118	-1.19144
173078233	rs59073594	2.08455e-07	-1.38609e-10	-1.25785
173078499	rs10930535	3.95764e-08	-1.79629	-1.12305
173078631	rs6433336	3.9277e-08	-1.79286	-1.13407
173078760	rs6433337	3.92151e-08	-1.79444	-1.13407
173078782	rs6433338	3.90078e-08	-1.79574	-1.13807
173078798	rs62168984	1.34538e-07	-0.823081	-0.872639
173078999	rs4972728	3.9229e-08	-1.78647	-1.14168
173079292	rs6433339	3.75766e-08	-1.78771	-1.18348
173079409	rs6433340	3.76724e-08	-1.78516	-1.18348
173079603	rs75741062	4.56762e-07	-0.473408	-3.29343e-10
173079815	rs6709514	3.75333e-08	-1.78516	-1.18718
173079831	rs9750439	3.75333e-08	-1.78516	-1.18718
173080117	rs2054832	3.75141e-08	-1.78234	-1.19051
173080180	rs35434134	1.28074e-07	-1.74497	-3.29343e-10
173080629	rs144233326	1.97673e-07	-1.31096	-3.29343e-10
173080633	rs117955385	2.07007e-07	-1.38609e-10	-1.26482
173081692	rs13034707	3.71533e-08	-1.77105	-1.21147
173081793	rs13034957	3.71533e-08	-1.77105	-1.21147
173082167	rs7575468	3.70413e-08	-1.77088	-1.21466
173082450	rs1542676	3.68801e-08	-1.76909	-1.22081
173083427	rs1906181	3.69958e-08	-1.76909	-1.21768
173083726	rs142679567	1.93215e-07	-1.33377	-3.29343e-10
173083727	rs144500925	2.00924e-07	-1.38609e-10	-1.29464
173083751	rs12692997	4.25959e-08	-1.73187	-1.11395
173084162	rs74658176	3.81591e-07	-0.653221	-3.29343e-10
173084370	rs2357320	3.98119e-08	-1.69153	-1.22188
173084426	rs2357319	9.71608e-08	-0.80913	-1.21207
173084559	rs115830845	1.97257e-07	-1.31306	-3.29343e-10
173085089	rs6708636	3.64826e-08	-1.7765	-1.22423
173085382	rs75137464	1.91028e-07	-1.34515	-3.29343e-10
173085479	rs60643483	3.40726e-07	-0.766492	-3.29343e-10
173085728	rs12617862	2.7585e-07	-1.38609e-10	-0.977712
173085860	rs56100694	3.43178e-07	-0.759322	-3.29343e-10
173085897	rs12614868	3.31236e-08	-1.77293	-1.32439
173086388	rs75903582	1.98236e-07	-1.38609e-10	-1.30811
173086428	rs7578317	4.32554e-08	-1.79788	-1.03257
173087091	rs4972730	3.57551e-08	-1.69543	-1.32545
173087771	rs75730641	1.76717e-07	-1.38609e-10	-1.42302
173087891	rs13389933	4.82207e-08	-1.79818	-0.9236
173088472	rs10195587	2.62749e-07	-1.38609e-10	-1.02637
173088653	rs58318675	1.33249e-07	-0.516967	-1.18838
173088860	rs143631533	2.27882e-07	-1.38609e-10	-1.16874
173089209	rs35123448	1.27916e-07	-1.7462	-3.29343e-10
173089782	rs62168987	1.83452e-07	-1.38562	-3.29343e-10
173091242	rs10195064	1.75797e-07	-1.38609e-10	-1.42824
173091248	rs10195069	1.68128e-07	-1.38609e-10	-1.47285
173091261	rs1811602	1.78414e-07	-1.38609e-10	-1.41347
173091583	rs34567022	5.87304e-08	-1.05492	-1.46969
173091598	rs116585258	1.96402e-07	-1.31741	-3.29343e-10
173091822	rs112370770	4.87612e-07	-0.40805	-3.29343e-10
173091829	rs142753707	1.83201e-07	-1.38698	-3.29343e-10
173092081	rs10198133	3.55854e-08	-1.69989	-1.32574
173092342	rs118021119	1.70841e-07	-1.38609e-10	-1.45684
173092474	rs117576207	1.73541e-07	-1.38609e-10	-1.44115
173093268	rs13396614	3.90738e-08	-1.60325	-1.32887
173093533	rs13422459	8.91458e-08	-0.907658	-1.19964
173093926	rs10204599	5.06515e-08	-1.28187	-1.39074
173093972	rs10930536	3.57354e-08	-1.55322	-1.46821
173094008	rs10930537	3.30983e-08	-1.63104	-1.46705
173094404	rs140279326	1.7037e-07	-1.38609e-10	-1.4596
173095088	rs111656045	3.64572e-07	-1.38609e-10	-0.698847
173095562	rs12478419	1.11811e-07	-1.25553	-0.625232
173095651	rs143089848	1.72491e-07	-1.38609e-10	-1.44722
173095988	rs77435302	2.59327e-07	-1.38609e-10	-1.03948
173096000	rs76654822	3.75111e-07	-0.670348	-3.29343e-10
173096050	rs78707157	3.57699e-07	-0.717878	-3.29343e-10
173096320	rs10211641	3.45603e-07	-0.75228	-3.29343e-10
173096424	rs10164474	3.30577e-07	-0.796732	-3.29343e-10
173096515	rs112462478	3.42751e-07	-0.760567	-3.29343e-10
173096546	rs10803870	2.64906e-07	-1.38609e-10	-1.0182
173096611	rs10167005	1.14648e-07	-0.552946	-1.30276
173096709	rs4610020	3.37964e-08	-1.68169	-1.39553
173096932	rs59890231	2.92677e-07	-0.918501	-3.29343e-10
173097057	rs114269193	2.89687e-07	-0.928769	-3.29343e-10
173097343	rs6433342	4.99725e-08	-1.27766	-1.40844
173097848	rs10194179	7.3472e-08	-1.05381	-1.24685
173097924	rs117892350	1.76955e-07	-1.38609e-10	-1.42168
173097928	rs10194271	7.2631e-08	-1.0767	-1.23548
173098070	rs79332093	7.08533e-08	-1.10505	-1.23191
173098675	rs117263742	1.73847e-07	-1.38609e-10	-1.4394
173098787	rs4072781	1.70321e-07	-1.38609e-10	-1.45989
173098936	rs79930213	2.50525e-07	-1.38609e-10	-1.07401
173099924	rs147483627	1.73105e-07	-1.38609e-10	-1.44367
173100058	rs12614966	2.5282e-07	-1.38609e-10	-1.06489
173101737	rs58646015	2.52607e-07	-1.38609e-10	-1.06574
173101760	rs1073730	4.71783e-08	-1.2914	-1.45223
173102131	rs6705620	4.59327e-08	-1.33518	-1.43521
173102353	rs75737878	1.68115e-07	-1.38609e-10	-1.47292
173102603	rs149184735	1.07933e-07	-0.543488	-1.37257
173102614	rs146909351	3.94656e-07	-1.38609e-10	-0.619555
173103099	rs111978636	1.70482e-07	-1.38609e-10	-1.45894
173103360	rs79640018	3.59703e-07	-0.712292	-3.29343e-10
173104094	rs114474391	2.45414e-07	-1.38609e-10	-1.09462
173104170	rs117794173	2.42739e-07	-1.38609e-10	-1.10558
173104484	rs116454254	1.24048e-07	-1.7769	-3.29343e-10
173104539	rs2004616	4.52158e-08	-1.35391	-1.43221
173104712	rs4076083	4.3978e-08	-1.3713	-1.44258
173105398	rs80088200	3.179e-07	-0.835832	-3.29343e-10
173105479	rs10930538	3.64713e-08	-1.66228	-1.33876
173105496	rs78059763	3.24019e-07	-0.816767	-3.29343e-10
173105554	rs13409279	6.82835e-08	-1.14529	-1.22862
173105636	rs28363705	2.93284e-07	-0.916431	-3.29343e-10
173105651	rs74434574	1.71713e-07	-1.38609e-10	-1.45174
173106355	rs56105451	1.31949e-07	-0.745569	-0.969589
173106537	rs73979706	2.45526e-07	-1.38609e-10	-1.09417
173106588	rs115344241	1.84325e-07	-1.38087	-3.29343e-10
173106724	rs13402034	4.98546e-08	-1.24271	-1.44575
173106931	rs114879042	1.92438e-07	-1.33779	-3.29343e-10
173107122	rs72894807	1.46209e-07	-0.502661	-1.10988
173107161	rs4972459	3.74918e-08	-1.63595	-1.33749
173107281	rs72894808	4.52955e-08	-1.35856	-1.4258
173107372	rs117046761	1.76581e-07	-1.38609e-10	-1.42379
173107486	rs11688652	2.95048e-08	-1.76488	-1.44813
173107535	rs144817412	1.6941e-07	-1.38609e-10	-1.46525
173107854	rs114392893	2.03058e-07	-1.28408	-3.29343e-10
173108078	rs75812196	2.81494e-07	-1.38609e-10	-0.957458
173108267	rs11695425	5.37307e-08	-1.14148	-1.4721
173108443	rs4972740	2.33898e-07	0.123937	-1.26662
173108837	rs116455435	3.59808e-06	1.59058	-3.29343e-10
173109751	rs75082001	1.69807e-07	-1.38609e-10	-1.46291
173110045	rs7575122	1.70452e-07	-1.38609e-10	-1.45912
173110084	rs75014604	2.79637e-07	-0.964079	-3.29343e-10
173110149	rs6724822	9.92172e-08	-0.53509	-1.46517
173110188	rs111685278	1.42526e-07	-1.63805	-3.29343e-10
173110756	rs72894814	6.50496e-08	-1.09187	-1.33055
173111880	rs77822957	2.73958e-07	-0.984596	-3.29343e-10
173112146	rs73979709	2.62602e-07	-1.02693	-3.29343e-10
173112288	rs4972461	5.78258e-08	-1.11324	-1.42689
173112360	rs35107063	2.70246e-07	-0.998239	-3.29343e-10
173112777	rs76091552	1.70945e-07	-1.38609e-10	-1.45623
173112818	rs36027324	1.25744e-07	-1.76333	-3.29343e-10
173113143	rs6757886	5.07323e-08	-1.3734	-1.29761
173113461	rs13031965	1.91192e-07	-1.34429	-3.29343e-10
173113568	rs35806149	7.6106e-08	-0.850044	-1.4154
173114067	rs13408712	1.96202e-07	-1.38609e-10	-1.31843
173114200	rs11691213	3.39556e-08	-1.63946	-1.43305
173114238	rs13422195	2.55789e-07	-1.05322	-3.29343e-10
173114355	rs78466092	1.23449e-07	-1.78174	-3.29343e-10
173114684	rs6433343	4.14813e-07	0.540157	-1.1099
173114701	rs6707780	6.10924e-08	-1.50257	-0.98261
173114819	rs118136506	1.69072e-07	-1.38609e-10	-1.46724
173114962	rs6708374	6.29545e-08	-1.49547	-0.959692
173115214	rs4435421	3.43149e-08	-1.708	-1.35399
173115597	rs4404238	4.16359e-08	-1.47268	-1.39593
173115640	rs80080391	1.984e-07	-1.38609e-10	-1.30729
173115660	rs4972741	2.11085e-07	0.0838825	-1.32919
173115970	rs34332486	6.40064e-08	-1.51653	-0.922053
173116283	rs4972462	9.71219e-08	-1.24947	-0.772136
173116356	rs75616048	1.68125e-07	-1.38609e-10	-1.47286
173116725	rs56364998	5.83364e-08	-1.58792	-0.943421
173116832	rs11695878	4.26319e-08	-1.45192	-1.39305
173116924	rs56154182	5.79577e-08	-1.59444	-0.943421
173116963	rs75390055	1.27406e-07	-1.75019	-3.29343e-10
173117102	rs56001547	3.56083e-08	-1.64937	-1.37562
173117249	rs7594038	1.6122e-07	-0.199812	-1.31499
173117510	rs6717347	4.00818e-08	-1.77504	-1.13161
173117629	rs4972743	1.57585e-07	-0.223862	-1.31374
173117644	rs6745600	2.39042e-07	-1.38609e-10	-1.12093
173118300	rs11691669	4.30346e-08	-1.4209	-1.41466
173118363	rs114953185	1.74423e-07	-1.43609	-3.29343e-10
173118470	rs11691716	4.31242e-08	-1.41149	-1.42199
173118509	rs6721348	1.62069e-07	-0.209113	-1.30043
173119071	rs7601351	4.45987e-08	-1.37269	-1.42717
173119080	rs76295262	2.28188e-07	-1.38609e-10	-1.1674
173119803	rs117218001	3.38767e-08	-1.7866	-1.28824
173120393	rs76017650	1.8099e-07	-1.38609e-10	-1.39913
173120726	rs116993393	1.75405e-07	-1.38609e-10	-1.43047
173121662	rs4561630	5.42111e-08	-1.22108	-1.38361
173121768	rs76043024	1.81341e-07	-1.38609e-10	-1.39719
173121925	rs10174176	5.27609e-08	-1.25675	-1.37505
173122258	rs10198240	1.07937e-07	-0.51852	-1.3975
173122263	rs190831005	1.38143e-07	-1.66928	-3.29343e-10
173122308	rs13008183	1.42121e-07	-0.270448	-1.37044
173122388	rs62168992	1.28685e-07	-0.377913	-1.36229
173122490	rs62168993	1.29961e-07	-0.363218	-1.36712
173122858	rs114909401	1.68494e-07	-1.38609e-10	-1.47067
173123082	rs4972465	1.2812e-07	-0.377913	-1.36669
173123312	rs187713158	1.7011e-07	-1.38609e-10	-1.46112
173123439	rs77816182	4.09379e-08	-1.68728	-1.19824
173123476	rs4972752	1.4131e-07	-0.284905	-1.36171
173123587	rs4972753	7.44239e-08	-1.52128	-0.766512
173123698	rs76633858	1.68871e-07	-1.38609e-10	-1.46843
173123715	rs77336421	2.34758e-07	-1.38609e-10	-1.13902
173123739	rs7573643	1.29424e-07	-0.377228	-1.35725
173123744	rs7573648	1.41659e-07	-0.279548	-1.3646
173123788	rs7573538	1.43577e-07	-0.269748	-1.36095
173123823	rs7573560	1.36019e-07	-0.331423	-1.35335
173123984	rs79485192	7.96866e-08	-1.51487	-0.7046
173124040	rs7587844	1.27248e-07	-0.406401	-1.34503
173124183	rs7574002	1.1873e-07	-1.54589	-0.274836
173124237	rs7574225	1.59405e-07	-1.5381	0.011977
173124293	rs117078064	1.73952e-07	-1.38609e-10	-1.43879
173124835	rs117736414	1.737e-07	-1.38609e-10	-1.44024
173125065	rs4324293	1.55747e-07	-0.891852	-0.657483
173125108	rs4531900	1.67681e-07	-0.797926	-0.67758
173125253	rs4578823	9.47444e-08	-1.77997	-0.266415
173125259	rs4545973	9.42271e-08	-1.78201	-0.269848
173125271	rs4426504	1.79759e-07	-0.766135	-0.639817
173125341	rs67862470	3.96323e-08	-1.46028	-1.45765
173125578	rs59290226	9.74279e-08	-1.79171	-0.226747
173125748	rs6433345	1.37476e-07	-0.346276	-1.32785
173125784	rs76309146	2.22091e-07	-1.19448	-3.29343e-10
173125839	rs6746255	6.67718e-08	-1.79492	-0.601367
173125947	rs6433346	8.76816e-08	-1.79233	-0.331531
173126004	rs74443599	1.21784e-07	-1.79532	-3.29343e-10
173126354	rs72894852	1.3448e-07	-1.55677	-0.139389
173126408	rs78442893	2.20974e-07	-1.19952	-3.29343e-10
173126480	rs76731925	2.84734e-07	-1.38609e-10	-0.946016
173126490	rs4289149	1.30803e-07	-0.36253	-1.36134
173126571	rs75137144	1.7255e-07	-1.38609e-10	-1.44689
173126607	rs56252948	3.74978e-08	-1.51563	-1.45765
173126810	rs4583430	2.61672e-07	-1.38609e-10	-1.03048
173126894	rs62169003	9.29461e-08	-1.73168	-0.333873
173127345	rs4294971	1.2427e-07	-0.406401	-1.36871
173127669	rs7588418	5.55395e-08	-1.59965	-0.98083
173128119	rs142185164	1.78898e-07	-1.38609e-10	-1.41075
173128355	rs78815327	2.25541e-07	-1.17907	-3.29343e-10
173128446	rs62169005	8.76023e-08	-1.75307	-0.371692
173128939	rs79012924	1.73805e-07	-1.38609e-10	-1.43964
173128972	rs72894855	8.59073e-08	-1.46826	-0.676045
173128994	rs7565945	5.65822e-08	-1.2882	-1.27368
173129069	rs144376434	1.30902e-07	-1.72312	-3.29343e-10
173129096	rs13417973	5.31644e-08	-1.76055	-0.863631
173129160	rs7592685	1.157e-07	-0.484867	-1.36171
173129203	rs77674237	3.26724e-07	-1.38609e-10	-0.808456
173129321	rs35988944	5.57751e-08	-1.31057	-1.26567
173129323	rs72894865	1.29757e-07	-1.5466	-0.185302
173129336	rs7566285	5.32376e-08	-1.3747	-1.2481
173129627	rs150862246	6.15983e-08	-1.74845	-0.728487
173129628	rs139304938	6.15983e-08	-1.74845	-0.728487
173129855	rs7557236	9.21722e-08	-1.74752	-0.326389
173130735	rs59803594	8.50415e-08	-1.43214	-0.722292
173130933	rs192913403	1.69435e-07	-1.38609e-10	-1.4651
173130968	rs60010335	6.17031e-08	-1.72027	-0.754963
173131047	rs61149590	5.97989e-08	-1.75797	-0.748613
173131081	rs193278312	1.77331e-07	-1.38609e-10	-1.41955
173131140	rs77343959	5.88732e-08	-1.75231	-0.769874
173131328	rs7424389	2.33944e-07	-1.14249	-3.29343e-10
173131394	rs112708419	2.29301e-07	-1.16253	-3.29343e-10
173131531	rs7422525	5.82463e-08	-1.76302	-0.769874
173131916	rs140014821	2.35747e-07	-1.38609e-10	-1.13481
173132362	rs13384762	1.00368e-07	-1.74688	-0.241845
173132522	rs139196745	2.39689e-07	-1.38609e-10	-1.11823
173132633	rs144902678	1.78782e-07	-1.38609e-10	-1.41141
173133314	rs148384000	2.30072e-07	-1.15918	-3.29343e-10
173133436	rs4306687	1.12934e-07	-1.7252	-0.145569
173133941	rs7605324	2.20322e-07	-1.38609e-10	-1.20248
173134515	rs11689075	3.41264e-08	-1.5952	-1.4723
173134699	rs112100663	3.09648e-07	-1.38609e-10	-0.862135
173135165	rs113064484	2.07826e-07	-1.26087	-3.29343e-10
173135232	rs112061235	2.08795e-07	-1.25622	-3.29343e-10
173135341	rs72894867	8.8673e-08	-1.59074	-0.521877
173135345	rs117498957	1.94467e-07	-1.38609e-10	-1.32731
173135354	rs4419205	5.25984e-08	-1.7942	-0.840686
173135718	rs6707843	6.46449e-08	-1.02679	-1.40187
173135763	rs78628685	2.05449e-07	-1.27237	-3.29343e-10
173136293	rs12468634	1.88129e-07	-1.38609e-10	-1.36044
173136355	rs149834340	3.07119e-07	-1.38609e-10	-0.870336
173136453	rs146355008	2.64099e-07	-1.02125	-3.29343e-10
173136494	rs4972756	5.1152e-08	-1.49452	-1.16825
173138009	rs4972466	1.90958e-07	-1.38609e-10	-1.34552
173138230	rs4972468	4.88649e-08	-1.71269	-0.995821
173138239	rs4972758	3.74141e-07	-1.50806	0.835124
173138493	rs148393698	1.68563e-07	-1.38609e-10	-1.47026
173138562	rs4972759	5.37159e-08	-1.20161	-1.41226
173138572	rs190977249	1.69651e-07	-1.38609e-10	-1.46383
173139071	rs7557546	6.90873e-07	-0.0212915	-0.038323
173139230	rs10202488	1.83817e-05	3.06362	0.157924
173139406	rs116695155	7.67513e-08	-1.05152	-1.20548
173139556	rs112347017	8.69449e-07	0.170289	-3.29343e-10
173139576	rs113713506	8.97791e-07	0.202367	-3.29343e-10
173139832	rs4972470	5.41368e-07	-0.0888596	-0.214611
173139916	rs148917593	1.714e-07	-1.38609e-10	-1.45357
173140231	rs79071934	1.56416e-07	-1.54505	-3.29343e-10
173140255	rs10193528	7.33688e-07	0.168063	-0.16755
173140723	rs77632653	6.77439e-07	-0.0792507	-3.29343e-10
173140874	rs4972760	2.75838e-07	-0.310471	-0.667286
173141063	rs117005878	1.73695e-07	-1.38609e-10	-1.44027
173141580	rs4246617	6.41083e-07	0.0372017	-0.171614
173141809	rs4246618	7.88157e-07	0.122913	-0.0507865
173142303	rs7556935	7.62881e-07	0.0395313	-3.29343e-10
173142382	rs71415280	4.06705e-06	1.7131	-3.29343e-10
173142480	rs4349318	6.1027e-07	-0.140938	-0.0427307
173142518	rs4530337	7.04733e-07	-0.0397516	-3.29343e-10
173142519	rs147714691	1.29552e-07	-1.73349	-3.29343e-10
173142571	rs11682242	3.27456e-07	-1.50482	0.698599
173142960	rs118028102	1.838e-07	-1.38609e-10	-1.38372
173143390	rs151316332	1.84685e-07	-1.38609e-10	-1.37892
173143498	rs4433964	3.27997e-07	-1.46107	0.656507
173145497	rs73976721	1.74618e-07	-1.38609e-10	-1.43497
173145535	rs4335911	3.42858e-06	1.03976	0.502574
173145547	rs117623274	1.7579e-07	-1.38609e-10	-1.42828
173145766	rs4972763	3.44774e-06	1.13614	0.411761
173145785	rs4972764	5.97938e-07	-0.782202	0.578118
173146094	rs73976722	1.69283e-07	-1.38609e-10	-1.466
173146131	rs78087866	6.67462e-07	-0.0940878	-3.29343e-10
173146356	rs10195843	2.19597e-06	0.637633	0.459174
173146369	rs118020839	2.75954e-07	-1.38609e-10	-0.977335
173146768	rs78409482	1.80633e-07	-1.38609e-10	-1.4011
173146876	rs7601768	2.31125e-06	0.674711	0.473264
173147043	rs73031500	1.76945e-07	-1.38609e-10	-1.42173
173147550	rs12986716	2.42406e-07	-1.10696	-3.29343e-10
173148604	rs117601546	1.71729e-07	-1.38609e-10	-1.45165
173148881	rs67673184	1.40204e-07	-0.47118	-1.18329
173149354	rs4972765	9.40268e-07	0.969741	-0.721147
173149363	rs4972472	1.37075e-06	1.17204	-0.546496
173149662	rs9287953	3.24238e-07	-0.651296	-0.164798
173149939	rs61548167	4.62044e-07	-0.654798	0.192888
173150012	rs68130068	1.44375e-07	-0.503907	-1.12125
173150235	rs4316910	1.12693e-06	1.12989	-0.700201
173150393	rs4316911	1.38619e-06	1.20501	-0.56826
173150513	rs10803871	1.30723e-06	1.12989	-0.551789
173150560	rs13430544	5.13061e-08	-1.56195	-1.09781
173150639	rs60062172	5.49601e-07	-0.491325	0.202947
173150810	rs67694199	9.59282e-08	-1.54284	-0.491132
173150972	rs12619466	4.03708e-07	-0.698721	0.101841
173151254	rs79922633	1.69275e-07	-1.38609e-10	-1.46604
173151320	rs13415015	5.06668e-08	-1.57181	-1.10049
173151384	rs6720199	4.89526e-08	-1.71232	-0.994399
173151589	rs6720438	1.99681e-07	0.0168778	-1.31773
173152508	rs7574709	5.00571e-08	-1.56446	-1.11995
173153368	rs4972475	9.61541e-08	-1.54223	-0.489389
173153713	rs4536625	6.60378e-08	-1.55841	-0.848929
173153726	rs76389408	2.30679e-07	-1.15654	-3.29343e-10
173153897	rs10169716	3.90835e-08	-1.59252	-1.33935
173154072	rs118058163	1.69665e-07	-1.38609e-10	-1.46375
173154465	rs78185082	2.24364e-07	-1.1843	-3.29343e-10
173154867	rs117786967	1.68156e-07	-1.38609e-10	-1.47268
173155021	rs117965121	1.68153e-07	-1.38609e-10	-1.47269
173155088	rs72882617	1.41419e-07	-0.432795	-1.21305
173155358	rs116907420	1.68119e-07	-1.38609e-10	-1.4729
173155651	rs77758113	2.27004e-07	-1.1726	-3.29343e-10
173155718	rs12471128	8.50353e-08	-1.57716	-0.577343
173156011	rs7576759	7.74863e-08	-1.58479	-0.662678
173156143	rs11684570	4.37663e-08	-1.56871	-1.25
173156403	rs117276941	1.68134e-07	-1.38609e-10	-1.47281
173156729	rs149096874	1.6816e-07	-1.38609e-10	-1.47265
173156900	rs72882620	1.91484e-07	-0.0558772	-1.28689
173157167	rs141425800	1.68188e-07	-1.38609e-10	-1.47249
173157241	rs116865475	1.68198e-07	-1.38609e-10	-1.47243
173157891	rs138444159	1.79786e-07	-1.4058	-3.29343e-10
173158317	rs114288193	2.65702e-07	-1.0152	-3.29343e-10
173158847	rs78023562	1.69739e-07	-1.38609e-10	-1.46331
173158860	rs4496306	1.31262e-06	1.932	-1.34979
173159040	rs115071356	1.27214e-07	-1.7517	-3.29343e-10
173159279	rs10930540	2.26491e-07	0.0485598	-1.22342
173159304	rs10930541	2.27325e-07	0.105271	-1.27646
173159345	rs4972477	1.80205e-07	-0.0938458	-1.30963
173159519	rs72882623	1.38977e-07	-1.66326	-3.29343e-10
173159648	rs77308518	2.40631e-07	-1.38609e-10	-1.11431
173159675	rs4972774	2.46406e-07	0.0622823	-1.15287
173159874	rs4972775	2.51465e-07	0.0919315	-1.1622
173159936	rs149728891	2.06205e-07	-1.2687	-3.29343e-10
173160377	rs7425702	2.39533e-07	0.0214525	-1.14033
173160489	rs4594405	2.6003e-07	0.103557	-1.14033
173160555	rs77398198	3.14425e-07	-1.38609e-10	-0.846826
173160707	rs71415281	3.48967e-07	-0.742592	-3.29343e-10
173160731	rs4429441	2.66841e-07	0.12632	-1.13724
173161379	rs12624040	1.61856e-07	-0.386462	-1.1244
173161679	rs11674489	1.4887e-07	-0.386462	-1.20804
173161899	rs11685584	1.63726e-07	-0.368686	-1.13069
173161949	rs11674629	1.63054e-07	-0.386462	-1.11703
173162030	rs79358080	2.36754e-07	-1.38609e-10	-1.13055
173162068	rs11674681	1.44229e-07	-0.433992	-1.19218
173162297	rs62167402	5.50055e-08	-1.72072	-0.869414
173162314	rs13384490	1.60214e-07	-0.416513	-1.10454
173162381	rs57101510	1.59696e-07	-0.416513	-1.10778
173162438	rs4588155	5.69306e-08	-1.72072	-0.835015
173162618	rs4619572	1.71541e-07	-0.361634	-1.09112
173162630	rs4522573	5.60313e-08	-1.72954	-0.842116
173162709	rs4450575	1.73453e-07	-0.361634	-1.08003
173162775	rs72882640	1.59372e-07	-0.178747	-1.34758
173162987	rs60020199	2.50352e-07	-1.38609e-10	-1.0747
173162998	rs4438453	1.75221e-07	-0.379581	-1.05194
173163001	rs4538169	1.7777e-07	-0.361634	-1.05544
173163069	rs56239652	1.79159e-07	-0.361634	-1.04766
173163138	rs62167405	1.16039e-07	-1.14836	-0.695286
173163580	rs13413724	2.24012e-07	-0.0517389	-1.13413
173163582	rs72882644	1.4625e-07	-0.280004	-1.33225
173163684	rs4447582	1.95687e-07	-0.165056	-1.156
173163686	rs79488507	3.9356e-08	-1.76388	-1.16104
173163745	rs72882647	1.38208e-07	-0.333467	-1.33535
173164158	rs57053949	3.19877e-07	-0.475206	-0.354429
173164181	rs55893326	1.0747e-07	-1.12925	-0.791107
173164284	rs11677934	1.95096e-07	-0.127184	-1.19689
173164359	rs11677943	1.90303e-07	-0.146173	-1.20278
173164695	rs118120265	1.70239e-07	-1.38609e-10	-1.46037
173164799	rs10930542	2.00081e-07	-0.108089	-1.19076
173164811	rs117205119	1.7051e-07	-1.38609e-10	-1.45878
173164901	rs10930543	4.56721e-08	-1.70199	-1.07409
173164947	rs10930544	4.54488e-08	-1.70689	-1.07409
173164987	rs12475457	4.52324e-08	-1.71167	-1.07409
173165045	rs55690766	3.66922e-08	-1.76001	-1.23499
173165126	rs10803872	4.52636e-08	-1.70689	-1.07817
173165305	rs12614676	4.50618e-08	-1.70689	-1.08264
173165429	rs79889388	2.1925e-07	-1.20736	-3.29343e-10
173165495	rs6742057	3.70702e-08	-1.74977	-1.23499
173165607	rs185538311	1.78734e-07	-1.41167	-3.29343e-10
173165668	rs117489155	1.6838e-07	-1.38609e-10	-1.47134
173165772	rs10930545	1.96002e-07	-0.108089	-1.21136
173166144	rs143656127	4.54473e-07	-1.38609e-10	-0.478433
173166436	rs114192640	2.87046e-07	-0.937928	-3.29343e-10
173166555	rs55642375	2.88766e-08	-1.76416	-1.47037
173166595	rs59911001	3.32516e-07	-0.380815	-0.410068
173166803	rs6749293	3.78485e-08	-1.75316	-1.21082
173167234	rs117238094	1.68191e-07	-1.38609e-10	-1.47247
173167300	rs72882659	2.35733e-07	-1.13487	-3.29343e-10
173167475	rs6735271	4.87953e-08	-1.62228	-1.08765
173167558	rs10207045	5.58044e-07	0.248012	-0.521145
173167641	rs6735215	4.74676e-08	-1.64182	-1.0957
173167756	rs10803873	4.96168e-08	-1.60559	-1.08765
173167969	rs149179251	3.70985e-08	-1.68964	-1.29435
173167990	rs56030771	5.41313e-08	-1.79648	-0.809675
173168047	rs72882669	1.42273e-07	-0.23346	-1.40636
173168238	rs35182736	1.29694e-06	0.570194	-3.29343e-10
173168394	rs10930546	4.73973e-08	-1.63099	-1.10801
173168503	rs12620834	2.9356e-07	-0.321157	-0.594332
173168624	rs72882674	1.2676e-07	-0.342448	-1.41283
173168656	rs3934990	4.72115e-08	-1.63099	-1.11194
173168867	rs3934991	3.44229e-07	-0.120813	-0.63545
173169179	rs141592633	1.2422e-07	-0.365958	-1.40956
173169320	rs3935437	4.0953e-08	-1.64771	-1.23744
173169328	rs3935436	4.79401e-08	-1.61177	-1.11585
173169480	rs6743235	4.02816e-08	-1.65103	-1.25065
173169482	rs79300054	2.01298e-07	-1.38609e-10	-1.29279
173169580	rs6758468	5.70163e-08	-1.79754	-0.75669
173169952	rs78809508	1.73156e-07	-1.38609e-10	-1.44338
173170034	rs144645781	1.71457e-07	-1.38609e-10	-1.45324
173170153	rs55655951	1.22215e-07	-0.374732	-1.41705
173170168	rs12622656	3.72209e-07	-0.13086	-0.547254
173170386	rs7595714	4.70818e-08	-1.61769	-1.128
173170475	rs7569240	4.80901e-08	-1.5965	-1.128
173170486	rs7596005	4.80901e-08	-1.5965	-1.128
173170866	rs7579339	4.79646e-08	-1.61075	-1.11635
173170965	rs7605564	4.79646e-08	-1.61075	-1.11635
173170999	rs10930547	2.46048e-07	0.0819056	-1.17395
173171276	rs4972483	4.87493e-08	-1.60279	-1.10809
173171481	rs73016857	4.26223e-08	-1.7292	-1.11599
173171604	rs4972782	4.93141e-08	-1.61173	-1.08763
173171635	rs116350618	1.26914e-07	-1.75406	-3.29343e-10
173171695	rs145879844	1.71864e-07	-1.38609e-10	-1.45087
173171735	rs72882687	1.55417e-07	-0.353673	-1.19779
173171746	rs72882688	1.55726e-07	-0.351688	-1.19779
173172018	rs7583178	4.2839e-08	-1.7292	-1.11092
173172090	rs11682072	5.40067e-08	-1.79811	-0.810354
173172209	rs115485311	1.70834e-07	-1.38609e-10	-1.45688
173172498	rs114705760	1.75068e-07	-1.38609e-10	-1.43239
173172895	rs62167427	4.13774e-08	-1.65024	-1.22459
173173021	rs142687584	2.20185e-07	-1.38609e-10	-1.2031
173173056	rs74507062	1.71106e-07	-1.38609e-10	-1.45529
173173135	rs117819366	1.68943e-07	-1.38609e-10	-1.46801
173173159	rs7560146	4.72258e-08	-1.61865	-1.12398
173173201	rs75861406	2.90248e-07	-0.334717	-0.592117
173173331	rs59801837	4.2382e-08	-1.72876	-1.12209
173173467	rs56031019	1.27301e-07	-0.326951	-1.42406
173173509	rs6433348	4.29606e-08	-1.67146	-1.16582
173173568	rs6433349	4.28938e-08	-1.66941	-1.16943
173173642	rs12692999	4.59954e-08	-1.62117	-1.14786
173173960	rs73016873	4.25971e-08	-1.72198	-1.12381
173173975	rs77756604	1.73076e-07	-1.38609e-10	-1.44384
173174027	rs118017495	1.68503e-07	-1.38609e-10	-1.47062
173174155	rs56206805	4.14122e-08	-1.69322	-1.18077
173174175	rs148423084	1.74732e-07	-1.38609e-10	-1.43432
173174400	rs10201605	1.15112e-06	1.84394	-1.39302
173174855	rs147934276	1.6835e-07	-1.38609e-10	-1.47152
173174903	rs59319074	3.00397e-07	-0.348585	-0.543882
173174998	rs140054568	1.40197e-07	-1.65452	-3.29343e-10
173175211	rs7594561	1.09054e-06	1.78988	-1.39302
173175616	rs4972787	6.2774e-08	-1.78576	-0.672269
173176106	rs73016880	4.29132e-08	-1.74707	-1.09132
173176278	rs4972484	3.34106e-07	0.619579	-1.40569
173176841	rs10174878	1.68147e-07	-1.38609e-10	-1.47273
173177718	rs72882697	4.09649e-08	-1.41202	-1.47283
173177735	rs62167429	7.67462e-08	-1.79501	-0.462061
173178490	rs4427989	7.82172e-08	-1.02397	-1.21411
173178701	rs117034846	1.6836e-07	-1.38609e-10	-1.47147
173178702	rs117322545	1.68345e-07	-1.38609e-10	-1.47156
173178739	rs35427086	5.59265e-08	-1.31631	-1.25723
173179471	rs10182136	3.0559e-08	-1.73908	-1.43883
173179651	rs6720311	5.38339e-08	-1.37683	-1.23484
173179710	rs62167432	8.98549e-08	-1.76551	-0.33386
173179740	rs111632140	5.01184e-08	-1.31102	-1.37217
173179864	rs61123840	5.33439e-07	0.0312485	-0.349474
173186220	rs181310707	1.24547e-06	-1.38609e-10	0.5297
173186282	rs73016901	4.3998e-08	-1.3916	-1.42183
173186352	rs73018804	2.94524e-08	-1.77689	-1.43791
173186587	rs190824986	1.6835e-07	-1.38609e-10	-1.47153
173186588	rs118018701	1.88011e-07	-1.38609e-10	-1.36107
173186771	rs6715062	4.18936e-08	-1.48167	-1.38076
173186898	rs147303754	2.61658e-07	-1.38609e-10	-1.03053
173187199	rs56207281	3.47124e-08	-1.58112	-1.46935
173187251	rs76961984	4.75444e-08	-1.39675	-1.33915
173187337	rs148518663	1.68138e-07	-1.38609e-10	-1.47279
173187603	rs58127593	4.98044e-08	-1.34419	-1.34527
173187903	rs55998604	2.97527e-08	-1.77908	-1.42557
173187948	rs4494705	3.41267e-08	-1.7566	-1.31089
173188228	rs4507062	4.20763e-08	-1.48167	-1.37641
173188230	rs4271740	3.51785e-08	-1.73951	-1.29763
173188313	rs4496307	3.45667e-08	-1.58267	-1.47201
173188341	rs78273862	4.94966e-08	-1.34976	-1.34591
173188509	rs62167439	3.39942e-08	-1.76049	-1.31089
173188560	rs4290625	4.24059e-08	-1.48167	-1.36861
173188600	rs6735256	3.39942e-08	-1.76049	-1.31089
173188679	rs6723038	3.42502e-08	-1.7425	-1.32138
173188852	rs73018812	4.42933e-08	-1.40407	-1.40267
173188932	rs6723279	4.21644e-08	-1.48899	-1.36701
173188938	rs56019642	3.47673e-08	-1.57689	-1.47201
173188982	rs6723376	3.42912e-08	-1.7544	-1.30828
173189404	rs79770637	4.77163e-08	-1.3289	-1.4034
173189621	rs73018818	4.40639e-08	-1.43303	-1.3789
173189711	rs7577264	4.21644e-08	-1.48899	-1.36701
173189783	rs73018821	4.36288e-08	-1.44295	-1.3789
173189825	rs6433351	4.24592e-08	-1.47867	-1.37036
173190323	rs79180189	1.38757e-07	-1.66484	-3.29343e-10
173190356	rs72884220	3.65967e-08	-1.52484	-1.47277
173190432	rs6756450	3.00899e-08	-1.79565	-1.39773
173190533	rs6728360	4.21633e-08	-1.48167	-1.37435
173190671	rs143697482	1.69194e-07	-1.38609e-10	-1.46652
173190881	rs56173730	3.61855e-08	-1.53598	-1.47293
173191427	rs78808057	4.66686e-08	-1.47545	-1.27905
173191687	rs4246619	2.99841e-08	-1.79602	-1.40089
173191899	rs184088744	1.6812e-07	-1.38609e-10	-1.47289
173191932	rs56105609	3.5954e-08	-1.54241	-1.47292
173192075	rs6714434	4.18313e-08	-1.47721	-1.38671
173192382	rs137982484	2.01676e-07	-1.38609e-10	-1.29091
173192766	rs10930548	2.95818e-08	-1.79602	-1.4144
173193070	rs6718565	2.94387e-08	-1.79523	-1.42003
173193150	rs79975503	4.56909e-07	-0.140983	-0.332104
173193556	rs150863680	1.73937e-07	-1.38609e-10	-1.43888
173194044	rs4246620	4.09315e-08	-1.48755	-1.39812
173194133	rs4395225	4.01385e-08	-1.50711	-1.39812
173194290	rs75393681	1.23449e-07	-1.78175	-3.29343e-10
173194397	rs73018829	3.12857e-08	-1.71937	-1.43504
173194549	rs147847940	1.23554e-07	-1.78089	-3.29343e-10
173194729	rs11693704	3.25422e-08	-1.78731	-1.32772
173194744	rs55639081	3.167e-08	-1.74088	-1.40133
173194747	rs55889669	3.79552e-08	-1.48887	-1.47229
173194962	rs4350710	4.30874e-08	-1.44971	-1.38463
173195634	rs6755520	3.25193e-08	-1.79051	-1.32522
173195660	rs7591203	3.17907e-08	-1.71536	-1.42304
173195703	rs80299051	4.98962e-08	-1.31322	-1.37441
173196378	rs57200533	3.17627e-08	-1.72663	-1.41265
173196413	rs72884234	1.44772e-07	-1.62241	-3.29343e-10
173196415	rs144669425	1.70555e-07	-1.38609e-10	-1.45851
173196630	rs59279316	3.1715e-08	-1.73032	-1.41047
173196654	rs58198619	3.1715e-08	-1.73032	-1.41047
173196864	rs72886051	3.79867e-08	-1.48809	-1.47224
173197051	rs59465816	3.17856e-08	-1.73032	-1.40824
173197200	rs61071477	3.17435e-08	-1.73391	-1.40598
173197449	rs12991317	3.42104e-08	-1.77001	-1.29503
173197574	rs140550013	1.70368e-07	-1.38609e-10	-1.45961
173197762	rs12996815	4.03591e-08	-1.48755	-1.41221
173197867	rs61286863	3.17316e-08	-1.73774	-1.40251
173198011	rs59847846	4.80994e-08	-1.47384	-1.25047
173198175	rs7425380	4.27808e-08	-1.42435	-1.41713
173198472	rs142118225	1.34561e-07	-1.69555	-3.29343e-10
173198591	rs7602327	3.22003e-08	-1.72663	-1.39897
173198600	rs7588553	3.18536e-08	-1.73391	-1.40251
173199087	rs6742648	3.13745e-08	-1.74113	-1.41044
173199114	rs6757748	4.44384e-08	-1.3906	-1.41287
173199359	rs76747715	3.41196e-07	-1.38609e-10	-0.765113
173199424	rs150474992	4.50685e-08	-1.33295	-1.45643
173199705	rs56004424	3.06333e-08	-1.7566	-1.41888
173199799	rs79949385	2.15358e-07	-1.22527	-3.29343e-10
173199938	rs6717736	4.38996e-08	-1.40955	-1.40612
173200407	rs56011402	3.53624e-08	-1.59591	-1.43601
173200478	rs66486916	3.46039e-08	-1.62351	-1.4301
173200761	rs77134825	1.25418e-07	-1.76592	-3.29343e-10
173200846	rs6729116	3.32122e-08	-1.7712	-1.32345
173200905	rs57540835	4.21187e-08	-1.564	-1.29308
173201204	rs10209443	3.73353e-08	-1.56369	-1.41395
173201269	rs6729717	6.84995e-08	-1.0465	-1.32424
173201288	rs67153018	3.75209e-08	-1.55671	-1.41596
173201354	rs68139840	3.77146e-08	-1.55671	-1.41081
173201476	rs6729987	6.26835e-08	-1.00101	-1.45846
173201650	rs12614920	2.29445e-07	-0.71755	-0.444358
173202047	rs7583083	6.48956e-08	-0.957029	-1.46776
173202280	rs7556723	2.12167e-07	-0.0996576	-1.14054
173202455	rs4972502	7.51013e-08	-0.818488	-1.46024
173202557	rs7597418	6.18465e-08	-1.763	-0.709915
173202804	rs143136638	1.78366e-07	-1.38609e-10	-1.41373
173203198	rs78034869	2.97159e-08	-1.79475	-1.41114
173203254	rs4972802	8.10203e-08	-0.790158	-1.41271
173203427	rs12465038	7.62024e-08	-1.47419	-0.789985
173203517	rs115795717	2.31886e-07	-1.15132	-3.29343e-10
173203581	rs60223509	4.0714e-07	-0.212422	-0.37599
173203584	rs146187214	1.75344e-07	-1.38609e-10	-1.43082
173204897	rs6716471	8.66072e-08	-0.663264	-1.47292
173205214	rs12614473	3.09354e-07	-0.0956724	-0.767412
173205249	rs73024854	3.22808e-08	-1.79721	-1.32589
173205527	rs10930550	9.3438e-08	-0.636759	-1.42351
173205631	rs13397317	1.97811e-07	-1.38609e-10	-1.31026
173205646	rs13410700	2.10234e-07	-1.38609e-10	-1.24935
173205744	rs62169679	8.67679e-08	-1.79674	-0.337593
173205871	rs13397362	2.02291e-07	-1.38609e-10	-1.28787
173206086	rs76932710	2.03942e-07	-1.38609e-10	-1.27973
173206287	rs146897227	2.01112e-07	-1.38609e-10	-1.29371
173206474	rs116566613	1.47383e-07	-1.60454	-3.29343e-10
173206512	rs147878115	4.96494e-07	-1.38609e-10	-0.39
173206553	rs77665628	1.94866e-07	-1.38609e-10	-1.32526
173207116	rs10182389	2.01797e-07	-1.38609e-10	-1.29031
173207151	rs10205762	2.01041e-07	-1.38609e-10	-1.29406
173207242	rs76561584	1.52816e-07	-0.642519	-0.925817
173207441	rs10182528	2.04386e-07	-1.38609e-10	-1.27756
173207576	rs10206186	2.02813e-07	-1.38609e-10	-1.28528
173207781	rs7605224	8.53117e-08	-0.681117	-1.47014
173207854	rs72886085	1.52521e-07	-1.57027	-3.29343e-10
173208099	rs190236223	1.97215e-07	-1.38609e-10	-1.31328
173208173	rs72886086	1.54648e-07	-1.55642	-3.29343e-10
173208427	rs73024858	2.03525e-07	-1.38609e-10	-1.28178
173208555	rs73024860	1.99796e-07	-1.38609e-10	-1.30027
173209082	rs6761574	2.02043e-07	-1.38609e-10	-1.28909
173209097	rs4131382	7.83704e-08	-1.44548	-0.790648
173209376	rs6719962	9.07854e-08	-0.634217	-1.45485
173209541	rs6733461	2.01973e-07	-1.38609e-10	-1.28944
173209641	rs6720201	2.03064e-07	-1.38609e-10	-1.28405
173209735	rs147029758	2.04643e-07	-1.38609e-10	-1.2763
173209982	rs11686765	6.6715e-08	-1.48794	-0.9092
173210022	rs77249804	2.84387e-07	-1.38609e-10	-0.947236
173210082	rs115353474	2.33826e-07	-1.38609e-10	-1.14299
173210225	rs73024866	2.01457e-07	-1.38609e-10	-1.292
173210309	rs76508007	2.01528e-07	-1.38609e-10	-1.29164
173210570	rs35703952	6.53065e-08	-1.04764	-1.37084
173210581	rs11692915	1.25844e-07	-1.76253	-3.29343e-10
173210592	rs77820166	2.05941e-07	-1.38609e-10	-1.26998
173210878	rs76641017	2.00033e-07	-1.38609e-10	-1.29909
173210952	rs74645345	1.32356e-07	-1.71207	-3.29343e-10
173211139	rs78428865	1.97337e-07	-1.38609e-10	-1.31266
173211191	rs72886087	3.3897e-07	0.0473428	-0.819001
173211266	rs7570443	2.00033e-07	-1.38609e-10	-1.29909
173211294	rs62169682	9.1088e-08	-1.78615	-0.299594
173211511	rs7597248	1.99067e-07	-1.38609e-10	-1.30393
173211526	rs4552157	8.06502e-08	-0.743295	-1.46415
173211700	rs7600301	2.00775e-07	-1.38609e-10	-1.29538
173211748	rs4484005	8.7781e-08	-0.674257	-1.44847
173211973	rs6433352	2.00033e-07	-1.38609e-10	-1.29909
173212407	rs6710573	2.00775e-07	-1.38609e-10	-1.29538
173212808	rs28446437	2.00535e-07	-1.38609e-10	-1.29658
173212983	rs4487062	8.67865e-08	-0.687855	-1.44626
173213016	rs13417240	2.00535e-07	-1.38609e-10	-1.29658
173213031	rs76653979	1.95748e-07	-1.38609e-10	-1.32074
173213234	rs76739189	1.97337e-07	-1.38609e-10	-1.31266
173213284	rs62169683	6.68177e-08	-1.03631	-1.35929
173213490	rs75260418	2.01041e-07	-1.38609e-10	-1.29406
173213640	rs13407052	1.9914e-07	-1.38609e-10	-1.30356
173213650	rs13432301	1.9914e-07	-1.38609e-10	-1.30356
173213672	rs77072569	1.9914e-07	-1.38609e-10	-1.30356
173213756	rs78792954	2.00129e-07	-1.38609e-10	-1.29861
173213985	rs78478070	1.96965e-07	-1.38609e-10	-1.31455
173214006	rs77381749	3.12075e-08	-1.77474	-1.38217
173214029	rs72886094	1.62441e-07	-1.50725	-3.29343e-10
173214377	rs62169684	6.80808e-08	-1.79365	-0.583223
173214418	rs13382231	1.99632e-07	-1.38609e-10	-1.30109
173214500	rs75643518	1.99704e-07	-1.38609e-10	-1.30073
173214529	rs79009767	1.99236e-07	-1.38609e-10	-1.30308
173214815	rs6433353	3.1154e-08	-1.77953	-1.3791
173214847	rs4972807	6.52831e-08	-1.06157	-1.35727
173215091	rs13411249	1.96062e-07	-1.38609e-10	-1.31914
173215244	rs78932488	1.96136e-07	-1.38609e-10	-1.31876
173215610	rs4246624	9.14701e-08	-0.674257	-1.4073
173215857	rs4246625	8.04513e-08	-1.18871	-1.02121
173216136	rs6433354	9.87704e-08	-0.595216	-1.40956
173216401	rs147513729	1.95074e-07	-1.38609e-10	-1.32419
173216405	rs11688011	5.79133e-08	-1.79736	-0.741268
173216560	rs74912607	1.9144e-07	-1.343	-3.29343e-10
173216700	rs75907748	3.19413e-07	-1.38609e-10	-0.831087
173216949	rs111740520	1.33594e-07	-1.70276	-3.29343e-10
173216970	rs148727841	2.02195e-07	-1.38609e-10	-1.28834
173216979	rs4972808	4.33983e-07	0.713923	-1.23849
173217091	rs4972809	6.46984e-07	0.870867	-0.996116
173217889	rs4972810	3.43931e-07	0.567743	-1.32487
173217958	rs118185219	2.81375e-07	-1.38609e-10	-0.957881
173218169	rs72888108	3.85624e-08	-1.48778	-1.45752
173219192	rs118066093	3.04816e-07	-1.38609e-10	-0.877864
173219252	rs13425570	4.5109e-08	-1.35926	-1.42923
173219317	rs112605599	2.91625e-07	-1.38609e-10	-0.922103
173219523	rs13426078	4.54719e-08	-1.33147	-1.44901
173219858	rs13428743	6.87067e-08	-1.17161	-1.19611
173220116	rs13391645	7.1594e-08	-1.23583	-1.09073
173220247	rs78821068	3.63453e-07	-1.38609e-10	-0.701922
173220266	rs117728725	2.51846e-07	-1.38609e-10	-1.06875
173220538	rs6728041	1.8544e-07	-0.112411	-1.26243
173220875	rs72888113	7.37314e-08	-0.826784	-1.47036
173220880	rs117301264	3.2074e-07	-1.38609e-10	-0.826939
173220900	rs72888115	8.08287e-08	-0.863533	-1.34171
173220939	rs78300855	7.17234e-08	-0.855274	-1.46948
173221222	rs80257150	2.96892e-07	-1.38609e-10	-0.904202
173221247	rs12998355	7.56134e-08	-1.13131	-1.14063
173221757	rs115108917	7.36895e-08	-0.828059	-1.46965
173222099	rs6729310	1.4166e-07	-1.02694	-0.617197
173223198	rs13012568	6.91234e-08	-1.08897	-1.2727
173223225	rs13012592	7.55311e-08	-1.07554	-1.19749
173223794	rs6736946	4.57878e-07	0.633077	-1.10405
173224008	rs13019289	5.90574e-08	-1.26824	-1.25082
173224047	rs189701344	2.96056e-07	-1.38609e-10	-0.907023
173224471	rs146100508	1.91655e-07	-1.38609e-10	-1.34187
173224517	rs79442614	1.43702e-07	-1.62983	-3.29343e-10
173224734	rs62169685	2.1827e-07	-1.21184	-3.29343e-10
173225767	rs138898706	1.98472e-07	-1.38609e-10	-1.30692
173225814	rs10930551	5.95521e-08	-1.28671	-1.22401
173225944	rs7606413	7.18944e-08	-1.25279	-1.06958
173226141	rs7580264	6.31997e-08	-1.40145	-1.04982
173226674	rs72888132	6.50826e-08	-0.949091	-1.47282
173226955	rs118015238	4.18449e-07	-1.38609e-10	-0.561015
173226962	rs10178789	3.16282e-08	-1.79814	-1.34538
173227010	rs10178876	2.8081e-08	-1.79781	-1.46467
173227295	rs113789543	2.20261e-07	-1.20276	-3.29343e-10
173227371	rs4972811	6.67943e-08	-1.32061	-1.07534
173227542	rs62169687	3.04912e-08	-1.79817	-1.38196
173227849	rs4972812	4.88305e-08	-1.45969	-1.24953
173227854	rs4972813	1.00427e-07	-1.25477	-0.733363
173227933	rs6738142	2.84303e-08	-1.78867	-1.46145
173227941	rs76576944	7.52664e-07	-1.38609e-10	0.0260487
173228077	rs73024153	6.30404e-07	-1.38609e-10	-0.151209
173228163	rs73024156	4.13073e-07	-1.38609e-10	-0.573947
173228373	rs193112934	4.23367e-07	-1.38609e-10	-0.549331
173228381	rs111995854	4.0311e-07	-1.38609e-10	-0.598361
173228410	rs73024158	6.19164e-07	-1.38609e-10	-0.169201
173228498	rs58903557	1.33527e-06	-1.38609e-10	0.599317
173228540	rs60955305	1.1998e-06	-1.38609e-10	0.492338
173228629	rs10930552	8.79857e-08	-0.937609	-1.18279
173228695	rs79688966	1.59324e-06	-1.38609e-10	0.775954
173228818	rs112876797	1.0568e-06	-1.38609e-10	0.365431
173229416	rs79975067	1.16972e-06	-1.38609e-10	0.466947
173229418	rs74640178	1.17407e-06	-1.38609e-10	0.470658
173229472	rs10173487	7.43891e-08	-0.903038	-1.38522
173229639	rs76495540	1.17165e-06	-1.38609e-10	0.468598
173229802	rs145782688	1.42458e-07	-1.63852	-3.29343e-10
173229950	rs78643483	1.17519e-06	-1.38609e-10	0.471616
173229951	rs75166913	1.17083e-06	-1.38609e-10	0.467897
173230045	rs112791556	1.0263e-06	-1.38609e-10	0.336145
173230060	rs111587180	1.18202e-06	-1.38609e-10	0.477406
173230167	rs182752289	1.18802e-06	-1.38609e-10	0.482475
173230385	rs74417687	1.34373e-06	-1.38609e-10	0.605631
173230476	rs78563916	1.17034e-06	-1.38609e-10	0.467478
173230484	rs78773362	1.35597e-06	-1.38609e-10	0.614702
173230699	rs79609614	1.19855e-06	-1.38609e-10	0.491295
173230882	rs75627508	2.77585e-07	-1.38609e-10	-0.971444
173231072	rs78409073	1.21624e-06	-1.38609e-10	0.505948
173231389	rs76045396	3.64755e-07	-1.38609e-10	-0.698344
173231603	rs74464141	1.24908e-06	-1.38609e-10	0.532595
173231869	rs62169699	6.83891e-08	-1.74428	-0.628074
173232124	rs114502825	1.09183e-06	-1.38609e-10	0.398043
173232954	rs113296238	1.03471e-06	-1.38609e-10	0.344308
173233008	rs4595936	1.14292e-07	-0.386222	-1.47259
173233149	rs117477056	9.44942e-07	-1.38609e-10	0.253553
173233183	rs74451856	1.1209e-06	-1.38609e-10	0.424313
173233203	rs79180073	1.12725e-06	-1.38609e-10	0.429962
173233232	rs112546275	1.35985e-06	-1.38609e-10	0.617557
173233681	rs111557365	1.32522e-06	-1.38609e-10	0.591762
173233840	rs112435236	1.15366e-06	-1.38609e-10	0.453125
173233916	rs80311199	1.65362e-06	-1.38609e-10	0.813151
173234389	rs79749421	1.18378e-06	-1.38609e-10	0.478894
173234400	rs13390731	7.97019e-08	-1.76142	-0.457859
173234595	rs112252221	1.47283e-06	-1.38609e-10	0.697371
173235476	rs74965640	1.42192e-06	-1.38609e-10	0.662193
173235748	rs78776641	1.61323e-06	-1.38609e-10	0.788425
173235796	rs76298327	1.77728e-06	-1.38609e-10	0.885271
173235833	rs75840965	1.31848e-06	-1.38609e-10	0.586661
173235924	rs113149904	1.35863e-07	-1.68592	-3.29343e-10
173236691	rs117762478	1.28784e-06	-1.38609e-10	0.563152
173236958	rs6711079	8.0144e-08	-1.79799	-0.415756
173237150	rs6711304	7.94437e-08	-1.79232	-0.430197
173237175	rs11687888	8.27432e-08	-1.06035	-1.12148
173237199	rs6711415	7.80386e-08	-1.79136	-0.449008
173237201	rs34285339	3.46618e-08	-1.7974	-1.25453
173237498	rs6725142	7.57362e-08	-1.79136	-0.478955
173237510	rs4300796	7.88001e-08	-1.79404	-0.43662
173237577	rs4491699	7.92488e-08	-1.79478	-0.430197
173238040	rs34275547	4.06334e-08	-1.76539	-1.12759
173238105	rs34553112	4.05464e-08	-1.76754	-1.12759
173238221	rs74492567	1.68805e-06	-1.38609e-10	0.83376
173238265	rs10185752	6.08001e-08	-1.0194	-1.47058
173238283	rs7579015	9.26223e-08	-0.796562	-1.27248
173239058	rs4246627	2.59446e-07	0.19132	-1.23034
173239127	rs146657682	1.75898e-07	-1.38609e-10	-1.42767
173239238	rs139119985	1.73916e-07	-1.38609e-10	-1.439
173239471	rs59620164	1.80587e-06	-1.38609e-10	0.901227
173239722	rs4283388	3.07036e-08	-1.70289	-1.47031
173240147	rs6736756	2.19056e-07	0.262457	-1.4707
173240998	rs74886308	6.09607e-08	-1.77506	-0.712283
173241117	rs76956369	1.82933e-07	-1.38609e-10	-1.38845
173241675	rs71415292	3.69897e-08	-1.777	-1.20993
173241753	rs13020542	1.54898e-07	-0.585442	-0.969362
173242212	rs4299310	1.39803e-07	-0.397567	-1.25977
173243005	rs146221563	1.89715e-06	-1.38609e-10	0.95054
173243266	rs117910224	2.04753e-06	-1.38609e-10	1.02682
173243616	rs75290185	3.18806e-07	-1.38609e-10	-0.832987
173244178	rs62169702	6.3223e-08	-1.79779	-0.653114
173244480	rs6712051	2.92352e-08	-1.75369	-1.4685
173244488	rs117699469	1.70204e-06	-1.38609e-10	0.84201
173244730	rs4972814	2.2269e-07	-0.261681	-0.930107
173244994	rs4972815	2.08644e-07	-0.32174	-0.935203
173245234	rs7593562	4.12969e-08	-1.73033	-1.14645
173245680	rs7596457	3.79383e-08	-1.79819	-1.16342
173245726	rs12477699	2.24468e-07	-0.281836	-0.902
173245780	rs7557725	3.08445e-08	-1.79578	-1.37283
173245806	rs10930553	2.13365e-07	-0.339521	-0.895044
173246125	rs78616520	2.15344e-07	-1.22533	-3.29343e-10
173246494	rs117597161	6.35716e-07	-1.38609e-10	-0.142818
173246705	rs4972816	1.41737e-07	-0.22218	-1.42142
173246768	rs4972817	1.46808e-07	-0.682244	-0.926197
173246918	rs148572562	5.13001e-07	-1.38609e-10	-0.357292
173246962	rs7600756	3.04255e-08	-1.79564	-1.38665
173246998	rs7573993	2.98549e-08	-1.79518	-1.40604
173247471	rs9752420	1.33749e-07	-0.253638	-1.44797
173247503	rs4972818	1.31332e-07	-0.744427	-0.975417
173247720	rs117642621	5.93058e-07	-1.38609e-10	-0.212278
173247741	rs12693000	2.9217e-08	-1.79775	-1.42508
173247937	rs4972819	1.67783e-07	-0.408289	-1.06661
173248302	rs77964385	6.483e-07	-1.38609e-10	-0.123218
173248909	rs12997279	8.25781e-08	-0.905435	-1.27839
173248951	rs10204482	4.30046e-08	-1.78843	-1.04784
173249050	rs7608333	2.87121e-08	-1.79674	-1.44351
173249130	rs10169835	4.14154e-08	-1.78659	-1.08732
173249153	rs7581662	1.74821e-07	0.00114904	-1.43495
173249256	rs77667871	2.0322e-07	-1.38609e-10	-1.28328
173249622	rs75050644	7.09428e-08	-1.43988	-0.89582
173249676	rs6706830	3.49651e-08	-1.69659	-1.34663
173249873	rs367785461	3.56879e-07	-1.38609e-10	-0.720173
173249964	rs13027402	1.15231e-07	-0.781676	-1.06895
173250022	rs147305591	1.69685e-07	-1.38609e-10	-1.46363
173250044	rs10207752	1.36409e-07	-0.560757	-1.12116
173250267	rs13028213	1.17848e-07	-0.733048	-1.09513
173250431	rs7559409	3.37682e-08	-1.72668	-1.35137
173250869	rs143322989	9.33991e-07	-1.38609e-10	0.241896
173250948	rs10193384	2.90116e-08	-1.78162	-1.44825
173250988	rs10169749	4.70672e-08	-1.30113	-1.44487
173251060	rs117470498	1.19767e-06	-1.38609e-10	0.490563
173251254	rs143665340	1.26164e-07	-1.75999	-3.29343e-10
173251464	rs115411735	1.82302e-07	-1.39191	-3.29343e-10
173251618	rs185125325	1.68123e-07	-1.38609e-10	-1.47288
173251770	rs150388772	2.16709e-07	-1.38609e-10	-1.21902
173251804	rs6433355	4.75744e-08	-1.60946	-1.12582
173252294	rs76262218	8.98193e-07	-1.38609e-10	0.202815
173252433	rs6722935	2.98636e-08	-1.79571	-1.40522
173252938	rs75678322	8.03437e-07	-1.38609e-10	0.0913288
173253033	rs13011908	3.00602e-08	-1.79025	-1.40412
173253372	rs6727015	3.05621e-08	-1.79494	-1.38287
173253943	rs17220266	3.62359e-08	-1.7858	-1.22172
173254368	rs71415297	3.13672e-08	-1.78418	-1.36762
173254589	rs74436445	7.94147e-07	-1.38609e-10	0.0796987
173254900	rs4972822	5.04115e-08	-1.73067	-0.946681
173255059	rs35160861	3.12753e-08	-1.7977	-1.35705
173255627	rs2884228	3.87559e-08	-1.79385	-1.14644
173255696	rs139335839	1.83972e-07	-1.38609e-10	-1.38279
173255909	rs62169704	3.29151e-08	-1.71891	-1.38473
173255930	rs1997435	3.10407e-08	-1.69018	-1.47209
173255959	rs150975384	1.26014e-07	-1.76118	-3.29343e-10
173256273	rs36091681	2.95061e-08	-1.77532	-1.43765
173256383	rs17286255	3.89821e-08	-1.72249	-1.21198
173256967	rs36033806	1.50752e-07	-1.58193	-3.29343e-10
173257025	rs146969033	6.64289e-07	-1.38609e-10	-0.0988532
173257064	rs78627633	6.77401e-07	-1.38609e-10	-0.0793073
173257130	rs1882165	4.40755e-08	-1.71812	-1.09354
173257319	rs16860288	4.21322e-08	-1.74098	-1.11578
173257338	rs17220454	4.46333e-08	-1.70369	-1.0954
173257612	rs6743261	2.92537e-08	-1.74874	-1.47282
173257690	rs12996569	3.03872e-08	-1.77406	-1.40949
173257987	rs138838378	2.22483e-07	-1.38609e-10	-1.19272
173258222	rs75609796	7.62055e-07	-1.38609e-10	0.0384484
173258607	rs115880776	2.73741e-07	-0.985389	-3.29343e-10
173258794	rs114580858	1.26029e-07	-1.76106	-3.29343e-10
173259273	rs13005010	2.88173e-08	-1.78939	-1.4472
173260842	rs141153962	3.65618e-07	-1.38609e-10	-0.695982
173261163	rs77790699	1.41059e-07	-1.64839	-3.29343e-10
173261753	rs17675388	1.37941e-07	-1.67075	-3.29343e-10
173261758	rs74330887	1.74437e-07	-1.38609e-10	-1.43601
173262339	rs12373564	2.93952e-08	-1.79801	-1.41873
173262950	rs149190764	2.74042e-07	-1.38609e-10	-0.984288
173262978	rs1920980	2.84217e-08	-1.79312	-1.4573
173263090	rs1920981	4.13609e-08	-1.57624	-1.29899
173263236	rs78945057	7.64119e-07	-1.38609e-10	0.0411529
173263256	rs139007747	3.39e-07	-1.38609e-10	-0.771569
173263673	rs187599142	1.86121e-07	-1.38609e-10	-1.37117
173264079	rs12373756	1.43124e-07	-1.63386	-3.29343e-10
173264496	rs555689347	3.39249e-07	-0.770837	-3.29343e-10
173264568	rs4972507	3.1618e-08	-1.67844	-1.4654
173264702	rs4972824	3.07965e-08	-1.70291	-1.46726
173264705	rs139592693	1.71677e-07	-1.38609e-10	-1.45196
173264741	rs4972825	3.09302e-08	-1.69787	-1.46797
173264743	rs4972508	3.14567e-08	-1.69657	-1.45238
173265013	rs117972261	1.93412e-07	-1.38609e-10	-1.33275
173265462	rs10497382	3.55515e-08	-1.56964	-1.45694
173265750	rs115218289	2.77719e-07	-0.970962	-3.29343e-10
173265831	rs2141699	3.65899e-08	-1.77908	-1.21872
173266368	rs34924026	3.42098e-08	-1.76853	-1.29653
173266692	rs75334786	1.79238e-07	-1.40886	-3.29343e-10
173266805	rs34098459	5.77941e-07	-0.238098	-3.29343e-10
173267081	rs10930554	3.89321e-08	-1.794	-1.14176
173267613	rs7597542	2.80537e-08	-1.7965	-1.46695
173268097	rs117476190	4.15793e-07	-1.38609e-10	-0.567383
173270164	rs114982173	1.30279e-07	-1.7279	-3.29343e-10
173270194	rs34097932	1.92469e-07	-1.33764	-3.29343e-10
173270368	rs116330951	1.68885e-07	-1.46835	-3.29343e-10
173270669	rs34653380	1.21711e-07	-1.79592	-3.29343e-10
173270693	rs2357407	1.89316e-07	-1.35415	-3.29343e-10
173271427	rs34264824	1.21441e-07	-1.79814	-3.29343e-10
173271634	rs10180569	1.69797e-07	-1.38609e-10	-1.46296
173271777	rs78163226	1.2503e-07	-1.76902	-3.29343e-10
173271778	rs112364765	1.22752e-07	-1.7874	-3.29343e-10
173272715	rs187454952	2.9347e-07	-1.38609e-10	-0.915794
173273509	rs10184828	6.27119e-08	-1.24771	-1.21131
173273546	rs6707676	4.79943e-08	-1.79491	-0.931574
173273745	rs34412908	1.2147e-07	-1.79791	-3.29343e-10
173274130	rs6711466	2.38852e-07	-1.12173	-3.29343e-10
173274360	rs74758414	2.4703e-07	-1.38609e-10	-1.08806
173274643	rs66572984	7.14208e-08	-1.72229	-0.606686
173274750	rs10166912	1.41055e-07	-1.64842	-3.29343e-10
173274806	rs12992315	1.30992e-07	-1.72244	-3.29343e-10
173274873	rs34336377	2.25682e-07	-1.17845	-3.29343e-10
173274973	rs4972826	5.8122e-08	-1.11076	-1.42426
173275164	rs4972828	5.68035e-08	-1.11927	-1.4387
173275293	rs7424223	6.48831e-08	-1.78701	-0.637978
173276569	rs60795268	6.52314e-08	-1.79789	-0.621744
173276723	rs142433178	3.27776e-07	-1.38609e-10	-0.805239
173276867	rs2357408	2.40786e-07	-1.11366	-3.29343e-10
173277084	rs6710213	3.43163e-08	-1.59019	-1.47175
173277122	rs112681593	1.21468e-07	-1.79792	-3.29343e-10
173277361	rs16860321	6.35227e-08	-1.79096	-0.655215
173277783	rs12621273	1.10986e-07	-1.37904	-0.509132
173277911	rs4972829	2.60817e-07	-0.673988	-0.359765
173278522	rs112211807	3.94273e-08	-1.55188	-1.37123
173278579	rs2357409	2.09981e-07	-1.25055	-3.29343e-10
173278777	rs2884179	6.94079e-07	-1.38803	1.33304
173278794	rs16860330	1.22772e-07	-1.78724	-3.29343e-10
173278891	rs16860332	1.27041e-07	-1.75306	-3.29343e-10
173278957	rs138558758	3.06991e-07	-1.38609e-10	-0.870751
173278984	rs13020971	4.21983e-08	-1.41874	-1.43645
173279182	rs75106707	8.07301e-08	-1.686	-0.520455
173279296	rs13021092	2.95027e-08	-1.7964	-1.41669
173279650	rs17726737	6.15956e-08	-1.51519	-0.961789
173279824	rs76698112	3.82321e-07	-1.38609e-10	-0.651311
173280280	rs17726833	4.40419e-08	-1.48216	-1.33027
173280778	rs145864685	1.92751e-07	-1.38609e-10	-1.33617
173282051	rs4972831	3.93758e-08	-1.57282	-1.3516
173282497	rs143132727	1.31192e-07	-1.7209	-3.29343e-10
173282542	rs12474493	3.28213e-08	-1.79807	-1.30842
173282630	rs150383119	1.25835e-07	-1.7626	-3.29343e-10
173283726	rs13018053	3.10921e-08	-1.73654	-1.42408
173284088	rs12476677	3.50992e-08	-1.79802	-1.24137
173285129	rs77936131	1.45532e-07	-1.61718	-3.29343e-10
173285361	rs79688163	3.66941e-07	-1.38609e-10	-0.692371
173285790	rs116370556	2.13239e-07	-1.23516	-3.29343e-10
173286320	rs6738839	3.52758e-08	-1.69997	-1.3344
173286400	rs145748621	1.21674e-07	-1.79622	-3.29343e-10
173286438	rs12617512	2.94571e-08	-1.75308	-1.46156
173287024	rs12989747	3.0233e-08	-1.71571	-1.47293
173287410	rs137974472	1.22887e-07	-1.7863	-3.29343e-10
173287607	rs11686909	4.15268e-08	-1.79067	-1.08056
173287628	rs62167762	2.89887e-08	-1.76472	-1.46594
173287832	rs11687010	4.14521e-08	-1.79488	-1.07816
173288337	rs2008518	5.79121e-08	-1.79817	-0.740473
173288474	rs1976943	9.46078e-08	-1.78538	-0.262449
173288543	rs3856431	3.03642e-07	-1.38609e-10	-0.881721
173288817	rs2178476	6.68904e-08	-1.79654	-0.597978
173288850	rs62167763	2.9213e-08	-1.76573	-1.45723
173289239	rs1001926	6.53022e-08	-1.79194	-0.626603
173289625	rs78582092	5.39671e-08	-1.79731	-0.811881
173289736	rs10930555	4.62228e-08	-1.3341	-1.43
173290287	rs2272496	6.54556e-08	-1.78259	-0.633607
173290395	rs2141698	3.59365e-07	-1.51329	0.800053
173290562	rs76058534	5.50722e-08	-1.79194	-0.796984
173290774	rs71415298	1.59337e-07	-1.52655	-3.29343e-10
173292379	rs144682022	6.43445e-08	-1.79729	-0.636028
173292709	rs6744873	5.68582e-08	-1.77495	-0.782062
173292713	rs6716540	1.15937e-07	-1.74909	-0.095431
173292728	rs6731763	6.78284e-08	-1.77262	-0.607971
173292885	rs6716781	1.23322e-07	-1.74217	-0.0406054
173292994	rs139934767	5.84441e-07	-1.38609e-10	-0.226914
173293076	rs76242225	1.2161e-07	-1.79675	-3.29343e-10
173293117	rs58343482	2.16277e-07	-1.38609e-10	-1.22101
173293362	rs372116803	1.75203e-07	-1.38609e-10	-1.43163
173293419	rs12475433	5.24005e-08	-1.54476	-1.09389
173293526	rs3115743	7.79079e-08	-1.31719	-0.92485
173293562	rs79121204	1.1153e-07	-1.79106	-0.0922185
173293584	rs76862931	6.20954e-08	-1.79272	-0.676179
173293669	rs78794133	4.01104e-08	-1.56688	-1.33905
173293957	rs3115744	6.94324e-08	-1.75415	-0.603063
173294015	rs72888197	4.24683e-07	-0.546227	-3.29343e-10
173294454	rs6721624	4.18354e-07	-1.77388	1.21263
173294690	rs79336862	7.77491e-08	-1.70137	-0.542718
173295297	rs3108779	3.38865e-07	-1.74718	0.975208
173295405	rs12053442	3.04847e-07	-1.74109	0.863329
173295549	rs6433356	8.87734e-08	-1.7181	-0.393385
173295550	rs6433357	8.74053e-08	-1.7181	-0.408916
173295749	rs75918631	7.40027e-08	-1.71437	-0.579098
173295793	rs3108780	2.90467e-08	-1.79	-1.43866
173296164	rs6757785	1.26018e-07	-1.70012	-0.0610284
173296252	rs76264695	2.87733e-07	-1.75792	0.822382
173296462	rs35265291	1.23373e-07	-1.78236	-3.29343e-10
173296624	rs3115745	3.16046e-08	-1.79599	-1.34828
173296850	rs36055280	6.10045e-08	-1.53041	-0.956209
173297051	rs115155726	1.42681e-07	-1.63696	-3.29343e-10
173297206	rs10930556	4.13176e-08	-1.62773	-1.24855
173297388	rs56200204	3.84538e-08	-1.73259	-1.21553
173297425	rs1920984	3.39757e-08	-1.79689	-1.27504
173297548	rs77078272	1.2549e-07	-1.77659	0.0112487
173297783	rs75166599	1.3298e-07	-1.78978	0.0824047
173297871	rs77282844	1.70886e-07	-1.79785	0.341278
173297901	rs146102063	1.3261e-07	-1.71016	-3.29343e-10
173298008	rs2077921	5.37608e-08	-1.66805	-0.944974
173298082	rs78086057	1.49585e-07	-1.58971	-3.29343e-10
173298224	rs116095932	1.25709e-07	-1.7636	-3.29343e-10
173298225	rs28464102	3.90623e-08	-1.64553	-1.28688
173298761	rs10171775	2.89847e-08	-1.78213	-1.44867
173298891	rs116789570	1.22015e-07	-1.79343	-3.29343e-10
173298996	rs10184567	3.08567e-08	-1.79244	-1.37578
173299202	rs7604441	2.99283e-08	-1.77607	-1.42269
173299266	rs75979419	7.43169e-08	-1.78959	-0.49964
173299348	rs10195932	2.97973e-08	-1.78598	-1.41718
173299861	rs7567159	3.18529e-08	-1.73173	-1.40471
173300053	rs7608097	5.33303e-08	-1.7054	-0.915665
173300222	rs10175670	3.29425e-08	-1.69009	-1.41272
173300673	rs13027811	1.23322e-07	-1.78277	-3.29343e-10
173300808	rs78341162	3.23176e-08	-1.69009	-1.43187
173300939	rs75689576	6.27417e-08	-1.79513	-0.663415
173301175	rs80002558	3.2166e-08	-1.69342	-1.43324
173301275	rs59454075	6.78578e-08	-1.7937	-0.586453
173301286	rs75721367	1.30317e-07	-1.7276	-3.29343e-10
173301379	rs3934627	3.21587e-08	-1.69993	-1.42695
173301445	rs146066649	1.68445e-07	-1.38609e-10	-1.47096
173301562	rs118036343	2.74878e-07	-1.38609e-10	-0.981241
173301871	rs79123315	1.21446e-07	-1.7981	-3.29343e-10
173302006	rs79160711	6.3994e-08	-1.7959	-0.642881
173303031	rs28485589	6.37214e-08	-1.78197	-0.661077
173303047	rs57878744	6.58549e-08	-1.78727	-0.622848
173303065	rs56892098	6.40534e-08	-1.78298	-0.654869
173303176	rs28540552	3.16409e-08	-1.76673	-1.37639
173303251	rs74483274	6.35114e-08	-1.77847	-0.667879
173303310	rs80010354	6.35844e-08	-1.77732	-0.667879
173303391	rs76837457	6.3194e-08	-1.77732	-0.674039
173303412	rs55726436	3.11965e-08	-1.74474	-1.41252
173303531	rs78181761	6.23105e-08	-1.77915	-0.686289
173303800	rs79416408	6.25539e-08	-1.78137	-0.680176
173304036	rs12469875	2.98544e-08	-1.79749	-1.40374
173304254	rs76756570	2.65672e-07	-1.01531	-3.29343e-10
173304302	rs13414928	5.92255e-08	-1.79102	-0.725201
173304482	rs13389764	1.68258e-07	-1.38609e-10	-1.47207
173304579	rs142589499	1.28794e-07	-1.73936	-3.29343e-10
173304674	rs115157578	1.25937e-07	-1.76179	-3.29343e-10
173304907	rs78946653	1.68338e-07	-1.38609e-10	-1.4716
173305040	rs16860377	3.26375e-08	-1.79008	-1.32203
173305173	rs58514604	3.49086e-08	-1.7879	-1.25694
173305382	rs4405725	5.86672e-08	-1.78548	-0.740211
173305530	rs10497381	3.2821e-08	-1.77832	-1.32818
173305731	rs7596259	3.55655e-08	-1.75702	-1.26918
173305847	rs3762618	5.55143e-08	-1.78719	-0.793736
173305885	rs3762619	3.15241e-08	-1.77485	-1.37197
173306131	rs3762620	3.08888e-08	-1.77915	-1.38803
173306140	rs3762621	3.11827e-08	-1.77065	-1.38706
173306183	rs72889912	1.2244e-07	-1.78995	-3.29343e-10
173306276	rs75751703	1.29399e-07	-1.73467	-3.29343e-10
173307432	rs141876196	4.59622e-07	-1.38609e-10	-0.467167
173307573	rs9287954	3.37386e-08	-1.78373	-1.29519
173307726	rs10207640	5.16523e-08	-1.79414	-0.858898
173307756	rs10207654	5.21129e-08	-1.79074	-0.853421
173308194	rs16860397	6.49349e-08	-1.79786	-0.626323
173308318	rs7604404	3.53264e-08	-1.78446	-1.24848
173308571	rs74994420	3.20551e-08	-1.77485	-1.35527
173308615	rs10187564	5.77533e-08	-1.78937	-0.752016
173308888	rs77137586	1.27013e-07	-1.75328	-3.29343e-10
173308990	rs56680945	4.15576e-08	-1.75806	-1.11243
173309352	rs114351915	1.69479e-07	-1.38609e-10	-1.46484
173309402	rs80353656	5.7089e-08	-1.79587	-0.757091
173309618	rs13410475	5.64884e-08	-1.78865	-0.774886
173309803	rs146618443	5.65706e-08	-1.78719	-0.774886
173309819	rs111728262	3.44441e-08	-1.78614	-1.27209
173310331	rs4993283	3.48933e-08	-1.74314	-1.30214
173310356	rs4993282	3.44946e-08	-1.74497	-1.3118
173310475	rs4281870	3.24308e-08	-1.77681	-1.34165
173310545	rs4480959	3.46421e-08	-1.75696	-1.29554
173311003	rs76128279	3.40051e-08	-1.77852	-1.29254
173311028	rs114388464	1.3117e-07	-1.72107	-3.29343e-10
173311089	rs75397932	3.4043e-08	-1.77741	-1.29254
173311251	rs116025604	1.309e-07	-1.72314	-3.29343e-10
173311392	rs116280493	1.30058e-07	-1.72959	-3.29343e-10
173311536	rs115598376	1.31402e-07	-1.71931	-3.29343e-10
173311553	rs12621278	5.93403e-08	-1.7879	-0.726385
173311682	rs12615596	6.5749e-08	-1.76548	-0.646251
173311774	rs149590445	1.68786e-07	-1.38609e-10	-1.46894
173312681	rs76911281	3.24405e-08	-1.77963	-1.33854
173312955	rs12469788	3.4189e-08	-1.73559	-1.33007
173313453	rs1574259	5.84326e-08	-1.79731	-0.732385
173313965	rs1574256	5.87716e-08	-1.78555	-0.738361
173314080	rs77838572	4.1925e-08	-1.7587	-1.10299
173314339	rs10210544	4.93793e-08	-1.69852	-0.99952
173314507	rs139457562	1.58831e-07	-1.52973	-3.29343e-10
173314508	rs149704863	1.56181e-07	-1.54655	-3.29343e-10
173314573	rs140147392	1.25883e-07	-1.76222	-3.29343e-10
173314589	rs10202179	4.37884e-08	-1.58123	-1.23697
173314608	rs2178471	4.28456e-08	-1.61153	-1.22844
173314713	rs12052253	5.83171e-08	-1.78555	-0.746125
173315545	rs6721597	3.3688e-08	-1.64576	-1.43467
173315717	rs13387602	4.66483e-08	-1.69199	-1.06294
173315744	rs139127557	1.33786e-07	-1.70133	-3.29343e-10
173315752	rs7587375	4.95657e-08	-1.48724	-1.20703
173316217	rs12052385	6.01193e-08	-1.79083	-0.710408
173316400	rs35974400	1.24464e-07	-1.77356	-3.29343e-10
173316523	rs16860412	1.59101e-07	-1.52803	-3.29343e-10
173316788	rs16860416	5.24026e-08	-1.6326	-1.00601
173317373	rs7565670	3.60107e-08	-1.62868	-1.38507
173317410	rs10197251	3.28263e-08	-1.77365	-1.33269
173317497	rs118181990	1.71512e-07	-1.38609e-10	-1.45292
173317498	rs59979740	3.83016e-08	-1.60339	-1.34869
173317826	rs16860419	5.94653e-08	-1.78485	-0.727327
173317827	rs7594889	3.56374e-08	-1.63399	-1.39018
173317863	rs16860422	3.98707e-08	-1.58717	-1.32476
173317864	rs6717877	3.32875e-08	-1.72095	-1.37144
173317946	rs6433358	3.51406e-08	-1.64941	-1.38881
173318034	rs56791382	1.88089e-07	-1.38609e-10	-1.36066
173318061	rs6718033	3.60107e-08	-1.62868	-1.38507
173318179	rs115112210	5.47022e-08	-1.77889	-0.816775
173318244	rs114161133	5.47606e-08	-1.77783	-0.816775
173318571	rs13421350	4.70958e-08	-1.65822	-1.08717
173318867	rs12622044	2.90468e-08	-1.77172	-1.45694
173319112	rs16860426	5.56912e-08	-1.77328	-0.804471
173319388	rs11901314	5.81786e-08	-1.3998	-1.13425
173319509	rs59360025	5.91603e-08	-1.40484	-1.11248
173319930	rs77167534	4.35332e-08	-1.78016	-1.04389
173320380	rs6726739	4.29419e-08	-1.53952	-1.29821
173320520	rs6755175	5.57053e-08	-1.44777	-1.12972
173320779	rs111235631	1.34847e-07	-1.69343	-3.29343e-10
173320956	rs28595036	4.28133e-08	-1.53952	-1.30121
173321012	rs79679498	2.15956e-07	-1.38609e-10	-1.2225
173321021	rs16860435	4.12889e-08	-1.66132	-1.21566
173321106	rs12995911	7.03834e-06	2.26156	-3.29343e-10
173321318	rs16860437	1.64341e-07	-1.49563	-3.29343e-10
173321413	rs16860438	4.24908e-08	-1.77699	-1.07129
173321463	rs114443869	1.35376e-07	-1.68951	-3.29343e-10
173321628	rs34484409	1.90983e-07	-1.34539	-3.29343e-10
173321704	rs72889922	1.44142e-07	-1.62677	-3.29343e-10
173321791	rs116532339	4.14756e-08	-1.78397	-1.08849
173321883	rs10208194	3.96473e-08	-1.59579	-1.32176
173321944	rs12473999	5.7936e-08	-1.10115	-1.43708
173322326	rs7564416	3.85888e-08	-1.6065	-1.3381
173322428	rs17676190	1.23122e-07	-1.78439	-3.29343e-10
173322741	rs78074325	2.72183e-07	-0.991094	-3.29343e-10
173322793	rs1950099	4.98124e-08	-1.33619	-1.35312
173322809	rs17676243	4.65838e-08	-1.28547	-1.47085
173322927	rs35783685	6.45892e-08	-1.26447	-1.16506
173323005	rs35821653	6.12249e-08	-1.35535	-1.12766
173323113	rs117974080	1.77332e-07	-1.38609e-10	-1.41955
173323194	rs12693001	7.08285e-08	-0.88596	-1.45135
173323838	rs12464480	5.39242e-08	-1.42476	-1.18523
173323989	rs35180608	5.39242e-08	-1.42476	-1.18523
173323994	rs10202463	3.90485e-08	-1.50857	-1.4242
173323998	rs36040769	5.39585e-08	-1.41602	-1.19334
173324013	rs35700760	5.32287e-08	-1.4334	-1.18958
173324218	rs68069880	5.29277e-08	-1.41602	-1.21263
173324256	rs75888567	3.4866e-08	-1.78865	-1.25741
173324272	rs34526119	4.93723e-08	-1.47763	-1.22056
173324357	rs35861954	5.34727e-08	-1.40717	-1.21123
173324817	rs16860450	5.30801e-08	-1.40717	-1.2186
173324908	rs12622724	3.46042e-08	-1.79619	-1.25741
173325122	rs12616256	5.2232e-08	-1.41602	-1.22586
173325198	rs12622816	5.2232e-08	-1.41602	-1.22586
173325244	rs12613307	3.44322e-08	-1.79795	-1.26063
173325314	rs76371252	1.68436e-07	-1.47101	-3.29343e-10
173325356	rs12477594	3.26528e-08	-1.75325	-1.35839
173325489	rs71415299	1.91646e-07	-1.34192	-3.29343e-10
173325708	rs118087385	1.76887e-07	-1.38609e-10	-1.42206
173325876	rs35288169	4.88304e-08	-1.4762	-1.23302
173326115	rs147530343	1.36815e-07	-1.67894	-3.29343e-10
173326199	rs36002642	4.56778e-08	-1.3129	-1.46306
173326246	rs13430568	3.48708e-08	-1.58234	-1.46358
173326436	rs1076594	6.05108e-08	-1.20951	-1.28523
173326619	rs1076595	3.36312e-08	-1.75175	-1.33036
173326891	rs10165273	3.42424e-08	-1.59845	-1.46566
173326919	rs2357411	3.89764e-08	-1.56634	-1.36828
173326931	rs149786911	1.78365e-06	0.888849	-3.29343e-10
173327032	rs10188909	3.38368e-08	-1.60327	-1.47275
173327168	rs10165340	3.26484e-08	-1.64446	-1.46731
173327249	rs1076596	5.16398e-08	-1.36226	-1.29102
173327273	rs1076597	3.57788e-08	-1.56511	-1.4551
173327823	rs74461567	3.21683e-08	-1.79461	-1.33198
173328488	rs143040490	1.34787e-07	-1.69388	-3.29343e-10
173328941	rs76467605	1.35178e-07	-1.69098	-3.29343e-10
173329094	rs79463669	1.44952e-07	-1.62117	-3.29343e-10
173329465	rs138562605	1.34402e-07	-1.69674	-3.29343e-10
173329714	rs12620581	2.90976e-08	-1.75505	-1.47187
173329965	rs12471315	3.21594e-08	-1.65951	-1.46736
173330117	rs77878620	1.41517e-07	-1.64515	-3.29343e-10
173330665	rs13027636	9.54082e-06	2.56576	-3.29343e-10
173331074	rs2701267	3.17564e-08	-1.77119	-1.36829
173331076	rs116108611	3.13154e-08	-1.76004	-1.39342
173331139	rs6728123	2.80734e-08	-1.79516	-1.46759
173331275	rs146479038	1.68394e-07	-1.38609e-10	-1.47127
173331303	rs140886240	1.39447e-07	-1.65989	-3.29343e-10
173331436	rs12616959	3.12149e-08	-1.78084	-1.37583
173331545	rs6728419	2.79868e-08	-1.79758	-1.46826
173331754	rs6731691	2.79257e-08	-1.79784	-1.47018
173331936	rs6433359	2.79266e-08	-1.79784	-1.47015
173331972	rs2272497	1.68231e-07	-1.38609e-10	-1.47223
173331974	rs2272498	2.79167e-08	-1.79803	-1.47031
173332015	rs6433360	2.79167e-08	-1.79803	-1.47031
173332040	rs75357590	1.37698e-07	-1.67251	-3.29343e-10
173332115	rs2272499	3.12738e-08	-1.77712	-1.37767
173332488	rs148823463	1.36971e-07	-1.6778	-3.29343e-10
173332725	rs7584977	3.12251e-08	-1.78739	-1.36896
173332829	rs3792254	3.13232e-08	-1.78228	-1.37094
173332947	rs3792255	2.79122e-08	-1.79819	-1.47031
173333047	rs3792256	2.79005e-08	-1.79815	-1.47078
173333199	rs3828342	2.79122e-08	-1.79788	-1.47063
173333227	rs17727678	2.7903e-08	-1.79806	-1.47078
173333347	rs10497383	2.79115e-08	-1.79806	-1.47047
173333424	rs10497384	2.79131e-08	-1.79816	-1.47031
173333463	rs17727732	2.79131e-08	-1.79816	-1.47031
173333720	rs17676773	2.78742e-08	-1.79818	-1.47169
173333815	rs16860468	1.5326e-07	-1.56544	-3.29343e-10
173333840	rs1574028	2.85702e-08	-1.77589	-1.46932
173334476	rs16860474	1.54567e-07	-1.55694	-3.29343e-10
173334505	rs6755605	2.79509e-08	-1.79683	-1.47029
173334716	rs16860478	3.10303e-08	-1.78071	-1.3819
173334826	rs6743724	3.10028e-08	-1.77825	-1.38524
173334934	rs16860482	1.54567e-07	-1.55694	-3.29343e-10
173335120	rs6715294	2.80754e-08	-1.79368	-1.469
173335230	rs35073987	5.13555e-06	1.94637	-3.29343e-10
173335568	rs74986298	1.25757e-07	-1.76322	-3.29343e-10
173336557	rs10930557	3.9909e-08	-1.44192	-1.46905
173336792	rs6723030	3.36111e-08	-1.69577	-1.38695
173337141	rs4972832	2.82623e-08	-1.78851	-1.46754
173337495	rs16860497	2.94347e-08	-1.79786	-1.41754
173337618	rs74728869	1.91231e-07	-1.38609e-10	-1.34409
173337681	rs16860498	3.62204e-08	-1.74682	-1.26113
173338045	rs11898288	3.2682e-08	-1.7038	-1.40695
173338486	rs6714597	3.18498e-08	-1.67586	-1.46068
173339216	rs62167774	2.87354e-08	-1.79807	-1.44137
173339395	rs139585172	1.57631e-07	-1.53731	-3.29343e-10
173339808	rs11895564	3.22032e-08	-1.65558	-1.46992
173339926	rs56143433	1.38436e-07	-1.66716	-3.29343e-10
173340209	rs55867175	3.13398e-08	-1.79326	-1.35943
173341396	rs55667609	1.72957e-07	-1.38609e-10	-1.44453
173341828	rs6730905	4.30678e-08	-1.57405	-1.26075
173341984	rs6759316	4.04686e-08	-1.57498	-1.32207
173341994	rs34094408	4.25744e-08	-1.63273	-1.21359
173342163	rs72889963	2.79787e-08	-1.79818	-1.46794
173342164	rs6759557	4.30413e-08	-1.56743	-1.26798
173342367	rs16860513	3.06596e-08	-1.79702	-1.37761
173342416	rs16860515	3.21291e-08	-1.79375	-1.33406
173343336	rs12469958	3.56529e-08	-1.77905	-1.24469
173343375	rs71415300	1.73003e-07	-1.44426	-3.29343e-10
173343788	rs7587940	3.91328e-08	-1.55778	-1.37283
173343823	rs3828343	3.58856e-08	-1.54736	-1.46988
173344128	rs9636257	3.15082e-08	-1.79812	-1.3492
173344151	rs145073859	1.68138e-07	-1.38609e-10	-1.47279
173344474	rs1920979	3.79391e-08	-1.59742	-1.36417
173344680	rs2293647	3.08864e-08	-1.79211	-1.37514
173344846	rs55767844	1.72669e-07	-1.38609e-10	-1.44619
173345228	rs139142314	1.87809e-07	-1.36215	-3.29343e-10
173345249	rs76202718	1.28047e-07	-1.74517	-3.29343e-10
173345396	rs17677404	2.83138e-08	-1.79808	-1.45614
173345469	rs6433362	3.74838e-08	-1.55798	-1.41568
173345518	rs77935471	1.70573e-07	-1.38609e-10	-1.45841
173345989	rs75381315	1.60437e-07	-1.51967	-3.29343e-10
173346067	rs6718477	3.59694e-08	-1.77341	-1.24149
173346359	rs11896937	2.83481e-08	-1.79817	-1.45484
173346361	rs79437690	3.59925e-08	-1.78467	-1.22959
173346500	rs12465295	3.58466e-08	-1.78304	-1.23528
173346522	rs11897024	2.83236e-08	-1.79814	-1.45573
173347603	rs35974368	1.86362e-07	-1.36988	-3.29343e-10
173347698	rs116873711	1.71315e-07	-1.38609e-10	-1.45407
173348047	rs79942980	1.23279e-07	-1.78312	-3.29343e-10
173348835	rs13398305	5.48587e-08	-1.13416	-1.45865
173349025	rs10930558	2.8434e-08	-1.79591	-1.45408
173350494	rs2701270	3.71377e-08	-1.52292	-1.46001
173350668	rs147183428	1.73686e-07	-1.38609e-10	-1.44032
173350781	rs3108778	3.07849e-08	-1.76614	-1.4044
173350831	rs13412041	4.85519e-08	-1.24413	-1.4708
173351087	rs138953280	1.75651e-07	-1.42907	-3.29343e-10
173351169	rs2701269	3.40576e-08	-1.61347	-1.45604
173351176	rs16860543	3.60859e-08	-1.77566	-1.23601
173351199	rs2701268	3.63272e-08	-1.6039	-1.40111
173351390	rs2737084	3.56227e-08	-1.56715	-1.45744
173352103	rs2293649	3.41718e-08	-1.79809	-1.26808
173352157	rs2293648	3.10859e-08	-1.79724	-1.36358
173352824	rs10930559	3.10944e-08	-1.79697	-1.36358
173353060	rs1319059	3.25974e-08	-1.68509	-1.42825
173353318	rs1344272	3.45223e-08	-1.78713	-1.26883
173353457	rs76031681	1.7015e-07	-1.38609e-10	-1.46089
173353853	rs2178475	2.97545e-08	-1.75154	-1.45305
173354957	rs7609465	3.46308e-08	-1.79134	-1.26148
173355011	rs7582972	3.4122e-08	-1.78814	-1.27949
173355059	rs60275829	3.26786e-08	-1.77759	-1.33326
173355089	rs191077417	1.74949e-07	-1.38609e-10	-1.43307
173355104	rs17739735	2.91151e-08	-1.76976	-1.45655
173355337	rs2737086	3.1522e-08	-1.7549	-1.39199
173355907	rs56084828	3.51209e-08	-1.78201	-1.25677
173356903	rs4972510	2.89556e-08	-1.77176	-1.46004
173357266	rs78340400	3.51036e-08	-1.77455	-1.26471
173357401	rs7564654	3.3201e-08	-1.79527	-1.29972
173357527	rs7564591	3.03807e-08	-1.7858	-1.39797
173358225	rs2357635	3.46553e-08	-1.64921	-1.40291
173358257	rs2357634	3.48215e-08	-1.64921	-1.39813
173358485	rs4619573	3.29482e-08	-1.79307	-1.30957
173358734	rs17739946	2.97225e-08	-1.74422	-1.46145
173358964	rs10497385	4.7638e-08	-1.69962	-1.03432
173361566	rs12693002	5.1867e-08	-1.1788	-1.47009
173361567	rs12693003	5.07672e-08	-1.20321	-1.46711
173361931	rs13012115	5.39156e-08	-1.14431	-1.46584
173362046	rs79474289	3.01422e-08	-1.797	-1.39465
173362078	rs144750135	2.2717e-07	-1.38609e-10	-1.17187
173362970	rs3792259	5.51773e-08	-1.11871	-1.46831
173363066	rs148946781	1.36363e-07	-1.68225	-3.29343e-10
173363880	rs79140380	1.31045e-07	-1.72203	-3.29343e-10
173364048	rs7570417	3.21237e-08	-1.65664	-1.47134
173364385	rs5015856	3.32889e-08	-1.62049	-1.47186
173364852	rs17740327	4.42763e-08	-1.33454	-1.47258
173365069	rs59424951	4.4635e-08	-1.32749	-1.47157
173365408	rs28463972	4.77241e-08	-1.2593	-1.47284
173365504	rs62167795	2.51915e-07	-1.06848	-3.29343e-10
173365538	rs28480655	4.81146e-08	-1.25134	-1.47264
173366829	rs11549823	1.35641e-07	-1.68756	-3.29343e-10
173366869	rs2293646	3.08339e-08	-1.78306	-1.38589
173366960	rs2293645	3.02199e-08	-1.7964	-1.39267
173367159	rs13021042	4.59972e-08	-1.29818	-1.47081
173367547	rs74450955	1.57642e-07	-1.53725	-3.29343e-10
173367801	rs3792260	3.09387e-08	-1.77844	-1.38713
173368330	rs147970002	2.00194e-07	-1.29828	-3.29343e-10
173368358	rs16860634	3.00253e-08	-1.797	-1.39853
173369231	rs17664	3.0957e-08	-1.69896	-1.46601
173369391	rs114005087	4.56425e-08	-1.49616	-1.28057
173371278	rs16860643	2.96713e-08	-1.79779	-1.4096
173371347	rs2884226	4.66879e-08	-1.2828	-1.47128
173371838	rs7580589	4.16017e-08	-1.39693	-1.4725
173371899	rs141203733	4.71611e-07	-1.38609e-10	-0.441416
173372109	rs78785265	3.43166e-08	-1.77455	-1.28739
173372122	rs143362109	1.22575e-07	-1.78884	-3.29343e-10
173372371	rs4972833	1.21842e-07	-1.79484	-3.29343e-10
173372751	rs4972511	2.83492e-08	-1.78374	-1.46923
173372993	rs2357415	3.13622e-08	-1.7766	-1.37536
173373045	rs72892568	2.33665e-07	-1.14368	-3.29343e-10
173373190	rs1574257	3.95287e-08	-1.47971	-1.44083
173373441	rs1574258	2.82463e-08	-1.78777	-1.46883
173373790	rs4074913	2.81751e-08	-1.78897	-1.47016
173373831	rs114997784	2.91613e-08	-1.7886	-1.43612
173374076	rs1574247	3.12541e-08	-1.77759	-1.37783
173374179	rs1574246	3.26135e-08	-1.64663	-1.46621
173374242	rs114907986	1.29211e-07	-1.73613	-3.29343e-10
173374288	rs75030362	1.70043e-07	-1.38609e-10	-1.46152
173374377	rs147937044	1.31504e-07	-1.71854	-3.29343e-10
173374424	rs78534109	3.00938e-08	-1.79665	-1.3966
173374433	rs34237921	4.94382e-08	-1.36855	-1.3283
173374458	rs76932372	1.21468e-07	-1.79792	-3.29343e-10
173374862	rs7591883	3.25238e-08	-1.74781	-1.36779
173375004	rs7565216	3.27123e-08	-1.74462	-1.3652
173375391	rs60096331	2.91607e-08	-1.7938	-1.43095
173375472	rs2178474	3.43675e-08	-1.70322	-1.35724
173375690	rs10205409	2.88936e-08	-1.77142	-1.46253
173375915	rs10193201	3.05642e-08	-1.72716	-1.45058
173376035	rs12622687	3.14647e-08	-1.77836	-1.37034
173376080	rs12619242	3.14647e-08	-1.77836	-1.37034
173376215	rs146326830	2.07021e-07	-1.38609e-10	-1.26475
173376230	rs76262416	3.15452e-08	-1.77836	-1.36779
173376319	rs59476799	3.02317e-08	-1.77908	-1.4096
173376484	rs60446415	3.28853e-08	-1.74462	-1.35992
173376554	rs77387296	1.50048e-07	-1.58661	-3.29343e-10
173377277	rs57404607	2.95009e-08	-1.78914	-1.42401
173377302	rs59374567	2.95009e-08	-1.78914	-1.42401
173377384	rs10803874	3.06819e-08	-1.77159	-1.40231
173377586	rs61486827	4.05518e-08	-1.42357	-1.47143
173377761	rs76258544	3.18067e-08	-1.77532	-1.36258
173378038	rs12467358	3.18067e-08	-1.77532	-1.36258
173378145	rs6755100	3.29275e-08	-1.73956	-1.3637
173378148	rs10451559	4.37816e-08	-1.36287	-1.45549
173378190	rs72892573	3.01843e-08	-1.71782	-1.47243
173378344	rs59970483	2.91796e-08	-1.79586	-1.42824
173378764	rs34532264	3.61681e-08	-1.54424	-1.46516
173378821	rs13398175	4.00355e-08	-1.46365	-1.44415
173379017	rs34938988	4.06577e-08	-1.42311	-1.46927
173379039	rs75381850	1.21507e-07	-1.7976	-3.29343e-10
173379222	rs191444880	1.73866e-07	-1.38609e-10	-1.43928
173379230	rs78623829	2.91364e-08	-1.79782	-1.42776
173379251	rs34926868	3.6371e-08	-1.53368	-1.47012
173379258	rs58044442	3.17918e-08	-1.77317	-1.3652
173379286	rs72892577	2.92689e-08	-1.7504	-1.47064
173379333	rs34153243	4.0649e-08	-1.42311	-1.46949
173379334	rs12995721	1.30966e-07	-1.72263	-3.29343e-10
173379340	rs13018866	1.30021e-07	-1.72987	-3.29343e-10
173379845	rs61194109	1.70474e-07	-1.38609e-10	-1.45899
173380048	rs13402061	3.4972e-08	-1.68045	-1.36258
173380152	rs79095690	3.17449e-08	-1.77205	-1.36779
173380542	rs138829048	1.97939e-07	-1.30961	-3.29343e-10
173381084	rs79346771	3.27653e-08	-1.73786	-1.37034
173381095	rs79594061	3.30382e-08	-1.72894	-1.37096
173381436	rs6746243	4.57917e-08	-1.31989	-1.45358
173381549	rs57957394	3.15789e-08	-1.78213	-1.36296
173382300	rs11688498	2.79503e-08	-1.79746	-1.46968
173382404	rs12474168	3.16565e-08	-1.76976	-1.37287
173382583	rs12474995	3.16749e-08	-1.76736	-1.37468
173382746	rs7575064	3.00821e-08	-1.72716	-1.46648
173382777	rs115142421	3.11975e-08	-1.77952	-1.37771
173382788	rs7562753	5.04565e-08	-1.32522	-1.35124
173382865	rs7562865	5.10873e-08	-1.32522	-1.33881
173382986	rs76738244	2.93112e-08	-1.79812	-1.42148
173383041	rs4972834	3.02818e-08	-1.71844	-1.46859
173383054	rs34401899	4.38702e-08	-1.349	-1.46733
173383074	rs4972835	3.04984e-08	-1.71388	-1.46601
173383516	rs141032935	1.26222e-07	-1.75953	-3.29343e-10
173383667	rs12476126	3.27226e-08	-1.72709	-1.38242
173384622	rs12477247	3.39472e-08	-1.72894	-1.34382
173384741	rs12465442	3.12048e-08	-1.77205	-1.38495
173385946	rs12478465	3.12579e-08	-1.76359	-1.39171
173386534	rs10174809	3.97626e-08	-1.52501	-1.38964
173386819	rs11883720	2.89535e-08	-1.76206	-1.46982
173387360	rs13383151	3.43249e-08	-1.66553	-1.39617
173387668	rs4075604	4.29583e-08	-1.37257	-1.46477
173387734	rs151049467	2.03895e-07	-1.27997	-3.29343e-10
173387776	rs35981026	3.68864e-08	-1.51848	-1.47125
173387994	rs4246629	3.12534e-08	-1.68765	-1.4678
173388099	rs76246006	3.09237e-08	-1.76988	-1.39617
173388136	rs74690552	1.34633e-07	-1.69502	-3.29343e-10
173388148	rs77655885	3.08563e-08	-1.76988	-1.39835
173388341	rs4246630	3.15937e-08	-1.67682	-1.4678
173388342	rs77546188	3.29662e-08	-1.70159	-1.40049
173388371	rs146985521	1.45227e-07	-1.61927	-3.29343e-10
173388387	rs138104397	1.26451e-07	-1.75771	-3.29343e-10
173388456	rs143777267	2.79911e-07	-1.38609e-10	-0.9631
173388819	rs148203056	2.73365e-07	-1.38609e-10	-0.986762
173388962	rs11892462	4.64448e-08	-1.29801	-1.4613
173389645	rs77403951	3.07628e-08	-1.76988	-1.40138
173390343	rs12052921	3.20139e-08	-1.74729	-1.38411
173390775	rs4308101	3.06092e-08	-1.76871	-1.40756
173390783	rs59300838	3.18271e-08	-1.75314	-1.38411
173390826	rs11895820	4.33755e-08	-1.35615	-1.47153
173390879	rs150131599	1.80394e-07	-1.38609e-10	-1.40243
173390936	rs60442917	2.99933e-08	-1.7731	-1.4235
173390968	rs59524026	2.99413e-08	-1.7731	-1.42524
173391025	rs59610589	3.02467e-08	-1.78038	-1.4078
173391126	rs58016698	3.05541e-08	-1.76871	-1.40936
173391172	rs72892596	2.95766e-08	-1.74189	-1.46869
173391176	rs142505993	1.968e-07	-1.38609e-10	-1.31538
173391734	rs72892601	2.97985e-08	-1.73463	-1.46848
173391851	rs142975632	1.79767e-07	-1.38609e-10	-1.40591
173391917	rs112538018	2.93395e-08	-1.75011	-1.46852
173392236	rs186345866	3.04349e-08	-1.76871	-1.41327
173392285	rs75537290	4.40082e-08	-1.3418	-1.47139
173392502	rs151185243	1.70701e-07	-1.38609e-10	-1.45766
173392541	rs150375948	1.22314e-07	-1.79098	-3.29343e-10
173392657	rs77055029	3.03769e-08	-1.76871	-1.41518
173392797	rs13033614	5.22919e-08	-1.17862	-1.46211
173392830	rs11898822	2.94438e-08	-1.7458	-1.46929
173392942	rs183141927	2.99495e-08	-1.79802	-1.40004
173393605	rs57244773	3.00062e-08	-1.79802	-1.39815
173393903	rs147233048	3.00062e-08	-1.79802	-1.39815
173394201	rs142731545	3.03026e-08	-1.78819	-1.39815
173394287	rs148098821	3.03589e-08	-1.76376	-1.42072
173394630	rs138909270	1.6465e-07	-1.49375	-3.29343e-10
173395052	rs11886058	5.10285e-08	-1.20304	-1.46215
173395347	rs78645316	3.22163e-08	-1.7524	-1.3727
173395365	rs72894305	2.94799e-08	-1.7458	-1.46807
173395373	rs75669437	2.9873e-08	-1.79791	-1.4027
173395763	rs4972836	2.94728e-08	-1.7458	-1.46831
173396150	rs10208469	2.92143e-08	-1.7514	-1.47151
173396329	rs4972837	2.91649e-08	-1.7549	-1.4697
173396461	rs112715536	1.21437e-07	-1.79818	-3.29343e-10
173396823	rs75073297	2.93272e-08	-1.74708	-1.47198
173396868	rs13012170	3.30948e-08	-1.68627	-1.41192
173397099	rs13012842	3.09338e-08	-1.69472	-1.471
173397100	rs12986606	3.18786e-08	-1.66463	-1.471
173397444	rs149355505	1.5769e-07	-1.53694	-3.29343e-10
173397674	rs59391745	3.04005e-08	-1.71093	-1.47218
173397690	rs12615584	2.99144e-08	-1.79791	-1.40132
173398027	rs2178477	2.92143e-08	-1.7514	-1.47151
173398271	rs80350104	3.0056e-08	-1.76628	-1.42823
173398463	rs151225840	1.18297e-06	0.478212	-3.29343e-10
173398691	rs6710725	3.15508e-08	-1.67324	-1.47273
173398740	rs11892037	2.91839e-08	-1.75522	-1.46873
173398759	rs6739419	4.87632e-08	-1.25117	-1.45943
173399343	rs34839347	3.04042e-08	-1.71057	-1.47242
173399388	rs182237684	1.94382e-07	-1.38609e-10	-1.32775
173399422	rs190657789	1.74275e-07	-1.38609e-10	-1.43694
173399428	rs182888281	1.74236e-07	-1.38609e-10	-1.43716
173399767	rs57587465	2.97598e-08	-1.79613	-1.40828
173400192	rs6715425	3.19178e-08	-1.66187	-1.47253
173400500	rs72894375	2.90159e-08	-1.76235	-1.46738
173401123	rs6741759	3.02764e-08	-1.7807	-1.40651
173401228	rs13027362	4.91734e-08	-1.24316	-1.45906
173401264	rs79481012	2.89345e-08	-1.79819	-1.43434
173401348	rs56882727	2.97598e-08	-1.79613	-1.40828
173401399	rs13027432	4.61272e-08	-1.29521	-1.47095
173401494	rs6727229	2.97514e-08	-1.73319	-1.47151
173401666	rs6730284	3.01663e-08	-1.78256	-1.40828
173401903	rs6730763	4.54828e-08	-1.30788	-1.47236
173401934	rs148484373	1.96248e-07	-1.38609e-10	-1.31819
173402091	rs4405727	2.93468e-08	-1.74977	-1.46861
173402181	rs7580740	2.85607e-08	-1.77816	-1.46738
173402473	rs141274555	4.68212e-08	-1.28288	-1.46836
173402799	rs375148045	2.28809e-07	-1.38609e-10	-1.16468
173403247	rs374304075	1.74002e-07	-1.38609e-10	-1.4385
173404026	rs117791813	3.55981e-07	-1.38609e-10	-0.722692
173404167	rs62167823	4.73817e-08	-1.26738	-1.47195
173404262	rs55802347	2.87727e-08	-1.76725	-1.4709
173404804	rs12052479	4.63457e-08	-1.28952	-1.47193
173404886	rs7591769	3.05429e-08	-1.77255	-1.40589
173405319	rs116036831	1.30189e-07	-1.72859	-3.29343e-10
173405330	rs6743174	3.09955e-08	-1.75128	-1.41245
173405445	rs74615753	2.99737e-08	-1.7598	-1.43745
173405587	rs79341997	2.99677e-08	-1.76	-1.43745
173405721	rs75623910	2.99677e-08	-1.76	-1.43745
173405918	rs11679477	2.83258e-08	-1.7832	-1.4706
173405994	rs189478353	2.17692e-07	-1.38609e-10	-1.21449
173406017	rs112457972	2.85299e-08	-1.79674	-1.44988
173406018	rs147340898	2.90513e-08	-1.79816	-1.43035
173406152	rs13012928	3.65669e-08	-1.52682	-1.4716
173406153	rs12988961	3.08764e-08	-1.69477	-1.47281
173406154	rs113815251	2.95599e-08	-1.7412	-1.46995
173406270	rs72894386	2.89907e-08	-1.78136	-1.44923
173406336	rs62167825	3.20847e-08	-1.65633	-1.47286
173406396	rs79916089	2.9922e-08	-1.75864	-1.44034
173406444	rs72894389	2.92628e-08	-1.75114	-1.47012
173407137	rs6433365	5.54579e-08	-1.11853	-1.46341
173407248	rs113098645	2.91831e-08	-1.7537	-1.47028
173407281	rs7560501	3.3937e-08	-1.63862	-1.43445
173407305	rs115921034	2.98853e-08	-1.79602	-1.40419
173407444	rs138935309	2.98381e-08	-1.75864	-1.44315
173407711	rs183127697	1.68926e-07	-1.38609e-10	-1.46811
173407712	rs139429426	2.98766e-08	-1.7574	-1.4431
173407978	rs35968313	3.2499e-08	-1.64423	-1.47214
173408133	rs112667335	2.87761e-08	-1.76725	-1.47078
173408269	rs34277286	3.92526e-08	-1.45549	-1.47207
173408345	rs56832945	4.50333e-08	-1.3174	-1.47277
173408545	rs61194385	4.64109e-08	-1.28727	-1.47277
173408788	rs55966259	4.59005e-08	-1.29826	-1.47284
173408807	rs59020762	2.9826e-08	-1.7574	-1.44479
173408946	rs186026134	2.40963e-07	-1.38609e-10	-1.11293
173408980	rs55978548	3.26334e-08	-1.64028	-1.47195
173408993	rs72894396	2.9103e-08	-1.75567	-1.47106
173409320	rs138822454	2.87937e-08	-1.79805	-1.43937
173409460	rs142919260	2.0695e-06	1.03749	-3.29343e-10
173410108	rs11685833	2.83857e-08	-1.7959	-1.45578
173410163	rs76382989	2.97919e-08	-1.75599	-1.44734
173410168	rs74355465	2.93592e-08	-1.78959	-1.42837
173410420	rs34871211	4.50703e-08	-1.31641	-1.47293
173410530	rs150496972	1.73735e-07	-1.38609e-10	-1.44004
173410651	rs77090411	2.01503e-07	-1.38609e-10	-1.29177
173410756	rs80176582	2.96781e-08	-1.7574	-1.44977
173410860	rs4972839	2.85571e-08	-1.78608	-1.45958
173411004	rs115160117	2.92975e-08	-1.79025	-1.42982
173411363	rs149268792	1.6938e-07	-1.46543	-3.29343e-10
173411514	rs72894400	2.878e-08	-1.77129	-1.4666
173411566	rs6746138	2.91989e-08	-1.75932	-1.46412
173411740	rs6749369	3.2307e-08	-1.65034	-1.47195
173411774	rs112660314	2.86539e-08	-1.7732	-1.46908
173411957	rs112509861	2.84836e-08	-1.77772	-1.47052
173412163	rs75612195	2.99399e-08	-1.74861	-1.44977
173412858	rs35022330	4.50819e-08	-1.31641	-1.47268
173413411	rs34970908	5.09084e-08	-1.20304	-1.46451
173413478	rs4972841	3.34736e-08	-1.62916	-1.45765
173413646	rs72896105	2.90901e-08	-1.75695	-1.47023
173413859	rs146354454	1.2243e-07	-1.79003	-3.29343e-10
173414077	rs10460364	3.24639e-08	-1.64568	-1.47176
173414086	rs114558467	1.51853e-07	-1.57465	-3.29343e-10
173414375	rs117622639	3.81372e-07	-1.38609e-10	-0.653795
173414693	rs12475916	2.98212e-08	-1.74706	-1.45529
173414770	rs148715496	2.44753e-07	-1.38609e-10	-1.09732
173414959	rs116860308	1.69182e-07	-1.38609e-10	-1.4666
173415560	rs12151618	3.48648e-08	-1.63571	-1.41038
173415706	rs78647569	2.88635e-08	-1.7834	-1.45159
173415896	rs1920978	5.77439e-08	-1.43173	-1.10982
173415929	rs79234876	1.25392e-07	-1.76613	-3.29343e-10
173417651	rs61542159	3.32202e-08	-1.65037	-1.44405
173418939	rs10178654	9.30439e-08	-1.36127	-0.703232
173418990	rs10202550	7.39638e-08	-1.56498	-0.729019
173419009	rs74807097	1.87626e-07	-1.38609e-10	-1.36312
173419284	rs116794688	1.24859e-07	-1.77039	-3.29343e-10
173419768	rs79240914	2.31191e-07	-1.38609e-10	-1.15433
173419805	rs10181851	4.05163e-08	-1.46922	-1.42665
173420181	rs189484628	2.64352e-07	-1.02029	-3.29343e-10
173420254	rs3765065	4.20765e-08	-1.43294	-1.42514
173420609	rs114945843	3.34202e-08	-1.64166	-1.44675
173420746	rs62167832	7.07992e-08	-1.6087	-0.729019
173421249	rs10930561	2.9351e-08	-1.74532	-1.47292
173421865	rs77842539	3.76057e-08	-1.62196	-1.34845
173422459	rs79289120	3.68583e-08	-1.64623	-1.34426
173423066	rs8179584	2.85217e-08	-1.77407	-1.47284
173423360	rs72896113	1.89575e-07	-1.35279	-3.29343e-10
173423833	rs145546391	3.48942e-07	-0.742664	-3.29343e-10
173424075	rs78279758	2.97697e-08	-1.73141	-1.47266
173424337	rs143004280	1.87785e-07	-1.38609e-10	-1.36227
173424407	rs151175749	2.86898e-08	-1.76863	-1.4724
173424409	rs78044438	3.35484e-08	-1.62512	-1.45947
173425165	rs112602220	1.25512e-07	-1.76517	-3.29343e-10
173425255	rs6752257	1.26796e-07	-0.919804	-0.835189
173425349	rs6752386	4.87031e-08	-1.32214	-1.38969
173425952	rs10208151	1.07117e-07	-0.989978	-0.933668
173427053	rs10176813	7.38633e-08	-1.58162	-0.713732
173427420	rs144077428	2.87358e-07	-0.936843	-3.29343e-10
173427583	rs146518851	3.36068e-07	-0.780257	-3.29343e-10
173427727	rs74265085	1.97949e-07	-1.38609e-10	-1.30956
173427815	rs149671118	2.87358e-07	-0.936843	-3.29343e-10
173428578	rs117668431	1.93366e-07	-1.38609e-10	-1.33298
173428874	rs6433368	4.84808e-08	-1.2435	-1.47291
173428969	rs147075956	2.81681e-07	-0.956795	-3.29343e-10
173429033	rs4972842	1.22087e-07	-1.79284	-3.29343e-10
173430399	rs75443341	1.83456e-07	-1.38609e-10	-1.38559
173430468	rs13007707	1.20327e-07	-0.895372	-0.911986
173430707	rs10930562	4.65647e-08	-1.3805	-1.37622
173431040	rs10930563	3.03053e-08	-1.71657	-1.46968
173431157	rs72896121	1.22255e-07	-1.79146	-3.29343e-10
173431286	rs74725860	2.90754e-07	-0.925092	-3.29343e-10
173432354	rs3769321	5.04561e-08	-1.31348	-1.36298
173433033	rs190485976	1.31989e-07	-1.71485	-3.29343e-10
173433186	rs2290563	5.44912e-08	-1.13982	-1.45971
173433397	rs115287164	2.91983e-07	-0.920875	-3.29343e-10
173433829	rs13023751	9.88099e-08	-1.30988	-0.694494
173434765	rs11887454	1.25637e-07	-0.895372	-0.8688
173434791	rs145625378	2.91983e-07	-0.920875	-3.29343e-10
173435092	rs57418091	3.27989e-08	-1.67139	-1.43579
173435366	rs187304882	2.93096e-07	-0.917071	-3.29343e-10
173435374	rs13417334	1.28362e-07	-0.868499	-0.874214
173435757	rs13394924	7.94629e-08	-1.5185	-0.703778
173435882	rs111582980	3.14229e-07	-0.847449	-3.29343e-10
173436136	rs147130811	2.93096e-07	-0.917071	-3.29343e-10
173436709	rs140435298	1.24721e-07	-1.77149	-3.29343e-10
173437161	rs10180021	9.75199e-08	-1.30988	-0.707635
173437486	rs151101857	3.79069e-06	1.64273	-3.29343e-10
173437490	rs59990001	1.98789e-07	-1.38609e-10	-1.30533
173437615	rs13401980	1.38014e-07	-0.835405	-0.834811
173437965	rs75325681	1.94574e-07	-1.38609e-10	-1.32676
173438379	rs56953655	1.37033e-07	-0.835405	-0.841941
173439274	rs10186869	1.26069e-07	-0.879774	-0.88097
173439659	rs35809888	1.37509e-07	-0.835405	-0.838477
173440330	rs12990751	1.35131e-07	-0.845739	-0.845585
173440606	rs13008835	1.34899e-07	-0.845739	-0.847308
173440945	rs12467086	3.34054e-08	-1.67953	-1.40933
173440996	rs151296755	2.88986e-07	-0.931193	-3.29343e-10
173441141	rs34888332	1.34641e-07	-0.845739	-0.849219
173441145	rs139775806	3.72202e-07	-0.678134	-3.29343e-10
173441448	rs62167835	5.13857e-08	-1.30469	-1.35352
173441749	rs146559654	2.8657e-07	-0.939589	-3.29343e-10
173442089	rs11890159	1.3441e-07	-0.845739	-0.850936
173442601	rs11897165	1.33925e-07	-0.845739	-0.854553
173443890	rs142698703	7.68723e-07	-1.38609e-10	0.0471604
173444462	rs6738196	5.20389e-08	-1.2967	-1.34888
173444669	rs78435708	1.56914e-07	-1.54187	-3.29343e-10
173444953	rs17299956	9.3019e-08	-1.30988	-0.754887
173445325	rs12476089	5.21219e-08	-1.18351	-1.46047
173445563	rs146154498	1.96064e-07	-1.38609e-10	-1.31913
173445943	rs113110686	3.09798e-08	-1.79567	-1.36857
173446115	rs10930564	3.38588e-08	-1.67392	-1.40145
173446266	rs1869922	9.91675e-08	-1.27838	-0.722377
173446286	rs11686903	3.1961e-08	-1.68406	-1.449
173446408	rs74585025	1.87584e-07	-1.36334	-3.29343e-10
173446418	rs57696969	3.20973e-08	-1.70389	-1.42491
173446638	rs36118221	1.0717e-07	-0.879774	-1.04338
173446652	rs116574804	1.33978e-07	-1.6999	-3.29343e-10
173447128	rs35880823	1.26398e-07	-0.868499	-0.889634
173448264	rs116975897	1.94241e-07	-1.38609e-10	-1.32847
173448383	rs74265086	3.12139e-08	-1.69321	-1.46349
173448518	rs10199472	1.30315e-07	-0.857154	-0.870464
173448901	rs13385403	1.39856e-07	-0.804439	-0.852518
173450587	rs11901110	1.29063e-07	-0.868499	-0.868773
173450756	rs11884789	4.94497e-08	-1.22945	-1.46716
173451074	rs36014095	2.76542e-07	-0.975206	-3.29343e-10
173451346	rs62169268	2.44312e-07	-1.09913	-3.29343e-10
173451423	rs142400899	2.76542e-07	-0.975206	-3.29343e-10
173452006	rs118107311	3.0948e-08	-1.70177	-1.46349
173452086	rs140419740	2.99755e-07	-0.894604	-3.29343e-10
173452156	rs11902810	1.29525e-07	-0.868499	-0.865195
173452332	rs11897495	1.13702e-07	-0.997095	-0.866891
173452347	rs11902907	8.31967e-08	-1.40291	-0.773448
173452354	rs74747026	3.33589e-08	-1.65913	-1.43112
173452380	rs111423746	3.23075e-08	-1.7908	-1.33147
173452555	rs11897582	7.82116e-08	-1.48826	-0.74989
173452754	rs6710129	5.14268e-08	-1.3135	-1.34391
173453018	rs6723872	1.41886e-07	-0.804439	-0.838105
173453027	rs139384576	1.84506e-07	-1.38609e-10	-1.37989
173453165	rs10210546	9.29214e-08	-1.29444	-0.771373
173453278	rs16860693	2.96487e-08	-1.74673	-1.46142
173453471	rs117897460	3.13945e-08	-1.68951	-1.46142
173453737	rs10201129	9.25536e-08	-1.30219	-0.76759
173454235	rs10930565	5.15049e-08	-1.32223	-1.33366
173454364	rs76624092	3.10638e-08	-1.70084	-1.46069
173454491	rs16860696	1.26263e-07	-0.883496	-0.875708
173455072	rs35999155	9.7803e-08	-1.32507	-0.689544
173455243	rs11891127	1.41122e-07	-0.804439	-0.843507
173455878	rs79246370	2.82525e-08	-1.79804	-1.45835
173456039	rs77843385	2.82813e-08	-1.79702	-1.45835
173456331	rs118073244	3.29343e-07	-1.38609e-10	-0.800472
```
