## Supplementary material for "Characterization of shared and ancestry-specific signals driving complex traits using multi-ancestry fine-mapping": susiex_nc3.cs80.summary

```
# chr2:172456449-173456449
CS_ID	CS_LENGTH	CS_PURITY	MAX_PIP_SNP	BP	REF_ALLELE	ALT_ALLELE	REF_FRQ	BETA	SE	-LOG10P	MAX_PIP	POST-HOC_PROB_POP1	POST-HOC_PROB_POP2
1	5	0.94446	rs13390848	172957643	T,T	G,G	0.801193,0.915675	-0.0294993,0.00588477	0.00495399,0.0153834	8.58399,0.153625	0.187007	0.999102	0.22225
```
