## Supplementary material for "Characterization of shared and ancestry-specific signals driving complex traits using multi-ancestry fine-mapping": orig_s2_snps

```
rs35453312
rs79137057
rs79332364
rs60870675
rs67219359
rs34378931
rs13010985
rs13012486
rs117956842
rs78550796
rs3886202
rs12476793
rs10195766
rs1455882
rs34281530
rs4666965
rs76376012
rs146556421
rs116200287
rs200914225
rs985364
rs985365
rs985366
rs150711548
rs78178958
rs4666966
rs17616273
rs58955428
rs13030431
rs13008429
rs13031852
rs12611642
rs35559717
rs12988831
rs36072037
rs13022582
rs13001255
rs1378672
rs34955339
rs56112436
rs78406242
rs16825757
rs74495705
rs7585856
rs72901175
rs141122652
rs10931128
rs12623178
rs5021561
rs7580981
rs17616326
rs34909680
rs1037620
rs13027778
rs74676048
rs6735475
rs12472546
rs1350109
rs34147693
rs7557221
rs4666968
rs13015358
rs7606514
rs141885748
rs1378670
rs74734807
rs13004575
rs13005060
rs17582652
rs13005737
rs13010727
rs13010926
rs13011224
rs13011943
rs13012735
rs72901197
rs13025515
rs74333936
rs6716598
rs12996639
rs7574799
rs56289413
rs17582708
rs148063937
rs17582722
rs17429154
rs17616410
rs17616422
rs34982547
rs12617183
rs7608058
rs7424464
rs79191357
rs35408372
rs10172042
rs10198670
rs150674352
rs34132897
rs35624355
rs13010002
rs7578793
rs17616428
rs76723862
rs35215142
rs10931129
rs9753048
rs71430137
rs66805122
rs79652913
rs34335736
rs12475866
rs79604163
rs71430138
rs67783340
rs80334045
rs13025307
rs1455885
rs78346995
rs1455884
rs12479091
rs34137255
rs35391567
rs1378667
rs17582837
rs4666970
rs17582851
rs17582865
rs1455878
rs1455879
rs970039
rs13003128
rs17582879
rs9283491
rs551607229
rs6747393
rs9808115
rs117018927
rs34819685
rs7597071
rs79459829
rs72902877
rs77206382
rs17582900
rs116822194
rs17616565
rs17616577
rs114678617
rs13394020
rs13433033
rs76167198
rs72902887
rs62176429
rs76165554
rs186545293
rs6708577
rs114996822
rs1037618
rs72904814
rs142703769
rs35628116
rs28455799
rs71430139
rs71430140
rs4143776
rs719736
rs10183564
rs10173537
rs12470720
rs72904822
rs12467899
rs12475925
rs12465090
rs4666971
rs12998742
rs7588228
rs10209504
rs13011519
rs12621107
rs12621134
rs12614706
rs2045285
rs2045284
rs2369192
rs13026881
rs142256797
rs10439305
rs2887461
rs2369343
rs1378666
rs7423030
rs139817407
rs12465214
rs17429424
rs12616371
rs7561599
rs4666972
rs17501315
rs1455877
rs4666654
rs4666655
rs34568398
rs10186072
rs6733345
rs6748312
rs17429465
rs75540850
rs117209555
rs113142240
rs79442240
rs73038462
rs78789074
rs13400857
rs75200908
rs77793227
rs77198288
rs35809014
rs76124619
rs111529535
rs78823671
rs12693374
rs79299759
rs76718405
rs1455888
rs111800248
rs76853645
rs971784
rs971783
rs78063709
rs971782
rs77805624
rs76394846
rs78531990
rs75559352
rs74322353
rs11685073
rs76392683
rs12052955
rs12327924
rs12052962
rs12052239
rs12052240
rs2168382
rs12464743
rs993147
rs79591831
rs76432705
rs78382108
rs12328731
rs1455887
rs76228289
rs113292544
rs112115148
rs2198717
rs2219224
rs117626487
rs2198715
rs76777147
rs71430144
rs1378676
rs1378675
rs1378674
rs1378673
rs80131592
rs74671199
rs56735653
rs75741180
rs71430145
rs77479373
rs76293076
rs1598498
rs1598497
rs75093258
rs35424521
rs1455886
rs34553303
rs78185509
rs113279775
rs111821517
rs79654030
rs77291123
rs73038473
rs10174203
rs75942794
rs13008055
rs144282428
rs75122606
rs78056468
rs76915734
rs76673659
rs78498745
rs6728015
rs12465092
rs17501385
rs12998972
rs17583152
rs10209231
rs74692079
rs10497648
rs10497649
rs112007611
rs12611587
rs78961890
rs10497650
rs17429535
rs75795852
rs74723497
rs17583181
rs17583195
rs10203961
rs17501434
rs17616825
rs79481878
rs17583202
rs1443021
rs1443022
rs17583216
rs62177062
rs77905203
rs12997790
rs77232985
rs12466190
rs7605147
rs79234688
rs4666975
rs77890048
rs4666976
rs4666977
rs60781654
rs10176508
rs1443023
rs10200357
rs76885372
rs73038494
rs11695126
rs76642274
rs113241539
rs58420944
rs34376643
rs77501805
rs62177067
rs78057467
rs13015290
rs28876978
rs55869038
rs6736806
rs61196908
rs13387150
rs7349369
rs7349432
rs74697480
rs74269778
rs35071123
rs71430148
rs1372949
rs73035481
rs79905095
rs71430149
rs75223513
rs75151645
rs71430150
rs7582066
rs150893624
rs79926469
rs1596269
rs78496060
rs56061105
rs77596369
rs77028746
rs75806783
rs78647098
rs2369583
rs77837921
rs59306717
rs716544
rs76403314
rs76196859
rs716545
rs73035491
rs12052723
rs77358447
rs72890013
rs13028278
rs80115690
rs73035493
rs12693375
rs13036001
rs78567350
rs75621426
rs60929313
rs74402857
rs80136847
rs75185101
rs58391394
rs79354902
rs73035497
rs73035500
rs36012782
rs72890016
rs76953149
rs78902948
rs77005196
rs12468883
rs78471465
rs58886342
rs35690105
rs142320943
rs12478223
rs12473165
rs35656673
rs150452257
rs35943580
rs1596270
rs1596271
rs1596272
rs1596273
rs6751401
rs35371490
rs113822416
rs1579762
rs117247987
rs1579763
rs34768597
rs76459712
rs112432948
rs11680948
rs59153068
rs12615674
rs113527871
rs1584013
rs10183205
rs1348340
rs1372950
rs1348341
rs4666978
rs77836860
rs62177069
rs80052986
rs981091
rs78539309
rs73981607
rs34617802
rs75588942
rs35545995
rs10931132
rs79359643
rs57809381
rs190164834
rs113806129
rs112987756
rs60575740
rs74593170
rs4334456
rs71430151
rs894528
rs57981874
rs4340470
rs7420385
rs12464712
rs7593965
rs71430152
rs1596275
rs10931133
rs1596276
rs1596277
rs72890056
rs71430153
rs2369337
rs958506
rs78256234
rs73037226
rs80267064
rs144508143
rs7594397
rs59248537
rs113066756
rs118164303
rs2887457
rs79036018
rs11694125
rs1304514
rs34826481
rs13034795
rs67721100
rs2034059
rs74904345
rs6748031
rs2034058
rs2034057
rs4363994
rs1443033
rs79520634
rs10204602
rs75418006
rs10204810
rs72890074
rs13027676
rs114237524
rs10931138
rs73037302
rs2369346
rs75702296
rs72890082
rs13430188
rs34125771
rs34143243
rs2034055
rs12623744
rs5027800
rs13430946
rs62177074
rs147807755
rs35943449
rs12475586
rs10200549
rs138740039
rs72890091
rs1596274
rs6759504
rs6759838
rs117123567
rs78457147
rs79189484
rs35238455
rs35120899
rs140400930
rs149550709
rs1443029
rs2053562
rs117178801
rs140244146
rs2053561
rs57887412
rs10931139
rs117732421
rs12467320
rs62177078
rs2369334
rs111322575
rs72891806
rs62177116
rs62177117
rs118029527
rs117971769
rs72891809
rs72891812
rs72891817
rs12997115
rs185602205
rs1020275
rs113806976
rs12986601
rs1020276
rs10931140
rs34526004
rs11691711
rs145130586
rs35348384
rs35182289
rs35528973
rs13023807
rs4542807
rs12469495
rs12465756
rs7425409
rs13007054
rs13007491
rs13031180
rs13008156
rs13031629
rs12693376
rs138458889
rs13400786
rs1443030
rs56356754
rs117623344
rs111615469
rs13002540
rs981320
rs55878663
rs10207872
rs17616904
rs117564164
rs113620567
rs142146998
rs147439545
rs13036089
rs10931141
rs13000020
rs72891853
rs80240045
rs73039240
rs72891857
rs13406273
rs72891861
rs12620514
rs56307538
rs139807892
rs17501536
rs28676657
rs10190639
rs72891867
rs13028074
rs114447460
rs72891873
rs76964730
rs72891877
rs145165876
rs111955967
rs4581864
rs2053564
rs34414873
rs117252764
rs12998657
rs12474365
rs79009285
rs146961537
rs1443032
rs143657855
rs12612676
rs112630861
rs28535247
rs150785056
rs142980190
rs12465889
rs10172686
rs72893704
rs72893707
rs10211526
rs143609733
rs12614489
rs35830509
rs12622636
rs34023681
rs6740184
rs60629413
rs72893713
rs12693377
rs1966770
rs1966769
rs1992515
rs72893716
rs6733780
rs6751688
rs72893721
rs1443027
rs140317421
rs768352
rs11678101
rs17429724
rs10170741
rs12104636
rs12104637
rs4666982
rs11676821
rs79496971
rs74469819
rs77665708
rs7574316
rs117095702
rs527389075
rs150718771
rs139930910
rs56242339
rs7608388
rs1036872
rs117658201
rs13019088
rs11692149
rs72893744
rs145053223
rs78498827
rs72893752
rs7592419
rs16825970
rs4146075
rs1820538
rs76643097
rs190358934
rs72893759
rs77357807
rs75460878
rs1348342
rs114555556
rs1372953
rs1992514
rs1372952
rs17616975
rs17616987
rs28417518
rs1427149
rs1014024
rs28483561
rs28725197
rs11891415
rs77013086
rs3902438
rs78499510
rs7574140
rs12471708
rs183903263
rs56793009
rs2162455
rs1443026
rs189453599
rs72893780
rs2369586
rs144232715
rs7572199
rs10187380
rs12467081
rs113532664
rs117696808
rs2114548
rs1596267
rs76142318
rs12467551
rs12467583
rs17429906
rs17617005
rs10194642
rs76305707
rs115653571
rs75955552
rs78845317
rs188953430
rs6434084
rs6434085
rs147808655
rs7562340
rs1348339
rs17583433
rs1867187
rs17583446
rs17583453
rs72625290
rs201162936
rs78754921
rs17508064
rs28709986
rs35334414
rs56766078
rs145146343
rs1978953
rs150949825
rs75179641
rs12472136
rs10931143
rs16825993
rs12472209
rs1443024
rs6747376
rs6750654
rs13423710
rs34370146
rs66495417
rs148634908
rs2033138
rs79115101
rs10931144
rs6717688
rs1365714
rs7562669
rs1582823
rs77623385
rs12620876
rs7425839
rs10931145
rs35550367
rs193147684
rs34140534
rs78621838
rs79121302
rs76977894
rs35005555
rs4666659
rs6724979
rs68171887
rs11686547
rs35335408
rs6712236
rs77413801
rs74489441
rs4519476
rs1593662
rs72895640
rs72895642
rs74326810
rs35419204
rs1593663
rs77666609
rs72625291
rs56883427
rs10177416
rs140668782
rs79934448
rs57589450
rs12615746
rs62174928
rs1427148
rs13393271
rs12477814
rs17430153
rs55865515
rs35993772
rs62174932
rs75254889
rs6742715
rs144681942
rs2033137
rs142879312
rs34566897
rs6747233
rs12475744
rs75912018
rs6721856
rs17617133
rs13025371
rs117795436
rs7584439
rs7558116
rs1593661
rs6434087
rs6434088
rs6434089
rs10497654
rs719281
rs1030430
rs75451268
rs55732877
rs7566980
rs1427151
rs2162456
rs117087687
rs80059342
rs13002655
rs76475245
rs7585187
rs72895669
rs4399684
rs1896235
rs4592808
rs186946445
rs147529114
rs4389295
rs58500675
rs148428880
rs67398881
rs13013957
rs62174934
rs62174935
rs111256056
rs4371322
rs3953016
rs56833097
rs76444548
rs10803976
rs11682677
rs10803977
rs184286442
rs143426972
rs10803978
rs151287225
rs17430209
rs62174937
rs17508275
rs34814232
rs359876
rs12999003
rs12466285
rs7605500
rs34862490
rs17430279
rs150600280
rs359877
rs6751008
rs1469337
rs359878
rs55781342
rs62174940
rs359880
rs11691444
rs185582755
rs9678515
rs76170275
rs72625292
rs35574370
rs79754244
rs367464
rs414068
rs7586860
rs75786365
rs10198713
rs12618211
rs192444460
rs187839669
rs974729
rs34651316
rs10931148
rs1365718
rs359899
rs147209571
rs1593664
rs1834732
rs13023840
rs77361510
rs144755530
rs76926829
rs35759594
rs79264687
rs74928904
rs140112793
rs10469726
rs139480157
rs74434225
rs13007925
rs146946465
rs1021041
rs359902
rs10432495
rs1019706
rs2052794
rs359903
rs12470178
rs359904
rs75747525
rs12992164
rs16826057
rs4366862
rs1978573
rs359893
rs359894
rs11888068
rs17617267
rs73041376
rs13026173
rs17617285
rs10497655
rs184261027
rs34714481
rs2279266
rs359895
rs73041379
rs359896
rs12693380
rs10203158
rs12693381
rs60269985
rs12693382
rs12693383
rs76878347
rs435822
rs415350
rs430040
rs74906732
rs10931149
rs72897732
rs72897733
rs1014959
rs72897737
rs403115
rs722384
rs722385
rs13393273
rs12693384
rs148516959
rs10202700
rs73041394
rs1427150
rs6715977
rs359875
rs17617356
rs17508595
rs11900132
rs74942702
rs359882
rs17617408
rs149946839
rs74954231
rs359884
rs359885
rs78279446
rs17508623
rs72897742
rs12613195
rs359886
rs17617468
rs359887
rs17508644
rs17430586
rs17430600
rs17508671
rs359888
rs17430621
rs80243100
rs17430628
rs17430635
rs72897758
rs359891
rs359892
rs75685699
rs12990519
rs6434092
rs7557843
rs149506571
rs72625293
rs62176172
rs62176173
rs35068933
rs7591757
rs6434094
rs35431480
rs2054549
rs2054548
rs7600673
rs146041840
rs72897775
rs7564347
rs1480478
rs72897782
rs11890128
rs35230759
rs12693385
rs1021043
rs62176207
rs57159364
rs72897790
rs76627958
rs10198049
rs72897793
rs994653
rs72897795
rs111876364
rs34934597
rs13021843
rs72897799
rs6434095
rs12469299
rs72897802
rs72899904
rs7608284
rs7608194
rs72899906
rs6434096
rs139561322
rs145088825
rs140817773
rs10197925
rs990844
rs76692397
rs62176209
rs73043234
rs76629295
rs55764167
rs72899915
rs148674809
rs73043238
rs6738793
rs117357185
rs72899918
rs35979599
rs17508706
rs2369593
rs137942900
rs899845
rs899846
rs118061110
rs72899932
rs79790803
rs60170726
rs7581009
rs1480479
rs2035320
2:185529665_G_A
rs9678203
rs2035321
rs17508713
rs13405270
rs899847
rs11891662
rs115294081
rs72899938
rs7609208
rs7597593
rs72899945
rs6756881
rs6742182
rs17508767
rs6745295
rs72899950
rs72899952
rs6728764
rs148974764
rs11901640
rs34713272
rs10184629
rs11892742
rs77519010
rs10188162
rs6755921
rs2199882
rs72899961
rs1480481
rs72899964
rs72899966
rs6723680
rs12693387
rs114030182
rs72899969
rs6718759
rs55782979
rs78880814
rs72899975
rs72899976
rs72899981
rs72899983
rs17584193
rs2127698
rs72899986
rs10197098
rs10173509
rs17508877
rs1038197
rs1038198
rs7588753
rs16826158
rs17508905
rs72899997
rs12104591
rs4308093
rs79792096
rs10186035
rs7568756
rs7585738
rs2199883
rs16826169
rs76167860
rs6730122
rs1383309
rs7583953
rs143345591
rs34494944
rs17509003
rs10180958
rs79896103
rs7586454
rs11894318
rs11895541
rs74432599
rs13389014
rs13389241
rs13414832
rs75368853
rs17430952
rs17430973
rs11690860
rs72901814
rs1480477
rs1480476
rs13383910
rs922629
rs72901817
rs6747844
rs113747911
rs72901820
rs116676375
rs1600578
rs1600577
rs17430987
rs6742299
rs7582887
rs7569229
rs7569699
rs1383308
rs116843446
rs16826178
rs34202603
rs77715599
rs1383307
rs7568655
rs7568843
rs78015828
rs6725125
rs72901831
rs72901834
rs10165596
rs35328100
rs72901836
rs2170202
rs149063513
rs72901840
rs2369594
rs11693094
rs13023106
rs7578333
rs7581514
rs189804042
rs10167859
rs139452357
rs1480483
rs79761896
rs13026742
rs13001215
rs72901849
rs6434100
rs72901852
rs74269782
rs145117210
rs62176236
rs34481141
rs2170203
rs113559691
rs13404024
rs115521688
rs1480484
rs1480485
rs1480486
rs115082372
rs62176237
rs117721323
rs72901857
rs182256574
rs13384546
rs117552234
rs72901862
rs13417466
rs76046974
rs191173608
rs10190062
rs79407152
rs10172363
rs147921164
rs73978096
rs72901873
rs10179499
rs10206254
rs10206426
rs2369595
rs188650014
rs77224444
rs13396662
rs55701066
rs147937632
rs4278895
rs72901884
rs6712125
rs2887514
rs72901889
rs6728615
rs10177035
rs6732176
rs72901891
rs72901893
rs10194277
rs10194285
rs10174301
rs6759491
rs62176239
rs6716151
rs72901901
rs12693388
rs17617913
rs142552000
rs10196799
rs12693389
rs72903709
rs10176668
rs7603313
rs6434102
rs13018902
rs17431119
rs139766476
rs17431132
rs17431153
rs13010468
rs10497657
rs10497658
rs13017390
rs72903719
rs72903720
rs72903723
rs1987025
rs17584494
rs72903727
rs10497659
rs10497660
rs1317210
rs1320080
rs17431258
rs72903735
rs143245512
rs72903737
rs79079179
rs10195510
rs148607139
rs72903738
rs6716235
rs12693391
rs4635495
rs4275993
rs79562683
rs34327168
rs34963004
rs34452663
rs72903748
rs12693392
rs2369596
rs72903752
rs62176258
rs58159162
rs10170664
rs12693394
rs72903757
rs13028549
rs4666990
rs72903763
rs4294964
rs72903765
rs72903769
rs7574128
rs140911474
rs6751335
rs10211213
rs13012893
rs13012514
rs72903776
rs72903778
rs72903783
rs111978801
rs117705240
rs72903786
rs78788091
rs56341618
rs143598180
rs17509336
rs17431278
rs10201360
rs13408744
rs72903798
rs7608386
rs17584522
rs117533872
rs13386789
rs6720863
rs6749691
rs72905708
rs2369589
rs72905711
rs4614893
rs4458174
rs35071909
rs62174661
rs144568632
rs147851881
rs13396495
rs35105890
rs117548932
rs141007716
rs189530005
rs4544394
rs72905716
rs9973969
rs9973631
rs72905722
rs13424507
rs9973668
rs13028349
rs16826219
rs72905730
rs12693395
rs17509517
rs62174663
rs115103722
rs75486007
rs7605689
rs72905739
rs75027645
rs72905741
rs150946675
rs56049830
rs186991657
rs4494699
rs10180597
rs7603015
rs72905749
rs10187190
rs138273718
rs72905751
rs72905753
rs114199508
rs6709440
rs7578316
rs80268465
rs72905760
rs12693396
rs6748925
rs199613058
rs55941754
rs56217433
rs72905774
rs62174664
rs142428638
rs35321501
rs75876499
rs79577277
rs13386192
rs72905777
rs7589314
rs13415342
rs7577581
rs7593307
rs12693397
rs12693398
rs72905782
rs72905784
rs13396624
rs13422256
rs72905785
rs72905786
rs7585171
rs72905792
rs72905794
rs72905795
rs62200787
rs62200788
rs72905797
rs7558878
rs11890843
rs13398732
rs114523990
rs62200789
rs62200790
rs17509601
rs140007057
rs17509608
rs13388087
rs13401381
rs7588907
rs75960822
rs7564941
rs10199843
rs6709436
rs11902536
rs72489096
rs17431582
rs1366845
rs1366844
rs142513763
rs10210216
rs77689531
rs11892843
rs17431603
rs115166888
rs72907715
rs1366843
rs147926608
rs1820847
rs4586602
rs72907717
rs13411652
rs1429427
rs76672122
rs10206265
rs66983648
rs112869258
rs34945978
rs140193128
rs72907724
rs117736653
rs72907727
rs72907728
rs34044253
rs62200793
rs11894088
rs11904676
rs139794794
rs56310614
rs113993502
rs55914275
rs143272432
rs77096318
rs11899082
rs150700380
rs13429132
rs13428955
rs117828782
rs12693399
rs12693400
rs6715910
rs12999617
rs12999259
rs13402566
rs6718067
rs72907741
rs7584503
rs6722425
rs6710286
rs3931790
rs7562384
rs72907747
rs1344707
rs7603001
rs7590852
rs12693401
rs72907756
rs188036455
rs1366840
rs10931155
rs72907759
rs72907760
rs10497661
rs182897955
rs10497662
rs191552265
rs1835172
rs146638869
rs145108720
rs4666994
rs4666995
rs72907766
rs66970879
rs66726164
rs66473204
rs17431742
rs1114248
rs139769838
rs2115622
rs2115621
rs72893061
rs6757288
rs143411434
rs7594906
rs72893066
rs725617
rs1344706
rs13009002
rs72893068
rs4666998
rs13423388
rs72893071
rs141265790
rs7593816
rs140038415
rs1583048
rs77724485
rs1366839
rs147731319
rs1366838
rs11901504
rs77341249
rs11681373
rs2059924
rs2059923
rs56213902
rs56321552
rs1594166
rs78706988
rs74777390
rs140386255
rs7580993
rs1583050
rs113405514
rs113696648
rs1583049
rs144771771
rs4666999
rs17431776
rs13012303
rs6722992
rs6723392
rs6751736
rs6726421
rs138995932
rs72893092
rs13025111
rs6755404
rs17509873
rs17431804
rs10931156
rs4667000
rs72893100
rs12476147
rs61739291
rs35676856
rs75132823
rs61739290
rs4667001
rs4667002
rs61739288
rs728534
rs61739287
rs1366842
rs12477430
rs3731834
rs77067231
rs144576268
rs10931157
rs191919499
rs34221271
rs62198468
rs6745533
rs12693402
rs72894907
rs10931158
rs72894910
rs149529375
rs72894912
rs4380187
rs12473452
rs10210173
rs1429428
rs6434107
rs7591741
rs72894918
rs7569641
rs72894920
rs72894921
rs72894925
rs72894927
rs7591202
rs1346652
rs72894930
rs149548682
rs6709418
rs7561051
rs1579466
rs7583540
rs6737634
rs6737640
rs6712373
rs6741522
rs4667003
rs6749374
rs11884728
rs11900566
rs572520293
rs72894933
rs6709701
rs62198493
rs2043020
rs17510039
rs78148914
rs721567
rs721569
rs721568
rs1366841
rs72894940
rs6729996
rs72894942
rs190965920
rs72894943
rs78635942
rs187403687
rs13013980
rs72894946
rs76594857
rs6714752
rs34679083
rs2163065
rs2115623
rs13394337
rs35022003
rs34423083
rs79637125
rs12053131
rs72894953
rs1346650
rs191255653
rs35920644
rs149789877
rs114395881
rs146558654
rs72894955
rs35479953
rs6761601
rs72894957
rs72894958
rs113618218
rs13386401
rs12477914
rs72894960
rs141876388
rs35301347
rs1429423
rs10184392
rs62198501
rs72894963
rs10165793
rs77177636
rs10183560
rs17510170
rs144259514
rs12617296
rs72894970
rs7577752
rs62198502
rs1429422
rs35960173
rs117858998
rs13384293
rs117335027
rs72894975
rs6730475
rs34532936
rs72894978
rs72894979
rs72894980
rs117020242
rs35616100
rs34793964
rs35889740
rs7600337
rs187456748
rs192019444
rs149526727
rs373424244
rs13017256
rs13022346
rs1594165
rs34839263
rs72894981
rs72894983
rs72894984
rs263765
rs10167276
rs56135141
rs13428010
rs183501422
rs75673837
rs79557201
rs72894992
rs72894993
rs13428750
rs139462323
rs72894995
rs72894997
rs13416716
rs72895000
rs1429421
rs75082770
rs12465962
rs72896903
rs62198511
rs72896904
rs72896905
rs11884425
rs77418555
rs59173308
rs263771
rs4479395
rs17438478
rs17584976
rs1429426
rs34512414
rs72896913
rs34075879
rs117499969
rs965472
rs112017915
rs191992173
rs6752032
rs263767
rs71430172
rs13420259
rs17584997
rs79325626
rs1483247
rs118062624
rs13424692
rs35451319
rs4143561
rs10165431
rs75493215
rs4667010
rs78035114
rs10497663
rs4667012
rs116690424
rs17438590
rs149543311
rs58794562
rs10188385
rs112496053
rs76132212
rs1979494
rs57684299
rs6727780
rs1021147
rs62198545
rs13028743
rs80263644
rs75823947
rs1813004
rs144528331
rs73045229
rs76533705
rs191056092
rs13429081
rs2128737
rs10211053
rs13033238
rs62198546
rs10204328
rs114267704
rs140039895
rs1483253
rs1601070
rs1601071
rs140101959
rs568240536
rs10931159
rs72896939
rs72896940
rs6725035
rs6738633
rs13384132
rs115126269
rs17618478
rs116592362
rs7590570
rs78017667
rs12987273
rs10931160
rs117231551
rs149472816
rs13021573
rs141146639
rs144161862
rs34159128
rs4667013
rs4666671
rs80115096
rs959130
rs4667014
rs12991795
rs13392265
rs16826468
rs1483232
rs78623500
rs12615985
rs12470085
rs185479777
rs143775880
rs140866347
rs12988166
rs62198550
rs148560720
rs116537344
rs6742147
rs28659997
rs6742605
rs4017483
rs1483235
rs11901829
rs1483238
rs145148178
rs2369933
rs57699334
rs62198551
rs55673043
rs55943397
rs112047269
rs10803980
rs4666672
rs67146203
rs10184607
rs13428642
rs2170692
rs6732092
rs138483049
rs1351711
rs144492613
rs11675150
rs13410908
rs141620747
rs9808014
rs11678036
rs10174154
rs72896988
rs10173994
rs9288109
rs9288110
rs13418284
rs2887591
rs2128735
rs115641554
rs78205749
rs10181008
rs73045259
rs150253970
rs73045260
rs59660701
rs13432460
rs13420749
rs1038357
rs1038358
rs1038359
rs2369934
rs13419830
rs13407979
rs1038360
rs1038361
rs6704753
rs58141156
rs56697973
rs62198554
rs117208496
rs143853197
rs1483241
rs62198555
rs67792245
rs68131469
rs116498128
rs117874974
rs115961638
rs1015866
rs74709121
rs17403136
rs144048758
rs4666673
rs1483242
rs143888564
rs1483243
rs1483244
rs1483245
rs140132980
rs1601066
rs11676930
rs11677034
rs60466570
rs6724681
rs76108712
rs1483246
rs1601069
rs58579771
rs56259029
rs76585135
rs17762018
rs62199977
rs76224062
rs10177337
rs149786764
rs56137845
rs142744669
rs111308520
rs74393351
rs2220076
rs2200199
rs2046308
rs10931161
rs2291274
rs17762120
rs13018827
rs17762216
rs16826525
rs9288111
rs116757524
rs62199979
rs10490732
rs10490731
rs11895034
rs12995568
rs16826546
rs78580783
rs114215672
rs12613680
rs17762453
rs13010556
rs16826556
rs10171577
rs139253948
rs56300049
rs6732464
rs77188420
rs71430179
rs118085642
rs6716432
rs6736030
rs6707738
rs12467365
rs6734473
rs6747787
rs62199983
rs72898954
rs17711915
rs10931162
rs4666675
rs62199984
rs11683056
rs78600519
rs752777
rs13401782
rs2042493
rs12471710
rs61679252
rs13025179
rs13033517
rs2369928
rs79123735
rs56382904
rs2194475
rs144344777
rs11890214
rs72898976
rs2194476
rs2216836
rs12693403
rs2216837
rs2194478
rs62199986
rs4618010
rs77405416
rs72898986
rs6708416
rs181501315
rs9288112
rs7590299
rs13432986
rs140617724
rs16826580
rs114887613
rs17712328
rs6735842
rs17712379
rs62199988
rs4667021
rs16826590
rs6706974
rs6735898
rs150202673
rs76590930
rs7576997
rs142514977
rs72898998
rs7577666
rs13429244
rs13429446
rs10210591
rs10176515
rs10170185
rs62200003
rs13392489
rs13392851
rs12623057
rs187953374
rs1559510
rs145262452
rs118098805
rs16826599
rs11679428
rs11679554
rs115919021
rs142942385
rs17763513
rs62200004
rs62200005
rs55801101
rs77485394
rs62200006
rs4666677
rs67548106
rs111832461
rs62200007
rs62200008
rs12622560
rs149341897
rs13408932
rs10207383
rs13415646
rs117149056
rs13429093
rs13429304
rs62200009
rs62200010
rs10205057
rs117225663
rs17763597
rs17712737
rs10931166
rs10931167
rs4667023
rs147827357
rs11690994
rs183358297
rs1030291
rs13425009
rs2161838
rs17763801
rs2113501
rs13391505
rs56165353
rs72900954
rs11679301
rs13432852
rs6730298
rs4384741
rs4531894
rs4560075
rs4487060
rs4352199
rs7596294
rs56269130
rs13389141
rs62200012
rs79423182
rs6738404
rs6723447
rs4667025
rs140296212
rs144232364
rs10207042
rs10207304
rs10210078
rs2161836
rs2113493
rs7565172
rs4666678
rs12612763
rs115081137
rs12473239
rs12466047
rs13417063
rs13394591
rs55913275
rs13408211
rs56065350
rs56107470
rs13408565
rs13408663
rs138759793
rs113021708
rs13423346
rs13398144
rs10179451
rs13423527
rs13423645
rs62200016
rs151111219
rs12477633
rs111662408
rs151039438
rs62200017
rs13418781
rs13431000
rs4260201
rs141734289
rs62200018
rs62200019
rs150582434
rs13409923
rs10175123
rs10175127
rs72901002
rs72902704
rs4666679
rs9679239
rs7608802
rs7608891
rs13401297
rs2113495
rs12470414
rs10931168
rs889906
rs889907
rs181638730
rs2059349
rs2059350
rs889908
rs6712589
rs889909
rs4600609
rs6716595
rs11686701
rs4667026
rs4667027
rs4667028
rs6749543
rs12473912
rs62200032
rs7559348
rs7601297
rs7562717
rs138524896
rs13393770
rs12476178
rs17713084
rs2216833
rs6434121
rs7569786
rs55955629
rs1160125
rs6434122
rs139867223
rs6434123
rs35433875
rs12472448
rs12464394
rs7421031
rs7596831
rs7557829
rs7570449
rs1364479
rs10197781
rs7600650
rs7600661
rs184736968
rs2370125
rs850859
rs1424536
rs12151783
rs9808030
rs150917772
rs4667029
rs1160448
rs1160449
rs144438251
rs1424535
rs11679155
rs1424534
rs1424533
rs34233446
rs12479351
rs72902780
rs2059360
rs1582630
rs1582629
rs1582628
rs193116483
rs1075143
rs1424532
rs1364478
rs1424531
rs62200034
rs13005569
rs4666680
rs13005616
rs12474566
rs62198770
rs2113496
rs2113497
rs12623015
rs4667031
rs7575327
rs13033166
rs12989637
rs12612663
rs117789796
rs1364477
rs6746292
rs12997698
rs12997247
rs11683254
rs12466097
rs2370130
rs1364476
rs1364475
rs1364474
rs12987154
rs7576335
rs13011781
rs6745420
rs6745548
rs6704925
rs2161837
rs1582627
rs10803982
rs1364473
rs7561033
rs6434124
rs6434125
rs6709795
rs6738842
rs6713145
rs62198772
rs7591301
rs6757353
rs71430182
2:186190088_T_C
rs75484301
rs7370700
rs13016340
rs850861
rs13016602
rs13023579
rs78347276
rs13000878
rs10490730
rs13030793
rs78349056
rs13031319
rs12467719
rs850863
rs36074491
rs12467781
rs72904741
rs13020990
rs1593205
rs1100827
rs1100828
rs1100829
rs2113498
rs850865
rs850867
rs6715005
rs6757185
rs1582626
rs141200721
rs67218200
rs10931169
rs4667032
rs850872
rs6751584
rs11681671
rs4666681
rs4666682
rs11694167
rs850878
rs13034332
rs16826669
rs850880
rs72904785
rs72904786
rs850881
rs850882
rs850885
rs11687947
rs850888
rs850889
rs16826685
rs850890
rs10174465
rs850891
rs142671142
rs1159985
rs1364471
rs850892
rs80299747
rs850893
rs850894
rs850895
rs72906803
rs850896
rs850897
rs2081321
rs850898
rs72906809
rs850899
rs10199689
rs16826702
rs850900
rs1862986
rs12465904
2:186216365_G_T
2:186216365_G_A
rs12477917
rs13428225
rs13402679
rs16826724
rs16826727
rs850902
rs17765519
rs13396960
rs13383811
rs850903
rs140399203
rs67432574
rs850905
rs850906
rs12997318
rs79630297
rs114503532
rs850907
rs959013
rs4667034
rs6757866
rs850908
rs4544389
rs55725117
rs6739889
rs850909
rs850911
rs850912
rs12470588
rs57855339
rs850913
rs850914
rs11676956
rs11677074
rs850915
rs850916
rs11678812
rs72906843
rs67204668
rs68080970
rs71430183
rs72906847
rs73047263
rs1100830
rs67225722
rs4308095
rs2216848
rs150198790
rs10189108
rs7593549
rs1579344
rs149165580
rs1834164
rs55782410
rs10183964
rs7604055
rs13028532
rs4667038
rs13034426
rs66774798
rs1364470
rs137963300
rs36086988
rs117487603
rs1424528
rs9288114
rs10189609
rs2194507
rs34317053
rs115979227
rs7599860
rs4667039
rs142174908
rs139625499
rs66585748
rs144182697
rs17403192
rs12469739
rs72906872
rs10931170
rs7565672
rs1345930
rs12997946
rs16823795
rs1364469
rs10931171
rs72906889
rs146953207
rs55635316
rs17403226
rs75608411
rs72906893
rs58010872
rs16826790
rs1364481
rs1862993
rs1364482
rs1424540
rs191990330
rs183538908
rs72908810
rs17403303
rs3931750
rs2059358
rs11689459
rs2059359
rs117699249
rs10497664
rs17331432
rs6751674
rs60943176
rs117470509
rs77134521
rs7592271
rs13396562
rs1013801
rs1559529
rs7581657
rs72908838
rs12470221
rs6711108
rs78281653
rs77102591
rs140848110
rs1424529
rs16826807
rs72908844
rs72908847
rs72908849
rs76955665
rs72908855
rs13006333
rs16826813
rs11689336
rs72908864
rs56327018
rs10931172
rs16826817
rs12622713
rs7557163
rs61375786
rs79618953
rs2216849
rs76418209
rs13387015
rs1424537
rs2370109
rs72892408
rs72892409
rs149951278
rs149449763
rs113238145
rs2161852
rs78169746
rs77750613
rs7599476
rs2194509
rs1364480
rs114704188
rs17403498
rs72892419
rs6712463
rs6712480
rs72892423
rs10177733
rs17331619
rs72892430
rs9288115
rs72892433
rs10191779
rs147249176
rs140617151
rs562794126
rs143613147
rs6740604
rs150671604
rs151190202
rs17331626
rs72892438
rs72892440
rs72892443
rs17403547
rs1477454
rs17331682
rs67638453
rs13036091
rs35815004
rs17403617
rs67992386
rs6735605
rs17403638
rs11676655
rs117750301
rs2113533
rs13014885
rs13015110
rs13014616
rs562465770
rs35630311
rs77126608
rs66941454
rs66759141
rs1477457
rs12617672
rs2113532
rs79048301
rs6731674
rs1424538
rs4347782
rs78856422
rs13395388
rs75702452
rs16826853
rs72894403
rs115043064
rs767036
rs767037
rs2113531
rs2042507
rs2113530
rs35920523
rs77477595
rs7607003
rs79900440
rs76049423
rs79647816
rs76964621
rs71430186
rs34969380
rs75992008
rs1364484
rs10202955
rs141892376
rs80351194
rs12693410
rs66554560
rs12988744
rs2161851
rs11675629
rs11686861
rs11686896
rs79314518
rs13028718
rs78682630
rs6716739
rs78760044
rs11673741
rs10931174
rs10803984
rs11691490
rs11691615
rs55748350
rs77869108
rs12151403
rs75301389
rs11681870
rs76503610
rs79833814
rs79522237
rs11693233
rs76102271
rs78021644
rs76961862
rs12478484
rs35066265
rs111588818
rs6728911
rs2194508
rs74972575
rs35871462
rs76159867
rs34087779
rs78848339
rs77831983
rs1424541
rs34826735
rs34537855
rs79369717
rs6752582
rs77636249
rs67432566
rs74557835
rs67102416
rs79966696
rs74438079
rs7585436
rs79272513
rs76192928
rs6758475
rs79061010
rs2059357
rs79576314
rs75109151
rs12990307
rs78156093
rs12622171
rs1424542
rs75772007
rs12615888
rs12622329
rs7561783
rs34420134
rs7576993
rs2370390
rs190762512
rs2370391
rs78861260
rs56245818
rs56224157
rs78986812
rs2370392
rs2370393
rs2370394
rs12475533
rs75110371
rs77407910
rs10195783
rs12619869
rs10931175
rs12616598
rs7576818
rs34348999
rs10202317
rs79645853
rs731374
rs72894499
rs79577526
rs76278036
rs1345931
rs79833693
rs1345933
rs3937506
rs2081326
rs77390792
rs76396657
rs76001789
rs72896417
rs7586523
rs140558734
rs4667040
rs67629903
rs10803985
rs142178892
rs59486260
rs11675192
rs79574428
rs6434130
rs34661485
rs11681517
rs36012390
rs10803986
rs72896445
rs13002265
rs78305523
rs6708098
rs6739732
rs1424523
rs201858160
rs67035495
rs10931176
rs10931177
rs188135628
rs72896456
rs116694898
rs74602565
rs6434131
rs35201815
rs11683123
rs118132402
rs67784166
rs35047001
rs13003900
rs115307036
rs1424525
rs79039276
rs1424526
rs1424527
rs34152682
rs11900568
rs13384417
rs6747256
rs11688628
rs72896480
rs7599179
rs13011116
rs13018197
rs1477455
rs138655785
rs7564190
rs118007872
rs11897513
rs11694100
rs4575687
rs4306683
rs13015041
rs35061410
rs10209067
rs13007661
rs554928143
rs7567961
rs76074967
rs117688717
rs13001443
rs116430528
rs35207414
rs12617597
rs117203987
rs183524446
rs78623333
rs116911340
rs34571837
rs10931178
rs146182424
rs10180772
rs113974711
rs147893017
rs10199557
rs10210704
rs187702888
rs145410423
rs149125854
rs4377305
rs4549042
rs150316917
rs4309546
rs4265972
rs74544932
rs10931179
rs10931180
rs7599251
rs10206949
rs10196025
rs4425049
rs11898011
rs13393941
rs7601391
rs12619670
rs10931181
rs10188730
rs11896364
rs35847686
rs4667042
rs12232985
rs6731561
rs6718332
rs145160178
rs61751900
rs4233785
rs4300794
rs77236482
rs79768625
rs7593254
rs35062319
rs10803987
rs35781787
rs12622188
rs4667044
rs7577283
rs7591127
rs10445775
rs76619628
rs34877204
rs35119381
rs187036515
rs4319900
```
