## Supplementary material for "Characterization of shared and ancestry-specific signals driving complex traits using multi-ancestry fine-mapping": s1.afreq

```
#CHROM	ID	REF	ALT	ALT_FREQS	OBS_CT
2	rs35453312	G	T	0.150099	1006
2	rs114673851	A	G	0.0248509	1006
2	rs62175015	T	A	0.0914513	1006
2	rs60870675	T	A	0.524851	1006
2	rs67219359	C	A	0.524851	1006
2	rs34378931	C	T	0.150099	1006
2	rs13010985	A	G	0.524851	1006
2	rs13012486	A	T	0.150099	1006
2	rs3886202	T	A	0.150099	1006
2	rs12476793	A	G	0.522863	1006
2	rs7573114	A	G	0.0914513	1006
2	rs75631546	A	G	0.0149105	1006
2	rs10195766	T	G	0.77336	1006
2	rs1455882	A	G	0.522863	1006
2	rs72901158	C	T	0.0944334	1006
2	rs34281530	A	G	0.150099	1006
2	rs146114313	G	T	0.0944334	1006
2	rs4666965	G	A	0.522863	1006
2	rs76376012	A	C	0.150099	1006
2	rs146556421	G	A	0.522863	1006
2	rs116200287	A	G	0.522863	1006
2	rs62175021	G	C	0.0914513	1006
2	rs62175022	G	A	0.0944334	1006
2	rs985364	A	C	0.522863	1006
2	rs985365	T	C	0.522863	1006
2	rs985366	C	T	0.767396	1006
2	rs62175039	A	G	0.0914513	1006
2	rs4666966	A	C	0.522863	1006
2	rs17616273	C	A	0.150099	1006
2	rs58955428	G	T	0.150099	1006
2	rs13030431	A	G	0.617296	1006
2	rs13008429	T	G	0.522863	1006
2	rs13031852	C	T	0.617296	1006
2	rs12611642	A	G	0.522863	1006
2	rs35559717	A	T	0.150099	1006
2	rs12988831	C	T	0.522863	1006
2	rs36072037	A	C	0.150099	1006
2	rs13022582	T	G	0.150099	1006
2	rs13001255	C	T	0.150099	1006
2	rs1378672	C	T	0.522863	1006
2	rs34955339	A	G	0.150099	1006
2	rs56112436	T	C	0.522863	1006
2	rs16825757	T	C	0.150099	1006
2	rs7585856	T	C	0.769384	1006
2	rs72901175	C	A	0.0785288	1006
2	rs10931128	A	C	0.523857	1006
2	rs12623178	T	C	0.0755467	1006
2	rs5021561	C	T	0.150099	1006
2	rs7580981	T	C	0.769384	1006
2	rs17616326	T	C	0.150099	1006
2	rs34909680	T	A	0.150099	1006
2	rs1037620	A	T	0.617296	1006
2	rs115538412	G	A	0.0914513	1006
2	rs13027778	A	G	0.150099	1006
2	rs6735475	G	A	0.157058	1006
2	rs116605043	G	A	0.0576541	1006
2	rs62175045	A	G	0.0914513	1006
2	rs12472546	A	G	0.522863	1006
2	rs1350109	T	C	0.766402	1006
2	rs62175046	T	G	0.0914513	1006
2	rs34147693	G	C	0.522863	1006
2	rs7557221	T	C	0.616302	1006
2	rs62175047	G	A	0.0934394	1006
2	rs4666968	C	T	0.523857	1006
2	rs13015358	G	A	0.150099	1006
2	rs7606514	A	G	0.770378	1006
2	rs7583823	G	C	0.0934394	1006
2	rs1378670	A	C	0.523857	1006
2	rs62175048	C	A	0.0934394	1006
2	rs62175049	G	A	0.0904573	1006
2	rs13004575	C	T	0.151093	1006
2	rs13005060	C	T	0.617296	1006
2	rs17582652	C	T	0.151093	1006
2	rs62175050	T	C	0.0934394	1006
2	rs13005737	C	T	0.523857	1006
2	rs13010727	A	G	0.523857	1006
2	rs13010926	C	T	0.523857	1006
2	rs62175051	G	A	0.0914513	1006
2	rs13011224	A	G	0.523857	1006
2	rs13011943	G	T	0.523857	1006
2	rs13012735	C	A	0.0367793	1006
2	rs72901197	G	A	0.0795229	1006
2	rs13025515	A	T	0.243539	1006
2	rs6716598	T	C	0.245527	1006
2	rs62175052	C	T	0.0914513	1006
2	rs12996639	G	T	0.150099	1006
2	rs7574799	T	A	0.245527	1006
2	rs56289413	G	T	0.523857	1006
2	rs540094544	T	C	0.00298211	1006
2	rs17582708	C	T	0.523857	1006
2	rs17582722	G	A	0.150099	1006
2	rs17429154	T	G	0.0417495	1006
2	rs62175053	T	C	0.0914513	1006
2	rs17616410	A	C	0.150099	1006
2	rs17616422	T	C	0.150099	1006
2	rs62175054	T	G	0.0914513	1006
2	rs62175055	C	G	0.0914513	1006
2	rs34982547	A	G	0.150099	1006
2	rs62175056	T	C	0.0934394	1006
2	rs62175057	G	C	0.0914513	1006
2	rs12617183	G	A	0.523857	1006
2	rs62175058	G	A	0.0914513	1006
2	rs62175059	A	T	0.0914513	1006
2	rs62176360	C	T	0.0914513	1006
2	rs7608058	T	A	0.77336	1006
2	rs62176361	C	T	0.0914513	1006
2	rs112677189	G	A	0.00894632	1006
2	rs72902810	G	A	0.00298211	1006
2	rs62176362	T	C	0.0914513	1006
2	rs62176363	C	T	0.0914513	1006
2	rs34527769	T	G	0.0228628	1006
2	rs7424464	G	A	0.67495	1006
2	rs79191357	C	A	0.152087	1006
2	rs180887606	T	C	0.0139165	1006
2	rs35408372	G	A	0.246521	1006
2	rs10172042	A	G	0.245527	1006
2	rs62176365	C	T	0.0914513	1006
2	rs10198670	G	C	0.245527	1006
2	rs34132897	A	G	0.150099	1006
2	rs35624355	A	T	0.245527	1006
2	rs13010002	C	T	0.150099	1006
2	rs7578793	A	T	0.150099	1006
2	rs17616428	A	G	0.522863	1006
2	rs35215142	T	C	0.522863	1006
2	rs10931129	T	C	0.152087	1006
2	rs9753048	G	T	0.245527	1006
2	rs62176367	T	C	0.0914513	1006
2	rs62176368	G	C	0.0914513	1006
2	rs71430137	C	T	0.150099	1006
2	rs62176369	A	G	0.0914513	1006
2	rs188315569	T	G	0.0178926	1006
2	rs66805122	T	G	0.522863	1006
2	rs62176370	T	C	0.0914513	1006
2	rs62176371	C	T	0.0924453	1006
2	rs34335736	T	A	0.521869	1006
2	rs12475866	G	A	0.521869	1006
2	rs79604163	T	C	0.0367793	1006
2	rs71430138	G	T	0.150099	1006
2	rs62176372	T	A	0.0944334	1006
2	rs67783340	C	T	0.521869	1006
2	rs62176373	C	T	0.0924453	1006
2	rs62176374	T	G	0.0924453	1006
2	rs62176375	T	C	0.0924453	1006
2	rs62176376	A	C	0.0924453	1006
2	rs13025307	T	C	0.150099	1006
2	rs1455885	G	A	0.243539	1006
2	rs72902840	C	T	0.00994036	1006
2	rs1455884	G	A	0.77336	1006
2	rs72902844	T	C	0.0934394	1006
2	rs12479091	G	A	0.521869	1006
2	rs34137255	C	T	0.150099	1006
2	rs62176377	C	T	0.0934394	1006
2	rs62176378	C	T	0.0934394	1006
2	rs35391567	A	G	0.242545	1006
2	rs62176379	C	A	0.0934394	1006
2	rs62176403	A	G	0.0934394	1006
2	rs62176404	G	A	0.0934394	1006
2	rs1378667	T	C	0.774354	1006
2	rs17582837	G	A	0.150099	1006
2	rs62176405	T	C	0.0934394	1006
2	rs4666970	G	A	0.769384	1006
2	rs62176406	T	G	0.0934394	1006
2	rs76479285	A	G	0.0954274	1006
2	rs72902855	C	T	0.0934394	1006
2	rs62176407	C	T	0.0934394	1006
2	rs1455878	A	C	0.247515	1006
2	rs1455879	G	T	0.150099	1006
2	rs970039	C	A	0.522863	1006
2	rs62176408	A	T	0.0934394	1006
2	rs13003128	T	A	0.150099	1006
2	rs72902858	A	T	0.0934394	1006
2	rs72902859	G	A	0.0944334	1006
2	rs62176409	C	T	0.0954274	1006
2	rs79120985	C	T	0.00994036	1006
2	rs9283491	A	T	0.247515	1006
2	rs62176410	A	G	0.0934394	1006
2	rs62176411	A	G	0.0954274	1006
2	rs72902865	A	G	0.0934394	1006
2	rs6747393	G	A	0.774354	1006
2	rs141131499	A	G	0.0228628	1006
2	rs62176412	A	C	0.0954274	1006
2	rs9808115	C	T	0.770378	1006
2	rs72902870	C	G	0.0934394	1006
2	rs34819685	T	C	0.148111	1006
2	rs115058435	G	C	0.0188867	1006
2	rs7597071	T	C	0.523857	1006
2	rs62176413	G	A	0.0934394	1006
2	rs62176414	T	C	0.0934394	1006
2	rs62176415	G	A	0.0934394	1006
2	rs72902877	A	G	0.0735586	1006
2	rs62176416	A	G	0.0934394	1006
2	rs77206382	A	T	0.148111	1006
2	rs72902879	T	C	0.0934394	1006
2	rs62176417	C	A	0.0934394	1006
2	rs17501204	C	T	0.0367793	1006
2	rs62176418	C	A	0.0934394	1006
2	rs116822194	G	A	0.0208748	1006
2	rs62176419	A	G	0.0934394	1006
2	rs62176420	A	G	0.0954274	1006
2	rs62176421	T	G	0.0934394	1006
2	rs17616577	T	A	0.150099	1006
2	rs62176422	G	A	0.0934394	1006
2	rs62176423	A	T	0.0954274	1006
2	rs180916231	T	A	0.0149105	1006
2	rs114678617	A	T	0.0208748	1006
2	rs62176424	T	G	0.0934394	1006
2	rs13394020	A	C	0.243539	1006
2	rs13433033	T	A	0.243539	1006
2	rs62176425	C	T	0.0934394	1006
2	rs62176426	A	G	0.0934394	1006
2	rs72902887	C	T	0.0467197	1006
2	rs62176427	C	G	0.0954274	1006
2	rs72902891	A	G	0.0934394	1006
2	rs74454668	C	G	0.0129225	1006
2	rs62176428	A	G	0.0934394	1006
2	rs62176429	T	G	0.132207	1006
2	rs62176430	C	A	0.0924453	1006
2	rs62176431	A	G	0.0924453	1006
2	rs76165554	G	A	0.130219	1006
2	rs62176433	A	C	0.0924453	1006
2	rs6708577	G	A	0.774354	1006
2	rs62176434	T	C	0.0954274	1006
2	rs72902897	A	G	0.0924453	1006
2	rs62176436	C	T	0.0924453	1006
2	rs62176437	G	A	0.0934394	1006
2	rs72902901	G	A	0.0934394	1006
2	rs72904804	G	T	0.0934394	1006
2	rs114996822	G	A	0.0626243	1006
2	rs62176438	T	G	0.0934394	1006
2	rs181125590	A	G	0.0129225	1006
2	rs1037618	T	G	0.523857	1006
2	rs72904810	A	G	0.0934394	1006
2	rs62176439	T	C	0.0934394	1006
2	rs72904814	T	C	0.0457256	1006
2	rs62176440	G	A	0.0934394	1006
2	rs35628116	G	A	0.523857	1006
2	rs72904818	G	A	0.0934394	1006
2	rs28455799	T	C	0.775348	1006
2	rs71430140	T	C	0.148111	1006
2	rs4143776	C	T	0.148111	1006
2	rs719736	G	A	0.512922	1006
2	rs62176441	C	T	0.0934394	1006
2	rs10183564	T	C	0.770378	1006
2	rs10173537	C	T	0.770378	1006
2	rs12470720	T	C	0.523857	1006
2	rs72904822	G	A	0.524851	1006
2	rs10177173	G	C	0.0964215	1006
2	rs10177272	G	A	0.0964215	1006
2	rs12467899	G	C	0.666998	1006
2	rs12475925	A	T	0.664016	1006
2	rs12465090	A	G	0.676938	1006
2	rs4666971	T	C	0.661034	1006
2	rs12998742	G	A	0.200795	1006
2	rs7588228	A	G	0.664016	1006
2	rs10209504	T	G	0.66501	1006
2	rs13011519	A	G	0.667992	1006
2	rs12621107	G	A	0.666004	1006
2	rs12614706	A	C	0.460239	1006
2	rs76235931	C	A	0.0516899	1006
2	rs2045285	G	A	0.666998	1006
2	rs2045284	G	A	0.666998	1006
2	rs2369192	G	A	0.66501	1006
2	rs140299354	C	T	0.0447316	1006
2	rs13026881	A	G	0.683897	1006
2	rs10439305	G	A	0.66501	1006
2	rs2887461	C	G	0.66501	1006
2	rs2369343	G	T	0.666004	1006
2	rs1378666	T	C	0.666998	1006
2	rs7423030	C	T	0.66501	1006
2	rs12465214	C	A	0.459245	1006
2	rs17429424	A	T	0.0526839	1006
2	rs12616371	T	A	0.661034	1006
2	rs7561599	A	C	0.66501	1006
2	rs4666972	G	A	0.666998	1006
2	rs7605236	T	C	0.0248509	1006
2	rs17501315	C	T	0.139165	1006
2	rs1455877	G	T	0.666998	1006
2	rs72904840	A	C	0.026839	1006
2	rs140660570	C	T	0.0129225	1006
2	rs34568398	A	G	0.225646	1006
2	rs10186072	A	C	0.513917	1006
2	rs6733345	G	C	0.0526839	1006
2	rs6748312	T	A	0.0666004	1006
2	rs17429465	T	A	0.144135	1006
2	rs73038462	C	G	0.0666004	1006
2	rs13400857	T	G	0.167992	1006
2	rs116566770	T	G	0.0248509	1006
2	rs35809014	A	C	0.198807	1006
2	rs76662524	C	T	0.0159046	1006
2	rs72904844	T	C	0.00298211	1006
2	rs78823671	G	A	0.0228628	1006
2	rs12693374	A	G	0.198807	1006
2	rs116164641	G	T	0.0159046	1006
2	rs1455888	G	A	0.470179	1006
2	rs971784	A	G	0.872763	1006
2	rs971783	T	C	0.144135	1006
2	rs971782	T	G	0.145129	1006
2	rs11685073	G	T	0.144135	1006
2	rs12327924	A	G	0.16501	1006
2	rs2168382	C	G	0.872763	1006
2	rs12464743	A	G	0.506958	1006
2	rs993147	T	C	0.0506958	1006
2	rs12328731	T	G	0.164016	1006
2	rs1455887	T	C	0.872763	1006
2	rs113292544	G	A	0.0626243	1006
2	rs2198717	T	C	0.50497	1006
2	rs2219224	G	A	0.557654	1006
2	rs2198715	T	C	0.164016	1006
2	rs76777147	A	G	0.16501	1006
2	rs71430144	C	T	0.164016	1006
2	rs1378676	C	G	0.50497	1006
2	rs1378675	A	G	0.56163	1006
2	rs1378674	T	A	0.50497	1006
2	rs1378673	T	A	0.50497	1006
2	rs115793784	C	T	0.0159046	1006
2	rs56735653	C	A	0.0526839	1006
2	rs71430145	C	T	0.164016	1006
2	rs1598498	G	A	0.505964	1006
2	rs1598497	C	T	0.505964	1006
2	rs35424521	G	A	0.16501	1006
2	rs1455886	A	G	0.0526839	1006
2	rs34553303	A	G	0.506958	1006
2	rs116517306	G	A	0.00397614	1006
2	rs73038473	G	A	0.0526839	1006
2	rs10174203	A	G	0.16501	1006
2	rs13008055	G	A	0.50497	1006
2	rs140596901	T	G	0.0139165	1006
2	rs6728015	G	T	0.0526839	1006
2	rs12465092	A	G	0.505964	1006
2	rs17501385	T	C	0.16501	1006
2	rs12998972	G	A	0.50497	1006
2	rs17583152	C	A	0.0526839	1006
2	rs10209231	T	G	0.727634	1006
2	rs10497648	G	C	0.0437376	1006
2	rs112007611	G	A	0.185885	1006
2	rs12611587	T	G	0.505964	1006
2	rs17429535	T	C	0.164016	1006
2	rs10203961	C	T	0.164016	1006
2	rs17501434	A	G	0.16501	1006
2	rs17616825	G	A	0.0526839	1006
2	rs1443021	T	A	0.72664	1006
2	rs1443022	C	T	0.562624	1006
2	rs17583216	A	C	0.0506958	1006
2	rs62177062	C	A	0.0944334	1006
2	rs12997790	G	T	0.506958	1006
2	rs62177063	T	G	0.0675944	1006
2	rs12466190	G	T	0.184891	1006
2	rs7605147	T	A	0.872763	1006
2	rs4666975	G	T	0.872763	1006
2	rs4666976	G	A	0.562624	1006
2	rs4666977	A	C	0.563618	1006
2	rs60781654	A	T	0.0526839	1006
2	rs10176508	G	A	0.872763	1006
2	rs1443023	C	G	0.506958	1006
2	rs10200357	A	T	0.164016	1006
2	rs73038494	G	T	0.0516899	1006
2	rs11695126	G	A	0.143141	1006
2	rs113241539	C	A	0.0646123	1006
2	rs34376643	A	G	0.564612	1006
2	rs62177067	C	T	0.144135	1006
2	rs13015290	T	A	0.164016	1006
2	rs36029149	G	C	0.028827	1006
2	rs28876978	G	A	0.506958	1006
2	rs55869038	T	C	0.0506958	1006
2	rs61196908	A	G	0.0526839	1006
2	rs13387150	G	A	0.164016	1006
2	rs7349369	C	T	0.506958	1006
2	rs7349432	T	A	0.872763	1006
2	rs74269778	A	T	0.0487078	1006
2	rs35071123	A	G	0.164016	1006
2	rs71430148	C	A	0.164016	1006
2	rs1372949	T	C	0.125249	1006
2	rs73035481	C	A	0.0526839	1006
2	rs71430149	C	T	0.164016	1006
2	rs71430150	G	A	0.164016	1006
2	rs7582066	A	G	0.872763	1006
2	rs1596269	G	T	0.728628	1006
2	rs56061105	C	T	0.144135	1006
2	rs2369583	A	G	0.0526839	1006
2	rs59306717	A	G	0.0526839	1006
2	rs716544	T	G	0.507952	1006
2	rs716545	T	C	0.0506958	1006
2	rs73035491	G	T	0.0526839	1006
2	rs78168692	C	G	0.0248509	1006
2	rs72890013	C	T	0.143141	1006
2	rs13028278	G	A	0.164016	1006
2	rs73035493	G	A	0.0506958	1006
2	rs12693375	C	T	0.164016	1006
2	rs13036001	C	T	0.164016	1006
2	rs60929313	G	C	0.0506958	1006
2	rs149390917	A	C	0.0218688	1006
2	rs58391394	A	G	0.0526839	1006
2	rs114284627	G	A	0.0258449	1006
2	rs73035497	C	T	0.0526839	1006
2	rs73035500	A	G	0.0526839	1006
2	rs36012782	C	G	0.190855	1006
2	rs72890016	T	A	0.143141	1006
2	rs12468883	A	G	0.507952	1006
2	rs58886342	T	C	0.0526839	1006
2	rs35690105	A	T	0.164016	1006
2	rs142320943	C	T	0.027833	1006
2	rs12478223	C	A	0.506958	1006
2	rs12473165	G	A	0.507952	1006
2	rs146556322	G	C	0.0149105	1006
2	rs35656673	T	C	0.164016	1006
2	rs138343632	A	G	0.0198807	1006
2	rs35943580	C	T	0.164016	1006
2	rs1596270	T	C	0.728628	1006
2	rs1596271	C	T	0.728628	1006
2	rs6751401	G	T	0.143141	1006
2	rs35371490	A	G	0.164016	1006
2	rs1579762	G	A	0.728628	1006
2	rs1579763	A	C	0.0526839	1006
2	rs34768597	G	A	0.164016	1006
2	rs11680948	A	G	0.143141	1006
2	rs59153068	T	C	0.0526839	1006
2	rs12615674	A	G	0.507952	1006
2	rs142353297	T	G	0.0258449	1006
2	rs1584013	G	A	0.872763	1006
2	rs10183205	A	G	0.872763	1006
2	rs1348340	T	C	0.0526839	1006
2	rs1372950	A	G	0.508946	1006
2	rs1348341	C	T	0.220676	1006
2	rs4666978	C	A	0.507952	1006
2	rs148137840	C	T	0.0168986	1006
2	rs62177069	A	G	0.143141	1006
2	rs116170303	T	C	0.0248509	1006
2	rs981091	G	A	0.728628	1006
2	rs73981607	A	C	0.0526839	1006
2	rs34617802	G	A	0.164016	1006
2	rs35545995	A	G	0.507952	1006
2	rs10931132	G	A	0.872763	1006
2	rs57809381	T	C	0.220676	1006
2	rs190164834	T	A	0.0238569	1006
2	rs60575740	C	T	0.142147	1006
2	rs71430151	A	G	0.164016	1006
2	rs894528	A	C	0.871769	1006
2	rs57981874	C	T	0.142147	1006
2	rs12464712	C	T	0.508946	1006
2	rs7593965	A	C	0.871769	1006
2	rs71430152	C	A	0.164016	1006
2	rs1596275	T	A	0.508946	1006
2	rs150012746	C	T	0.026839	1006
2	rs10931133	C	T	0.508946	1006
2	rs116418089	A	G	0.0198807	1006
2	rs1596276	C	G	0.508946	1006
2	rs1596277	A	C	0.871769	1006
2	rs72890056	A	G	0.508946	1006
2	rs71430153	T	C	0.164016	1006
2	rs2369337	C	T	0.725646	1006
2	rs958506	T	C	0.871769	1006
2	rs78256234	T	C	0.0646123	1006
2	rs73037226	C	A	0.2167	1006
2	rs7594397	G	A	0.508946	1006
2	rs59248537	A	T	0.142147	1006
2	rs151067850	G	A	0.0139165	1006
2	rs2887457	T	A	0.72664	1006
2	rs11694125	A	G	0.142147	1006
2	rs1304514	C	T	0.514911	1006
2	rs34826481	A	T	0.2167	1006
2	rs13034795	G	A	0.508946	1006
2	rs138042466	A	G	0.0149105	1006
2	rs67721100	C	A	0.2167	1006
2	rs2034059	T	A	0.72664	1006
2	rs114562444	A	G	0.0139165	1006
2	rs6748031	C	T	0.2167	1006
2	rs2034058	C	A	0.72664	1006
2	rs2034057	C	T	0.869781	1006
2	rs4363994	T	C	0.510934	1006
2	rs1443033	T	C	0.72664	1006
2	rs10204602	G	A	0.719682	1006
2	rs75418006	C	T	0.027833	1006
2	rs10204810	G	A	0.703777	1006
2	rs72890074	G	T	0.192843	1006
2	rs13027676	A	G	0.366799	1006
2	rs10931138	C	T	0.358847	1006
2	rs2369346	C	T	0.355865	1006
2	rs75702296	G	A	0.394632	1006
2	rs72890082	C	T	0.389662	1006
2	rs13430188	T	G	0.39165	1006
2	rs34143243	A	C	0.129225	1006
2	rs2034055	T	C	0.89662	1006
2	rs12623744	T	A	0.185885	1006
2	rs5027800	T	G	0.263419	1006
2	rs13430946	T	C	0.908549	1006
2	rs62177074	G	A	0.173956	1006
2	rs147807755	C	A	0.0188867	1006
2	rs35943449	A	G	0.17495	1006
2	rs12475586	G	C	0.137177	1006
2	rs10200549	G	A	0.139165	1006
2	rs72890091	C	A	0.441352	1006
2	rs1596274	T	C	0.17495	1006
2	rs6759504	C	G	0.175944	1006
2	rs115774350	C	T	0.0178926	1006
2	rs6759838	G	A	0.738569	1006
2	rs34947560	T	G	0.0218688	1006
2	rs78457147	C	T	0.0298211	1006
2	rs35238455	C	T	0.238569	1006
2	rs35120899	A	G	0.251491	1006
2	rs6728914	T	G	0.0228628	1006
2	rs1443029	A	G	0.244533	1006
2	rs2053561	C	T	0.245527	1006
2	rs57887412	T	C	0.496024	1006
2	rs10931139	A	G	0.246521	1006
2	rs12467320	G	A	0.245527	1006
2	rs145564661	C	T	0.0248509	1006
2	rs62177078	G	A	0.245527	1006
2	rs72891806	C	T	0.49503	1006
2	rs62177116	G	C	0.246521	1006
2	rs62177117	T	C	0.247515	1006
2	rs72891809	C	T	0.49503	1006
2	rs72891812	C	T	0.49503	1006
2	rs72891817	A	G	0.49503	1006
2	rs12997115	G	T	0.245527	1006
2	rs56085469	A	G	0.00695825	1006
2	rs185602205	A	T	0.00695825	1006
2	rs1020275	G	C	0.497018	1006
2	rs12986601	T	C	0.246521	1006
2	rs1020276	G	A	0.755467	1006
2	rs10931140	C	T	0.245527	1006
2	rs34526004	A	C	0.10338	1006
2	rs11691711	G	A	0.245527	1006
2	rs145130586	T	G	0.00695825	1006
2	rs35348384	G	A	0.245527	1006
2	rs35182289	C	T	0.245527	1006
2	rs35528973	T	C	0.246521	1006
2	rs13023807	A	G	0.246521	1006
2	rs4542807	A	C	0.246521	1006
2	rs12469495	A	G	0.246521	1006
2	rs12465756	T	C	0.246521	1006
2	rs7425409	A	G	0.246521	1006
2	rs114449917	G	A	0.0198807	1006
2	rs13007054	T	A	0.248509	1006
2	rs13007491	T	C	0.246521	1006
2	rs13031180	C	T	0.246521	1006
2	rs13008156	T	C	0.246521	1006
2	rs13031629	C	G	0.246521	1006
2	rs12693376	A	G	0.291252	1006
2	rs13400786	T	G	0.503976	1006
2	rs190480880	C	T	0.00795229	1006
2	rs56356754	G	T	0.472167	1006
2	rs13002540	A	C	0.526839	1006
2	rs981320	T	G	0.526839	1006
2	rs55878663	T	C	0.472167	1006
2	rs10207872	C	A	0.505964	1006
2	rs17616904	C	A	0.247515	1006
2	rs147439545	A	T	0.0168986	1006
2	rs10803975	G	T	0.983101	1006
2	rs13036089	C	G	0.488072	1006
2	rs78693982	A	G	0.0606362	1006
2	rs10931141	C	T	0.50497	1006
2	rs13414260	A	G	0.00596421	1006
2	rs13000020	G	C	0.247515	1006
2	rs72891853	C	T	0.455268	1006
2	rs80240045	T	G	0.0994036	1006
2	rs115607263	C	T	0.0357853	1006
2	rs72891857	C	T	0.460239	1006
2	rs13406273	T	C	0.499006	1006
2	rs72891861	A	G	0.493042	1006
2	rs12620514	A	G	0.246521	1006
2	rs56307538	G	T	0.460239	1006
2	rs17501536	C	T	0.466203	1006
2	rs28676657	A	G	0.5	1006
2	rs10190639	T	C	0.467197	1006
2	rs72891867	A	G	0.460239	1006
2	rs13028074	G	A	0.485089	1006
2	rs113729781	T	A	0.0248509	1006
2	rs72891873	C	T	0.457256	1006
2	rs72891877	G	C	0.459245	1006
2	rs116627671	C	A	0.0139165	1006
2	rs115260997	T	C	0.0119284	1006
2	rs111955967	G	A	0.460239	1006
2	rs4581864	T	C	0.459245	1006
2	rs2053564	G	C	0.532803	1006
2	rs34414873	G	A	0.194831	1006
2	rs75613006	C	T	0.0218688	1006
2	rs78875968	C	G	0.0168986	1006
2	rs12998657	C	T	0.194831	1006
2	rs12474365	G	C	0.538767	1006
2	rs146961537	A	T	0.00695825	1006
2	rs1443032	T	G	0.535785	1006
2	rs12612676	T	C	0.247515	1006
2	rs112630861	T	A	0.459245	1006
2	rs28535247	G	C	0.524851	1006
2	rs12465889	A	T	0.523857	1006
2	rs10172686	A	G	0.543738	1006
2	rs72893704	C	G	0.454274	1006
2	rs72893707	G	A	0.454274	1006
2	rs10211526	T	C	0.543738	1006
2	rs79027774	T	C	0.0477137	1006
2	rs12614489	A	G	0.543738	1006
2	rs35830509	T	C	0.10338	1006
2	rs77640787	T	A	0.0258449	1006
2	rs12622636	G	A	0.543738	1006
2	rs34023681	C	T	0.244533	1006
2	rs6740184	T	A	0.543738	1006
2	rs141471068	T	C	0.0178926	1006
2	rs116420562	A	C	0.00994036	1006
2	rs182584787	G	A	0.0119284	1006
2	rs72893713	C	A	0.454274	1006
2	rs12693377	C	T	0.54175	1006
2	rs111937446	T	C	0.0198807	1006
2	rs1966770	T	G	0.545726	1006
2	rs1966769	G	A	0.543738	1006
2	rs1992515	A	G	0.454274	1006
2	rs72893716	C	A	0.455268	1006
2	rs6733780	G	T	0.542744	1006
2	rs6751688	T	C	0.543738	1006
2	rs72893721	T	C	0.454274	1006
2	rs1443027	G	A	0.545726	1006
2	rs140317421	C	T	0.026839	1006
2	rs768352	G	A	0.452286	1006
2	rs11678101	T	G	0.455268	1006
2	rs17429724	C	G	0.110338	1006
2	rs10170741	C	T	0.528827	1006
2	rs4666982	T	A	0.544732	1006
2	rs11676821	C	T	0.45328	1006
2	rs188817743	C	A	0.0218688	1006
2	rs7574316	A	G	0.454274	1006
2	rs150718771	C	A	0.0308151	1006
2	rs56242339	C	T	0.454274	1006
2	rs7608388	C	T	0.454274	1006
2	rs76338598	G	A	0.0447316	1006
2	rs1036872	A	C	0.543738	1006
2	rs80147689	A	T	0.0357853	1006
2	rs13019088	G	A	0.531809	1006
2	rs11692149	A	G	0.531809	1006
2	rs150770858	T	G	0.0119284	1006
2	rs72893744	C	T	0.452286	1006
2	rs78498827	G	A	0.026839	1006
2	rs72893750	G	A	0.00894632	1006
2	rs72893752	C	T	0.452286	1006
2	rs72893754	C	T	0.00298211	1006
2	rs7592419	C	T	0.45328	1006
2	rs4146075	G	C	0.223658	1006
2	rs1820538	A	G	0.451292	1006
2	rs76643097	C	T	0.0904573	1006
2	rs72893759	A	G	0.271372	1006
2	rs142599986	C	T	0.027833	1006
2	rs77357807	C	T	0.0874751	1006
2	rs1348342	G	A	0.790258	1006
2	rs1372953	C	G	0.790258	1006
2	rs1992514	G	A	0.238569	1006
2	rs1372952	G	A	0.264414	1006
2	rs17616975	C	T	0.104374	1006
2	rs17616987	G	A	0.104374	1006
2	rs146890786	C	T	0.0178926	1006
2	rs1427149	C	A	0.342942	1006
2	rs1014024	T	G	0.446322	1006
2	rs10497652	C	T	0.126243	1006
2	rs11891415	A	G	0.447316	1006
2	rs77013086	G	T	0.104374	1006
2	rs1303828	C	T	0.147117	1006
2	rs3902438	C	T	0.446322	1006
2	rs78499510	G	A	0.104374	1006
2	rs12471708	A	C	0.790258	1006
2	rs77036058	C	T	0.00795229	1006
2	rs2162455	C	A	0.446322	1006
2	rs1443026	C	T	0.790258	1006
2	rs72893780	T	C	0.446322	1006
2	rs2369586	T	G	0.447316	1006
2	rs7572199	C	T	0.447316	1006
2	rs10187380	T	C	0.238569	1006
2	rs12467081	G	A	0.225646	1006
2	rs113532664	A	T	0.447316	1006
2	rs2114548	C	T	0.55169	1006
2	rs1596267	A	G	0.447316	1006
2	rs116102457	G	A	0.00894632	1006
2	rs76142318	T	C	0.104374	1006
2	rs12467551	T	C	0.223658	1006
2	rs12467583	T	C	0.341948	1006
2	rs17429906	G	T	0.446322	1006
2	rs17617005	A	T	0.0168986	1006
2	rs138729647	G	T	0.0208748	1006
2	rs10194642	A	G	0.342942	1006
2	rs55715994	T	C	0.00994036	1006
2	rs75955552	C	A	0.0715706	1006
2	rs78845317	A	G	0.104374	1006
2	rs140739254	T	A	0.0357853	1006
2	rs6434084	C	A	0.208748	1006
2	rs6434085	T	C	0.208748	1006
2	rs147808655	A	G	0.0497018	1006
2	rs7562340	A	G	0.208748	1006
2	rs1348339	T	C	0.44831	1006
2	rs17583433	G	T	0.104374	1006
2	rs77731075	G	C	0.0357853	1006
2	rs1867187	G	A	0.447316	1006
2	rs17583446	A	G	0.104374	1006
2	rs17583453	C	T	0.104374	1006
2	rs72625290	G	A	0.0357853	1006
2	rs17508064	T	C	0.263419	1006
2	rs28709986	G	A	0.503976	1006
2	rs35334414	A	G	0.154076	1006
2	rs56766078	T	C	0.502982	1006
2	rs1978953	C	T	0.104374	1006
2	rs150949825	T	C	0.0168986	1006
2	rs75179641	C	A	0.104374	1006
2	rs12472136	G	T	0.237575	1006
2	rs10931143	T	G	0.237575	1006
2	rs16825993	G	A	0.027833	1006
2	rs12472209	G	T	0.220676	1006
2	rs62174886	G	C	0.0109344	1006
2	rs1443024	T	A	0.238569	1006
2	rs6747376	C	T	0.449304	1006
2	rs6750654	G	C	0.449304	1006
2	rs115496992	T	A	0.0129225	1006
2	rs13423710	G	A	0.208748	1006
2	rs34370146	T	C	0.17992	1006
2	rs66495417	T	G	0.270378	1006
2	rs2033138	G	A	0.333002	1006
2	rs79115101	G	A	0.0178926	1006
2	rs10931144	C	G	0.270378	1006
2	rs6717688	A	C	0.395626	1006
2	rs1365714	T	A	0.377734	1006
2	rs7562669	T	C	0.28827	1006
2	rs75144869	T	G	0.0119284	1006
2	rs1582823	T	C	0.17992	1006
2	rs77623385	A	G	0.0298211	1006
2	rs12620876	G	A	0.267396	1006
2	rs7425839	G	C	0.267396	1006
2	rs10931145	A	T	0.287276	1006
2	rs35550367	C	A	0.333002	1006
2	rs34140534	G	A	0.333002	1006
2	rs76341800	C	T	0.0308151	1006
2	rs76977894	G	T	0.0765408	1006
2	rs62174888	G	A	0.0715706	1006
2	rs62174889	C	T	0.0318091	1006
2	rs35005555	C	T	0.333002	1006
2	rs4666659	T	C	0.17992	1006
2	rs68171887	C	G	0.266402	1006
2	rs11686547	C	G	0.197813	1006
2	rs145603582	T	C	0.0129225	1006
2	rs35335408	A	G	0.335984	1006
2	rs77413801	T	A	0.197813	1006
2	rs75801088	C	T	0.027833	1006
2	rs74489441	C	A	0.0178926	1006
2	rs4519476	G	A	0.243539	1006
2	rs1593662	G	A	0.245527	1006
2	rs72895640	A	T	0.307157	1006
2	rs72895642	C	A	0.307157	1006
2	rs35419204	G	C	0.308151	1006
2	rs1593663	T	C	0.243539	1006
2	rs72625291	G	T	0.219682	1006
2	rs10177416	T	C	0.219682	1006
2	rs116542043	T	A	0.0119284	1006
2	rs79934448	G	A	0.0397614	1006
2	rs145745708	A	G	0.026839	1006
2	rs57589450	C	T	0.243539	1006
2	rs12615746	T	C	0.219682	1006
2	rs77785660	A	G	0.0357853	1006
2	rs62174928	C	G	0.299205	1006
2	rs1427148	A	T	0.224652	1006
2	rs13393271	G	A	0.249503	1006
2	rs12477814	C	T	0.190855	1006
2	rs17430153	A	C	0.249503	1006
2	rs183143962	T	G	0.00596421	1006
2	rs77369553	A	G	0.028827	1006
2	rs114205704	T	C	0.0367793	1006
2	rs55865515	C	T	0.300199	1006
2	rs115155462	T	C	0.0357853	1006
2	rs116233673	A	G	0.0357853	1006
2	rs115284917	T	C	0.0357853	1006
2	rs116728279	A	C	0.0357853	1006
2	rs35993772	T	G	0.300199	1006
2	rs62174932	C	G	0.808151	1006
2	rs75254889	G	A	0.0188867	1006
2	rs6742715	G	T	0.559642	1006
2	rs78399493	G	A	0.0159046	1006
2	rs2033137	T	C	0.631213	1006
2	rs79416448	T	C	0.0129225	1006
2	rs34566897	T	C	0.298211	1006
2	rs6747233	C	A	0.298211	1006
2	rs75912018	A	T	0.0188867	1006
2	rs6721856	A	G	0.298211	1006
2	rs17617133	C	T	0.302187	1006
2	rs143783888	T	A	0.0725646	1006
2	rs146889840	G	A	0.0357853	1006
2	rs13025371	A	T	0.298211	1006
2	rs72895650	T	C	0.0725646	1006
2	rs79804708	G	A	0.0357853	1006
2	rs79279076	T	C	0.0357853	1006
2	rs76229435	A	G	0.0357853	1006
2	rs78604756	A	G	0.0357853	1006
2	rs79026511	G	A	0.0357853	1006
2	rs111393571	T	G	0.0417495	1006
2	rs7584439	A	G	0.298211	1006
2	rs7558116	C	T	0.300199	1006
2	rs1593661	G	A	0.641153	1006
2	rs6434087	A	G	0.298211	1006
2	rs6434088	C	T	0.33499	1006
2	rs6434089	T	G	0.33499	1006
2	rs10497654	G	T	0.120278	1006
2	rs719281	A	T	0.305169	1006
2	rs1030430	A	G	0.305169	1006
2	rs115199421	G	A	0.0357853	1006
2	rs77780547	C	T	0.0357853	1006
2	rs55732877	C	T	0.238569	1006
2	rs7566980	T	A	0.602386	1006
2	rs1427151	T	A	0.120278	1006
2	rs2369588	G	T	0.0109344	1006
2	rs75054270	C	A	0.0357853	1006
2	rs2162456	A	T	0.641153	1006
2	rs148794337	T	G	0.00596421	1006
2	rs13002655	A	T	0.120278	1006
2	rs75801814	C	T	0.0357853	1006
2	rs17430202	G	A	0.0218688	1006
2	rs7585187	T	A	0.879722	1006
2	rs72895669	G	A	0.0735586	1006
2	rs115997181	G	A	0.0149105	1006
2	rs4399684	G	C	0.236581	1006
2	rs1896235	C	G	0.32008	1006
2	rs4592808	A	G	0.641153	1006
2	rs4389295	T	C	0.306163	1006
2	rs58500675	A	G	0.236581	1006
2	rs67398881	T	G	0.306163	1006
2	rs76870040	A	G	0.0149105	1006
2	rs115235384	G	A	0.0159046	1006
2	rs77252721	T	A	0.0417495	1006
2	rs13013957	A	G	0.120278	1006
2	rs7584872	T	C	0.980119	1006
2	rs77183749	T	G	0.0357853	1006
2	rs62174934	G	A	0.302187	1006
2	rs62174935	G	A	0.32008	1006
2	rs111256056	A	G	0.236581	1006
2	rs146768419	A	G	0.0248509	1006
2	rs4371322	T	G	0.55666	1006
2	rs3953016	T	C	0.555666	1006
2	rs116272247	A	T	0.0208748	1006
2	rs56833097	G	A	0.305169	1006
2	rs10803976	T	C	0.878728	1006
2	rs77083544	T	G	0.0198807	1006
2	rs11682677	T	A	0.554672	1006
2	rs141615859	A	G	0.0258449	1006
2	rs10803977	C	T	0.555666	1006
2	rs184286442	G	C	0.0228628	1006
2	rs10803978	T	A	0.862823	1006
2	rs17430209	A	C	0.321074	1006
2	rs62174937	T	C	0.306163	1006
2	rs62174938	G	A	0.0437376	1006
2	rs17508275	G	A	0.32008	1006
2	rs34814232	T	G	0.554672	1006
2	rs359876	C	G	0.121272	1006
2	rs12999003	C	A	0.554672	1006
2	rs12466285	G	C	0.121272	1006
2	rs7605500	T	G	0.863817	1006
2	rs34862490	T	C	0.554672	1006
2	rs141727136	A	G	0.0149105	1006
2	rs17430279	A	G	0.234592	1006
2	rs359877	T	C	0.121272	1006
2	rs6751008	C	T	0.554672	1006
2	rs147687149	T	C	0.0208748	1006
2	rs1469337	A	G	0.863817	1006
2	rs359878	T	C	0.750497	1006
2	rs55781342	G	T	0.554672	1006
2	rs359879	G	A	0.985089	1006
2	rs62174940	G	A	0.303181	1006
2	rs359880	T	C	0.121272	1006
2	rs11691444	T	C	0.303181	1006
2	rs9678515	G	A	0.860835	1006
2	rs139772309	A	C	0.0258449	1006
2	rs112478973	C	T	0.0298211	1006
2	rs72625292	G	A	0.304175	1006
2	rs35574370	G	C	0.324056	1006
2	rs373528	G	A	0.985089	1006
2	rs79754244	G	A	0.158052	1006
2	rs367464	T	A	0.121272	1006
2	rs414068	C	A	0.121272	1006
2	rs7586860	G	A	0.55666	1006
2	rs75786365	T	G	0.158052	1006
2	rs10198713	T	C	0.862823	1006
2	rs12618211	G	A	0.306163	1006
2	rs387374	C	A	0.985089	1006
2	rs410607	A	G	0.985089	1006
2	rs974729	T	C	0.863817	1006
2	rs34651316	T	C	0.324056	1006
2	rs10931148	T	C	0.230616	1006
2	rs1365718	A	T	0.23161	1006
2	rs77701107	G	A	0.0109344	1006
2	rs359899	A	C	0.121272	1006
2	rs1593664	A	C	0.555666	1006
2	rs1834732	T	G	0.862823	1006
2	rs13023840	A	G	0.55666	1006
2	rs76926829	T	A	0.230616	1006
2	rs35759594	C	A	0.324056	1006
2	rs79264687	C	T	0.0298211	1006
2	rs74928904	C	G	0.23161	1006
2	rs359900	A	G	0.985089	1006
2	rs72897708	T	A	0.0168986	1006
2	rs359901	T	C	0.985089	1006
2	rs10469726	A	G	0.306163	1006
2	rs13007925	G	A	0.323062	1006
2	rs141231363	A	C	0.0168986	1006
2	rs193042059	C	A	0.0109344	1006
2	rs1021041	T	C	0.863817	1006
2	rs359902	T	C	0.875746	1006
2	rs74661316	C	T	0.0258449	1006
2	rs10432495	A	T	0.250497	1006
2	rs1019706	A	G	0.304175	1006
2	rs2052794	T	A	0.256461	1006
2	rs12470178	A	G	0.112326	1006
2	rs75747525	G	A	0.168986	1006
2	rs12992164	C	T	0.11332	1006
2	rs16826057	G	C	0.259443	1006
2	rs4366862	T	A	0.257455	1006
2	rs17508485	T	C	0.0695825	1006
2	rs1978573	C	T	0.309145	1006
2	rs11888068	C	A	0.307157	1006
2	rs17617267	G	A	0.112326	1006
2	rs73041376	C	T	0.255467	1006
2	rs13026173	G	C	0.111332	1006
2	rs62176168	G	C	0.0705765	1006
2	rs17617285	G	A	0.11332	1006
2	rs10497655	T	C	0.315109	1006
2	rs34714481	A	G	0.106362	1006
2	rs2279266	C	T	0.106362	1006
2	rs359895	T	A	0.571571	1006
2	rs73041379	G	A	0.255467	1006
2	rs12693380	A	T	0.156064	1006
2	rs62176169	T	A	0.0447316	1006
2	rs10203158	A	T	0.579523	1006
2	rs138786316	T	C	0.0318091	1006
2	rs12693381	A	T	0.579523	1006
2	rs60269985	G	A	0.255467	1006
2	rs12693382	G	A	0.156064	1006
2	rs12693383	A	T	0.577535	1006
2	rs76878347	G	A	0.101392	1006
2	rs435822	T	A	0.414513	1006
2	rs75482695	A	G	0.0715706	1006
2	rs430040	T	C	0.414513	1006
2	rs10931149	A	G	0.105368	1006
2	rs72897732	C	A	0.164016	1006
2	rs80078811	C	G	0.026839	1006
2	rs72897733	G	A	0.166004	1006
2	rs1014959	A	G	0.259443	1006
2	rs114105057	G	A	0.0318091	1006
2	rs72897737	A	G	0.166004	1006
2	rs113489746	T	A	0.0109344	1006
2	rs403115	T	C	0.581511	1006
2	rs722384	T	G	0.100398	1006
2	rs722385	C	T	0.166004	1006
2	rs13393273	A	G	0.413519	1006
2	rs12693384	G	A	0.413519	1006
2	rs148516959	C	T	0.166004	1006
2	rs10202700	G	A	0.15507	1006
2	rs73041394	A	G	0.258449	1006
2	rs35653021	A	G	0.0208748	1006
2	rs1427150	T	C	0.257455	1006
2	rs6715977	A	G	0.15507	1006
2	rs149256581	A	G	0.0159046	1006
2	rs17617356	T	G	0.106362	1006
2	rs17508595	C	G	0.257455	1006
2	rs80042520	A	G	0.00695825	1006
2	rs11900132	G	C	0.258449	1006
2	rs74942702	T	A	0.168986	1006
2	rs359882	G	A	0.582505	1006
2	rs17617408	C	T	0.106362	1006
2	rs74954231	G	A	0.0467197	1006
2	rs359884	T	C	0.577535	1006
2	rs359885	A	C	0.577535	1006
2	rs17508623	T	C	0.166998	1006
2	rs72897742	C	T	0.166998	1006
2	rs151076669	A	T	0.0139165	1006
2	rs12613195	C	G	0.307157	1006
2	rs359886	G	A	0.577535	1006
2	rs17617468	C	T	0.107356	1006
2	rs17508630	A	G	0.0139165	1006
2	rs17508644	T	C	0.166998	1006
2	rs17430586	T	A	0.166998	1006
2	rs17508671	A	G	0.166998	1006
2	rs17430621	A	T	0.166998	1006
2	rs144611551	G	T	0.0188867	1006
2	rs80243100	G	A	0.027833	1006
2	rs17430628	T	C	0.166998	1006
2	rs17430635	A	G	0.166998	1006
2	rs72897758	C	T	0.166998	1006
2	rs359891	A	G	0.577535	1006
2	rs359892	T	C	0.410537	1006
2	rs75685699	T	C	0.253479	1006
2	rs12990519	A	G	0.0347913	1006
2	rs6434092	C	G	0.887674	1006
2	rs190306973	G	A	0.00795229	1006
2	rs7557843	A	C	0.308151	1006
2	rs72625293	T	C	0.101392	1006
2	rs62176172	C	T	0.310139	1006
2	rs62176173	G	T	0.308151	1006
2	rs35068933	A	T	0.15507	1006
2	rs7591757	C	G	0.15507	1006
2	rs6434094	A	C	0.577535	1006
2	rs35431480	T	C	0.15507	1006
2	rs2054549	C	A	0.577535	1006
2	rs2054548	C	T	0.577535	1006
2	rs7600673	T	A	0.15507	1006
2	rs146041840	G	A	0.422465	1006
2	rs538568688	T	C	0.0178926	1006
2	rs72897775	C	A	0.166998	1006
2	rs7564347	A	T	0.578529	1006
2	rs1480478	T	A	0.578529	1006
2	rs138320431	G	A	0.0159046	1006
2	rs72897782	T	A	0.166998	1006
2	rs11890128	G	T	0.254473	1006
2	rs35230759	A	G	0.106362	1006
2	rs12693385	C	T	0.578529	1006
2	rs1021043	A	G	0.409543	1006
2	rs62176207	A	G	0.156064	1006
2	rs78131089	C	T	0.026839	1006
2	rs57159364	A	G	0.307157	1006
2	rs72897790	A	G	0.166998	1006
2	rs76627958	C	A	0.253479	1006
2	rs10198049	T	C	0.578529	1006
2	rs72897793	C	A	0.166998	1006
2	rs994653	G	A	0.106362	1006
2	rs72897795	A	G	0.166998	1006
2	rs111876364	C	T	0.027833	1006
2	rs34934597	A	G	0.156064	1006
2	rs13021843	G	A	0.577535	1006
2	rs72897799	T	G	0.166998	1006
2	rs6434095	G	A	0.577535	1006
2	rs12469299	G	A	0.106362	1006
2	rs72897802	A	G	0.166998	1006
2	rs74949985	T	G	0.00894632	1006
2	rs72899904	A	C	0.166998	1006
2	rs7608284	G	A	0.411531	1006
2	rs7608194	C	T	0.410537	1006
2	rs72899906	A	C	0.166998	1006
2	rs150670123	C	G	0.0139165	1006
2	rs6434096	T	C	0.577535	1006
2	rs55937523	A	G	0.0715706	1006
2	rs139561322	C	T	0.166998	1006
2	rs10197925	C	T	0.410537	1006
2	rs990844	T	G	0.166998	1006
2	rs62176209	T	C	0.309145	1006
2	rs143273342	C	T	0.00695825	1006
2	rs73043234	C	A	0.253479	1006
2	rs76629295	G	T	0.106362	1006
2	rs55764167	G	T	0.579523	1006
2	rs72899915	T	C	0.166998	1006
2	rs73043238	G	A	0.238569	1006
2	rs6738793	A	C	0.15507	1006
2	rs72899918	T	C	0.166998	1006
2	rs148993723	A	G	0.0188867	1006
2	rs35979599	T	C	0.7167	1006
2	rs17508706	G	A	0.166998	1006
2	rs2369593	A	G	0.884692	1006
2	rs899845	T	C	0.884692	1006
2	rs899846	T	C	0.887674	1006
2	rs72899932	G	A	0.166998	1006
2	rs60170726	G	A	0.153082	1006
2	rs7581009	C	T	0.887674	1006
2	rs1480479	C	T	0.887674	1006
2	rs147725178	C	T	0.027833	1006
2	rs2035320	G	C	0.887674	1006
2	rs9678203	T	C	0.581511	1006
2	rs2035321	C	G	0.581511	1006
2	rs72899936	T	C	0.00596421	1006
2	rs17508713	T	G	0.15507	1006
2	rs13405270	T	C	0.409543	1006
2	rs899847	G	A	0.577535	1006
2	rs11891662	A	T	0.255467	1006
2	rs115294081	A	G	0.0357853	1006
2	rs16826121	T	C	0.0178926	1006
2	rs72899938	C	T	0.0437376	1006
2	rs7609208	A	G	0.435388	1006
2	rs7597593	T	C	0.614314	1006
2	rs72899945	T	A	0.0715706	1006
2	rs6756881	T	A	0.196819	1006
2	rs6742182	G	C	0.884692	1006
2	rs17508767	A	G	0.0715706	1006
2	rs6745295	G	T	0.198807	1006
2	rs72899950	G	T	0.0715706	1006
2	rs186502020	G	A	0.0139165	1006
2	rs145392796	C	T	0.026839	1006
2	rs72899952	G	A	0.0705765	1006
2	rs6728764	A	G	0.384692	1006
2	rs76869506	G	A	0.0188867	1006
2	rs62176213	C	G	0.0984095	1006
2	rs11901640	A	G	0.253479	1006
2	rs34713272	A	G	0.176938	1006
2	rs10184629	G	A	0.249503	1006
2	rs11892742	C	T	0.250497	1006
2	rs146429929	G	A	0.0139165	1006
2	rs10188162	G	A	0.543738	1006
2	rs143097614	G	A	0.026839	1006
2	rs6755921	T	C	0.176938	1006
2	rs2199882	G	C	0.176938	1006
2	rs72899961	C	T	0.0695825	1006
2	rs1480481	C	T	0.544732	1006
2	rs72899964	T	C	0.0705765	1006
2	rs72899966	G	A	0.0705765	1006
2	rs6723680	A	G	0.254473	1006
2	rs12693387	T	C	0.178926	1006
2	rs1480482	C	A	0.0864811	1006
2	rs114030182	T	C	0.0377734	1006
2	rs72899969	T	C	0.0705765	1006
2	rs6718759	T	A	0.250497	1006
2	rs76706177	G	A	0.0188867	1006
2	rs112990204	C	T	0.0367793	1006
2	rs55782979	C	T	0.197813	1006
2	rs78880814	A	G	0.22664	1006
2	rs72899975	C	T	0.0705765	1006
2	rs72899976	C	G	0.0705765	1006
2	rs138124326	C	T	0.00695825	1006
2	rs72899981	G	T	0.0705765	1006
2	rs72899983	C	T	0.0705765	1006
2	rs2127698	A	G	0.176938	1006
2	rs72899986	G	A	0.0705765	1006
2	rs10197098	C	T	0.17992	1006
2	rs10173509	A	T	0.253479	1006
2	rs150724374	C	G	0.00497018	1006
2	rs17508877	A	C	0.177932	1006
2	rs1038197	G	A	0.247515	1006
2	rs1038198	G	T	0.250497	1006
2	rs7588753	A	G	0.247515	1006
2	rs191526210	A	G	0.0188867	1006
2	rs16826158	C	T	0.250497	1006
2	rs17508905	A	G	0.0705765	1006
2	rs72899997	T	C	0.027833	1006
2	rs12104591	C	T	0.247515	1006
2	rs4308093	T	C	0.247515	1006
2	rs189263764	T	G	0.0109344	1006
2	rs10186035	A	C	0.15507	1006
2	rs147145079	T	A	0.0119284	1006
2	rs7568756	C	A	0.176938	1006
2	rs7585738	T	C	0.17495	1006
2	rs2199883	T	C	0.250497	1006
2	rs16826169	G	C	0.176938	1006
2	rs17430890	G	T	0.0228628	1006
2	rs76167860	T	C	0.128231	1006
2	rs6730122	G	A	0.177932	1006
2	rs35743160	T	C	0.0228628	1006
2	rs1383309	T	G	0.247515	1006
2	rs7583953	G	A	0.246521	1006
2	rs114702410	A	G	0.0367793	1006
2	rs75524004	A	C	0.0178926	1006
2	rs77194274	C	T	0.0407555	1006
2	rs34494944	C	T	0.175944	1006
2	rs79300728	T	C	0.0258449	1006
2	rs17509003	T	C	0.0705765	1006
2	rs75558946	A	C	0.0308151	1006
2	rs10180958	C	T	0.172962	1006
2	rs79896103	G	A	0.131213	1006
2	rs7586454	C	T	0.175944	1006
2	rs11894318	G	A	0.175944	1006
2	rs11895541	G	A	0.249503	1006
2	rs186488579	T	C	0.00497018	1006
2	rs13389014	A	G	0.172962	1006
2	rs13389241	A	T	0.249503	1006
2	rs13414832	C	A	0.172962	1006
2	rs75368853	C	A	0.219682	1006
2	rs17430952	T	C	0.0705765	1006
2	rs17430973	T	C	0.0705765	1006
2	rs17430980	C	G	0.0258449	1006
2	rs72901814	C	T	0.0705765	1006
2	rs1480477	C	G	0.172962	1006
2	rs1480476	G	A	0.172962	1006
2	rs13383910	A	G	0.176938	1006
2	rs146228221	T	C	0.00894632	1006
2	rs72901817	G	T	0.0705765	1006
2	rs72901819	A	G	0.0149105	1006
2	rs6747844	G	A	0.247515	1006
2	rs113747911	G	A	0.184891	1006
2	rs72901820	T	C	0.0705765	1006
2	rs116676375	G	T	0.0705765	1006
2	rs1600578	G	A	0.247515	1006
2	rs1600577	A	G	0.175944	1006
2	rs17430987	G	A	0.0506958	1006
2	rs6742299	A	G	0.249503	1006
2	rs7582887	T	C	0.249503	1006
2	rs7569229	G	A	0.171968	1006
2	rs7569699	G	A	0.249503	1006
2	rs1383308	C	T	0.249503	1006
2	rs16826178	C	T	0.247515	1006
2	rs34202603	G	A	0.0705765	1006
2	rs1383307	G	A	0.171968	1006
2	rs79895553	G	A	0.0357853	1006
2	rs7568655	C	T	0.249503	1006
2	rs7568843	G	C	0.171968	1006
2	rs6725125	G	A	0.171968	1006
2	rs72901831	T	A	0.0705765	1006
2	rs72901834	C	T	0.0715706	1006
2	rs10165596	C	T	0.171968	1006
2	rs35328100	A	G	0.171968	1006
2	rs72901836	G	A	0.0705765	1006
2	rs72901837	A	G	0.0248509	1006
2	rs2170202	G	C	0.798211	1006
2	rs149063513	G	T	0.0705765	1006
2	rs72901840	G	C	0.0705765	1006
2	rs11693094	C	T	0.422465	1006
2	rs13023106	A	G	0.171968	1006
2	rs76903200	T	C	0.0159046	1006
2	rs7578333	G	A	0.249503	1006
2	rs7581514	C	T	0.797217	1006
2	rs189804042	C	T	0.0178926	1006
2	rs10167859	G	A	0.249503	1006
2	rs1480483	A	G	0.249503	1006
2	rs79761896	A	G	0.0516899	1006
2	rs115370404	A	G	0.0159046	1006
2	rs13001215	A	T	0.249503	1006
2	rs72901849	T	C	0.0705765	1006
2	rs6434100	A	G	0.249503	1006
2	rs140442054	G	T	0.0228628	1006
2	rs72901852	T	A	0.0705765	1006
2	rs62176236	T	C	0.171968	1006
2	rs34481141	A	G	0.171968	1006
2	rs2170203	T	C	0.548708	1006
2	rs113559691	C	T	0.0308151	1006
2	rs13404024	C	T	0.171968	1006
2	rs116000373	A	C	0.0178926	1006
2	rs115521688	G	A	0.0298211	1006
2	rs1480484	T	C	0.249503	1006
2	rs1480485	T	G	0.249503	1006
2	rs1480486	T	A	0.249503	1006
2	rs115082372	A	T	0.0606362	1006
2	rs62176237	G	A	0.171968	1006
2	rs115293799	G	A	0.0149105	1006
2	rs111654316	A	G	0.0109344	1006
2	rs143662614	C	T	0.027833	1006
2	rs72901857	C	T	0.0705765	1006
2	rs116405424	C	T	0.0198807	1006
2	rs114566971	A	T	0.027833	1006
2	rs13384546	A	C	0.171968	1006
2	rs145078188	A	G	0.0139165	1006
2	rs72901862	T	C	0.0705765	1006
2	rs13417466	G	A	0.249503	1006
2	rs76430972	C	T	0.027833	1006
2	rs76046974	T	A	0.125249	1006
2	rs111227736	T	C	0.0109344	1006
2	rs10190062	G	A	0.249503	1006
2	rs10172363	A	G	0.171968	1006
2	rs16826189	G	A	0.0159046	1006
2	rs147921164	G	A	0.0705765	1006
2	rs73978096	A	G	0.171968	1006
2	rs72901873	A	T	0.0705765	1006
2	rs10206254	G	A	0.171968	1006
2	rs10206426	G	C	0.249503	1006
2	rs2369595	C	T	0.798211	1006
2	rs77224444	C	G	0.131213	1006
2	rs13396662	T	G	0.171968	1006
2	rs55701066	C	T	0.183897	1006
2	rs4278895	C	G	0.245527	1006
2	rs72901884	A	C	0.0994036	1006
2	rs6712125	A	G	0.171968	1006
2	rs72901885	T	C	0.0656064	1006
2	rs2887514	A	C	0.245527	1006
2	rs72901889	A	T	0.0666004	1006
2	rs6728615	C	G	0.245527	1006
2	rs10177035	T	C	0.245527	1006
2	rs6732176	C	T	0.171968	1006
2	rs72901891	C	T	0.0695825	1006
2	rs115682664	C	T	0.0119284	1006
2	rs72901893	G	A	0.0666004	1006
2	rs114932088	G	A	0.0149105	1006
2	rs10194277	A	G	0.171968	1006
2	rs10194285	A	G	0.171968	1006
2	rs189841760	A	G	0.00894632	1006
2	rs10174301	C	A	0.171968	1006
2	rs6759491	T	C	0.247515	1006
2	rs62176239	T	C	0.193837	1006
2	rs6716151	A	G	0.245527	1006
2	rs72901901	T	A	0.0666004	1006
2	rs12693388	A	G	0.797217	1006
2	rs17617913	T	C	0.131213	1006
2	rs78011041	T	G	0.028827	1006
2	rs142552000	C	T	0.0168986	1006
2	rs10196799	A	T	0.421471	1006
2	rs116775825	A	C	0.0427435	1006
2	rs12693389	T	G	0.171968	1006
2	rs72903709	C	T	0.0675944	1006
2	rs10176668	G	T	0.171968	1006
2	rs7603313	A	C	0.171968	1006
2	rs114077884	T	A	0.00894632	1006
2	rs13018902	A	C	0.0377734	1006
2	rs17431119	A	G	0.0685885	1006
2	rs17431132	T	C	0.171968	1006
2	rs17431153	C	T	0.0675944	1006
2	rs13010468	T	A	0.0457256	1006
2	rs10497657	A	G	0.0675944	1006
2	rs10497658	T	G	0.0377734	1006
2	rs13017390	T	A	0.171968	1006
2	rs72903719	G	T	0.0675944	1006
2	rs72903720	A	C	0.0675944	1006
2	rs72903723	A	T	0.0675944	1006
2	rs1987025	T	A	0.246521	1006
2	rs17584494	G	A	0.193837	1006
2	rs72903727	A	T	0.0248509	1006
2	rs10497659	G	A	0.0675944	1006
2	rs116774374	G	C	0.00695825	1006
2	rs10497660	C	A	0.0675944	1006
2	rs1317210	T	C	0.171968	1006
2	rs1320080	A	G	0.171968	1006
2	rs17431258	A	G	0.0675944	1006
2	rs72903735	C	T	0.0675944	1006
2	rs72903737	C	T	0.0447316	1006
2	rs10195510	C	T	0.171968	1006
2	rs111729047	T	C	0.0109344	1006
2	rs72903738	C	A	0.0675944	1006
2	rs6716235	T	C	0.246521	1006
2	rs12693391	T	C	0.171968	1006
2	rs4635495	A	C	0.0675944	1006
2	rs537836683	A	T	0.0149105	1006
2	rs4275993	T	A	0.0675944	1006
2	rs34327168	G	A	0.171968	1006
2	rs34963004	T	C	0.246521	1006
2	rs34452663	G	A	0.171968	1006
2	rs72903748	A	T	0.0675944	1006
2	rs12693392	C	T	0.171968	1006
2	rs2369596	A	T	0.246521	1006
2	rs72903752	A	C	0.0675944	1006
2	rs62176258	C	T	0.171968	1006
2	rs58159162	G	A	0.171968	1006
2	rs10170664	T	C	0.55169	1006
2	rs12693394	A	C	0.246521	1006
2	rs72903757	G	A	0.0715706	1006
2	rs13028549	C	G	0.246521	1006
2	rs79818207	T	A	0.027833	1006
2	rs4666990	T	C	0.422465	1006
2	rs72903763	T	C	0.0675944	1006
2	rs62176259	G	A	0.0228628	1006
2	rs112725983	C	T	0.0208748	1006
2	rs4294964	T	A	0.171968	1006
2	rs72903765	A	G	0.0675944	1006
2	rs72903769	C	T	0.0675944	1006
2	rs182013686	G	T	0.0178926	1006
2	rs6751335	T	C	0.171968	1006
2	rs10211213	A	C	0.171968	1006
2	rs13012893	T	A	0.246521	1006
2	rs74961493	C	T	0.0178926	1006
2	rs13012514	A	C	0.246521	1006
2	rs72903776	A	G	0.0675944	1006
2	rs72903778	C	T	0.0675944	1006
2	rs72903783	A	C	0.0705765	1006
2	rs111978801	A	T	0.0178926	1006
2	rs143934924	G	A	0.0188867	1006
2	rs72903786	T	C	0.0675944	1006
2	rs56341618	T	A	0.183897	1006
2	rs34943323	C	T	0.0228628	1006
2	rs143598180	G	A	0.0168986	1006
2	rs17509336	T	G	0.0675944	1006
2	rs17431278	A	G	0.171968	1006
2	rs10201360	T	C	0.246521	1006
2	rs13408744	C	T	0.247515	1006
2	rs72903798	G	A	0.0675944	1006
2	rs7608386	T	A	0.246521	1006
2	rs17584522	C	G	0.193837	1006
2	rs13386789	A	G	0.172962	1006
2	rs6720863	A	G	0.246521	1006
2	rs6749691	G	A	0.246521	1006
2	rs72905708	T	C	0.0675944	1006
2	rs2369589	A	C	0.171968	1006
2	rs149705229	A	G	0.0248509	1006
2	rs72905711	A	G	0.0675944	1006
2	rs4614893	A	G	0.246521	1006
2	rs4458174	A	G	0.171968	1006
2	rs149580710	A	G	0.0447316	1006
2	rs114383418	A	T	0.0129225	1006
2	rs35071909	C	T	0.171968	1006
2	rs62174661	G	C	0.171968	1006
2	rs13396495	T	A	0.246521	1006
2	rs190748553	C	T	0.0149105	1006
2	rs35105890	A	G	0.0675944	1006
2	rs4544394	G	A	0.171968	1006
2	rs72905716	A	G	0.0685885	1006
2	rs9973969	A	G	0.245527	1006
2	rs9973631	C	A	0.245527	1006
2	rs147396735	C	G	0.0119284	1006
2	rs13424507	T	C	0.245527	1006
2	rs9973668	G	T	0.172962	1006
2	rs13028349	T	C	0.245527	1006
2	rs142738518	G	A	0.00695825	1006
2	rs76585359	G	C	0.0248509	1006
2	rs16826219	A	G	0.245527	1006
2	rs72905730	T	C	0.0675944	1006
2	rs12693395	A	G	0.171968	1006
2	rs17509517	C	G	0.0675944	1006
2	rs62174663	T	C	0.171968	1006
2	rs141701360	T	A	0.0407555	1006
2	rs72905734	G	A	0.0168986	1006
2	rs72905736	G	A	0.00596421	1006
2	rs115103722	A	G	0.0178926	1006
2	rs7605689	T	C	0.245527	1006
2	rs72905739	A	G	0.0675944	1006
2	rs185963245	A	G	0.0198807	1006
2	rs72905741	A	T	0.274354	1006
2	rs56049830	C	T	0.184891	1006
2	rs4494699	T	G	0.199801	1006
2	rs10180597	C	T	0.172962	1006
2	rs7603015	C	T	0.0735586	1006
2	rs72905749	T	G	0.0675944	1006
2	rs10187190	G	T	0.172962	1006
2	rs138273718	T	A	0.0218688	1006
2	rs72905751	C	G	0.0675944	1006
2	rs72905753	C	G	0.0675944	1006
2	rs34597412	T	C	0.0228628	1006
2	rs146362735	T	C	0.0178926	1006
2	rs185416292	T	C	0.00695825	1006
2	rs114199508	G	A	0.0506958	1006
2	rs6709440	G	A	0.172962	1006
2	rs7578316	T	A	0.245527	1006
2	rs80268465	A	G	0.209742	1006
2	rs72905760	T	C	0.0675944	1006
2	rs12693396	C	T	0.245527	1006
2	rs6748925	A	T	0.0735586	1006
2	rs75530945	C	T	0.0208748	1006
2	rs55941754	T	C	0.0675944	1006
2	rs56217433	T	G	0.0675944	1006
2	rs72905773	T	A	0.00497018	1006
2	rs72905774	C	A	0.0675944	1006
2	rs62174664	G	A	0.171968	1006
2	rs35321501	T	C	0.245527	1006
2	rs79577277	G	A	0.0218688	1006
2	rs13386192	A	G	0.171968	1006
2	rs72905777	T	C	0.0675944	1006
2	rs7589314	A	G	0.971173	1006
2	rs13415342	G	A	0.171968	1006
2	rs7577581	T	G	0.245527	1006
2	rs7593307	A	G	0.245527	1006
2	rs12693397	A	G	0.245527	1006
2	rs12693398	A	G	0.172962	1006
2	rs72905782	G	C	0.0675944	1006
2	rs72905784	C	T	0.0725646	1006
2	rs13396624	A	G	0.172962	1006
2	rs13422256	C	T	0.171968	1006
2	rs72905785	T	G	0.0675944	1006
2	rs72905786	G	A	0.0675944	1006
2	rs7585171	T	C	0.0725646	1006
2	rs72905792	G	A	0.130219	1006
2	rs72905794	G	C	0.0725646	1006
2	rs72905795	T	G	0.0675944	1006
2	rs62200787	T	A	0.124254	1006
2	rs148954956	A	C	0.0139165	1006
2	rs62200788	C	A	0.16501	1006
2	rs72905797	T	C	0.0675944	1006
2	rs141247906	C	A	0.00795229	1006
2	rs7558878	A	G	0.244533	1006
2	rs11890843	T	C	0.246521	1006
2	rs13398732	A	C	0.171968	1006
2	rs114523990	A	G	0.0675944	1006
2	rs62200789	G	A	0.245527	1006
2	rs62200790	C	A	0.245527	1006
2	rs17509601	T	G	0.0675944	1006
2	rs17509608	C	T	0.136183	1006
2	rs13388087	G	C	0.502982	1006
2	rs13401381	T	C	0.502982	1006
2	rs71430164	G	A	0.0298211	1006
2	rs7588907	G	T	0.249503	1006
2	rs17509622	T	A	0.0417495	1006
2	rs7564941	A	G	0.249503	1006
2	rs10199843	A	G	0.173956	1006
2	rs181721986	T	C	0.0258449	1006
2	rs142058560	A	G	0.00894632	1006
2	rs78167161	G	A	0.0417495	1006
2	rs6709436	T	C	0.246521	1006
2	rs116769903	G	A	0.0188867	1006
2	rs11902536	A	T	0.0705765	1006
2	rs17431582	A	C	0.0675944	1006
2	rs1366845	A	G	0.0675944	1006
2	rs1366844	G	A	0.249503	1006
2	rs185083672	A	G	0.00795229	1006
2	rs10210216	A	G	0.502982	1006
2	rs142811142	G	T	0.00894632	1006
2	rs77689531	C	T	0.028827	1006
2	rs11892843	T	C	0.247515	1006
2	rs17431603	A	T	0.0675944	1006
2	rs115166888	C	T	0.0506958	1006
2	rs72907715	A	G	0.0675944	1006
2	rs1366843	A	G	0.0675944	1006
2	rs1820847	A	G	0.0675944	1006
2	rs4586602	T	C	0.173956	1006
2	rs72907717	C	T	0.0675944	1006
2	rs13411652	T	C	0.171968	1006
2	rs1429427	G	A	0.502982	1006
2	rs34233935	A	G	0.0228628	1006
2	rs138223121	C	T	0.0457256	1006
2	rs10206265	A	G	0.248509	1006
2	rs66983648	T	A	0.238569	1006
2	rs112869258	A	C	0.0178926	1006
2	rs112372472	G	A	0.0198807	1006
2	rs34945978	A	T	0.171968	1006
2	rs116621013	G	A	0.028827	1006
2	rs72907724	C	A	0.0675944	1006
2	rs72907727	A	G	0.0675944	1006
2	rs72907728	C	T	0.0675944	1006
2	rs79507771	G	A	0.00894632	1006
2	rs34044253	C	T	0.171968	1006
2	rs62200793	T	C	0.166998	1006
2	rs11894088	C	A	0.244533	1006
2	rs11904676	A	T	0.248509	1006
2	rs111734715	A	G	0.0188867	1006
2	rs139794794	C	T	0.0675944	1006
2	rs56310614	C	T	0.0675944	1006
2	rs113993502	C	T	0.0367793	1006
2	rs55914275	C	A	0.171968	1006
2	rs11899082	G	A	0.249503	1006
2	rs114385979	A	G	0.0188867	1006
2	rs150700380	G	T	0.0506958	1006
2	rs72907735	G	A	0.00298211	1006
2	rs13429132	G	T	0.171968	1006
2	rs13428955	C	T	0.171968	1006
2	rs12693399	A	T	0.784294	1006
2	rs12693400	G	A	0.249503	1006
2	rs6715910	G	T	0.171968	1006
2	rs34700435	T	C	0.0228628	1006
2	rs12999617	G	C	0.252485	1006
2	rs12999259	C	G	0.176938	1006
2	rs13402566	T	A	0.17495	1006
2	rs113113034	C	T	0.0149105	1006
2	rs6718067	T	G	0.249503	1006
2	rs72907741	C	G	0.0675944	1006
2	rs7584503	A	T	0.248509	1006
2	rs116715697	C	T	0.0397614	1006
2	rs139003686	C	A	0.0129225	1006
2	rs6722425	T	C	0.170974	1006
2	rs6710286	C	T	0.170974	1006
2	rs3931790	A	C	0.167992	1006
2	rs7562384	C	G	0.172962	1006
2	rs72907747	G	A	0.0675944	1006
2	rs1344707	G	A	0.752485	1006
2	rs7603001	A	G	0.502982	1006
2	rs7590852	T	C	0.752485	1006
2	rs12693401	T	C	0.171968	1006
2	rs72907756	C	A	0.0675944	1006
2	rs17431722	A	G	0.0298211	1006
2	rs1366840	C	T	0.507952	1006
2	rs10931155	C	A	0.502982	1006
2	rs72907759	T	C	0.502982	1006
2	rs72907760	C	T	0.502982	1006
2	rs10497661	A	G	0.0675944	1006
2	rs77076543	T	G	0.0188867	1006
2	rs10497662	T	C	0.0695825	1006
2	rs1835172	C	G	0.502982	1006
2	rs4666994	G	A	0.753479	1006
2	rs4666995	A	G	0.753479	1006
2	rs115515236	A	T	0.0397614	1006
2	rs72907766	A	C	0.0695825	1006
2	rs66970879	C	A	0.506958	1006
2	rs66726164	C	A	0.506958	1006
2	rs66473204	G	A	0.500994	1006
2	rs17431742	C	G	0.505964	1006
2	rs148186420	T	G	0.00894632	1006
2	rs1114248	C	A	0.0695825	1006
2	rs193171258	C	T	0.00497018	1006
2	rs2115622	G	A	0.502982	1006
2	rs2115621	T	C	0.502982	1006
2	rs72893061	C	T	0.0675944	1006
2	rs6757288	T	C	0.580517	1006
2	rs78773484	C	T	0.0188867	1006
2	rs7594906	G	T	0.507952	1006
2	rs72893066	G	T	0.0675944	1006
2	rs725617	G	A	0.753479	1006
2	rs1344706	A	C	0.377734	1006
2	rs13009002	G	T	0.172962	1006
2	rs72893068	C	T	0.0675944	1006
2	rs78111949	A	C	0.028827	1006
2	rs142671621	A	G	0.00795229	1006
2	rs115456739	A	G	0.0397614	1006
2	rs4666998	C	G	0.577535	1006
2	rs13423388	G	A	0.172962	1006
2	rs72893071	A	G	0.0675944	1006
2	rs62198463	G	A	0.0228628	1006
2	rs150839204	T	C	0.0178926	1006
2	rs115997263	A	T	0.00397614	1006
2	rs144341186	T	C	0.00894632	1006
2	rs7593816	C	T	0.166998	1006
2	rs1583048	T	C	0.166998	1006
2	rs1366839	T	C	0.577535	1006
2	rs1366838	T	C	0.502982	1006
2	rs115151279	C	T	0.0407555	1006
2	rs11901504	C	A	0.580517	1006
2	rs11681373	A	G	0.377734	1006
2	rs2059924	T	G	0.577535	1006
2	rs2059923	C	A	0.580517	1006
2	rs56213902	G	A	0.507952	1006
2	rs142562157	T	C	0.0467197	1006
2	rs56321552	G	C	0.0427435	1006
2	rs1594166	G	T	0.649105	1006
2	rs78706988	T	A	0.136183	1006
2	rs7580993	T	C	0.0695825	1006
2	rs1583050	A	T	0.753479	1006
2	rs113405514	G	A	0.0377734	1006
2	rs113696648	G	C	0.0178926	1006
2	rs1583049	A	G	0.677932	1006
2	rs146520449	C	T	0.0188867	1006
2	rs112770868	T	C	0.0337972	1006
2	rs4666999	G	A	0.688867	1006
2	rs17431776	T	C	0.0666004	1006
2	rs13012303	C	T	0.102386	1006
2	rs6722992	C	T	0.617296	1006
2	rs78866252	T	C	0.0149105	1006
2	rs6723392	G	A	0.617296	1006
2	rs6751736	A	C	0.688867	1006
2	rs6726421	C	G	0.588469	1006
2	rs72893092	A	G	0.0685885	1006
2	rs13025111	A	G	0.582505	1006
2	rs6755404	A	C	0.793241	1006
2	rs17509873	A	G	0.0666004	1006
2	rs17431804	C	A	0.0675944	1006
2	rs10931156	G	A	0.617296	1006
2	rs74620122	A	T	0.0397614	1006
2	rs4667000	A	C	0.582505	1006
2	rs72893100	T	G	0.0685885	1006
2	rs12476147	A	T	0.619284	1006
2	rs61739291	A	C	0.028827	1006
2	rs35676856	A	G	0.0666004	1006
2	rs61739290	A	G	0.0666004	1006
2	rs4667001	G	A	0.582505	1006
2	rs4667002	A	G	0.77833	1006
2	rs61739288	G	A	0.0666004	1006
2	rs728534	A	G	0.214712	1006
2	rs61739287	C	A	0.0178926	1006
2	rs1366842	C	A	0.582505	1006
2	rs12477430	A	G	0.688867	1006
2	rs3731834	C	G	0.181909	1006
2	rs112183442	G	A	0.0457256	1006
2	rs62198467	A	G	0.0666004	1006
2	rs144576268	G	A	0.0526839	1006
2	rs10931157	G	A	0.680915	1006
2	rs142192346	T	C	0.00994036	1006
2	rs34221271	G	A	0.109344	1006
2	rs62198468	T	C	0.109344	1006
2	rs6745533	C	T	0.601392	1006
2	rs116992984	T	G	0.028827	1006
2	rs12693402	C	T	0.15507	1006
2	rs16826341	A	G	0.028827	1006
2	rs72894907	A	C	0.0755467	1006
2	rs10931158	C	T	0.59841	1006
2	rs72894910	T	A	0.0795229	1006
2	rs75009893	C	T	0.028827	1006
2	rs72894912	G	A	0.0795229	1006
2	rs4380187	A	C	0.454274	1006
2	rs16826345	T	C	0.0298211	1006
2	rs80292621	C	G	0.0119284	1006
2	rs77982697	T	C	0.0397614	1006
2	rs16826346	C	A	0.0298211	1006
2	rs10210173	C	T	0.082505	1006
2	rs16826348	A	C	0.0298211	1006
2	rs1429428	C	T	0.707753	1006
2	rs79958518	T	C	0.0109344	1006
2	rs138688278	C	T	0.0298211	1006
2	rs6434107	G	A	0.0795229	1006
2	rs7591741	A	G	0.790258	1006
2	rs115786539	G	A	0.0298211	1006
2	rs72894918	T	C	0.0457256	1006
2	rs7569641	G	A	0.0795229	1006
2	rs72894920	T	A	0.0755467	1006
2	rs116624576	T	C	0.0168986	1006
2	rs72894921	T	C	0.0795229	1006
2	rs72894925	C	A	0.0795229	1006
2	rs145898111	C	T	0.0298211	1006
2	rs72894927	A	C	0.0755467	1006
2	rs7591202	T	A	0.082505	1006
2	rs1346652	T	C	0.0795229	1006
2	rs76319116	G	A	0.0298211	1006
2	rs72894930	G	A	0.0457256	1006
2	rs116734420	C	A	0.0308151	1006
2	rs6709418	A	G	0.706759	1006
2	rs7561051	A	T	0.083499	1006
2	rs1579466	T	G	0.0805169	1006
2	rs143442842	A	C	0.00795229	1006
2	rs77888483	C	A	0.0318091	1006
2	rs7583540	C	T	0.599404	1006
2	rs116316277	C	T	0.0397614	1006
2	rs6737634	G	C	0.187873	1006
2	rs6737640	G	A	0.183897	1006
2	rs6712373	A	C	0.106362	1006
2	rs6741522	G	A	0.137177	1006
2	rs4667003	A	C	0.792247	1006
2	rs6749374	C	T	0.109344	1006
2	rs11884728	T	C	0.188867	1006
2	rs140454247	G	A	0.00795229	1006
2	rs11900566	C	A	0.109344	1006
2	rs116431470	T	A	0.0188867	1006
2	rs72894933	A	T	0.0477137	1006
2	rs149665800	G	A	0.0188867	1006
2	rs6709701	T	A	0.188867	1006
2	rs77050606	C	T	0.0139165	1006
2	rs114960768	C	T	0.0308151	1006
2	rs62198493	T	C	0.106362	1006
2	rs2043020	G	A	0.109344	1006
2	rs17510039	C	T	0.0477137	1006
2	rs16826353	T	G	0.0308151	1006
2	rs76040251	T	C	0.0248509	1006
2	rs721567	A	G	0.109344	1006
2	rs721569	C	G	0.109344	1006
2	rs721568	C	T	0.188867	1006
2	rs75142797	G	C	0.0864811	1006
2	rs16826357	G	A	0.0308151	1006
2	rs1366841	C	T	0.188867	1006
2	rs76015391	C	T	0.0258449	1006
2	rs72894940	A	G	0.0477137	1006
2	rs6729996	T	A	0.109344	1006
2	rs72894942	G	C	0.0477137	1006
2	rs12999356	A	G	0.0298211	1006
2	rs72894943	G	C	0.0477137	1006
2	rs72894945	G	C	0.00994036	1006
2	rs62198495	G	C	0.0298211	1006
2	rs13013980	G	A	0.109344	1006
2	rs75813950	A	T	0.0417495	1006
2	rs72894946	A	T	0.0477137	1006
2	rs76594857	T	G	0.125249	1006
2	rs148687768	T	C	0.0308151	1006
2	rs6714752	G	C	0.190855	1006
2	rs34679083	A	G	0.109344	1006
2	rs116751366	A	G	0.0318091	1006
2	rs147695886	C	T	0.0308151	1006
2	rs2163065	C	T	0.604374	1006
2	rs2115623	T	A	0.249503	1006
2	rs56727162	G	A	0.0318091	1006
2	rs145727932	C	T	0.0308151	1006
2	rs13394337	G	C	0.159046	1006
2	rs35022003	G	A	0.109344	1006
2	rs76505351	A	G	0.0208748	1006
2	rs140799719	A	T	0.0308151	1006
2	rs34423083	G	A	0.109344	1006
2	rs79637125	A	C	0.153082	1006
2	rs12053131	T	A	0.920477	1006
2	rs114421248	A	G	0.0308151	1006
2	rs72894953	T	A	0.0477137	1006
2	rs16826361	T	A	0.0308151	1006
2	rs147187373	C	G	0.0208748	1006
2	rs1346650	A	G	0.795229	1006
2	rs35920644	G	A	0.106362	1006
2	rs116778430	G	A	0.026839	1006
2	rs114395881	T	C	0.0357853	1006
2	rs146838183	C	T	0.0308151	1006
2	rs16826363	T	C	0.0308151	1006
2	rs72894955	T	C	0.0477137	1006
2	rs35479953	T	C	0.106362	1006
2	rs6761601	A	G	0.186879	1006
2	rs72894957	A	G	0.0477137	1006
2	rs114341756	A	T	0.0308151	1006
2	rs72894958	T	C	0.0477137	1006
2	rs113618218	G	A	0.0159046	1006
2	rs13386401	A	G	0.0815109	1006
2	rs12477914	T	G	0.139165	1006
2	rs113334459	C	G	0.0258449	1006
2	rs72894960	G	A	0.0477137	1006
2	rs2217370	T	C	0.0328032	1006
2	rs76562013	T	A	0.0308151	1006
2	rs190387357	C	T	0.0109344	1006
2	rs35301347	T	C	0.102386	1006
2	rs1429423	C	T	0.794235	1006
2	rs77952095	T	C	0.0447316	1006
2	rs185091869	G	C	0.00695825	1006
2	rs10184392	A	C	0.0815109	1006
2	rs147589962	T	C	0.0238569	1006
2	rs62198501	A	C	0.105368	1006
2	rs77793480	G	C	0.0337972	1006
2	rs72894963	G	A	0.0477137	1006
2	rs116161195	A	T	0.0308151	1006
2	rs10170596	A	G	0.0347913	1006
2	rs10165793	T	C	0.186879	1006
2	rs116240260	C	T	0.0308151	1006
2	rs115463459	G	A	0.0308151	1006
2	rs147941569	T	A	0.00994036	1006
2	rs145444542	C	T	0.0308151	1006
2	rs77177636	T	A	0.0656064	1006
2	rs10183560	A	G	0.0815109	1006
2	rs116369456	G	A	0.0159046	1006
2	rs142647669	C	T	0.00994036	1006
2	rs141161484	A	G	0.0198807	1006
2	rs115675493	C	T	0.0447316	1006
2	rs17510170	A	T	0.606362	1006
2	rs114168001	A	T	0.0308151	1006
2	rs115013287	C	T	0.0308151	1006
2	rs115150748	A	C	0.0308151	1006
2	rs113180873	C	A	0.0139165	1006
2	rs72894970	G	A	0.0497018	1006
2	rs114455521	A	G	0.0218688	1006
2	rs7577752	G	C	0.0725646	1006
2	rs62198502	G	A	0.102386	1006
2	rs140346452	A	G	0.0218688	1006
2	rs143685674	A	T	0.00497018	1006
2	rs1429422	A	G	0.0735586	1006
2	rs35960173	G	C	0.105368	1006
2	rs13383925	C	T	0.0248509	1006
2	rs13384293	G	A	0.0725646	1006
2	rs116206730	T	C	0.0218688	1006
2	rs115438240	T	G	0.0646123	1006
2	rs79687117	T	G	0.0218688	1006
2	rs72894975	C	G	0.0477137	1006
2	rs150503839	G	T	0.0218688	1006
2	rs17438423	C	T	0.00994036	1006
2	rs114067243	T	G	0.0218688	1006
2	rs114520323	A	G	0.00695825	1006
2	rs6730475	C	A	0.177932	1006
2	rs80098514	G	C	0.00695825	1006
2	rs114968815	G	A	0.0218688	1006
2	rs34532936	A	C	0.105368	1006
2	rs185080384	T	A	0.0248509	1006
2	rs72894978	C	G	0.0477137	1006
2	rs72894979	C	G	0.0477137	1006
2	rs72894980	A	C	0.0477137	1006
2	rs114046565	A	G	0.0218688	1006
2	rs141525735	G	C	0.0218688	1006
2	rs77437276	T	C	0.0139165	1006
2	rs35616100	C	T	0.105368	1006
2	rs139579316	G	A	0.0218688	1006
2	rs147904748	C	T	0.0218688	1006
2	rs34793964	T	C	0.102386	1006
2	rs116361731	A	C	0.0218688	1006
2	rs143405075	A	G	0.00994036	1006
2	rs35889740	G	A	0.105368	1006
2	rs7600337	T	C	0.119284	1006
2	rs187456748	G	A	0.0477137	1006
2	rs114303014	A	T	0.0149105	1006
2	rs13017256	G	C	0.11829	1006
2	rs13022346	G	T	0.11829	1006
2	rs145863667	C	G	0.0457256	1006
2	rs1594165	A	G	0.0477137	1006
2	rs34839263	G	A	0.120278	1006
2	rs72894981	T	C	0.0477137	1006
2	rs72894983	G	T	0.0477137	1006
2	rs114467731	A	T	0.0387674	1006
2	rs72894984	C	T	0.0467197	1006
2	rs263765	A	G	0.0775348	1006
2	rs10167276	A	C	0.193837	1006
2	rs77150881	T	C	0.0228628	1006
2	rs56135141	T	C	0.0467197	1006
2	rs114033594	T	C	0.0228628	1006
2	rs13428010	T	C	0.0725646	1006
2	rs144460868	C	T	0.0228628	1006
2	rs151309608	C	T	0.0228628	1006
2	rs79557201	C	G	0.215706	1006
2	rs72894992	C	T	0.0467197	1006
2	rs72894993	C	T	0.0467197	1006
2	rs114510161	A	G	0.028827	1006
2	rs35420844	G	A	0.0298211	1006
2	rs13428750	G	A	0.0725646	1006
2	rs72894995	A	T	0.0467197	1006
2	rs72894997	T	G	0.0467197	1006
2	rs13416716	C	T	0.0725646	1006
2	rs72895000	T	C	0.0467197	1006
2	rs115619232	A	G	0.0228628	1006
2	rs1429421	T	A	0.594433	1006
2	rs75082770	A	G	0.028827	1006
2	rs72896903	G	A	0.0467197	1006
2	rs62198511	C	T	0.117296	1006
2	rs77266438	A	G	0.0258449	1006
2	rs72896904	T	A	0.0725646	1006
2	rs77307992	T	G	0.0328032	1006
2	rs75108214	G	A	0.0168986	1006
2	rs72896905	A	C	0.0725646	1006
2	rs11884425	G	A	0.0725646	1006
2	rs75801089	T	C	0.0377734	1006
2	rs139534755	A	G	0.00994036	1006
2	rs6756919	T	A	0.0258449	1006
2	rs75927755	G	T	0.0258449	1006
2	rs59173308	G	A	0.0467197	1006
2	rs263771	C	A	0.21173	1006
2	rs114651917	G	A	0.0228628	1006
2	rs144700802	T	C	0.0218688	1006
2	rs147291288	C	A	0.0188867	1006
2	rs4479395	G	A	0.0467197	1006
2	rs181736763	A	T	0.0228628	1006
2	rs17438478	C	T	0.120278	1006
2	rs17584976	G	C	0.456262	1006
2	rs114666009	A	G	0.0228628	1006
2	rs10202378	A	G	0.0258449	1006
2	rs1429426	T	C	0.0467197	1006
2	rs71430171	C	T	0.0308151	1006
2	rs17438513	A	G	0.0178926	1006
2	rs117171205	T	C	0.0228628	1006
2	rs13421196	T	C	0.0258449	1006
2	rs34512414	C	T	0.120278	1006
2	rs13382282	A	G	0.0258449	1006
2	rs74675230	C	T	0.0258449	1006
2	rs72896913	C	T	0.0725646	1006
2	rs34075879	A	G	0.112326	1006
2	rs114175281	T	C	0.0228628	1006
2	rs141220967	T	C	0.0228628	1006
2	rs965472	A	G	0.117296	1006
2	rs112017915	C	T	0.026839	1006
2	rs143359015	T	A	0.00994036	1006
2	rs6752032	G	T	0.190855	1006
2	rs263767	C	T	0.751491	1006
2	rs79251692	T	C	0.0238569	1006
2	rs71430172	C	T	0.11332	1006
2	rs111569865	T	C	0.0159046	1006
2	rs13420259	T	C	0.60835	1006
2	rs28456311	A	T	0.0238569	1006
2	rs17584997	G	A	0.161034	1006
2	rs1483247	C	T	0.152087	1006
2	rs13007074	G	C	0.0109344	1006
2	rs17438527	A	G	0.0497018	1006
2	rs74993815	G	A	0.0159046	1006
2	rs13424692	G	A	0.228628	1006
2	rs35451319	T	C	0.120278	1006
2	rs1483249	A	C	0.0159046	1006
2	rs78607283	C	T	0.0218688	1006
2	rs4143561	A	G	0.804175	1006
2	rs80100065	C	A	0.0238569	1006
2	rs10165431	T	C	0.17992	1006
2	rs75493215	T	C	0.17992	1006
2	rs4667010	G	A	0.622266	1006
2	rs114753575	A	G	0.00795229	1006
2	rs79876807	T	C	0.0238569	1006
2	rs34700577	C	T	0.0218688	1006
2	rs141557724	T	C	0.0218688	1006
2	rs10497663	T	C	0.17992	1006
2	rs4667012	A	G	0.626243	1006
2	rs116690424	T	C	0.026839	1006
2	rs1483251	C	G	0.949304	1006
2	rs17438590	T	A	0.0994036	1006
2	rs58794562	A	T	0.0994036	1006
2	rs10188385	T	C	0.180915	1006
2	rs112496053	T	G	0.17992	1006
2	rs57684299	C	T	0.17992	1006
2	rs6727780	T	A	0.121272	1006
2	rs1021147	G	T	0.806163	1006
2	rs113636298	C	A	0.0238569	1006
2	rs62198545	G	A	0.622266	1006
2	rs114735123	T	C	0.0695825	1006
2	rs13028743	C	T	0.120278	1006
2	rs80263644	C	G	0.0984095	1006
2	rs144872445	T	A	0.0487078	1006
2	rs138919317	C	T	0.026839	1006
2	rs76834820	A	G	0.0218688	1006
2	rs1813004	T	C	0.62326	1006
2	rs73045229	G	T	0.17992	1006
2	rs115814782	A	T	0.0228628	1006
2	rs13429081	A	T	0.17992	1006
2	rs2128737	T	C	0.143141	1006
2	rs10211053	A	C	0.807157	1006
2	rs141411500	C	T	0.0447316	1006
2	rs13033238	T	C	0.120278	1006
2	rs76808833	A	G	0.0129225	1006
2	rs62198546	G	T	0.627237	1006
2	rs10204328	G	A	0.627237	1006
2	rs114267704	T	A	0.0318091	1006
2	rs115076856	C	T	0.0218688	1006
2	rs1483253	G	A	0.120278	1006
2	rs114486623	T	C	0.0218688	1006
2	rs115439651	T	C	0.0477137	1006
2	rs145703276	G	T	0.027833	1006
2	rs1601070	G	C	0.62326	1006
2	rs1601071	G	A	0.62326	1006
2	rs10931159	C	T	0.626243	1006
2	rs114467461	G	C	0.0178926	1006
2	rs72896939	C	A	0.104374	1006
2	rs72896940	A	T	0.104374	1006
2	rs6725035	T	C	0.626243	1006
2	rs6738633	A	T	0.626243	1006
2	rs55954763	C	T	0.0487078	1006
2	rs141010557	T	C	0.027833	1006
2	rs13384132	G	A	0.180915	1006
2	rs115126269	G	T	0.0238569	1006
2	rs116592362	T	C	0.0228628	1006
2	rs7590570	T	A	0.12326	1006
2	rs12987273	G	T	0.120278	1006
2	rs115261918	G	T	0.0238569	1006
2	rs72896946	T	C	0.0487078	1006
2	rs10931160	T	C	0.626243	1006
2	rs13021573	T	G	0.121272	1006
2	rs144161862	C	A	0.0934394	1006
2	rs34159128	C	T	0.0924453	1006
2	rs4667013	T	A	0.809145	1006
2	rs4666671	C	G	0.809145	1006
2	rs7604162	T	C	0.950298	1006
2	rs72896951	T	C	0.0705765	1006
2	rs116657429	C	A	0.0228628	1006
2	rs80115096	G	A	0.0188867	1006
2	rs959130	A	G	0.626243	1006
2	rs4667014	T	C	0.627237	1006
2	rs12991795	C	T	0.120278	1006
2	rs1483231	C	G	0.950298	1006
2	rs7585938	G	T	0.950298	1006
2	rs192185755	T	C	0.00497018	1006
2	rs13392265	C	T	0.626243	1006
2	rs16826468	T	C	0.180915	1006
2	rs1483232	G	A	0.180915	1006
2	rs1483233	G	A	0.0328032	1006
2	rs17438763	A	G	0.0487078	1006
2	rs12615985	G	A	0.626243	1006
2	rs34648882	C	G	0.0506958	1006
2	rs12470085	C	T	0.626243	1006
2	rs141353232	C	G	0.0129225	1006
2	rs7572115	T	C	0.950298	1006
2	rs140866347	A	T	0.0467197	1006
2	rs12988166	T	A	0.143141	1006
2	rs114037518	T	C	0.0218688	1006
2	rs62198550	A	G	0.626243	1006
2	rs74953884	C	T	0.0347913	1006
2	rs17438805	T	C	0.0487078	1006
2	rs78310677	A	G	0.0188867	1006
2	rs116537344	A	T	0.0477137	1006
2	rs6742147	A	G	0.622266	1006
2	rs28659997	G	A	0.180915	1006
2	rs76570449	C	T	0.028827	1006
2	rs6742605	A	T	0.807157	1006
2	rs4017483	T	C	0.627237	1006
2	rs1483234	A	G	0.950298	1006
2	rs1483235	A	G	0.807157	1006
2	rs11901829	T	C	0.121272	1006
2	rs1483238	T	C	0.807157	1006
2	rs2369933	T	G	0.180915	1006
2	rs192106508	G	C	0.00298211	1006
2	rs116251256	C	T	0.0487078	1006
2	rs116835736	G	A	0.0168986	1006
2	rs62198551	G	A	0.452286	1006
2	rs55673043	G	T	0.452286	1006
2	rs55943397	A	G	0.44831	1006
2	rs112047269	T	C	0.100398	1006
2	rs10803980	T	C	0.173956	1006
2	rs4666672	T	C	0.173956	1006
2	rs67146203	G	A	0.173956	1006
2	rs139340190	T	G	0.0218688	1006
2	rs10184607	T	A	0.180915	1006
2	rs138158466	A	G	0.00497018	1006
2	rs140380858	A	G	0.0218688	1006
2	rs145081674	G	A	0.0218688	1006
2	rs139989891	C	G	0.00994036	1006
2	rs2170692	A	C	0.173956	1006
2	rs114061651	A	C	0.0218688	1006
2	rs6732092	G	A	0.810139	1006
2	rs1351711	G	A	0.17992	1006
2	rs72896984	A	G	0.0487078	1006
2	rs11675150	C	T	0.452286	1006
2	rs13410908	A	G	0.180915	1006
2	rs9808014	G	A	0.181909	1006
2	rs11678036	C	T	0.633201	1006
2	rs10174154	G	A	0.180915	1006
2	rs72896988	A	T	0.452286	1006
2	rs10173994	C	T	0.180915	1006
2	rs9288109	T	C	0.180915	1006
2	rs9288110	T	C	0.180915	1006
2	rs13418284	A	G	0.180915	1006
2	rs2887591	G	A	0.180915	1006
2	rs149943618	G	C	0.0218688	1006
2	rs2128735	T	A	0.180915	1006
2	rs115641554	G	A	0.0248509	1006
2	rs78205749	T	C	0.0685885	1006
2	rs73045259	C	A	0.182903	1006
2	rs150253970	A	T	0.0318091	1006
2	rs72896990	A	G	0.0487078	1006
2	rs137971086	T	C	0.0159046	1006
2	rs138532719	T	C	0.0129225	1006
2	rs73045260	C	A	0.182903	1006
2	rs59660701	C	T	0.182903	1006
2	rs13432460	A	G	0.182903	1006
2	rs13420749	T	C	0.183897	1006
2	rs1038357	T	G	0.182903	1006
2	rs1038358	A	G	0.182903	1006
2	rs142609753	G	A	0.0218688	1006
2	rs1038359	T	C	0.182903	1006
2	rs2369934	A	C	0.182903	1006
2	rs13419830	A	G	0.182903	1006
2	rs13407979	T	C	0.182903	1006
2	rs13012095	C	T	0.0228628	1006
2	rs1038360	T	C	0.182903	1006
2	rs1038361	G	A	0.182903	1006
2	rs6704753	T	C	0.182903	1006
2	rs58141156	A	G	0.182903	1006
2	rs56697973	G	T	0.182903	1006
2	rs62198554	T	A	0.422465	1006
2	rs77684348	C	G	0.0238569	1006
2	rs149543049	G	A	0.0427435	1006
2	rs143853197	T	C	0.0666004	1006
2	rs1483241	T	C	0.183897	1006
2	rs62198555	G	T	0.423459	1006
2	rs67792245	C	T	0.17495	1006
2	rs68131469	A	G	0.175944	1006
2	rs149854173	C	A	0.0497018	1006
2	rs145789443	T	C	0.0129225	1006
2	rs116498128	G	A	0.0228628	1006
2	rs72896996	G	A	0.0487078	1006
2	rs113405030	A	G	0.0159046	1006
2	rs1015866	A	T	0.215706	1006
2	rs72896999	T	C	0.00397614	1006
2	rs72897001	G	T	0.00397614	1006
2	rs74709121	C	T	0.139165	1006
2	rs17403136	G	A	0.205765	1006
2	rs4666673	A	G	0.2167	1006
2	rs1483242	G	A	0.452286	1006
2	rs1483243	T	C	0.205765	1006
2	rs1483244	C	T	0.205765	1006
2	rs1483245	A	G	0.575547	1006
2	rs140132980	C	G	0.0248509	1006
2	rs1601066	T	C	0.781312	1006
2	rs11676930	C	T	0.205765	1006
2	rs11677034	C	T	0.205765	1006
2	rs112531174	T	A	0.0308151	1006
2	rs60466570	G	A	0.205765	1006
2	rs6724681	G	A	0.452286	1006
2	rs115426812	G	A	0.0129225	1006
2	rs76108712	G	A	0.205765	1006
2	rs1483246	T	C	0.575547	1006
2	rs1601069	G	A	0.205765	1006
2	rs78057750	T	C	0.0168986	1006
2	rs150815972	A	G	0.0119284	1006
2	rs56372565	C	A	0.0685885	1006
2	rs58579771	T	C	0.205765	1006
2	rs56259029	C	A	0.452286	1006
2	rs76585135	T	G	0.205765	1006
2	rs72898913	A	G	0.0497018	1006
2	rs17762018	G	A	0.205765	1006
2	rs114288259	G	A	0.0427435	1006
2	rs72898917	T	G	0.0129225	1006
2	rs62199977	C	G	0.45328	1006
2	rs76224062	G	A	0.205765	1006
2	rs10177337	G	A	0.215706	1006
2	rs149786764	C	A	0.139165	1006
2	rs56137845	T	A	0.452286	1006
2	rs111308520	C	T	0.205765	1006
2	rs74393351	A	G	0.452286	1006
2	rs2220076	A	G	0.205765	1006
2	rs2200199	G	A	0.205765	1006
2	rs115141767	T	C	0.0218688	1006
2	rs2046308	C	T	0.205765	1006
2	rs10931161	G	C	0.166998	1006
2	rs2291274	G	A	0.2167	1006
2	rs17762120	A	G	0.116302	1006
2	rs13018827	C	T	0.436382	1006
2	rs183056315	G	A	0.00198807	1006
2	rs1155013	T	G	0.978131	1006
2	rs17762216	T	C	0.116302	1006
2	rs16826525	A	G	0.34493	1006
2	rs9288111	G	C	0.34493	1006
2	rs116757524	A	G	0.0258449	1006
2	rs62199979	A	T	0.26839	1006
2	rs10490732	T	G	0.34493	1006
2	rs10490731	A	T	0.34493	1006
2	rs137984896	T	C	0.0387674	1006
2	rs11895034	C	T	0.12326	1006
2	rs12995568	A	G	0.12326	1006
2	rs16826546	C	T	0.345924	1006
2	rs78580783	A	C	0.0228628	1006
2	rs114215672	A	C	0.0318091	1006
2	rs12613680	A	G	0.345924	1006
2	rs17762453	A	G	0.267396	1006
2	rs13010556	A	G	0.435388	1006
2	rs16826556	T	G	0.345924	1006
2	rs10171577	T	C	0.166004	1006
2	rs56300049	G	A	0.365805	1006
2	rs76401013	G	A	0.0675944	1006
2	rs116091478	A	G	0.0168986	1006
2	rs143420793	A	G	0.0149105	1006
2	rs13014907	C	T	0.0168986	1006
2	rs6732464	A	G	0.365805	1006
2	rs71430179	T	C	0.0934394	1006
2	rs76594991	C	T	0.0168986	1006
2	rs6716432	G	A	0.166998	1006
2	rs56249605	C	T	0.0149105	1006
2	rs141877855	C	T	0.00695825	1006
2	rs6736030	A	G	0.461233	1006
2	rs6707738	G	T	0.460239	1006
2	rs12467365	T	C	0.166998	1006
2	rs17762722	C	T	0.00894632	1006
2	rs6734473	T	A	0.460239	1006
2	rs6747787	A	G	0.246521	1006
2	rs62199983	C	T	0.365805	1006
2	rs72898954	T	C	0.365805	1006
2	rs17711915	C	T	0.364811	1006
2	rs10931162	G	T	0.460239	1006
2	rs4666675	T	C	0.370775	1006
2	rs62199984	T	A	0.366799	1006
2	rs11683056	G	T	0.461233	1006
2	rs143115638	C	A	0.0159046	1006
2	rs74442199	T	C	0.0129225	1006
2	rs752777	A	T	0.370775	1006
2	rs13401782	T	C	0.166998	1006
2	rs2042493	A	T	0.166998	1006
2	rs144448718	G	T	0.0139165	1006
2	rs12471710	T	C	0.166998	1006
2	rs61679252	A	G	0.166998	1006
2	rs78764810	A	G	0.0397614	1006
2	rs13025179	A	G	0.460239	1006
2	rs13033517	G	T	0.461233	1006
2	rs2369928	C	G	0.166998	1006
2	rs79123735	A	G	0.0298211	1006
2	rs56382904	A	G	0.271372	1006
2	rs2194475	G	A	0.166998	1006
2	rs11890214	G	T	0.461233	1006
2	rs72898976	A	G	0.101392	1006
2	rs2194476	C	T	0.270378	1006
2	rs2216836	T	C	0.365805	1006
2	rs12693403	C	G	0.461233	1006
2	rs72898977	C	T	0.0914513	1006
2	rs72898979	T	A	0.0318091	1006
2	rs2216837	A	G	0.166998	1006
2	rs2194478	C	T	0.166998	1006
2	rs62199986	T	A	0.365805	1006
2	rs72898984	T	C	0.0149105	1006
2	rs4618010	A	G	0.460239	1006
2	rs72898986	C	T	0.365805	1006
2	rs6708416	C	T	0.545726	1006
2	rs181501315	C	A	0.0238569	1006
2	rs9288112	G	A	0.460239	1006
2	rs7590299	A	G	0.364811	1006
2	rs13432986	T	C	0.167992	1006
2	rs16826580	A	C	0.167992	1006
2	rs114887613	G	T	0.0328032	1006
2	rs17712328	G	A	0.266402	1006
2	rs6735842	T	C	0.563618	1006
2	rs17712379	A	G	0.0308151	1006
2	rs62199988	C	G	0.388668	1006
2	rs4667021	T	C	0.563618	1006
2	rs6706974	C	A	0.563618	1006
2	rs6735898	A	C	0.563618	1006
2	rs7576997	C	T	0.167992	1006
2	rs72898998	C	T	0.389662	1006
2	rs7577666	G	A	0.563618	1006
2	rs13429244	C	T	0.167992	1006
2	rs13429446	G	C	0.167992	1006
2	rs10210591	C	G	0.167992	1006
2	rs10176515	T	C	0.167992	1006
2	rs10170185	C	T	0.560636	1006
2	rs62200003	A	G	0.38668	1006
2	rs74651300	C	T	0.0119284	1006
2	rs13392489	G	A	0.560636	1006
2	rs13392851	C	T	0.167992	1006
2	rs72900905	T	G	0.0258449	1006
2	rs181192046	G	T	0.00596421	1006
2	rs6730058	G	A	0.0318091	1006
2	rs72900907	G	C	0.0606362	1006
2	rs116575376	T	A	0.0159046	1006
2	rs191536458	C	T	0.0119284	1006
2	rs1559510	C	T	0.38668	1006
2	rs16826599	G	A	0.100398	1006
2	rs13005079	A	G	0.0119284	1006
2	rs11679428	C	T	0.028827	1006
2	rs11679554	G	A	0.38668	1006
2	rs115919021	T	A	0.38668	1006
2	rs17763513	T	A	0.262425	1006
2	rs62200004	A	C	0.392644	1006
2	rs62200005	A	G	0.262425	1006
2	rs55801101	T	A	0.167992	1006
2	rs137889297	G	A	0.00894632	1006
2	rs77485394	C	T	0.027833	1006
2	rs62200006	C	T	0.38668	1006
2	rs149293466	A	C	0.0159046	1006
2	rs4666677	G	A	0.560636	1006
2	rs67548106	C	A	0.167992	1006
2	rs111832461	T	A	0.0636183	1006
2	rs62200007	A	G	0.38668	1006
2	rs62200008	A	G	0.387674	1006
2	rs12622560	A	G	0.167992	1006
2	rs116573894	C	T	0.0238569	1006
2	rs144691305	T	C	0.0178926	1006
2	rs13408932	G	A	0.167992	1006
2	rs10207383	T	C	0.167992	1006
2	rs13415646	G	A	0.560636	1006
2	rs13429093	T	C	0.167992	1006
2	rs13429304	T	A	0.16501	1006
2	rs62200009	C	T	0.38668	1006
2	rs62200010	G	A	0.392644	1006
2	rs10205057	C	T	0.560636	1006
2	rs17763597	G	A	0.38668	1006
2	rs17712737	T	C	0.38668	1006
2	rs10931166	C	G	0.385686	1006
2	rs10931167	T	A	0.39165	1006
2	rs115630146	G	C	0.00695825	1006
2	rs145910275	G	A	0.0149105	1006
2	rs11690994	C	G	0.385686	1006
2	rs1030291	A	C	0.167992	1006
2	rs13425009	C	T	0.167992	1006
2	rs2161838	G	A	0.559642	1006
2	rs17763801	A	G	0.385686	1006
2	rs2113501	T	A	0.173956	1006
2	rs13391505	T	G	0.559642	1006
2	rs56165353	C	T	0.385686	1006
2	rs72900954	G	A	0.385686	1006
2	rs11679301	T	C	0.262425	1006
2	rs13432852	C	A	0.167992	1006
2	rs6730298	T	C	0.173956	1006
2	rs4384741	T	A	0.559642	1006
2	rs4531894	A	C	0.560636	1006
2	rs4560075	C	T	0.559642	1006
2	rs4487060	G	A	0.559642	1006
2	rs4352199	G	A	0.559642	1006
2	rs7596294	A	C	0.167992	1006
2	rs56269130	T	C	0.385686	1006
2	rs13389141	G	A	0.560636	1006
2	rs72900969	A	G	0.00397614	1006
2	rs62200012	C	T	0.385686	1006
2	rs6738404	T	C	0.559642	1006
2	rs6723447	G	A	0.173956	1006
2	rs4667025	G	A	0.38668	1006
2	rs10207042	C	A	0.559642	1006
2	rs10207304	G	A	0.559642	1006
2	rs72900975	G	A	0.11829	1006
2	rs10210078	G	T	0.897614	1006
2	rs2161836	A	G	0.17495	1006
2	rs2113493	C	T	0.559642	1006
2	rs7565172	G	A	0.559642	1006
2	rs4666678	T	C	0.559642	1006
2	rs146830275	A	G	0.00795229	1006
2	rs12612763	C	T	0.101392	1006
2	rs115081137	T	G	0.028827	1006
2	rs12473239	A	T	0.17495	1006
2	rs12466047	C	T	0.560636	1006
2	rs143321528	G	A	0.0119284	1006
2	rs13417063	A	G	0.560636	1006
2	rs13394591	G	C	0.560636	1006
2	rs114203505	A	G	0.0119284	1006
2	rs55913275	T	A	0.560636	1006
2	rs13408211	T	C	0.560636	1006
2	rs56065350	C	A	0.385686	1006
2	rs56107470	C	T	0.385686	1006
2	rs13408565	T	C	0.560636	1006
2	rs13408663	T	C	0.560636	1006
2	rs113021708	A	G	0.101392	1006
2	rs13423346	A	G	0.560636	1006
2	rs13398144	G	C	0.560636	1006
2	rs10179451	G	A	0.101392	1006
2	rs13423527	A	C	0.16998	1006
2	rs13423645	A	G	0.560636	1006
2	rs62200016	G	A	0.385686	1006
2	rs151111219	A	G	0.560636	1006
2	rs12477633	A	G	0.560636	1006
2	rs111662408	A	G	0.168986	1006
2	rs151039438	C	A	0.168986	1006
2	rs62200017	G	A	0.385686	1006
2	rs140959809	C	T	0.0159046	1006
2	rs13418781	T	C	0.560636	1006
2	rs4260201	C	T	0.560636	1006
2	rs141734289	G	A	0.0298211	1006
2	rs62200018	G	A	0.385686	1006
2	rs62200019	C	A	0.385686	1006
2	rs150582434	A	G	0.560636	1006
2	rs13409923	G	T	0.559642	1006
2	rs10175123	C	T	0.560636	1006
2	rs10175127	C	T	0.560636	1006
2	rs72901002	C	T	0.385686	1006
2	rs72902704	A	G	0.385686	1006
2	rs4666679	T	C	0.560636	1006
2	rs9679239	A	T	0.560636	1006
2	rs7608802	A	G	0.560636	1006
2	rs7608891	A	G	0.560636	1006
2	rs13401297	G	A	0.560636	1006
2	rs2113495	G	A	0.560636	1006
2	rs12470414	G	A	0.560636	1006
2	rs115808501	G	A	0.00795229	1006
2	rs10931168	A	G	0.17495	1006
2	rs889906	A	G	0.560636	1006
2	rs889907	T	C	0.560636	1006
2	rs2059349	T	C	0.17495	1006
2	rs2059350	T	C	0.17495	1006
2	rs116612336	C	T	0.0258449	1006
2	rs889908	T	C	0.560636	1006
2	rs6712589	A	G	0.122266	1006
2	rs889909	T	G	0.560636	1006
2	rs4600609	G	A	0.385686	1006
2	rs77674240	A	G	0.0258449	1006
2	rs6716595	A	C	0.56163	1006
2	rs11686701	G	A	0.38668	1006
2	rs4667026	C	T	0.56163	1006
2	rs4667027	C	G	0.56163	1006
2	rs4667028	G	A	0.17495	1006
2	rs6749543	G	A	0.56163	1006
2	rs12473912	C	G	0.56163	1006
2	rs62200032	G	A	0.262425	1006
2	rs7559348	T	C	0.56163	1006
2	rs7601297	C	T	0.56163	1006
2	rs7562717	T	A	0.56163	1006
2	rs13393770	A	G	0.555666	1006
2	rs75858248	C	T	0.0666004	1006
2	rs17713084	T	C	0.38668	1006
2	rs2216833	C	T	0.898608	1006
2	rs6434121	C	T	0.898608	1006
2	rs7569786	T	C	0.56163	1006
2	rs55955629	A	C	0.262425	1006
2	rs1160125	A	T	0.898608	1006
2	rs6434122	T	C	0.56163	1006
2	rs6434123	T	C	0.898608	1006
2	rs35433875	G	T	0.0994036	1006
2	rs12472448	C	T	0.899602	1006
2	rs12464394	A	G	0.899602	1006
2	rs17713228	T	A	0.00894632	1006
2	rs7421031	A	C	0.38668	1006
2	rs7596831	G	T	0.898608	1006
2	rs7557829	T	C	0.38668	1006
2	rs7570449	A	G	0.38668	1006
2	rs1364479	C	T	0.898608	1006
2	rs116488984	G	A	0.00994036	1006
2	rs10197781	G	A	0.898608	1006
2	rs116282374	A	T	0.0159046	1006
2	rs7600650	C	T	0.898608	1006
2	rs7600661	C	G	0.898608	1006
2	rs2370125	T	G	0.899602	1006
2	rs850859	A	T	0.100398	1006
2	rs1424536	C	T	0.511928	1006
2	rs12151783	C	A	0.33499	1006
2	rs147251171	G	T	0.0139165	1006
2	rs9808030	T	C	0.511928	1006
2	rs4667029	C	G	0.38668	1006
2	rs1160448	C	T	0.898608	1006
2	rs1160449	C	T	0.898608	1006
2	rs1424535	A	C	0.898608	1006
2	rs11679155	T	A	0.38668	1006
2	rs1424534	A	G	0.511928	1006
2	rs1424533	G	T	0.898608	1006
2	rs34233446	A	G	0.38668	1006
2	rs12479351	G	A	0.511928	1006
2	rs72902780	A	G	0.38668	1006
2	rs2059360	T	G	0.511928	1006
2	rs1582630	G	A	0.898608	1006
2	rs1582629	A	T	0.341948	1006
2	rs1582628	C	G	0.898608	1006
2	rs1075143	G	A	0.122266	1006
2	rs1424532	A	G	0.350895	1006
2	rs1364478	G	A	0.728628	1006
2	rs1424531	A	G	0.728628	1006
2	rs115514457	T	C	0.028827	1006
2	rs62200034	T	A	0.38668	1006
2	rs13005569	G	C	0.341948	1006
2	rs4666680	C	T	0.38668	1006
2	rs13005616	C	T	0.341948	1006
2	rs12474566	A	G	0.898608	1006
2	rs62198770	A	G	0.38668	1006
2	rs2113496	T	C	0.38668	1006
2	rs72902802	G	A	0.0159046	1006
2	rs2113497	C	T	0.898608	1006
2	rs12623015	C	T	0.341948	1006
2	rs4667031	A	C	0.728628	1006
2	rs7575327	T	C	0.728628	1006
2	rs13033166	G	A	0.341948	1006
2	rs77122587	A	C	0.0457256	1006
2	rs12989637	C	T	0.341948	1006
2	rs145597980	G	A	0.0168986	1006
2	rs117789796	G	A	0.00894632	1006
2	rs1364477	A	G	0.171968	1006
2	rs6746292	A	G	0.72664	1006
2	rs12997698	G	T	0.33996	1006
2	rs12997247	A	G	0.72664	1006
2	rs11683254	T	C	0.72664	1006
2	rs12466097	C	T	0.171968	1006
2	rs2370130	C	G	0.38668	1006
2	rs1364476	C	T	0.72664	1006
2	rs1364475	C	T	0.72664	1006
2	rs1364474	A	G	0.72664	1006
2	rs12987154	T	C	0.120278	1006
2	rs7576335	G	A	0.38668	1006
2	rs13011781	C	T	0.33996	1006
2	rs140428603	C	A	0.00994036	1006
2	rs6745420	T	C	0.73161	1006
2	rs6745548	T	C	0.336978	1006
2	rs6704925	A	G	0.171968	1006
2	rs2161837	A	G	0.38668	1006
2	rs1582627	G	C	0.336978	1006
2	rs10803982	A	G	0.72664	1006
2	rs1364473	A	T	0.72664	1006
2	rs7561033	A	T	0.72664	1006
2	rs6434124	G	A	0.72664	1006
2	rs6434125	C	T	0.72664	1006
2	rs6709795	A	G	0.725646	1006
2	rs6738842	C	G	0.728628	1006
2	rs6713145	A	G	0.728628	1006
2	rs62198772	T	A	0.406561	1006
2	rs7591301	G	C	0.171968	1006
2	rs6757353	T	C	0.594433	1006
2	rs71430182	G	A	0.163022	1006
2	rs7370700	C	T	0.253479	1006
2	rs13016340	T	A	0.562624	1006
2	rs850861	C	T	0.264414	1006
2	rs13016602	T	C	0.576541	1006
2	rs13023579	G	A	0.309145	1006
2	rs13000878	T	C	0.144135	1006
2	rs10490730	G	C	0.505964	1006
2	rs13030793	G	C	0.503976	1006
2	rs13031319	A	G	0.143141	1006
2	rs12467719	T	A	0.503976	1006
2	rs850863	C	G	0.263419	1006
2	rs36074491	C	T	0.503976	1006
2	rs12467781	T	C	0.17495	1006
2	rs72904741	A	G	0.0626243	1006
2	rs13020990	T	C	0.308151	1006
2	rs1593205	A	T	0.195825	1006
2	rs1100827	C	A	0.493042	1006
2	rs62198774	T	C	0.230616	1006
2	rs1100828	T	C	0.262425	1006
2	rs1100829	A	G	0.261431	1006
2	rs2113498	C	A	0.308151	1006
2	rs62198775	T	C	0.230616	1006
2	rs72904748	T	C	0.230616	1006
2	rs72904751	G	A	0.230616	1006
2	rs850865	T	A	0.493042	1006
2	rs62198776	G	C	0.230616	1006
2	rs850867	G	A	0.493042	1006
2	rs6715005	T	C	0.306163	1006
2	rs6757185	C	T	0.306163	1006
2	rs1582626	C	T	0.306163	1006
2	rs146868970	G	A	0.0119284	1006
2	rs67218200	C	A	0.170974	1006
2	rs72904763	C	T	0.230616	1006
2	rs75802937	G	A	0.00994036	1006
2	rs10931169	A	G	0.502982	1006
2	rs4667032	A	C	0.196819	1006
2	rs850872	G	A	0.492048	1006
2	rs62198801	C	T	0.230616	1006
2	rs6751584	C	T	0.307157	1006
2	rs12998622	T	C	0.0218688	1006
2	rs11681671	C	T	0.307157	1006
2	rs1364472	G	A	0.230616	1006
2	rs4666681	C	T	0.502982	1006
2	rs4666682	G	A	0.195825	1006
2	rs11694167	A	T	0.307157	1006
2	rs78988289	C	T	0.0477137	1006
2	rs850878	C	T	0.492048	1006
2	rs13034332	C	A	0.307157	1006
2	rs16826669	C	T	0.195825	1006
2	rs850880	T	C	0.261431	1006
2	rs72904785	C	T	0.195825	1006
2	rs72904786	G	A	0.195825	1006
2	rs850881	G	A	0.262425	1006
2	rs850882	C	T	0.492048	1006
2	rs850885	A	C	0.261431	1006
2	rs114881436	G	T	0.00894632	1006
2	rs11687947	G	T	0.502982	1006
2	rs77900340	C	A	0.00894632	1006
2	rs850888	C	G	0.491054	1006
2	rs850889	C	T	0.491054	1006
2	rs16826685	T	C	0.195825	1006
2	rs62198803	G	A	0.229622	1006
2	rs850890	A	G	0.261431	1006
2	rs10174465	A	G	0.173956	1006
2	rs850891	A	C	0.491054	1006
2	rs1159985	C	T	0.195825	1006
2	rs1364471	A	C	0.307157	1006
2	rs850892	T	C	0.491054	1006
2	rs17765227	A	G	0.230616	1006
2	rs850893	A	G	0.261431	1006
2	rs192559546	G	A	0.00397614	1006
2	rs850894	A	T	0.681909	1006
2	rs850895	C	A	0.491054	1006
2	rs188466616	G	T	0.0188867	1006
2	rs72906803	A	T	0.199801	1006
2	rs850896	A	C	0.260437	1006
2	rs850897	T	C	0.260437	1006
2	rs12373743	G	A	0.237575	1006
2	rs2081321	G	A	0.114314	1006
2	rs850898	C	A	0.260437	1006
2	rs72906809	C	A	0.182903	1006
2	rs113263210	T	C	0.237575	1006
2	rs850899	T	A	0.32505	1006
2	rs10199689	C	T	0.172962	1006
2	rs16826702	G	A	0.172962	1006
2	rs17765288	T	C	0.237575	1006
2	rs850900	G	C	0.0874751	1006
2	rs1862986	C	T	0.114314	1006
2	rs12465904	T	C	0.172962	1006
2	rs13428225	C	G	0.172962	1006
2	rs13402679	A	C	0.172962	1006
2	rs17714537	A	T	0.237575	1006
2	rs16826724	A	T	0.172962	1006
2	rs16826727	T	G	0.172962	1006
2	rs850902	T	G	0.0874751	1006
2	rs78192681	A	C	0.0218688	1006
2	rs17765519	A	T	0.114314	1006
2	rs13396960	T	C	0.410537	1006
2	rs13383811	G	A	0.410537	1006
2	rs17714666	T	G	0.0218688	1006
2	rs850903	C	T	0.498012	1006
2	rs192962566	C	G	0.0129225	1006
2	rs67432574	A	G	0.172962	1006
2	rs850905	C	T	0.0874751	1006
2	rs72906820	T	C	0.237575	1006
2	rs850906	T	G	0.0874751	1006
2	rs12997318	G	T	0.114314	1006
2	rs114503532	T	C	0.0994036	1006
2	rs62198804	C	G	0.237575	1006
2	rs62198805	A	T	0.237575	1006
2	rs850907	G	A	0.498012	1006
2	rs959013	T	C	0.410537	1006
2	rs4667034	A	G	0.182903	1006
2	rs6757866	T	C	0.410537	1006
2	rs850908	C	A	0.800199	1006
2	rs6752797	A	G	0.237575	1006
2	rs4544389	C	T	0.172962	1006
2	rs55725117	C	T	0.182903	1006
2	rs6739889	T	G	0.410537	1006
2	rs116784464	A	G	0.0149105	1006
2	rs62198806	A	C	0.237575	1006
2	rs850909	A	C	0.0874751	1006
2	rs850911	C	G	0.0874751	1006
2	rs850912	T	C	0.0874751	1006
2	rs62198807	T	C	0.237575	1006
2	rs12470588	A	G	0.172962	1006
2	rs116157084	G	C	0.0377734	1006
2	rs57855339	A	T	0.0994036	1006
2	rs62198809	C	T	0.236581	1006
2	rs850913	T	C	0.497018	1006
2	rs62198810	A	G	0.236581	1006
2	rs850914	A	G	0.259443	1006
2	rs72906836	G	A	0.236581	1006
2	rs11676956	C	T	0.115308	1006
2	rs11677074	G	A	0.115308	1006
2	rs850915	T	C	0.798211	1006
2	rs850916	A	G	0.496024	1006
2	rs62198823	G	T	0.236581	1006
2	rs11678812	C	T	0.115308	1006
2	rs72906843	G	A	0.0576541	1006
2	rs67204668	T	C	0.170974	1006
2	rs68080970	A	G	0.16998	1006
2	rs71430183	G	A	0.115308	1006
2	rs72906847	C	T	0.197813	1006
2	rs73047263	C	T	0.157058	1006
2	rs1100830	T	C	0.798211	1006
2	rs112801589	A	C	0.0377734	1006
2	rs67225722	G	A	0.157058	1006
2	rs62198824	C	T	0.235586	1006
2	rs4308095	C	T	0.0357853	1006
2	rs77194230	C	A	0.0497018	1006
2	rs2216848	G	A	0.676938	1006
2	rs10189108	G	A	0.159046	1006
2	rs142993177	C	T	0.0298211	1006
2	rs113785970	G	A	0.0258449	1006
2	rs7593549	G	C	0.159046	1006
2	rs1579344	T	C	0.911531	1006
2	rs7596555	C	T	0.235586	1006
2	rs149165580	C	T	0.026839	1006
2	rs1834164	T	C	0.912525	1006
2	rs55782410	T	C	0.197813	1006
2	rs62198829	C	T	0.235586	1006
2	rs10183964	C	T	0.159046	1006
2	rs7604055	C	T	0.199801	1006
2	rs13028532	A	G	0.313121	1006
2	rs4667038	A	T	0.912525	1006
2	rs13034426	A	T	0.115308	1006
2	rs66774798	G	A	0.158052	1006
2	rs1364470	A	T	0.510934	1006
2	rs114138570	G	A	0.00497018	1006
2	rs116434896	A	T	0.00994036	1006
2	rs7558315	G	T	0.0258449	1006
2	rs36086988	C	T	0.116302	1006
2	rs1424528	A	G	0.912525	1006
2	rs540043544	G	A	0.00397614	1006
2	rs9288114	G	A	0.158052	1006
2	rs10189609	C	T	0.912525	1006
2	rs2194507	A	T	0.680915	1006
2	rs34317053	G	T	0.116302	1006
2	rs62198831	A	T	0.026839	1006
2	rs115979227	A	G	0.0695825	1006
2	rs7599860	C	A	0.227634	1006
2	rs4667039	G	A	0.680915	1006
2	rs142174908	G	A	0.197813	1006
2	rs66585748	T	C	0.114314	1006
2	rs144182697	T	A	0.0298211	1006
2	rs77129532	G	A	0.0914513	1006
2	rs17331293	T	G	0.0337972	1006
2	rs17403192	T	C	0.109344	1006
2	rs17403205	A	G	0.0437376	1006
2	rs12469739	A	T	0.16004	1006
2	rs115046736	A	G	0.0248509	1006
2	rs1862994	A	G	0.0188867	1006
2	rs72906872	C	G	0.151093	1006
2	rs10931170	C	T	0.94831	1006
2	rs7565672	G	A	0.402584	1006
2	rs1345930	C	G	0.151093	1006
2	rs12997946	G	A	0.153082	1006
2	rs16823795	A	C	0.153082	1006
2	rs1364469	T	G	0.585487	1006
2	rs114520790	G	C	0.00695825	1006
2	rs10931171	G	C	0.204771	1006
2	rs72906889	G	T	0.192843	1006
2	rs55635316	C	T	0.240557	1006
2	rs17403226	T	C	0.240557	1006
2	rs75608411	A	T	0.153082	1006
2	rs72906893	C	T	0.188867	1006
2	rs58010872	T	A	0.429423	1006
2	rs72906895	C	A	0.0367793	1006
2	rs17331341	A	G	0.0467197	1006
2	rs72906898	A	G	0.0367793	1006
2	rs16826790	C	G	0.240557	1006
2	rs1862993	T	C	0.205765	1006
2	rs1424540	G	A	0.203777	1006
2	rs72908810	C	T	0.242545	1006
2	rs17403303	C	A	0.194831	1006
2	rs144777893	A	C	0.0407555	1006
2	rs2059358	T	C	0.244533	1006
2	rs11689459	T	A	0.191849	1006
2	rs2059359	C	T	0.244533	1006
2	rs17403310	T	C	0.0467197	1006
2	rs10497664	G	T	0.404573	1006
2	rs17331432	T	G	0.207753	1006
2	rs6751674	A	G	0.191849	1006
2	rs72908823	A	G	0.0367793	1006
2	rs72908826	G	A	0.0367793	1006
2	rs60943176	A	G	0.4334	1006
2	rs77134521	C	T	0.107356	1006
2	rs138585846	T	A	0.00795229	1006
2	rs7592271	T	C	0.150099	1006
2	rs13396562	C	G	0.189861	1006
2	rs1013801	C	T	0.121272	1006
2	rs1559529	T	A	0.745527	1006
2	rs17403401	T	C	0.0367793	1006
2	rs7581657	C	T	0.206759	1006
2	rs72908838	C	T	0.243539	1006
2	rs72908839	C	G	0.0367793	1006
2	rs6711108	A	G	0.244533	1006
2	rs78281653	T	C	0.0477137	1006
2	rs77102591	A	C	0.0477137	1006
2	rs76638094	A	G	0.0228628	1006
2	rs16826807	G	T	0.245527	1006
2	rs72908844	T	C	0.0904573	1006
2	rs72908847	C	T	0.0904573	1006
2	rs72908849	C	T	0.0904573	1006
2	rs76955665	A	C	0.0497018	1006
2	rs72908855	G	A	0.284294	1006
2	rs13006333	G	T	0.416501	1006
2	rs16826813	C	T	0.284294	1006
2	rs11689336	C	T	0.193837	1006
2	rs72908864	G	A	0.0914513	1006
2	rs56327018	C	T	0.37674	1006
2	rs10931172	G	A	0.284294	1006
2	rs77816678	A	G	0.0168986	1006
2	rs16826817	C	T	0.374751	1006
2	rs12622713	T	G	0.274354	1006
2	rs55654206	C	A	0.0397614	1006
2	rs61375786	C	G	0.244533	1006
2	rs79618953	T	C	0.0168986	1006
2	rs36018977	G	A	0.00397614	1006
2	rs72908868	A	G	0.0397614	1006
2	rs72908870	T	C	0.0397614	1006
2	rs72908872	G	T	0.0397614	1006
2	rs13387015	T	C	0.196819	1006
2	rs56172625	C	A	0.0377734	1006
2	rs1424537	C	T	0.373757	1006
2	rs56311678	A	C	0.0397614	1006
2	rs72892408	C	G	0.0894632	1006
2	rs72892409	T	C	0.0894632	1006
2	rs149449763	G	A	0.373757	1006
2	rs113238145	G	A	0.244533	1006
2	rs2161852	T	C	0.570577	1006
2	rs78169746	G	A	0.244533	1006
2	rs72892415	G	T	0.0397614	1006
2	rs180779251	T	C	0.0218688	1006
2	rs7599476	A	T	0.441352	1006
2	rs2194509	G	A	0.570577	1006
2	rs1364480	T	A	0.417495	1006
2	rs114704188	C	T	0.0337972	1006
2	rs17403498	A	G	0.131213	1006
2	rs72892419	C	A	0.0894632	1006
2	rs6712463	G	A	0.373757	1006
2	rs6712480	G	A	0.373757	1006
2	rs72892423	C	A	0.0894632	1006
2	rs10177733	T	C	0.44334	1006
2	rs17331619	G	T	0.127237	1006
2	rs79123036	C	T	0.0904573	1006
2	rs72892430	C	T	0.373757	1006
2	rs9288115	G	C	0.614314	1006
2	rs72892433	T	A	0.0894632	1006
2	rs140617151	G	A	0.0914513	1006
2	rs143613147	G	C	0.0924453	1006
2	rs6740604	C	T	0.417495	1006
2	rs150671604	G	A	0.375746	1006
2	rs151190202	G	A	0.243539	1006
2	rs72892435	C	T	0.0397614	1006
2	rs17331626	A	G	0.193837	1006
2	rs72892438	G	A	0.0924453	1006
2	rs72892440	T	G	0.375746	1006
2	rs72892443	T	C	0.132207	1006
2	rs78855538	C	T	0.0109344	1006
2	rs56009988	A	T	0.0387674	1006
2	rs17403547	T	G	0.130219	1006
2	rs1477454	G	A	0.586481	1006
2	rs17331682	A	G	0.158052	1006
2	rs67638453	G	T	0.117296	1006
2	rs13036091	A	G	0.384692	1006
2	rs35815004	C	G	0.119284	1006
2	rs115634606	G	A	0.0188867	1006
2	rs17403617	C	T	0.193837	1006
2	rs67992386	A	G	0.11829	1006
2	rs111631200	T	C	0.0666004	1006
2	rs6735605	C	T	0.243539	1006
2	rs17331724	C	G	0.0397614	1006
2	rs17403638	C	A	0.154076	1006
2	rs72892459	C	T	0.0407555	1006
2	rs114587435	C	T	0.00497018	1006
2	rs11676655	C	G	0.11829	1006
2	rs2113533	T	C	0.243539	1006
2	rs13014885	G	A	0.156064	1006
2	rs13015110	G	C	0.156064	1006
2	rs13014616	A	T	0.11829	1006
2	rs35630311	T	C	0.158052	1006
2	rs77126608	C	T	0.243539	1006
2	rs66941454	T	C	0.156064	1006
2	rs66759141	A	G	0.156064	1006
2	rs151103283	T	C	0.0337972	1006
2	rs12617672	G	C	0.2833	1006
2	rs72892481	A	G	0.0397614	1006
2	rs2113532	T	C	0.27336	1006
2	rs190311160	G	T	0.0168986	1006
2	rs79048301	T	C	0.245527	1006
2	rs6731674	A	C	0.11829	1006
2	rs145812831	T	C	0.00894632	1006
2	rs72892484	C	A	0.0377734	1006
2	rs115371881	A	G	0.0377734	1006
2	rs4347782	G	A	0.245527	1006
2	rs78856422	A	G	0.0904573	1006
2	rs72892495	C	T	0.0377734	1006
2	rs13395388	G	T	0.194831	1006
2	rs75702452	T	C	0.245527	1006
2	rs16826853	A	G	0.245527	1006
2	rs72894403	G	A	0.363817	1006
2	rs115043064	C	T	0.0318091	1006
2	rs767036	T	C	0.245527	1006
2	rs767037	A	G	0.195825	1006
2	rs11892010	C	T	0.0377734	1006
2	rs2113531	G	A	0.362823	1006
2	rs2042507	T	C	0.587475	1006
2	rs2113530	G	A	0.245527	1006
2	rs35920523	G	A	0.11829	1006
2	rs77477595	G	T	0.0497018	1006
2	rs78470965	G	A	0.0298211	1006
2	rs7607003	C	G	0.193837	1006
2	rs79900440	A	G	0.245527	1006
2	rs72894414	A	G	0.0397614	1006
2	rs76049423	T	C	0.245527	1006
2	rs72894415	A	G	0.0377734	1006
2	rs79647816	G	A	0.245527	1006
2	rs72894417	G	A	0.0377734	1006
2	rs76964621	G	A	0.245527	1006
2	rs71430186	C	A	0.11829	1006
2	rs34969380	C	T	0.120278	1006
2	rs79522127	G	A	0.0596421	1006
2	rs72894421	G	A	0.0377734	1006
2	rs1364484	A	G	0.245527	1006
2	rs10202955	C	T	0.194831	1006
2	rs80351194	A	C	0.245527	1006
2	rs66554560	T	C	0.363817	1006
2	rs12988744	G	A	0.11829	1006
2	rs2161851	T	A	0.193837	1006
2	rs11675629	A	T	0.11829	1006
2	rs11686861	C	T	0.11829	1006
2	rs11686896	C	T	0.363817	1006
2	rs79314518	T	C	0.245527	1006
2	rs13028718	T	C	0.363817	1006
2	rs72894440	C	T	0.0377734	1006
2	rs78682630	G	A	0.245527	1006
2	rs72894442	T	C	0.0377734	1006
2	rs6716739	G	A	0.193837	1006
2	rs78760044	T	C	0.245527	1006
2	rs10931174	G	A	0.586481	1006
2	rs10803984	C	T	0.40159	1006
2	rs11691490	C	A	0.11829	1006
2	rs11691615	G	A	0.11829	1006
2	rs55748350	C	T	0.245527	1006
2	rs77869108	A	G	0.245527	1006
2	rs12151403	T	C	0.40159	1006
2	rs75301389	G	C	0.244533	1006
2	rs11681870	A	C	0.11829	1006
2	rs76503610	G	A	0.245527	1006
2	rs79833814	A	T	0.245527	1006
2	rs79522237	A	G	0.245527	1006
2	rs11693233	C	T	0.120278	1006
2	rs76102271	C	T	0.245527	1006
2	rs78021644	A	G	0.245527	1006
2	rs76961862	G	C	0.245527	1006
2	rs12478484	G	T	0.586481	1006
2	rs35066265	G	A	0.117296	1006
2	rs111588818	T	C	0.245527	1006
2	rs74972575	G	T	0.246521	1006
2	rs35871462	C	T	0.119284	1006
2	rs76159867	C	A	0.245527	1006
2	rs34087779	T	C	0.11829	1006
2	rs78848339	A	G	0.247515	1006
2	rs77831983	C	T	0.247515	1006
2	rs1424541	G	A	0.245527	1006
2	rs34826735	C	T	0.11829	1006
2	rs34537855	A	G	0.117296	1006
2	rs79369717	C	T	0.245527	1006
2	rs72894469	C	A	0.0377734	1006
2	rs77636249	C	T	0.245527	1006
2	rs67432566	A	T	0.11829	1006
2	rs74557835	G	A	0.245527	1006
2	rs67102416	T	C	0.40159	1006
2	rs79966696	T	A	0.245527	1006
2	rs72894475	C	A	0.0377734	1006
2	rs74438079	C	T	0.245527	1006
2	rs72894477	G	A	0.0377734	1006
2	rs7585436	G	A	0.245527	1006
2	rs113825700	C	G	0.0238569	1006
2	rs79272513	C	T	0.245527	1006
2	rs76192928	C	T	0.245527	1006
2	rs114919849	A	G	0.00397614	1006
2	rs6758475	T	A	0.245527	1006
2	rs79061010	A	C	0.195825	1006
2	rs2059357	C	G	0.245527	1006
2	rs72894479	C	A	0.0377734	1006
2	rs79576314	C	T	0.245527	1006
2	rs75109151	T	C	0.245527	1006
2	rs12990307	T	G	0.40159	1006
2	rs78156093	A	T	0.245527	1006
2	rs12622171	A	G	0.245527	1006
2	rs1424542	T	C	0.586481	1006
2	rs72894484	G	A	0.0377734	1006
2	rs12615888	C	T	0.245527	1006
2	rs12622329	A	G	0.245527	1006
2	rs7561783	T	C	0.245527	1006
2	rs34420134	C	A	0.11829	1006
2	rs7576993	A	T	0.245527	1006
2	rs2370390	A	G	0.40159	1006
2	rs78861260	G	A	0.245527	1006
2	rs56245818	A	G	0.245527	1006
2	rs56224157	G	T	0.246521	1006
2	rs116004376	C	T	0.0109344	1006
2	rs78986812	C	T	0.245527	1006
2	rs72894488	A	T	0.0377734	1006
2	rs2370392	A	G	0.245527	1006
2	rs2370393	C	T	0.245527	1006
2	rs2370394	T	A	0.245527	1006
2	rs12475533	A	G	0.392644	1006
2	rs72894490	G	A	0.0377734	1006
2	rs75110371	T	C	0.0178926	1006
2	rs77407910	A	G	0.245527	1006
2	rs12619869	T	G	0.245527	1006
2	rs10931175	G	A	0.400596	1006
2	rs12616598	C	A	0.245527	1006
2	rs138984146	A	T	0.0178926	1006
2	rs55844738	T	C	0.0377734	1006
2	rs34348999	G	C	0.245527	1006
2	rs10202317	T	C	0.195825	1006
2	rs72894496	G	T	0.0188867	1006
2	rs79645853	C	T	0.245527	1006
2	rs731374	C	T	0.245527	1006
2	rs72894499	T	C	0.197813	1006
2	rs79577526	A	T	0.102386	1006
2	rs1345931	C	T	0.612326	1006
2	rs79833693	G	A	0.243539	1006
2	rs3937506	T	C	0.332008	1006
2	rs2081326	A	G	0.332008	1006
2	rs77390792	G	A	0.0318091	1006
2	rs114468239	G	A	0.0457256	1006
2	rs72896412	C	T	0.0367793	1006
2	rs76001789	C	T	0.0526839	1006
2	rs72896417	G	A	0.101392	1006
2	rs7586523	T	A	0.519881	1006
2	rs72896420	G	A	0.0367793	1006
2	rs72896423	G	A	0.0367793	1006
2	rs78231676	G	A	0.0656064	1006
2	rs4667040	C	G	0.584493	1006
2	rs67629903	C	T	0.116302	1006
2	rs10803985	A	G	0.584493	1006
2	rs78189811	C	G	0.0238569	1006
2	rs189848985	A	G	0.0119284	1006
2	rs59486260	C	T	0.213718	1006
2	rs11675192	T	G	0.112326	1006
2	rs80046362	G	T	0.0367793	1006
2	rs116709351	C	A	0.0318091	1006
2	rs34661485	T	C	0.115308	1006
2	rs11681517	T	G	0.115308	1006
2	rs36012390	T	C	0.115308	1006
2	rs72896445	T	G	0.219682	1006
2	rs13002265	A	G	0.115308	1006
2	rs78305523	G	A	0.197813	1006
2	rs6708098	G	C	0.115308	1006
2	rs6739732	A	C	0.115308	1006
2	rs1424523	G	A	0.739563	1006
2	rs67035495	C	A	0.115308	1006
2	rs10931176	C	T	0.739563	1006
2	rs72896456	T	G	0.115308	1006
2	rs116694898	C	A	0.0576541	1006
2	rs6434131	C	G	0.702783	1006
2	rs35201815	C	T	0.115308	1006
2	rs11683123	G	T	0.115308	1006
2	rs67784166	C	T	0.115308	1006
2	rs35047001	C	A	0.115308	1006
2	rs13003900	C	T	0.367793	1006
2	rs77820291	G	A	0.0208748	1006
2	rs115307036	T	A	0.0934394	1006
2	rs115478732	T	C	0.0109344	1006
2	rs34152682	T	C	0.115308	1006
2	rs13384417	A	G	0.587475	1006
2	rs6747256	G	A	0.587475	1006
2	rs11688628	G	A	0.702783	1006
2	rs77154774	A	G	0.0238569	1006
2	rs72896480	G	A	0.215706	1006
2	rs7599179	C	A	0.587475	1006
2	rs72896483	C	G	0.0367793	1006
2	rs13011116	A	C	0.115308	1006
2	rs13018197	G	A	0.587475	1006
2	rs144913951	A	G	0.0119284	1006
2	rs77247925	G	T	0.0139165	1006
2	rs7564190	A	G	0.739563	1006
2	rs17403729	G	C	0.0367793	1006
2	rs11897513	G	C	0.366799	1006
2	rs11694100	T	A	0.218688	1006
2	rs72896492	C	T	0.0367793	1006
2	rs72896494	T	A	0.0109344	1006
2	rs4306683	A	G	0.587475	1006
2	rs13015041	A	C	0.115308	1006
2	rs35061410	A	G	0.0248509	1006
2	rs72896501	T	A	0.0367793	1006
2	rs10209067	G	A	0.217694	1006
2	rs13007661	T	C	0.115308	1006
2	rs139019195	C	T	0.0109344	1006
2	rs13001443	C	T	0.367793	1006
2	rs116430528	A	G	0.0576541	1006
2	rs80108037	A	G	0.0238569	1006
2	rs35207414	T	C	0.115308	1006
2	rs12617597	A	G	0.0526839	1006
2	rs149634624	T	G	0.0149105	1006
2	rs78623333	G	A	0.0318091	1006
2	rs72898409	C	T	0.0367793	1006
2	rs72898412	G	A	0.0328032	1006
2	rs34571837	T	C	0.115308	1006
2	rs72898415	A	G	0.0377734	1006
2	rs10931178	T	C	0.368787	1006
2	rs10180772	G	A	0.2167	1006
2	rs113974711	G	T	0.139165	1006
2	rs149954175	C	T	0.0367793	1006
2	rs10199557	T	G	0.587475	1006
2	rs77151409	A	G	0.0994036	1006
2	rs10210704	A	T	0.586481	1006
2	rs72898424	A	G	0.0367793	1006
2	rs72898425	T	C	0.0328032	1006
2	rs4377305	G	A	0.585487	1006
2	rs4549042	C	T	0.585487	1006
2	rs72898429	T	C	0.0367793	1006
2	rs4309546	A	T	0.740557	1006
2	rs72898431	G	A	0.0367793	1006
2	rs74544932	T	G	0.0576541	1006
2	rs17331826	T	C	0.0367793	1006
2	rs17331840	T	C	0.0367793	1006
2	rs10931180	T	A	0.740557	1006
2	rs7599251	G	A	0.11829	1006
2	rs115035225	A	G	0.0367793	1006
2	rs10206949	A	G	0.585487	1006
2	rs10196025	T	C	0.585487	1006
2	rs72904230	A	G	0.0367793	1006
2	rs4425049	C	T	0.740557	1006
2	rs138616523	G	A	0.00795229	1006
2	rs72904234	T	G	0.0367793	1006
2	rs11898011	A	G	0.366799	1006
2	rs13393941	C	T	0.585487	1006
2	rs75667392	T	C	0.0606362	1006
2	rs7601391	G	A	0.584493	1006
2	rs149864751	A	G	0.00795229	1006
2	rs12619670	T	A	0.0526839	1006
2	rs10931181	A	T	0.365805	1006
2	rs10188730	C	T	0.703777	1006
2	rs11896364	C	A	0.364811	1006
2	rs35847686	C	G	0.117296	1006
2	rs72904248	G	T	0.0367793	1006
2	rs72904250	T	C	0.0457256	1006
2	rs4667042	C	G	0.703777	1006
2	rs146059790	A	T	0.0149105	1006
2	rs12232985	A	G	0.0536779	1006
2	rs114666064	T	C	0.0238569	1006
2	rs6718332	T	C	0.739563	1006
2	rs61751900	A	G	0.249503	1006
2	rs4233785	G	A	0.585487	1006
2	rs4300794	C	T	0.585487	1006
2	rs79768625	A	T	0.0526839	1006
2	rs7593254	A	G	0.585487	1006
2	rs35062319	T	A	0.11829	1006
2	rs35781787	A	G	0.11829	1006
2	rs12622188	G	C	0.365805	1006
2	rs4667044	C	T	0.585487	1006
2	rs7577283	G	A	0.703777	1006
2	rs7591127	T	C	0.703777	1006
2	rs10445775	C	T	0.740557	1006
2	rs34877204	A	G	0.116302	1006
2	rs77026779	T	C	0.0328032	1006
2	rs35119381	G	A	0.215706	1006
2	rs4319900	C	A	0.585487	1006
2	rs116184692	A	G	0.0198807	1006
```
