## Supplementary material for "Characterization of shared and ancestry-specific signals driving complex traits using multi-ancestry fine-mapping": s1_ref.bim

```
2	rs35453312	0	185101436	G	T
2	rs114673851	0	185101885	A	G
2	rs62175015	0	185102632	T	A
2	rs60870675	0	185104151	T	A
2	rs67219359	0	185104261	C	A
2	rs34378931	0	185104555	C	T
2	rs13010985	0	185104678	A	G
2	rs13012486	0	185105294	A	T
2	rs3886202	0	185106149	T	A
2	rs12476793	0	185106389	A	G
2	rs7573114	0	185106611	A	G
2	rs75631546	0	185106843	A	G
2	rs10195766	0	185106990	T	G
2	rs1455882	0	185107332	A	G
2	rs72901158	0	185107454	C	T
2	rs34281530	0	185107933	A	G
2	rs146114313	0	185108358	G	T
2	rs4666965	0	185109256	G	A
2	rs76376012	0	185109674	A	C
2	rs146556421	0	185109812	G	A
2	rs116200287	0	185109822	A	G
2	rs62175021	0	185110879	G	C
2	rs62175022	0	185110884	G	A
2	rs985364	0	185111607	A	C
2	rs985365	0	185111854	T	C
2	rs985366	0	185111870	C	T
2	rs62175039	0	185111974	A	G
2	rs4666966	0	185112559	A	C
2	rs17616273	0	185112616	C	A
2	rs58955428	0	185112752	G	T
2	rs13030431	0	185112978	A	G
2	rs13008429	0	185113480	T	G
2	rs13031852	0	185113520	C	T
2	rs12611642	0	185114098	A	G
2	rs35559717	0	185114248	A	T
2	rs12988831	0	185114368	C	T
2	rs36072037	0	185114479	A	C
2	rs13022582	0	185115506	T	G
2	rs13001255	0	185115584	C	T
2	rs1378672	0	185116373	C	T
2	rs34955339	0	185117189	A	G
2	rs56112436	0	185117293	T	C
2	rs16825757	0	185118065	T	C
2	rs7585856	0	185118489	T	C
2	rs72901175	0	185120095	C	A
2	rs10931128	0	185121286	A	C
2	rs12623178	0	185121367	T	C
2	rs5021561	0	185122468	C	T
2	rs7580981	0	185122501	T	C
2	rs17616326	0	185123284	T	C
2	rs34909680	0	185123318	T	A
2	rs1037620	0	185123705	A	T
2	rs115538412	0	185124696	G	A
2	rs13027778	0	185124945	A	G
2	rs6735475	0	185126769	G	A
2	rs116605043	0	185126898	G	A
2	rs62175045	0	185127055	A	G
2	rs12472546	0	185127391	A	G
2	rs1350109	0	185128121	T	C
2	rs62175046	0	185128471	T	G
2	rs34147693	0	185129674	G	C
2	rs7557221	0	185129767	T	C
2	rs62175047	0	185130171	G	A
2	rs4666968	0	185130361	C	T
2	rs13015358	0	185130567	G	A
2	rs7606514	0	185130889	A	G
2	rs7583823	0	185131751	G	C
2	rs1378670	0	185132244	A	C
2	rs62175048	0	185132406	C	A
2	rs62175049	0	185133991	G	A
2	rs13004575	0	185134045	C	T
2	rs13005060	0	185134237	C	T
2	rs17582652	0	185134472	C	T
2	rs62175050	0	185134523	T	C
2	rs13005737	0	185134528	C	T
2	rs13010727	0	185134620	A	G
2	rs13010926	0	185134645	C	T
2	rs62175051	0	185134819	G	A
2	rs13011224	0	185134867	A	G
2	rs13011943	0	185134937	G	T
2	rs13012735	0	185135444	C	A
2	rs72901197	0	185135472	G	A
2	rs13025515	0	185137075	A	T
2	rs6716598	0	185138026	T	C
2	rs62175052	0	185139542	C	T
2	rs12996639	0	185139659	G	T
2	rs7574799	0	185139854	T	A
2	rs56289413	0	185139877	G	T
2	rs540094544	0	185139882	T	C
2	rs17582708	0	185139909	C	T
2	rs17582722	0	185141033	G	A
2	rs17429154	0	185141092	T	G
2	rs62175053	0	185141889	T	C
2	rs17616410	0	185142324	A	C
2	rs17616422	0	185142474	T	C
2	rs62175054	0	185142492	T	G
2	rs62175055	0	185142687	C	G
2	rs34982547	0	185142749	A	G
2	rs62175056	0	185142987	T	C
2	rs62175057	0	185142997	G	C
2	rs12617183	0	185143062	G	A
2	rs62175058	0	185143454	G	A
2	rs62175059	0	185144017	A	T
2	rs62176360	0	185144106	C	T
2	rs7608058	0	185144672	T	A
2	rs62176361	0	185144746	C	T
2	rs112677189	0	185144925	G	A
2	rs72902810	0	185144961	G	A
2	rs62176362	0	185145036	T	C
2	rs62176363	0	185145087	C	T
2	rs34527769	0	185145103	T	G
2	rs7424464	0	185145397	G	A
2	rs79191357	0	185145760	C	A
2	rs180887606	0	185145880	T	C
2	rs35408372	0	185145893	G	A
2	rs10172042	0	185146271	A	G
2	rs62176365	0	185146314	C	T
2	rs10198670	0	185146624	G	C
2	rs34132897	0	185146845	A	G
2	rs35624355	0	185147129	A	T
2	rs13010002	0	185147435	C	T
2	rs7578793	0	185147775	A	T
2	rs17616428	0	185148001	A	G
2	rs35215142	0	185148318	T	C
2	rs10931129	0	185148619	T	C
2	rs9753048	0	185148983	G	T
2	rs62176367	0	185149046	T	C
2	rs62176368	0	185149266	G	C
2	rs71430137	0	185149638	C	T
2	rs62176369	0	185150059	A	G
2	rs188315569	0	185150119	T	G
2	rs66805122	0	185150130	T	G
2	rs62176370	0	185151717	T	C
2	rs62176371	0	185151931	C	T
2	rs34335736	0	185152526	T	A
2	rs12475866	0	185152755	G	A
2	rs79604163	0	185153037	T	C
2	rs71430138	0	185153304	G	T
2	rs62176372	0	185153440	T	A
2	rs67783340	0	185153664	C	T
2	rs62176373	0	185155330	C	T
2	rs62176374	0	185156242	T	G
2	rs62176375	0	185156417	T	C
2	rs62176376	0	185157153	A	C
2	rs13025307	0	185157849	T	C
2	rs1455885	0	185158374	G	A
2	rs72902840	0	185159267	C	T
2	rs1455884	0	185159605	G	A
2	rs72902844	0	185160201	T	C
2	rs12479091	0	185161362	G	A
2	rs34137255	0	185161604	C	T
2	rs62176377	0	185161614	C	T
2	rs62176378	0	185162261	C	T
2	rs35391567	0	185162380	A	G
2	rs62176379	0	185162676	C	A
2	rs62176403	0	185162915	A	G
2	rs62176404	0	185163029	G	A
2	rs1378667	0	185163509	T	C
2	rs17582837	0	185164544	G	A
2	rs62176405	0	185164825	T	C
2	rs4666970	0	185164916	G	A
2	rs62176406	0	185165485	T	G
2	rs76479285	0	185166232	A	G
2	rs72902855	0	185166276	C	T
2	rs62176407	0	185166354	C	T
2	rs1455878	0	185166416	A	C
2	rs1455879	0	185166472	G	T
2	rs970039	0	185166726	C	A
2	rs62176408	0	185167352	A	T
2	rs13003128	0	185167549	T	A
2	rs72902858	0	185167658	A	T
2	rs72902859	0	185167981	G	A
2	rs62176409	0	185168320	C	T
2	rs79120985	0	185169229	C	T
2	rs9283491	0	185169317	A	T
2	rs62176410	0	185169634	A	G
2	rs62176411	0	185169886	A	G
2	rs72902865	0	185169986	A	G
2	rs6747393	0	185170579	G	A
2	rs141131499	0	185170826	A	G
2	rs62176412	0	185170949	A	C
2	rs9808115	0	185171057	C	T
2	rs72902870	0	185171140	C	G
2	rs34819685	0	185171936	T	C
2	rs115058435	0	185172013	G	C
2	rs7597071	0	185172065	T	C
2	rs62176413	0	185172097	G	A
2	rs62176414	0	185172128	T	C
2	rs62176415	0	185172414	G	A
2	rs72902877	0	185173074	A	G
2	rs62176416	0	185174164	A	G
2	rs77206382	0	185174454	A	T
2	rs72902879	0	185174679	T	C
2	rs62176417	0	185174954	C	A
2	rs17501204	0	185174964	C	T
2	rs62176418	0	185175198	C	A
2	rs116822194	0	185175392	G	A
2	rs62176419	0	185175735	A	G
2	rs62176420	0	185175888	A	G
2	rs62176421	0	185176240	T	G
2	rs17616577	0	185176267	T	A
2	rs62176422	0	185176824	G	A
2	rs62176423	0	185176938	A	T
2	rs180916231	0	185177006	T	A
2	rs114678617	0	185177398	A	T
2	rs62176424	0	185177445	T	G
2	rs13394020	0	185177463	A	C
2	rs13433033	0	185177465	T	A
2	rs62176425	0	185178438	C	T
2	rs62176426	0	185178614	A	G
2	rs72902887	0	185178755	C	T
2	rs62176427	0	185178930	C	G
2	rs72902891	0	185179144	A	G
2	rs74454668	0	185179149	C	G
2	rs62176428	0	185179190	A	G
2	rs62176429	0	185179203	T	G
2	rs62176430	0	185179619	C	A
2	rs62176431	0	185179701	A	G
2	rs76165554	0	185180076	G	A
2	rs62176433	0	185180097	A	C
2	rs6708577	0	185180148	G	A
2	rs62176434	0	185180247	T	C
2	rs72902897	0	185181063	A	G
2	rs62176436	0	185181923	C	T
2	rs62176437	0	185182064	G	A
2	rs72902901	0	185182222	G	A
2	rs72904804	0	185182521	G	T
2	rs114996822	0	185182785	G	A
2	rs62176438	0	185182987	T	G
2	rs181125590	0	185183326	A	G
2	rs1037618	0	185183571	T	G
2	rs72904810	0	185183783	A	G
2	rs62176439	0	185184017	T	C
2	rs72904814	0	185184495	T	C
2	rs62176440	0	185184711	G	A
2	rs35628116	0	185185167	G	A
2	rs72904818	0	185185261	G	A
2	rs28455799	0	185186285	T	C
2	rs71430140	0	185186484	T	C
2	rs4143776	0	185186670	C	T
2	rs719736	0	185187144	G	A
2	rs62176441	0	185187646	C	T
2	rs10183564	0	185188572	T	C
2	rs10173537	0	185188590	C	T
2	rs12470720	0	185188599	T	C
2	rs72904822	0	185189715	G	A
2	rs10177173	0	185189723	G	C
2	rs10177272	0	185189820	G	A
2	rs12467899	0	185190493	G	C
2	rs12475925	0	185190513	A	T
2	rs12465090	0	185190616	A	G
2	rs4666971	0	185190874	T	C
2	rs12998742	0	185191161	G	A
2	rs7588228	0	185191288	A	G
2	rs10209504	0	185192086	T	G
2	rs13011519	0	185192742	A	G
2	rs12621107	0	185192753	G	A
2	rs12614706	0	185193148	A	C
2	rs76235931	0	185193446	C	A
2	rs2045285	0	185194107	G	A
2	rs2045284	0	185194719	G	A
2	rs2369192	0	185195132	G	A
2	rs140299354	0	185195379	C	T
2	rs13026881	0	185195472	A	G
2	rs10439305	0	185195951	G	A
2	rs2887461	0	185196453	C	G
2	rs2369343	0	185196480	G	T
2	rs1378666	0	185196800	T	C
2	rs7423030	0	185197430	C	T
2	rs12465214	0	185198135	C	A
2	rs17429424	0	185198153	A	T
2	rs12616371	0	185198425	T	A
2	rs7561599	0	185198456	A	C
2	rs4666972	0	185198788	G	A
2	rs7605236	0	185198836	T	C
2	rs17501315	0	185198948	C	T
2	rs1455877	0	185199294	G	T
2	rs72904840	0	185199321	A	C
2	rs140660570	0	185199703	C	T
2	rs34568398	0	185201225	A	G
2	rs10186072	0	185201390	A	C
2	rs6733345	0	185201899	G	C
2	rs6748312	0	185202063	T	A
2	rs17429465	0	185202299	T	A
2	rs73038462	0	185203302	C	G
2	rs13400857	0	185203547	T	G
2	rs116566770	0	185204448	T	G
2	rs35809014	0	185204609	A	C
2	rs76662524	0	185205259	C	T
2	rs72904844	0	185205338	T	C
2	rs78823671	0	185205871	G	A
2	rs12693374	0	185206196	A	G
2	rs116164641	0	185206616	G	T
2	rs1455888	0	185207198	G	A
2	rs971784	0	185207504	A	G
2	rs971783	0	185207573	T	C
2	rs971782	0	185207659	T	G
2	rs11685073	0	185208768	G	T
2	rs12327924	0	185209279	A	G
2	rs2168382	0	185209669	C	G
2	rs12464743	0	185209930	A	G
2	rs993147	0	185209989	T	C
2	rs12328731	0	185210610	T	G
2	rs1455887	0	185210745	T	C
2	rs113292544	0	185211017	G	A
2	rs2198717	0	185211705	T	C
2	rs2219224	0	185211739	G	A
2	rs2198715	0	185212246	T	C
2	rs76777147	0	185212419	A	G
2	rs71430144	0	185213008	C	T
2	rs1378676	0	185213131	C	G
2	rs1378675	0	185213344	A	G
2	rs1378674	0	185213404	T	A
2	rs1378673	0	185213412	T	A
2	rs115793784	0	185213965	C	T
2	rs56735653	0	185213969	C	A
2	rs71430145	0	185214225	C	T
2	rs1598498	0	185214641	G	A
2	rs1598497	0	185214699	C	T
2	rs35424521	0	185215055	G	A
2	rs1455886	0	185215228	A	G
2	rs34553303	0	185215376	A	G
2	rs116517306	0	185215492	G	A
2	rs73038473	0	185216956	G	A
2	rs10174203	0	185217017	A	G
2	rs13008055	0	185217338	G	A
2	rs140596901	0	185218979	T	G
2	rs6728015	0	185220324	G	T
2	rs12465092	0	185220706	A	G
2	rs17501385	0	185221268	T	C
2	rs12998972	0	185221379	G	A
2	rs17583152	0	185221572	C	A
2	rs10209231	0	185221959	T	G
2	rs10497648	0	185222421	G	C
2	rs112007611	0	185222597	G	A
2	rs12611587	0	185222643	T	G
2	rs17429535	0	185223403	T	C
2	rs10203961	0	185224396	C	T
2	rs17501434	0	185225000	A	G
2	rs17616825	0	185225303	G	A
2	rs1443021	0	185226984	T	A
2	rs1443022	0	185227071	C	T
2	rs17583216	0	185227239	A	C
2	rs62177062	0	185227863	C	A
2	rs12997790	0	185228030	G	T
2	rs62177063	0	185228531	T	G
2	rs12466190	0	185228736	G	T
2	rs7605147	0	185228828	T	A
2	rs4666975	0	185229120	G	T
2	rs4666976	0	185229307	G	A
2	rs4666977	0	185229509	A	C
2	rs60781654	0	185229946	A	T
2	rs10176508	0	185229980	G	A
2	rs1443023	0	185230446	C	G
2	rs10200357	0	185230499	A	T
2	rs73038494	0	185230912	G	T
2	rs11695126	0	185231203	G	A
2	rs113241539	0	185231581	C	A
2	rs34376643	0	185231928	A	G
2	rs62177067	0	185232019	C	T
2	rs13015290	0	185232216	T	A
2	rs36029149	0	185232251	G	C
2	rs28876978	0	185232665	G	A
2	rs55869038	0	185232666	T	C
2	rs61196908	0	185233001	A	G
2	rs13387150	0	185233191	G	A
2	rs7349369	0	185234102	C	T
2	rs7349432	0	185234256	T	A
2	rs74269778	0	185234932	A	T
2	rs35071123	0	185235166	A	G
2	rs71430148	0	185235230	C	A
2	rs1372949	0	185235861	T	C
2	rs73035481	0	185235987	C	A
2	rs71430149	0	185236742	C	T
2	rs71430150	0	185237961	G	A
2	rs7582066	0	185238681	A	G
2	rs1596269	0	185239448	G	T
2	rs56061105	0	185239457	C	T
2	rs2369583	0	185240097	A	G
2	rs59306717	0	185241181	A	G
2	rs716544	0	185241622	T	G
2	rs716545	0	185241773	T	C
2	rs73035491	0	185241884	G	T
2	rs78168692	0	185242461	C	G
2	rs72890013	0	185242840	C	T
2	rs13028278	0	185242856	G	A
2	rs73035493	0	185243509	G	A
2	rs12693375	0	185243700	C	T
2	rs13036001	0	185244259	C	T
2	rs60929313	0	185244435	G	C
2	rs149390917	0	185244995	A	C
2	rs58391394	0	185246350	A	G
2	rs114284627	0	185246567	G	A
2	rs73035497	0	185246887	C	T
2	rs73035500	0	185247017	A	G
2	rs36012782	0	185247257	C	G
2	rs72890016	0	185247681	T	A
2	rs12468883	0	185249000	A	G
2	rs58886342	0	185250066	T	C
2	rs35690105	0	185250200	A	T
2	rs142320943	0	185250235	C	T
2	rs12478223	0	185250355	C	A
2	rs12473165	0	185250673	G	A
2	rs146556322	0	185250778	G	C
2	rs35656673	0	185251050	T	C
2	rs138343632	0	185251502	A	G
2	rs35943580	0	185251751	C	T
2	rs1596270	0	185251767	T	C
2	rs1596271	0	185251841	C	T
2	rs6751401	0	185252129	G	T
2	rs35371490	0	185252168	A	G
2	rs1579762	0	185252515	G	A
2	rs1579763	0	185252749	A	C
2	rs34768597	0	185253044	G	A
2	rs11680948	0	185254137	A	G
2	rs59153068	0	185254281	T	C
2	rs12615674	0	185254406	A	G
2	rs142353297	0	185254694	T	G
2	rs1584013	0	185254891	G	A
2	rs10183205	0	185255174	A	G
2	rs1348340	0	185256342	T	C
2	rs1372950	0	185256366	A	G
2	rs1348341	0	185256424	C	T
2	rs4666978	0	185256619	C	A
2	rs148137840	0	185256792	C	T
2	rs62177069	0	185257203	A	G
2	rs116170303	0	185257322	T	C
2	rs981091	0	185257415	G	A
2	rs73981607	0	185257591	A	C
2	rs34617802	0	185257639	G	A
2	rs35545995	0	185258495	A	G
2	rs10931132	0	185258714	G	A
2	rs57809381	0	185260061	T	C
2	rs190164834	0	185260313	T	A
2	rs60575740	0	185261835	C	T
2	rs71430151	0	185262202	A	G
2	rs894528	0	185262236	A	C
2	rs57981874	0	185262305	C	T
2	rs12464712	0	185262687	C	T
2	rs7593965	0	185262732	A	C
2	rs71430152	0	185263248	C	A
2	rs1596275	0	185263801	T	A
2	rs150012746	0	185263886	C	T
2	rs10931133	0	185263900	C	T
2	rs116418089	0	185263973	A	G
2	rs1596276	0	185264003	C	G
2	rs1596277	0	185264159	A	C
2	rs72890056	0	185264292	A	G
2	rs71430153	0	185264629	T	C
2	rs2369337	0	185264965	C	T
2	rs958506	0	185265742	T	C
2	rs78256234	0	185266750	T	C
2	rs73037226	0	185268339	C	A
2	rs7594397	0	185270105	G	A
2	rs59248537	0	185270454	A	T
2	rs151067850	0	185271397	G	A
2	rs2887457	0	185272346	T	A
2	rs11694125	0	185272710	A	G
2	rs1304514	0	185273128	C	T
2	rs34826481	0	185273227	A	T
2	rs13034795	0	185273621	G	A
2	rs138042466	0	185275249	A	G
2	rs67721100	0	185275320	C	A
2	rs2034059	0	185275344	T	A
2	rs114562444	0	185275579	A	G
2	rs6748031	0	185276003	C	T
2	rs2034058	0	185276674	C	A
2	rs2034057	0	185276786	C	T
2	rs4363994	0	185277167	T	C
2	rs1443033	0	185277576	T	C
2	rs10204602	0	185279087	G	A
2	rs75418006	0	185279284	C	T
2	rs10204810	0	185279320	G	A
2	rs72890074	0	185279829	G	T
2	rs13027676	0	185280179	A	G
2	rs10931138	0	185280417	C	T
2	rs2369346	0	185281089	C	T
2	rs75702296	0	185281705	G	A
2	rs72890082	0	185281730	C	T
2	rs13430188	0	185281789	T	G
2	rs34143243	0	185281970	A	C
2	rs2034055	0	185282179	T	C
2	rs12623744	0	185282393	T	A
2	rs5027800	0	185282410	T	G
2	rs13430946	0	185282546	T	C
2	rs62177074	0	185282792	G	A
2	rs147807755	0	185282856	C	A
2	rs35943449	0	185282940	A	G
2	rs12475586	0	185283055	G	C
2	rs10200549	0	185283405	G	A
2	rs72890091	0	185283563	C	A
2	rs1596274	0	185283979	T	C
2	rs6759504	0	185284301	C	G
2	rs115774350	0	185284407	C	T
2	rs6759838	0	185284429	G	A
2	rs34947560	0	185285700	T	G
2	rs78457147	0	185285918	C	T
2	rs35238455	0	185286325	C	T
2	rs35120899	0	185286545	A	G
2	rs6728914	0	185286708	T	G
2	rs1443029	0	185287387	A	G
2	rs2053561	0	185288923	C	T
2	rs57887412	0	185288944	T	C
2	rs10931139	0	185289177	A	G
2	rs12467320	0	185289796	G	A
2	rs145564661	0	185290078	C	T
2	rs62177078	0	185290272	G	A
2	rs72891806	0	185290461	C	T
2	rs62177116	0	185290469	G	C
2	rs62177117	0	185290507	T	C
2	rs72891809	0	185291065	C	T
2	rs72891812	0	185291191	C	T
2	rs72891817	0	185291297	A	G
2	rs12997115	0	185291398	G	T
2	rs56085469	0	185291792	A	G
2	rs185602205	0	185292116	A	T
2	rs1020275	0	185292644	G	C
2	rs12986601	0	185293075	T	C
2	rs1020276	0	185293581	G	A
2	rs10931140	0	185293646	C	T
2	rs34526004	0	185293709	A	C
2	rs11691711	0	185293916	G	A
2	rs145130586	0	185294022	T	G
2	rs35348384	0	185294366	G	A
2	rs35182289	0	185294447	C	T
2	rs35528973	0	185294807	T	C
2	rs13023807	0	185295053	A	G
2	rs4542807	0	185295084	A	C
2	rs12469495	0	185295352	A	G
2	rs12465756	0	185295361	T	C
2	rs7425409	0	185295412	A	G
2	rs114449917	0	185295645	G	A
2	rs13007054	0	185295690	T	A
2	rs13007491	0	185295893	T	C
2	rs13031180	0	185296097	C	T
2	rs13008156	0	185296258	T	C
2	rs13031629	0	185296336	C	G
2	rs12693376	0	185297967	A	G
2	rs13400786	0	185298579	T	G
2	rs190480880	0	185298603	C	T
2	rs56356754	0	185299081	G	T
2	rs13002540	0	185299226	A	C
2	rs981320	0	185299618	T	G
2	rs55878663	0	185299754	T	C
2	rs10207872	0	185300641	C	A
2	rs17616904	0	185300983	C	A
2	rs147439545	0	185301719	A	T
2	rs10803975	0	185301920	G	T
2	rs13036089	0	185302013	C	G
2	rs78693982	0	185303265	A	G
2	rs10931141	0	185303406	C	T
2	rs13414260	0	185303623	A	G
2	rs13000020	0	185303702	G	C
2	rs72891853	0	185304341	C	T
2	rs80240045	0	185304367	T	G
2	rs115607263	0	185304879	C	T
2	rs72891857	0	185304929	C	T
2	rs13406273	0	185304946	T	C
2	rs72891861	0	185305031	A	G
2	rs12620514	0	185305321	A	G
2	rs56307538	0	185305386	G	T
2	rs17501536	0	185305804	C	T
2	rs28676657	0	185305957	A	G
2	rs10190639	0	185306320	T	C
2	rs72891867	0	185306991	A	G
2	rs13028074	0	185307758	G	A
2	rs113729781	0	185309580	T	A
2	rs72891873	0	185311095	C	T
2	rs72891877	0	185311425	G	C
2	rs116627671	0	185312057	C	A
2	rs115260997	0	185312221	T	C
2	rs111955967	0	185312560	G	A
2	rs4581864	0	185313182	T	C
2	rs2053564	0	185313859	G	C
2	rs34414873	0	185314106	G	A
2	rs75613006	0	185315592	C	T
2	rs78875968	0	185315953	C	G
2	rs12998657	0	185316457	C	T
2	rs12474365	0	185316880	G	C
2	rs146961537	0	185317841	A	T
2	rs1443032	0	185318914	T	G
2	rs12612676	0	185319446	T	C
2	rs112630861	0	185319770	T	A
2	rs28535247	0	185321078	G	C
2	rs12465889	0	185321888	A	T
2	rs10172686	0	185322491	A	G
2	rs72893704	0	185322513	C	G
2	rs72893707	0	185322637	G	A
2	rs10211526	0	185322899	T	C
2	rs79027774	0	185323213	T	C
2	rs12614489	0	185323400	A	G
2	rs35830509	0	185324256	T	C
2	rs77640787	0	185324305	T	A
2	rs12622636	0	185324609	G	A
2	rs34023681	0	185325073	C	T
2	rs6740184	0	185325171	T	A
2	rs141471068	0	185325686	T	C
2	rs116420562	0	185325838	A	C
2	rs182584787	0	185325852	G	A
2	rs72893713	0	185326026	C	A
2	rs12693377	0	185326251	C	T
2	rs111937446	0	185326450	T	C
2	rs1966770	0	185326455	T	G
2	rs1966769	0	185326526	G	A
2	rs1992515	0	185326664	A	G
2	rs72893716	0	185326899	C	A
2	rs6733780	0	185327466	G	T
2	rs6751688	0	185327680	T	C
2	rs72893721	0	185327700	T	C
2	rs1443027	0	185328149	G	A
2	rs140317421	0	185328168	C	T
2	rs768352	0	185329691	G	A
2	rs11678101	0	185331317	T	G
2	rs17429724	0	185332233	C	G
2	rs10170741	0	185333717	C	T
2	rs4666982	0	185334098	T	A
2	rs11676821	0	185334256	C	T
2	rs188817743	0	185337456	C	A
2	rs7574316	0	185337562	A	G
2	rs150718771	0	185338521	C	A
2	rs56242339	0	185339333	C	T
2	rs7608388	0	185339475	C	T
2	rs76338598	0	185339908	G	A
2	rs1036872	0	185339921	A	C
2	rs80147689	0	185341838	A	T
2	rs13019088	0	185341872	G	A
2	rs11692149	0	185342042	A	G
2	rs150770858	0	185342576	T	G
2	rs72893744	0	185342775	C	T
2	rs78498827	0	185343336	G	A
2	rs72893750	0	185343431	G	A
2	rs72893752	0	185343545	C	T
2	rs72893754	0	185344637	C	T
2	rs7592419	0	185345461	C	T
2	rs4146075	0	185346202	G	C
2	rs1820538	0	185346283	A	G
2	rs76643097	0	185346426	C	T
2	rs72893759	0	185346581	A	G
2	rs142599986	0	185347541	C	T
2	rs77357807	0	185348508	C	T
2	rs1348342	0	185349505	G	A
2	rs1372953	0	185350592	C	G
2	rs1992514	0	185350602	G	A
2	rs1372952	0	185350711	G	A
2	rs17616975	0	185350744	C	T
2	rs17616987	0	185351514	G	A
2	rs146890786	0	185352144	C	T
2	rs1427149	0	185352219	C	A
2	rs1014024	0	185353473	T	G
2	rs10497652	0	185354045	C	T
2	rs11891415	0	185354840	A	G
2	rs77013086	0	185354919	G	T
2	rs1303828	0	185355598	C	T
2	rs3902438	0	185355695	C	T
2	rs78499510	0	185355748	G	A
2	rs12471708	0	185357149	A	C
2	rs77036058	0	185357248	C	T
2	rs2162455	0	185357532	C	A
2	rs1443026	0	185357716	C	T
2	rs72893780	0	185358084	T	C
2	rs2369586	0	185358265	T	G
2	rs7572199	0	185359598	C	T
2	rs10187380	0	185359645	T	C
2	rs12467081	0	185360176	G	A
2	rs113532664	0	185360281	A	T
2	rs2114548	0	185361548	C	T
2	rs1596267	0	185361579	A	G
2	rs116102457	0	185361892	G	A
2	rs76142318	0	185361939	T	C
2	rs12467551	0	185362149	T	C
2	rs12467583	0	185362244	T	C
2	rs17429906	0	185362483	G	T
2	rs17617005	0	185363866	A	T
2	rs138729647	0	185363926	G	T
2	rs10194642	0	185364279	A	G
2	rs55715994	0	185364598	T	C
2	rs75955552	0	185365463	C	A
2	rs78845317	0	185365578	A	G
2	rs140739254	0	185366576	T	A
2	rs6434084	0	185366965	C	A
2	rs6434085	0	185367006	T	C
2	rs147808655	0	185367324	A	G
2	rs7562340	0	185368791	A	G
2	rs1348339	0	185368838	T	C
2	rs17583433	0	185369623	G	T
2	rs77731075	0	185369644	G	C
2	rs1867187	0	185369649	G	A
2	rs17583446	0	185370786	A	G
2	rs17583453	0	185371145	C	T
2	rs72625290	0	185371897	G	A
2	rs17508064	0	185372578	T	C
2	rs28709986	0	185372983	G	A
2	rs35334414	0	185373152	A	G
2	rs56766078	0	185373189	T	C
2	rs1978953	0	185373513	C	T
2	rs150949825	0	185373613	T	C
2	rs75179641	0	185374342	C	A
2	rs12472136	0	185374996	G	T
2	rs10931143	0	185375026	T	G
2	rs16825993	0	185375116	G	A
2	rs12472209	0	185375265	G	T
2	rs62174886	0	185375371	G	C
2	rs1443024	0	185376297	T	A
2	rs6747376	0	185376560	C	T
2	rs6750654	0	185376667	G	C
2	rs115496992	0	185376826	T	A
2	rs13423710	0	185378612	G	A
2	rs34370146	0	185379772	T	C
2	rs66495417	0	185380164	T	G
2	rs2033138	0	185380362	G	A
2	rs79115101	0	185380482	G	A
2	rs10931144	0	185380682	C	G
2	rs6717688	0	185381508	A	C
2	rs1365714	0	185381651	T	A
2	rs7562669	0	185382736	T	C
2	rs75144869	0	185382753	T	G
2	rs1582823	0	185382961	T	C
2	rs77623385	0	185383441	A	G
2	rs12620876	0	185383451	G	A
2	rs7425839	0	185383712	G	C
2	rs10931145	0	185383985	A	T
2	rs35550367	0	185384091	C	A
2	rs34140534	0	185384875	G	A
2	rs76341800	0	185388461	C	T
2	rs76977894	0	185389027	G	T
2	rs62174888	0	185389301	G	A
2	rs62174889	0	185389340	C	T
2	rs35005555	0	185389700	C	T
2	rs4666659	0	185390094	T	C
2	rs68171887	0	185390885	C	G
2	rs11686547	0	185391309	C	G
2	rs145603582	0	185391769	T	C
2	rs35335408	0	185392280	A	G
2	rs77413801	0	185393429	T	A
2	rs75801088	0	185393763	C	T
2	rs74489441	0	185394672	C	A
2	rs4519476	0	185395223	G	A
2	rs1593662	0	185395311	G	A
2	rs72895640	0	185395523	A	T
2	rs72895642	0	185395525	C	A
2	rs35419204	0	185395707	G	C
2	rs1593663	0	185395708	T	C
2	rs72625291	0	185396103	G	T
2	rs10177416	0	185397561	T	C
2	rs116542043	0	185397969	T	A
2	rs79934448	0	185398258	G	A
2	rs145745708	0	185398286	A	G
2	rs57589450	0	185398287	C	T
2	rs12615746	0	185398324	T	C
2	rs77785660	0	185398913	A	G
2	rs62174928	0	185399079	C	G
2	rs1427148	0	185399821	A	T
2	rs13393271	0	185400303	G	A
2	rs12477814	0	185400705	C	T
2	rs17430153	0	185401265	A	C
2	rs183143962	0	185401560	T	G
2	rs77369553	0	185401911	A	G
2	rs114205704	0	185402349	T	C
2	rs55865515	0	185402361	C	T
2	rs115155462	0	185402468	T	C
2	rs116233673	0	185402473	A	G
2	rs115284917	0	185402478	T	C
2	rs116728279	0	185402496	A	C
2	rs35993772	0	185403998	T	G
2	rs62174932	0	185404182	C	G
2	rs75254889	0	185404338	G	A
2	rs6742715	0	185404920	G	T
2	rs78399493	0	185404924	G	A
2	rs2033137	0	185405580	T	C
2	rs79416448	0	185405645	T	C
2	rs34566897	0	185406298	T	C
2	rs6747233	0	185406531	C	A
2	rs75912018	0	185406592	A	T
2	rs6721856	0	185406768	A	G
2	rs17617133	0	185406883	C	T
2	rs143783888	0	185407124	T	A
2	rs146889840	0	185407161	G	A
2	rs13025371	0	185407768	A	T
2	rs72895650	0	185408137	T	C
2	rs79804708	0	185409033	G	A
2	rs79279076	0	185409177	T	C
2	rs76229435	0	185409485	A	G
2	rs78604756	0	185409661	A	G
2	rs79026511	0	185410092	G	A
2	rs111393571	0	185410267	T	G
2	rs7584439	0	185410499	A	G
2	rs7558116	0	185410563	C	T
2	rs1593661	0	185410634	G	A
2	rs6434087	0	185410800	A	G
2	rs6434088	0	185410834	C	T
2	rs6434089	0	185411029	T	G
2	rs10497654	0	185411232	G	T
2	rs719281	0	185411685	A	T
2	rs1030430	0	185412099	A	G
2	rs115199421	0	185413042	G	A
2	rs77780547	0	185413358	C	T
2	rs55732877	0	185414218	C	T
2	rs7566980	0	185414279	T	A
2	rs1427151	0	185414977	T	A
2	rs2369588	0	185415281	G	T
2	rs75054270	0	185415357	C	A
2	rs2162456	0	185415420	A	T
2	rs148794337	0	185416641	T	G
2	rs13002655	0	185417194	A	T
2	rs75801814	0	185418069	C	T
2	rs17430202	0	185418612	G	A
2	rs7585187	0	185418782	T	A
2	rs72895669	0	185419616	G	A
2	rs115997181	0	185420085	G	A
2	rs4399684	0	185420901	G	C
2	rs1896235	0	185421228	C	G
2	rs4592808	0	185421299	A	G
2	rs4389295	0	185421477	T	C
2	rs58500675	0	185422549	A	G
2	rs67398881	0	185422672	T	G
2	rs76870040	0	185422774	A	G
2	rs115235384	0	185423603	G	A
2	rs77252721	0	185423677	T	A
2	rs13013957	0	185423691	A	G
2	rs7584872	0	185424494	T	C
2	rs77183749	0	185425935	T	G
2	rs62174934	0	185426237	G	A
2	rs62174935	0	185426310	G	A
2	rs111256056	0	185426647	A	G
2	rs146768419	0	185426661	A	G
2	rs4371322	0	185426964	T	G
2	rs3953016	0	185426976	T	C
2	rs116272247	0	185427584	A	T
2	rs56833097	0	185428312	G	A
2	rs10803976	0	185428946	T	C
2	rs77083544	0	185429011	T	G
2	rs11682677	0	185429140	T	A
2	rs141615859	0	185429408	A	G
2	rs10803977	0	185430182	C	T
2	rs184286442	0	185430311	G	C
2	rs10803978	0	185431751	T	A
2	rs17430209	0	185432834	A	C
2	rs62174937	0	185433550	T	C
2	rs62174938	0	185433961	G	A
2	rs17508275	0	185434062	G	A
2	rs34814232	0	185434426	T	G
2	rs359876	0	185434533	C	G
2	rs12999003	0	185434554	C	A
2	rs12466285	0	185434783	G	C
2	rs7605500	0	185434906	T	G
2	rs34862490	0	185435836	T	C
2	rs141727136	0	185436229	A	G
2	rs17430279	0	185436262	A	G
2	rs359877	0	185436658	T	C
2	rs6751008	0	185437346	C	T
2	rs147687149	0	185437471	T	C
2	rs1469337	0	185437832	A	G
2	rs359878	0	185438949	T	C
2	rs55781342	0	185439065	G	T
2	rs359879	0	185439121	G	A
2	rs62174940	0	185439307	G	A
2	rs359880	0	185439359	T	C
2	rs11691444	0	185439634	T	C
2	rs9678515	0	185440309	G	A
2	rs139772309	0	185440512	A	C
2	rs112478973	0	185440728	C	T
2	rs72625292	0	185441009	G	A
2	rs35574370	0	185442031	G	C
2	rs373528	0	185442769	G	A
2	rs79754244	0	185442770	G	A
2	rs367464	0	185442920	T	A
2	rs414068	0	185443205	C	A
2	rs7586860	0	185443672	G	A
2	rs75786365	0	185444073	T	G
2	rs10198713	0	185444506	T	C
2	rs12618211	0	185445333	G	A
2	rs387374	0	185445876	C	A
2	rs410607	0	185445880	A	G
2	rs974729	0	185446205	T	C
2	rs34651316	0	185446748	T	C
2	rs10931148	0	185446749	T	C
2	rs1365718	0	185447148	A	T
2	rs77701107	0	185447706	G	A
2	rs359899	0	185448231	A	C
2	rs1593664	0	185449963	A	C
2	rs1834732	0	185450208	T	G
2	rs13023840	0	185450305	A	G
2	rs76926829	0	185450657	T	A
2	rs35759594	0	185450792	C	A
2	rs79264687	0	185451093	C	T
2	rs74928904	0	185451515	C	G
2	rs359900	0	185451906	A	G
2	rs72897708	0	185452505	T	A
2	rs359901	0	185452728	T	C
2	rs10469726	0	185452799	A	G
2	rs13007925	0	185453159	G	A
2	rs141231363	0	185453360	A	C
2	rs193042059	0	185454418	C	A
2	rs1021041	0	185454461	T	C
2	rs359902	0	185454836	T	C
2	rs74661316	0	185455349	C	T
2	rs10432495	0	185455455	A	T
2	rs1019706	0	185455629	A	G
2	rs2052794	0	185455751	T	A
2	rs12470178	0	185456133	A	G
2	rs75747525	0	185456897	G	A
2	rs12992164	0	185457788	C	T
2	rs16826057	0	185458209	G	C
2	rs4366862	0	185458441	T	A
2	rs17508485	0	185458975	T	C
2	rs1978573	0	185459544	C	T
2	rs11888068	0	185460295	C	A
2	rs17617267	0	185460397	G	A
2	rs73041376	0	185460423	C	T
2	rs13026173	0	185460842	G	C
2	rs62176168	0	185461133	G	C
2	rs17617285	0	185461136	G	A
2	rs10497655	0	185462041	T	C
2	rs34714481	0	185462469	A	G
2	rs2279266	0	185463120	C	T
2	rs359895	0	185463185	T	A
2	rs73041379	0	185463535	G	A
2	rs12693380	0	185466008	A	T
2	rs62176169	0	185466432	T	A
2	rs10203158	0	185466837	A	T
2	rs138786316	0	185466841	T	C
2	rs12693381	0	185466909	A	T
2	rs60269985	0	185467609	G	A
2	rs12693382	0	185467661	G	A
2	rs12693383	0	185468863	A	T
2	rs76878347	0	185469031	G	A
2	rs435822	0	185469302	T	A
2	rs75482695	0	185469866	A	G
2	rs430040	0	185470013	T	C
2	rs10931149	0	185471113	A	G
2	rs72897732	0	185471168	C	A
2	rs80078811	0	185471169	C	G
2	rs72897733	0	185471738	G	A
2	rs1014959	0	185472113	A	G
2	rs114105057	0	185474546	G	A
2	rs72897737	0	185474789	A	G
2	rs113489746	0	185475004	T	A
2	rs403115	0	185475579	T	C
2	rs722384	0	185476009	T	G
2	rs722385	0	185476050	C	T
2	rs13393273	0	185477677	A	G
2	rs12693384	0	185478036	G	A
2	rs148516959	0	185478566	C	T
2	rs10202700	0	185479343	G	A
2	rs73041394	0	185479385	A	G
2	rs35653021	0	185480210	A	G
2	rs1427150	0	185480633	T	C
2	rs6715977	0	185481215	A	G
2	rs149256581	0	185482061	A	G
2	rs17617356	0	185482155	T	G
2	rs17508595	0	185483108	C	G
2	rs80042520	0	185483305	A	G
2	rs11900132	0	185483812	G	C
2	rs74942702	0	185483816	T	A
2	rs359882	0	185483858	G	A
2	rs17617408	0	185484811	C	T
2	rs74954231	0	185485836	G	A
2	rs359884	0	185486334	T	C
2	rs359885	0	185487473	A	C
2	rs17508623	0	185487715	T	C
2	rs72897742	0	185488676	C	T
2	rs151076669	0	185488731	A	T
2	rs12613195	0	185489221	C	G
2	rs359886	0	185489407	G	A
2	rs17617468	0	185489430	C	T
2	rs17508630	0	185490209	A	G
2	rs17508644	0	185491014	T	C
2	rs17430586	0	185491232	T	A
2	rs17508671	0	185491847	A	G
2	rs17430621	0	185492469	A	T
2	rs144611551	0	185493595	G	T
2	rs80243100	0	185496411	G	A
2	rs17430628	0	185496490	T	C
2	rs17430635	0	185496638	A	G
2	rs72897758	0	185497170	C	T
2	rs359891	0	185497226	A	G
2	rs359892	0	185497327	T	C
2	rs75685699	0	185497804	T	C
2	rs12990519	0	185497969	A	G
2	rs6434092	0	185498003	C	G
2	rs190306973	0	185498111	G	A
2	rs7557843	0	185498238	A	C
2	rs72625293	0	185499138	T	C
2	rs62176172	0	185499482	C	T
2	rs62176173	0	185499540	G	T
2	rs35068933	0	185499580	A	T
2	rs7591757	0	185500146	C	G
2	rs6434094	0	185500162	A	C
2	rs35431480	0	185500279	T	C
2	rs2054549	0	185501950	C	A
2	rs2054548	0	185502024	C	T
2	rs7600673	0	185503912	T	A
2	rs146041840	0	185504506	G	A
2	rs538568688	0	185504601	T	C
2	rs72897775	0	185504805	C	A
2	rs7564347	0	185505380	A	T
2	rs1480478	0	185505556	T	A
2	rs138320431	0	185505741	G	A
2	rs72897782	0	185506728	T	A
2	rs11890128	0	185506877	G	T
2	rs35230759	0	185506949	A	G
2	rs12693385	0	185507229	C	T
2	rs1021043	0	185507421	A	G
2	rs62176207	0	185508271	A	G
2	rs78131089	0	185508470	C	T
2	rs57159364	0	185508496	A	G
2	rs72897790	0	185508536	A	G
2	rs76627958	0	185508751	C	A
2	rs10198049	0	185508842	T	C
2	rs72897793	0	185509934	C	A
2	rs994653	0	185509985	G	A
2	rs72897795	0	185510280	A	G
2	rs111876364	0	185511230	C	T
2	rs34934597	0	185511577	A	G
2	rs13021843	0	185512838	G	A
2	rs72897799	0	185513142	T	G
2	rs6434095	0	185513327	G	A
2	rs12469299	0	185513496	G	A
2	rs72897802	0	185514314	A	G
2	rs74949985	0	185514324	T	G
2	rs72899904	0	185514927	A	C
2	rs7608284	0	185514937	G	A
2	rs7608194	0	185514989	C	T
2	rs72899906	0	185515793	A	C
2	rs150670123	0	185516123	C	G
2	rs6434096	0	185516724	T	C
2	rs55937523	0	185516968	A	G
2	rs139561322	0	185517482	C	T
2	rs10197925	0	185517836	C	T
2	rs990844	0	185519085	T	G
2	rs62176209	0	185519428	T	C
2	rs143273342	0	185519525	C	T
2	rs73043234	0	185519645	C	A
2	rs76629295	0	185520300	G	T
2	rs55764167	0	185520787	G	T
2	rs72899915	0	185521066	T	C
2	rs73043238	0	185522052	G	A
2	rs6738793	0	185522156	A	C
2	rs72899918	0	185523458	T	C
2	rs148993723	0	185523820	A	G
2	rs35979599	0	185523868	T	C
2	rs17508706	0	185524591	G	A
2	rs2369593	0	185524642	A	G
2	rs899845	0	185525988	T	C
2	rs899846	0	185526003	T	C
2	rs72899932	0	185526272	G	A
2	rs60170726	0	185527505	G	A
2	rs7581009	0	185527631	C	T
2	rs1480479	0	185528929	C	T
2	rs147725178	0	185529344	C	T
2	rs2035320	0	185529538	G	C
2	rs9678203	0	185529712	T	C
2	rs2035321	0	185529731	C	G
2	rs72899936	0	185529923	T	C
2	rs17508713	0	185530164	T	G
2	rs13405270	0	185530269	T	C
2	rs899847	0	185530491	G	A
2	rs11891662	0	185531003	A	T
2	rs115294081	0	185531148	A	G
2	rs16826121	0	185532609	T	C
2	rs72899938	0	185532849	C	T
2	rs7609208	0	185532918	A	G
2	rs7597593	0	185533580	T	C
2	rs72899945	0	185533973	T	A
2	rs6756881	0	185535322	T	A
2	rs6742182	0	185535621	G	C
2	rs17508767	0	185535807	A	G
2	rs6745295	0	185535866	G	T
2	rs72899950	0	185536384	G	T
2	rs186502020	0	185537618	G	A
2	rs145392796	0	185537625	C	T
2	rs72899952	0	185538154	G	A
2	rs6728764	0	185538930	A	G
2	rs76869506	0	185540217	G	A
2	rs62176213	0	185541423	C	G
2	rs11901640	0	185542928	A	G
2	rs34713272	0	185542953	A	G
2	rs10184629	0	185543913	G	A
2	rs11892742	0	185544254	C	T
2	rs146429929	0	185544980	G	A
2	rs10188162	0	185545033	G	A
2	rs143097614	0	185545188	G	A
2	rs6755921	0	185545310	T	C
2	rs2199882	0	185545844	G	C
2	rs72899961	0	185547456	C	T
2	rs1480481	0	185547462	C	T
2	rs72899964	0	185547491	T	C
2	rs72899966	0	185547750	G	A
2	rs6723680	0	185547962	A	G
2	rs12693387	0	185548026	T	C
2	rs1480482	0	185548223	C	A
2	rs114030182	0	185548628	T	C
2	rs72899969	0	185549119	T	C
2	rs6718759	0	185550104	T	A
2	rs76706177	0	185550243	G	A
2	rs112990204	0	185550412	C	T
2	rs55782979	0	185550441	C	T
2	rs78880814	0	185550465	A	G
2	rs72899975	0	185550610	C	T
2	rs72899976	0	185550807	C	G
2	rs138124326	0	185550873	C	T
2	rs72899981	0	185551554	G	T
2	rs72899983	0	185552032	C	T
2	rs2127698	0	185552659	A	G
2	rs72899986	0	185552977	G	A
2	rs10197098	0	185553100	C	T
2	rs10173509	0	185553260	A	T
2	rs150724374	0	185553348	C	G
2	rs17508877	0	185556071	A	C
2	rs1038197	0	185557271	G	A
2	rs1038198	0	185557343	G	T
2	rs7588753	0	185557590	A	G
2	rs191526210	0	185557618	A	G
2	rs16826158	0	185558080	C	T
2	rs17508905	0	185558405	A	G
2	rs72899997	0	185558421	T	C
2	rs12104591	0	185558816	C	T
2	rs4308093	0	185559043	T	C
2	rs189263764	0	185560631	T	G
2	rs10186035	0	185562421	A	C
2	rs147145079	0	185564447	T	A
2	rs7568756	0	185564593	C	A
2	rs7585738	0	185564834	T	C
2	rs2199883	0	185565463	T	C
2	rs16826169	0	185566077	G	C
2	rs17430890	0	185566543	G	T
2	rs76167860	0	185567029	T	C
2	rs6730122	0	185567451	G	A
2	rs35743160	0	185567763	T	C
2	rs1383309	0	185567912	T	G
2	rs7583953	0	185568639	G	A
2	rs114702410	0	185569263	A	G
2	rs75524004	0	185569518	A	C
2	rs77194274	0	185569542	C	T
2	rs34494944	0	185569891	C	T
2	rs79300728	0	185570857	T	C
2	rs17509003	0	185571361	T	C
2	rs75558946	0	185572844	A	C
2	rs10180958	0	185572847	C	T
2	rs79896103	0	185573098	G	A
2	rs7586454	0	185574627	C	T
2	rs11894318	0	185575353	G	A
2	rs11895541	0	185575587	G	A
2	rs186488579	0	185575870	T	C
2	rs13389014	0	185577032	A	G
2	rs13389241	0	185577236	A	T
2	rs13414832	0	185577340	C	A
2	rs75368853	0	185577558	C	A
2	rs17430952	0	185578086	T	C
2	rs17430973	0	185578344	T	C
2	rs17430980	0	185578958	C	G
2	rs72901814	0	185578987	C	T
2	rs1480477	0	185579871	C	G
2	rs1480476	0	185579987	G	A
2	rs13383910	0	185580597	A	G
2	rs146228221	0	185581370	T	C
2	rs72901817	0	185582336	G	T
2	rs72901819	0	185582428	A	G
2	rs6747844	0	185582551	G	A
2	rs113747911	0	185582833	G	A
2	rs72901820	0	185583504	T	C
2	rs116676375	0	185584606	G	T
2	rs1600578	0	185586382	G	A
2	rs1600577	0	185586483	A	G
2	rs17430987	0	185587494	G	A
2	rs6742299	0	185587759	A	G
2	rs7582887	0	185588807	T	C
2	rs7569229	0	185589013	G	A
2	rs7569699	0	185589397	G	A
2	rs1383308	0	185590264	C	T
2	rs16826178	0	185591496	C	T
2	rs34202603	0	185592151	G	A
2	rs1383307	0	185593612	G	A
2	rs79895553	0	185593635	G	A
2	rs7568655	0	185594637	C	T
2	rs7568843	0	185594655	G	C
2	rs6725125	0	185595844	G	A
2	rs72901831	0	185597040	T	A
2	rs72901834	0	185598054	C	T
2	rs10165596	0	185598108	C	T
2	rs35328100	0	185598425	A	G
2	rs72901836	0	185599046	G	A
2	rs72901837	0	185599340	A	G
2	rs2170202	0	185599568	G	C
2	rs149063513	0	185600227	G	T
2	rs72901840	0	185600802	G	C
2	rs11693094	0	185601420	C	T
2	rs13023106	0	185601503	A	G
2	rs76903200	0	185601641	T	C
2	rs7578333	0	185602002	G	A
2	rs7581514	0	185602681	C	T
2	rs189804042	0	185602784	C	T
2	rs10167859	0	185603817	G	A
2	rs1480483	0	185604339	A	G
2	rs79761896	0	185604892	A	G
2	rs115370404	0	185604936	A	G
2	rs13001215	0	185605401	A	T
2	rs72901849	0	185605471	T	C
2	rs6434100	0	185606004	A	G
2	rs140442054	0	185606420	G	T
2	rs72901852	0	185606694	T	A
2	rs62176236	0	185607418	T	C
2	rs34481141	0	185607757	A	G
2	rs2170203	0	185609004	T	C
2	rs113559691	0	185609217	C	T
2	rs13404024	0	185609219	C	T
2	rs116000373	0	185609452	A	C
2	rs115521688	0	185609477	G	A
2	rs1480484	0	185609510	T	C
2	rs1480485	0	185609755	T	G
2	rs1480486	0	185609756	T	A
2	rs115082372	0	185609871	A	T
2	rs62176237	0	185610069	G	A
2	rs115293799	0	185610686	G	A
2	rs111654316	0	185610697	A	G
2	rs143662614	0	185612235	C	T
2	rs72901857	0	185612603	C	T
2	rs116405424	0	185613128	C	T
2	rs114566971	0	185614749	A	T
2	rs13384546	0	185616128	A	C
2	rs145078188	0	185616233	A	G
2	rs72901862	0	185617806	T	C
2	rs13417466	0	185618111	G	A
2	rs76430972	0	185619139	C	T
2	rs76046974	0	185619499	T	A
2	rs111227736	0	185620758	T	C
2	rs10190062	0	185621495	G	A
2	rs10172363	0	185623051	A	G
2	rs16826189	0	185623122	G	A
2	rs147921164	0	185624557	G	A
2	rs73978096	0	185625091	A	G
2	rs72901873	0	185625279	A	T
2	rs10206254	0	185626176	G	A
2	rs10206426	0	185626298	G	C
2	rs2369595	0	185626426	C	T
2	rs77224444	0	185627257	C	G
2	rs13396662	0	185627999	T	G
2	rs55701066	0	185628514	C	T
2	rs4278895	0	185629633	C	G
2	rs72901884	0	185629709	A	C
2	rs6712125	0	185629756	A	G
2	rs72901885	0	185630024	T	C
2	rs2887514	0	185630128	A	C
2	rs72901889	0	185632346	A	T
2	rs6728615	0	185632513	C	G
2	rs10177035	0	185633046	T	C
2	rs6732176	0	185633109	C	T
2	rs72901891	0	185633794	C	T
2	rs115682664	0	185633796	C	T
2	rs72901893	0	185634241	G	A
2	rs114932088	0	185634294	G	A
2	rs10194277	0	185634659	A	G
2	rs10194285	0	185634674	A	G
2	rs189841760	0	185635833	A	G
2	rs10174301	0	185635853	C	A
2	rs6759491	0	185636177	T	C
2	rs62176239	0	185636567	T	C
2	rs6716151	0	185636617	A	G
2	rs72901901	0	185637164	T	A
2	rs12693388	0	185637684	A	G
2	rs17617913	0	185638875	T	C
2	rs78011041	0	185639136	T	G
2	rs142552000	0	185640673	C	T
2	rs10196799	0	185640728	A	T
2	rs116775825	0	185641160	A	C
2	rs12693389	0	185641495	T	G
2	rs72903709	0	185641564	C	T
2	rs10176668	0	185641635	G	T
2	rs7603313	0	185641920	A	C
2	rs114077884	0	185642642	T	A
2	rs13018902	0	185642880	A	C
2	rs17431119	0	185642960	A	G
2	rs17431132	0	185644113	T	C
2	rs17431153	0	185644845	C	T
2	rs13010468	0	185645106	T	A
2	rs10497657	0	185645840	A	G
2	rs10497658	0	185646020	T	G
2	rs13017390	0	185646076	T	A
2	rs72903719	0	185647351	G	T
2	rs72903720	0	185647475	A	C
2	rs72903723	0	185647588	A	T
2	rs1987025	0	185647595	T	A
2	rs17584494	0	185647985	G	A
2	rs72903727	0	185648068	A	T
2	rs10497659	0	185648256	G	A
2	rs116774374	0	185649149	G	C
2	rs10497660	0	185649196	C	A
2	rs1317210	0	185649555	T	C
2	rs1320080	0	185650005	A	G
2	rs17431258	0	185650079	A	G
2	rs72903735	0	185650668	C	T
2	rs72903737	0	185651328	C	T
2	rs10195510	0	185652653	C	T
2	rs111729047	0	185653671	T	C
2	rs72903738	0	185654253	C	A
2	rs6716235	0	185655092	T	C
2	rs12693391	0	185655189	T	C
2	rs4635495	0	185655317	A	C
2	rs537836683	0	185655435	A	T
2	rs4275993	0	185655758	T	A
2	rs34327168	0	185656085	G	A
2	rs34963004	0	185656366	T	C
2	rs34452663	0	185656920	G	A
2	rs72903748	0	185658601	A	T
2	rs12693392	0	185658811	C	T
2	rs2369596	0	185658962	A	T
2	rs72903752	0	185659789	A	C
2	rs62176258	0	185659951	C	T
2	rs58159162	0	185660672	G	A
2	rs10170664	0	185661400	T	C
2	rs12693394	0	185661580	A	C
2	rs72903757	0	185661854	G	A
2	rs13028549	0	185661907	C	G
2	rs79818207	0	185662685	T	A
2	rs4666990	0	185663304	T	C
2	rs72903763	0	185663591	T	C
2	rs62176259	0	185663735	G	A
2	rs112725983	0	185663954	C	T
2	rs4294964	0	185664579	T	A
2	rs72903765	0	185664802	A	G
2	rs72903769	0	185665389	C	T
2	rs182013686	0	185668595	G	T
2	rs6751335	0	185669127	T	C
2	rs10211213	0	185670083	A	C
2	rs13012893	0	185670332	T	A
2	rs74961493	0	185670496	C	T
2	rs13012514	0	185672183	A	C
2	rs72903776	0	185672750	A	G
2	rs72903778	0	185673214	C	T
2	rs72903783	0	185673390	A	C
2	rs111978801	0	185673479	A	T
2	rs143934924	0	185674034	G	A
2	rs72903786	0	185674302	T	C
2	rs56341618	0	185675346	T	A
2	rs34943323	0	185675474	C	T
2	rs143598180	0	185677263	G	A
2	rs17509336	0	185677806	T	G
2	rs17431278	0	185678006	A	G
2	rs10201360	0	185680799	T	C
2	rs13408744	0	185681052	C	T
2	rs72903798	0	185681546	G	A
2	rs7608386	0	185681713	T	A
2	rs17584522	0	185681730	C	G
2	rs13386789	0	185681984	A	G
2	rs6720863	0	185682700	A	G
2	rs6749691	0	185682739	G	A
2	rs72905708	0	185683614	T	C
2	rs2369589	0	185683942	A	C
2	rs149705229	0	185684057	A	G
2	rs72905711	0	185685333	A	G
2	rs4614893	0	185685591	A	G
2	rs4458174	0	185685607	A	G
2	rs149580710	0	185685947	A	G
2	rs114383418	0	185686882	A	T
2	rs35071909	0	185686895	C	T
2	rs62174661	0	185687954	G	C
2	rs13396495	0	185688076	T	A
2	rs190748553	0	185688204	C	T
2	rs35105890	0	185688786	A	G
2	rs4544394	0	185689671	G	A
2	rs72905716	0	185690060	A	G
2	rs9973969	0	185690630	A	G
2	rs9973631	0	185690911	C	A
2	rs147396735	0	185691492	C	G
2	rs13424507	0	185691625	T	C
2	rs9973668	0	185692497	G	T
2	rs13028349	0	185693549	T	C
2	rs142738518	0	185694731	G	A
2	rs76585359	0	185695954	G	C
2	rs16826219	0	185696114	A	G
2	rs72905730	0	185696271	T	C
2	rs12693395	0	185696607	A	G
2	rs17509517	0	185700607	C	G
2	rs62174663	0	185700770	T	C
2	rs141701360	0	185701426	T	A
2	rs72905734	0	185701706	G	A
2	rs72905736	0	185701858	G	A
2	rs115103722	0	185702685	A	G
2	rs7605689	0	185705856	T	C
2	rs72905739	0	185706202	A	G
2	rs185963245	0	185706518	A	G
2	rs72905741	0	185707251	A	T
2	rs56049830	0	185708081	C	T
2	rs4494699	0	185708165	T	G
2	rs10180597	0	185708432	C	T
2	rs7603015	0	185708987	C	T
2	rs72905749	0	185710079	T	G
2	rs10187190	0	185710178	G	T
2	rs138273718	0	185710444	T	A
2	rs72905751	0	185713166	C	G
2	rs72905753	0	185713304	C	G
2	rs34597412	0	185715275	T	C
2	rs146362735	0	185715304	T	C
2	rs185416292	0	185715309	T	C
2	rs114199508	0	185716210	G	A
2	rs6709440	0	185717491	G	A
2	rs7578316	0	185718167	T	A
2	rs80268465	0	185719122	A	G
2	rs72905760	0	185719125	T	C
2	rs12693396	0	185719174	C	T
2	rs6748925	0	185719686	A	T
2	rs75530945	0	185720402	C	T
2	rs55941754	0	185720926	T	C
2	rs56217433	0	185721111	T	G
2	rs72905773	0	185721156	T	A
2	rs72905774	0	185721279	C	A
2	rs62174664	0	185721319	G	A
2	rs35321501	0	185721692	T	C
2	rs79577277	0	185722370	G	A
2	rs13386192	0	185722380	A	G
2	rs72905777	0	185722863	T	C
2	rs7589314	0	185723002	A	G
2	rs13415342	0	185723188	G	A
2	rs7577581	0	185723479	T	G
2	rs7593307	0	185724193	A	G
2	rs12693397	0	185724435	A	G
2	rs12693398	0	185724450	A	G
2	rs72905782	0	185724464	G	C
2	rs72905784	0	185724642	C	T
2	rs13396624	0	185725062	A	G
2	rs13422256	0	185725088	C	T
2	rs72905785	0	185725119	T	G
2	rs72905786	0	185725574	G	A
2	rs7585171	0	185725617	T	C
2	rs72905792	0	185726138	G	A
2	rs72905794	0	185726221	G	C
2	rs72905795	0	185727333	T	G
2	rs62200787	0	185727353	T	A
2	rs148954956	0	185727583	A	C
2	rs62200788	0	185727845	C	A
2	rs72905797	0	185727861	T	C
2	rs141247906	0	185727995	C	A
2	rs7558878	0	185729162	A	G
2	rs11890843	0	185729304	T	C
2	rs13398732	0	185730587	A	C
2	rs114523990	0	185731591	A	G
2	rs62200789	0	185731605	G	A
2	rs62200790	0	185731622	C	A
2	rs17509601	0	185731901	T	G
2	rs17509608	0	185732578	C	T
2	rs13388087	0	185734704	G	C
2	rs13401381	0	185734749	T	C
2	rs71430164	0	185735048	G	A
2	rs7588907	0	185735599	G	T
2	rs17509622	0	185735643	T	A
2	rs7564941	0	185735813	A	G
2	rs10199843	0	185736625	A	G
2	rs181721986	0	185736981	T	C
2	rs142058560	0	185737844	A	G
2	rs78167161	0	185738134	G	A
2	rs6709436	0	185738633	T	C
2	rs116769903	0	185738697	G	A
2	rs11902536	0	185738735	A	T
2	rs17431582	0	185739015	A	C
2	rs1366845	0	185739226	A	G
2	rs1366844	0	185739347	G	A
2	rs185083672	0	185739387	A	G
2	rs10210216	0	185740015	A	G
2	rs142811142	0	185741068	G	T
2	rs77689531	0	185741079	C	T
2	rs11892843	0	185741134	T	C
2	rs17431603	0	185741744	A	T
2	rs115166888	0	185741898	C	T
2	rs72907715	0	185742038	A	G
2	rs1366843	0	185742271	A	G
2	rs1820847	0	185742474	A	G
2	rs4586602	0	185742794	T	C
2	rs72907717	0	185742905	C	T
2	rs13411652	0	185743241	T	C
2	rs1429427	0	185743953	G	A
2	rs34233935	0	185744192	A	G
2	rs138223121	0	185744346	C	T
2	rs10206265	0	185744352	A	G
2	rs66983648	0	185745195	T	A
2	rs112869258	0	185745353	A	C
2	rs112372472	0	185745500	G	A
2	rs34945978	0	185745869	A	T
2	rs116621013	0	185747009	G	A
2	rs72907724	0	185748032	C	A
2	rs72907727	0	185748802	A	G
2	rs72907728	0	185749875	C	T
2	rs79507771	0	185749965	G	A
2	rs34044253	0	185750030	C	T
2	rs62200793	0	185750642	T	C
2	rs11894088	0	185750706	C	A
2	rs11904676	0	185750720	A	T
2	rs111734715	0	185751025	A	G
2	rs139794794	0	185751309	C	T
2	rs56310614	0	185751960	C	T
2	rs113993502	0	185752482	C	T
2	rs55914275	0	185752599	C	A
2	rs11899082	0	185754482	G	A
2	rs114385979	0	185754801	A	G
2	rs150700380	0	185755435	G	T
2	rs72907735	0	185756295	G	A
2	rs13429132	0	185756725	G	T
2	rs13428955	0	185756744	C	T
2	rs12693399	0	185757011	A	T
2	rs12693400	0	185758412	G	A
2	rs6715910	0	185758901	G	T
2	rs34700435	0	185758973	T	C
2	rs12999617	0	185759669	G	C
2	rs12999259	0	185759675	C	G
2	rs13402566	0	185759964	T	A
2	rs113113034	0	185760985	C	T
2	rs6718067	0	185761264	T	G
2	rs72907741	0	185761731	C	G
2	rs7584503	0	185761922	A	T
2	rs116715697	0	185762217	C	T
2	rs139003686	0	185762509	C	A
2	rs6722425	0	185762587	T	C
2	rs6710286	0	185762811	C	T
2	rs3931790	0	185763376	A	C
2	rs7562384	0	185763445	C	G
2	rs72907747	0	185765063	G	A
2	rs1344707	0	185766001	G	A
2	rs7603001	0	185766816	A	G
2	rs7590852	0	185766912	T	C
2	rs12693401	0	185767283	T	C
2	rs72907756	0	185767291	C	A
2	rs17431722	0	185767753	A	G
2	rs1366840	0	185767854	C	T
2	rs10931155	0	185768559	C	A
2	rs72907759	0	185769129	T	C
2	rs72907760	0	185769130	C	T
2	rs10497661	0	185769199	A	G
2	rs77076543	0	185769746	T	G
2	rs10497662	0	185769921	T	C
2	rs1835172	0	185770241	C	G
2	rs4666994	0	185771745	G	A
2	rs4666995	0	185771790	A	G
2	rs115515236	0	185772643	A	T
2	rs72907766	0	185772976	A	C
2	rs66970879	0	185773132	C	A
2	rs66726164	0	185773141	C	A
2	rs66473204	0	185773243	G	A
2	rs17431742	0	185773401	C	G
2	rs148186420	0	185773896	T	G
2	rs1114248	0	185774139	C	A
2	rs193171258	0	185774913	C	T
2	rs2115622	0	185775819	G	A
2	rs2115621	0	185775827	T	C
2	rs72893061	0	185776039	C	T
2	rs6757288	0	185776345	T	C
2	rs78773484	0	185777032	C	T
2	rs7594906	0	185777207	G	T
2	rs72893066	0	185778156	G	T
2	rs725617	0	185778262	G	A
2	rs1344706	0	185778428	A	C
2	rs13009002	0	185778602	G	T
2	rs72893068	0	185778772	C	T
2	rs78111949	0	185778810	A	C
2	rs142671621	0	185779461	A	G
2	rs115456739	0	185779904	A	G
2	rs4666998	0	185780221	C	G
2	rs13423388	0	185780225	G	A
2	rs72893071	0	185781197	A	G
2	rs62198463	0	185781300	G	A
2	rs150839204	0	185781456	T	C
2	rs115997263	0	185781820	A	T
2	rs144341186	0	185782157	T	C
2	rs7593816	0	185782312	C	T
2	rs1583048	0	185783141	T	C
2	rs1366839	0	185783666	T	C
2	rs1366838	0	185783896	T	C
2	rs115151279	0	185784128	C	T
2	rs11901504	0	185785610	C	A
2	rs11681373	0	185785791	A	G
2	rs2059924	0	185785947	T	G
2	rs2059923	0	185785974	C	A
2	rs56213902	0	185786030	G	A
2	rs142562157	0	185786852	T	C
2	rs56321552	0	185787483	G	C
2	rs1594166	0	185787586	G	T
2	rs78706988	0	185787591	T	A
2	rs7580993	0	185789236	T	C
2	rs1583050	0	185789332	A	T
2	rs113405514	0	185790673	G	A
2	rs113696648	0	185791234	G	C
2	rs1583049	0	185792818	A	G
2	rs146520449	0	185793366	C	T
2	rs112770868	0	185794123	T	C
2	rs4666999	0	185794216	G	A
2	rs17431776	0	185794772	T	C
2	rs13012303	0	185795563	C	T
2	rs6722992	0	185796345	C	T
2	rs78866252	0	185796365	T	C
2	rs6723392	0	185796501	G	A
2	rs6751736	0	185796571	A	C
2	rs6726421	0	185796842	C	G
2	rs72893092	0	185796995	A	G
2	rs13025111	0	185797159	A	G
2	rs6755404	0	185797228	A	C
2	rs17509873	0	185797408	A	G
2	rs17431804	0	185797580	C	A
2	rs10931156	0	185797687	G	A
2	rs74620122	0	185798066	A	T
2	rs4667000	0	185798504	A	C
2	rs72893100	0	185798766	T	G
2	rs12476147	0	185800905	A	T
2	rs61739291	0	185801103	A	C
2	rs35676856	0	185801559	A	G
2	rs61739290	0	185801597	A	G
2	rs4667001	0	185801747	G	A
2	rs4667002	0	185801755	A	G
2	rs61739288	0	185801756	G	A
2	rs728534	0	185801917	A	G
2	rs61739287	0	185802184	C	A
2	rs1366842	0	185802243	C	A
2	rs12477430	0	185802363	A	G
2	rs3731834	0	185803364	C	G
2	rs112183442	0	185803445	G	A
2	rs62198467	0	185804581	A	G
2	rs144576268	0	185805087	G	A
2	rs10931157	0	185805453	G	A
2	rs142192346	0	185805593	T	C
2	rs34221271	0	185805900	G	A
2	rs62198468	0	185806340	T	C
2	rs6745533	0	185807024	C	T
2	rs116992984	0	185807628	T	G
2	rs12693402	0	185808079	C	T
2	rs16826341	0	185808151	A	G
2	rs72894907	0	185809292	A	C
2	rs10931158	0	185809565	C	T
2	rs72894910	0	185809746	T	A
2	rs75009893	0	185811600	C	T
2	rs72894912	0	185811831	G	A
2	rs4380187	0	185811940	A	C
2	rs16826345	0	185818286	T	C
2	rs80292621	0	185819445	C	G
2	rs77982697	0	185819762	T	C
2	rs16826346	0	185820093	C	A
2	rs10210173	0	185821339	C	T
2	rs16826348	0	185822088	A	C
2	rs1429428	0	185822703	C	T
2	rs79958518	0	185822995	T	C
2	rs138688278	0	185823098	C	T
2	rs6434107	0	185823466	G	A
2	rs7591741	0	185823879	A	G
2	rs115786539	0	185824086	G	A
2	rs72894918	0	185824814	T	C
2	rs7569641	0	185825253	G	A
2	rs72894920	0	185825290	T	A
2	rs116624576	0	185825767	T	C
2	rs72894921	0	185826405	T	C
2	rs72894925	0	185826524	C	A
2	rs145898111	0	185826706	C	T
2	rs72894927	0	185826749	A	C
2	rs7591202	0	185827400	T	A
2	rs1346652	0	185827952	T	C
2	rs76319116	0	185828785	G	A
2	rs72894930	0	185828840	G	A
2	rs116734420	0	185829432	C	A
2	rs6709418	0	185829672	A	G
2	rs7561051	0	185829780	A	T
2	rs1579466	0	185831412	T	G
2	rs143442842	0	185832265	A	C
2	rs77888483	0	185834184	C	A
2	rs7583540	0	185834395	C	T
2	rs116316277	0	185834886	C	T
2	rs6737634	0	185834987	G	C
2	rs6737640	0	185834996	G	A
2	rs6712373	0	185835695	A	C
2	rs6741522	0	185835898	G	A
2	rs4667003	0	185836107	A	C
2	rs6749374	0	185837870	C	T
2	rs11884728	0	185838138	T	C
2	rs140454247	0	185838148	G	A
2	rs11900566	0	185838374	C	A
2	rs116431470	0	185838651	T	A
2	rs72894933	0	185841895	A	T
2	rs149665800	0	185841920	G	A
2	rs6709701	0	185841959	T	A
2	rs77050606	0	185842019	C	T
2	rs114960768	0	185842112	C	T
2	rs62198493	0	185842287	T	C
2	rs2043020	0	185842653	G	A
2	rs17510039	0	185842957	C	T
2	rs16826353	0	185843319	T	G
2	rs76040251	0	185844379	T	C
2	rs721567	0	185844791	A	G
2	rs721569	0	185845123	C	G
2	rs721568	0	185845151	C	T
2	rs75142797	0	185845180	G	C
2	rs16826357	0	185845885	G	A
2	rs1366841	0	185846132	C	T
2	rs76015391	0	185846254	C	T
2	rs72894940	0	185846706	A	G
2	rs6729996	0	185846843	T	A
2	rs72894942	0	185846953	G	C
2	rs12999356	0	185848452	A	G
2	rs72894943	0	185848906	G	C
2	rs72894945	0	185849870	G	C
2	rs62198495	0	185849935	G	C
2	rs13013980	0	185850355	G	A
2	rs75813950	0	185851140	A	T
2	rs72894946	0	185851678	A	T
2	rs76594857	0	185852178	T	G
2	rs148687768	0	185852474	T	C
2	rs6714752	0	185852563	G	C
2	rs34679083	0	185852816	A	G
2	rs116751366	0	185852854	A	G
2	rs147695886	0	185853136	C	T
2	rs2163065	0	185853355	C	T
2	rs2115623	0	185853465	T	A
2	rs56727162	0	185853528	G	A
2	rs145727932	0	185853552	C	T
2	rs13394337	0	185854624	G	C
2	rs35022003	0	185854968	G	A
2	rs76505351	0	185856054	A	G
2	rs140799719	0	185856089	A	T
2	rs34423083	0	185856337	G	A
2	rs79637125	0	185856829	A	C
2	rs12053131	0	185856955	T	A
2	rs114421248	0	185857155	A	G
2	rs72894953	0	185858430	T	A
2	rs16826361	0	185858656	T	A
2	rs147187373	0	185858829	C	G
2	rs1346650	0	185858846	A	G
2	rs35920644	0	185858913	G	A
2	rs116778430	0	185859294	G	A
2	rs114395881	0	185859302	T	C
2	rs146838183	0	185860211	C	T
2	rs16826363	0	185861153	T	C
2	rs72894955	0	185861331	T	C
2	rs35479953	0	185861862	T	C
2	rs6761601	0	185862252	A	G
2	rs72894957	0	185862591	A	G
2	rs114341756	0	185864028	A	T
2	rs72894958	0	185864784	T	C
2	rs113618218	0	185864874	G	A
2	rs13386401	0	185865400	A	G
2	rs12477914	0	185865740	T	G
2	rs113334459	0	185866229	C	G
2	rs72894960	0	185866282	G	A
2	rs2217370	0	185867871	T	C
2	rs76562013	0	185868500	T	A
2	rs190387357	0	185868798	C	T
2	rs35301347	0	185868852	T	C
2	rs1429423	0	185868877	C	T
2	rs77952095	0	185869045	T	C
2	rs185091869	0	185869628	G	C
2	rs10184392	0	185869758	A	C
2	rs147589962	0	185869804	T	C
2	rs62198501	0	185869891	A	C
2	rs77793480	0	185870022	G	C
2	rs72894963	0	185870109	G	A
2	rs116161195	0	185870203	A	T
2	rs10170596	0	185871189	A	G
2	rs10165793	0	185872862	T	C
2	rs116240260	0	185872981	C	T
2	rs115463459	0	185873271	G	A
2	rs147941569	0	185873665	T	A
2	rs145444542	0	185874403	C	T
2	rs77177636	0	185874634	T	A
2	rs10183560	0	185874887	A	G
2	rs116369456	0	185875202	G	A
2	rs142647669	0	185875747	C	T
2	rs141161484	0	185875995	A	G
2	rs115675493	0	185876051	C	T
2	rs17510170	0	185876645	A	T
2	rs114168001	0	185876698	A	T
2	rs115013287	0	185877264	C	T
2	rs115150748	0	185877492	A	C
2	rs113180873	0	185877679	C	A
2	rs72894970	0	185879446	G	A
2	rs114455521	0	185880241	A	G
2	rs7577752	0	185880332	G	C
2	rs62198502	0	185880559	G	A
2	rs140346452	0	185880590	A	G
2	rs143685674	0	185880765	A	T
2	rs1429422	0	185881295	A	G
2	rs35960173	0	185881678	G	C
2	rs13383925	0	185882235	C	T
2	rs13384293	0	185882404	G	A
2	rs116206730	0	185883657	T	C
2	rs115438240	0	185883877	T	G
2	rs79687117	0	185884585	T	G
2	rs72894975	0	185884768	C	G
2	rs150503839	0	185884877	G	T
2	rs17438423	0	185885037	C	T
2	rs114067243	0	185885254	T	G
2	rs114520323	0	185886173	A	G
2	rs6730475	0	185886442	C	A
2	rs80098514	0	185886626	G	C
2	rs114968815	0	185886734	G	A
2	rs34532936	0	185887898	A	C
2	rs185080384	0	185887942	T	A
2	rs72894978	0	185887973	C	G
2	rs72894979	0	185888026	C	G
2	rs72894980	0	185888267	A	C
2	rs114046565	0	185889008	A	G
2	rs141525735	0	185889236	G	C
2	rs77437276	0	185889974	T	C
2	rs35616100	0	185890620	C	T
2	rs139579316	0	185890862	G	A
2	rs147904748	0	185891170	C	T
2	rs34793964	0	185891667	T	C
2	rs116361731	0	185891844	A	C
2	rs143405075	0	185892173	A	G
2	rs35889740	0	185892482	G	A
2	rs7600337	0	185893158	T	C
2	rs187456748	0	185893692	G	A
2	rs114303014	0	185894256	A	T
2	rs13017256	0	185896417	G	C
2	rs13022346	0	185896621	G	T
2	rs145863667	0	185896697	C	G
2	rs1594165	0	185897668	A	G
2	rs34839263	0	185900665	G	A
2	rs72894981	0	185900688	T	C
2	rs72894983	0	185901048	G	T
2	rs114467731	0	185902552	A	T
2	rs72894984	0	185903931	C	T
2	rs263765	0	185905031	A	G
2	rs10167276	0	185905263	A	C
2	rs77150881	0	185905357	T	C
2	rs56135141	0	185906047	T	C
2	rs114033594	0	185906287	T	C
2	rs13428010	0	185906377	T	C
2	rs144460868	0	185906904	C	T
2	rs151309608	0	185907701	C	T
2	rs79557201	0	185907839	C	G
2	rs72894992	0	185908326	C	T
2	rs72894993	0	185909310	C	T
2	rs114510161	0	185909762	A	G
2	rs35420844	0	185909798	G	A
2	rs13428750	0	185910050	G	A
2	rs72894995	0	185910985	A	T
2	rs72894997	0	185911653	T	G
2	rs13416716	0	185912017	C	T
2	rs72895000	0	185912119	T	C
2	rs115619232	0	185914145	A	G
2	rs1429421	0	185915220	T	A
2	rs75082770	0	185915324	A	G
2	rs72896903	0	185916620	G	A
2	rs62198511	0	185916679	C	T
2	rs77266438	0	185916923	A	G
2	rs72896904	0	185916993	T	A
2	rs77307992	0	185916995	T	G
2	rs75108214	0	185917099	G	A
2	rs72896905	0	185917119	A	C
2	rs11884425	0	185917475	G	A
2	rs75801089	0	185917517	T	C
2	rs139534755	0	185917885	A	G
2	rs6756919	0	185918865	T	A
2	rs75927755	0	185918928	G	T
2	rs59173308	0	185920748	G	A
2	rs263771	0	185921692	C	A
2	rs114651917	0	185922164	G	A
2	rs144700802	0	185922589	T	C
2	rs147291288	0	185922727	C	A
2	rs4479395	0	185923856	G	A
2	rs181736763	0	185924107	A	T
2	rs17438478	0	185926085	C	T
2	rs17584976	0	185926285	G	C
2	rs114666009	0	185926300	A	G
2	rs10202378	0	185926550	A	G
2	rs1429426	0	185926922	T	C
2	rs71430171	0	185927274	C	T
2	rs17438513	0	185927330	A	G
2	rs117171205	0	185928135	T	C
2	rs13421196	0	185928788	T	C
2	rs34512414	0	185928832	C	T
2	rs13382282	0	185928975	A	G
2	rs74675230	0	185929135	C	T
2	rs72896913	0	185929179	C	T
2	rs34075879	0	185929365	A	G
2	rs114175281	0	185929946	T	C
2	rs141220967	0	185930360	T	C
2	rs965472	0	185930659	A	G
2	rs112017915	0	185930824	C	T
2	rs143359015	0	185931030	T	A
2	rs6752032	0	185932256	G	T
2	rs263767	0	185932315	C	T
2	rs79251692	0	185932478	T	C
2	rs71430172	0	185932585	C	T
2	rs111569865	0	185932643	T	C
2	rs13420259	0	185933948	T	C
2	rs28456311	0	185934127	A	T
2	rs17584997	0	185935405	G	A
2	rs1483247	0	185937040	C	T
2	rs13007074	0	185937334	G	C
2	rs17438527	0	185937943	A	G
2	rs74993815	0	185938383	G	A
2	rs13424692	0	185938738	G	A
2	rs35451319	0	185939607	T	C
2	rs1483249	0	185940622	A	C
2	rs78607283	0	185941797	C	T
2	rs4143561	0	185941957	A	G
2	rs80100065	0	185943045	C	A
2	rs10165431	0	185943483	T	C
2	rs75493215	0	185944434	T	C
2	rs4667010	0	185944619	G	A
2	rs114753575	0	185945127	A	G
2	rs79876807	0	185945681	T	C
2	rs34700577	0	185946499	C	T
2	rs141557724	0	185946597	T	C
2	rs10497663	0	185946827	T	C
2	rs4667012	0	185947625	A	G
2	rs116690424	0	185947699	T	C
2	rs1483251	0	185948177	C	G
2	rs17438590	0	185948301	T	A
2	rs58794562	0	185949321	A	T
2	rs10188385	0	185949889	T	C
2	rs112496053	0	185950120	T	G
2	rs57684299	0	185952048	C	T
2	rs6727780	0	185952055	T	A
2	rs1021147	0	185952716	G	T
2	rs113636298	0	185954299	C	A
2	rs62198545	0	185955887	G	A
2	rs114735123	0	185956148	T	C
2	rs13028743	0	185957703	C	T
2	rs80263644	0	185957731	C	G
2	rs144872445	0	185957992	T	A
2	rs138919317	0	185959318	C	T
2	rs76834820	0	185959719	A	G
2	rs1813004	0	185961611	T	C
2	rs73045229	0	185962398	G	T
2	rs115814782	0	185962408	A	T
2	rs13429081	0	185963522	A	T
2	rs2128737	0	185963583	T	C
2	rs10211053	0	185964345	A	C
2	rs141411500	0	185967166	C	T
2	rs13033238	0	185967505	T	C
2	rs76808833	0	185967875	A	G
2	rs62198546	0	185969146	G	T
2	rs10204328	0	185969194	G	A
2	rs114267704	0	185969417	T	A
2	rs115076856	0	185970241	C	T
2	rs1483253	0	185970242	G	A
2	rs114486623	0	185970574	T	C
2	rs115439651	0	185971743	T	C
2	rs145703276	0	185973219	G	T
2	rs1601070	0	185973252	G	C
2	rs1601071	0	185973282	G	A
2	rs10931159	0	185974770	C	T
2	rs114467461	0	185974790	G	C
2	rs72896939	0	185974814	C	A
2	rs72896940	0	185974815	A	T
2	rs6725035	0	185976303	T	C
2	rs6738633	0	185976478	A	T
2	rs55954763	0	185977067	C	T
2	rs141010557	0	185977214	T	C
2	rs13384132	0	185977366	G	A
2	rs115126269	0	185978399	G	T
2	rs116592362	0	185979806	T	C
2	rs7590570	0	185980515	T	A
2	rs12987273	0	185981977	G	T
2	rs115261918	0	185982523	G	T
2	rs72896946	0	185983021	T	C
2	rs10931160	0	185983183	T	C
2	rs13021573	0	185983551	T	G
2	rs144161862	0	185984976	C	A
2	rs34159128	0	185987048	C	T
2	rs4667013	0	185988017	T	A
2	rs4666671	0	185988018	C	G
2	rs7604162	0	185989325	T	C
2	rs72896951	0	185989562	T	C
2	rs116657429	0	185989851	C	A
2	rs80115096	0	185990449	G	A
2	rs959130	0	185991146	A	G
2	rs4667014	0	185992567	T	C
2	rs12991795	0	185992761	C	T
2	rs1483231	0	185992797	C	G
2	rs7585938	0	185993573	G	T
2	rs192185755	0	185993818	T	C
2	rs13392265	0	185994883	C	T
2	rs16826468	0	185995464	T	C
2	rs1483232	0	185995792	G	A
2	rs1483233	0	185996004	G	A
2	rs17438763	0	185996258	A	G
2	rs12615985	0	185997389	G	A
2	rs34648882	0	185997949	C	G
2	rs12470085	0	185998085	C	T
2	rs141353232	0	185998373	C	G
2	rs7572115	0	185999920	T	C
2	rs140866347	0	186000808	A	T
2	rs12988166	0	186001083	T	A
2	rs114037518	0	186002667	T	C
2	rs62198550	0	186003232	A	G
2	rs74953884	0	186005264	C	T
2	rs17438805	0	186006582	T	C
2	rs78310677	0	186006943	A	G
2	rs116537344	0	186007205	A	T
2	rs6742147	0	186007214	A	G
2	rs28659997	0	186007282	G	A
2	rs76570449	0	186007425	C	T
2	rs6742605	0	186007591	A	T
2	rs4017483	0	186007621	T	C
2	rs1483234	0	186010471	A	G
2	rs1483235	0	186010475	A	G
2	rs11901829	0	186011487	T	C
2	rs1483238	0	186011568	T	C
2	rs2369933	0	186012962	T	G
2	rs192106508	0	186014074	G	C
2	rs116251256	0	186014083	C	T
2	rs116835736	0	186014697	G	A
2	rs62198551	0	186015718	G	A
2	rs55673043	0	186016164	G	T
2	rs55943397	0	186016192	A	G
2	rs112047269	0	186016474	T	C
2	rs10803980	0	186017005	T	C
2	rs4666672	0	186018042	T	C
2	rs67146203	0	186018899	G	A
2	rs139340190	0	186018901	T	G
2	rs10184607	0	186019485	T	A
2	rs138158466	0	186019535	A	G
2	rs140380858	0	186020330	A	G
2	rs145081674	0	186020721	G	A
2	rs139989891	0	186020843	C	G
2	rs2170692	0	186021324	A	C
2	rs114061651	0	186022147	A	C
2	rs6732092	0	186022411	G	A
2	rs1351711	0	186022709	G	A
2	rs72896984	0	186022836	A	G
2	rs11675150	0	186023261	C	T
2	rs13410908	0	186023356	A	G
2	rs9808014	0	186024388	G	A
2	rs11678036	0	186024735	C	T
2	rs10174154	0	186025045	G	A
2	rs72896988	0	186025072	A	T
2	rs10173994	0	186025080	C	T
2	rs9288109	0	186025368	T	C
2	rs9288110	0	186025482	T	C
2	rs13418284	0	186025521	A	G
2	rs2887591	0	186025545	G	A
2	rs149943618	0	186025622	G	C
2	rs2128735	0	186025887	T	A
2	rs115641554	0	186026335	G	A
2	rs78205749	0	186027175	T	C
2	rs73045259	0	186027367	C	A
2	rs150253970	0	186027661	A	T
2	rs72896990	0	186028163	A	G
2	rs137971086	0	186028336	T	C
2	rs138532719	0	186029088	T	C
2	rs73045260	0	186029131	C	A
2	rs59660701	0	186029289	C	T
2	rs13432460	0	186029326	A	G
2	rs13420749	0	186029481	T	C
2	rs1038357	0	186029653	T	G
2	rs1038358	0	186029742	A	G
2	rs142609753	0	186029963	G	A
2	rs1038359	0	186029968	T	C
2	rs2369934	0	186030052	A	C
2	rs13419830	0	186030599	A	G
2	rs13407979	0	186030629	T	C
2	rs13012095	0	186031285	C	T
2	rs1038360	0	186031380	T	C
2	rs1038361	0	186031490	G	A
2	rs6704753	0	186031626	T	C
2	rs58141156	0	186032667	A	G
2	rs56697973	0	186032938	G	T
2	rs62198554	0	186033255	T	A
2	rs77684348	0	186034742	C	G
2	rs149543049	0	186034877	G	A
2	rs143853197	0	186035204	T	C
2	rs1483241	0	186035745	T	C
2	rs62198555	0	186036124	G	T
2	rs67792245	0	186036552	C	T
2	rs68131469	0	186036794	A	G
2	rs149854173	0	186036795	C	A
2	rs145789443	0	186036966	T	C
2	rs116498128	0	186037370	G	A
2	rs72896996	0	186038316	G	A
2	rs113405030	0	186040280	A	G
2	rs1015866	0	186041022	A	T
2	rs72896999	0	186041545	T	C
2	rs72897001	0	186041879	G	T
2	rs74709121	0	186042615	C	T
2	rs17403136	0	186042893	G	A
2	rs4666673	0	186043667	A	G
2	rs1483242	0	186044627	G	A
2	rs1483243	0	186046316	T	C
2	rs1483244	0	186046666	C	T
2	rs1483245	0	186047066	A	G
2	rs140132980	0	186047247	C	G
2	rs1601066	0	186047798	T	C
2	rs11676930	0	186048905	C	T
2	rs11677034	0	186049151	C	T
2	rs112531174	0	186049292	T	A
2	rs60466570	0	186049723	G	A
2	rs6724681	0	186049966	G	A
2	rs115426812	0	186050009	G	A
2	rs76108712	0	186050186	G	A
2	rs1483246	0	186050380	T	C
2	rs1601069	0	186050926	G	A
2	rs78057750	0	186051172	T	C
2	rs150815972	0	186052236	A	G
2	rs56372565	0	186052281	C	A
2	rs58579771	0	186052439	T	C
2	rs56259029	0	186052539	C	A
2	rs76585135	0	186052892	T	G
2	rs72898913	0	186053222	A	G
2	rs17762018	0	186054933	G	A
2	rs114288259	0	186054955	G	A
2	rs72898917	0	186055496	T	G
2	rs62199977	0	186055665	C	G
2	rs76224062	0	186055836	G	A
2	rs10177337	0	186055970	G	A
2	rs149786764	0	186056097	C	A
2	rs56137845	0	186056401	T	A
2	rs111308520	0	186057033	C	T
2	rs74393351	0	186057716	A	G
2	rs2220076	0	186057797	A	G
2	rs2200199	0	186057936	G	A
2	rs115141767	0	186059412	T	C
2	rs2046308	0	186059597	C	T
2	rs10931161	0	186060465	G	C
2	rs2291274	0	186061623	G	A
2	rs17762120	0	186061890	A	G
2	rs13018827	0	186062357	C	T
2	rs183056315	0	186062770	G	A
2	rs1155013	0	186062831	T	G
2	rs17762216	0	186063153	T	C
2	rs16826525	0	186063365	A	G
2	rs9288111	0	186063996	G	C
2	rs116757524	0	186064038	A	G
2	rs62199979	0	186064119	A	T
2	rs10490732	0	186064440	T	G
2	rs10490731	0	186064478	A	T
2	rs137984896	0	186064669	T	C
2	rs11895034	0	186065239	C	T
2	rs12995568	0	186065605	A	G
2	rs16826546	0	186066919	C	T
2	rs78580783	0	186066988	A	C
2	rs114215672	0	186066991	A	C
2	rs12613680	0	186067246	A	G
2	rs17762453	0	186067813	A	G
2	rs13010556	0	186068037	A	G
2	rs16826556	0	186068514	T	G
2	rs10171577	0	186070040	T	C
2	rs56300049	0	186072601	G	A
2	rs76401013	0	186072680	G	A
2	rs116091478	0	186072692	A	G
2	rs143420793	0	186073333	A	G
2	rs13014907	0	186073606	C	T
2	rs6732464	0	186074740	A	G
2	rs71430179	0	186076220	T	C
2	rs76594991	0	186077783	C	T
2	rs6716432	0	186077879	G	A
2	rs56249605	0	186080525	C	T
2	rs141877855	0	186080919	C	T
2	rs6736030	0	186081430	A	G
2	rs6707738	0	186081572	G	T
2	rs12467365	0	186082058	T	C
2	rs17762722	0	186082561	C	T
2	rs6734473	0	186084101	T	A
2	rs6747787	0	186084222	A	G
2	rs62199983	0	186084439	C	T
2	rs72898954	0	186084657	T	C
2	rs17711915	0	186086798	C	T
2	rs10931162	0	186087018	G	T
2	rs4666675	0	186087349	T	C
2	rs62199984	0	186088292	T	A
2	rs11683056	0	186088401	G	T
2	rs143115638	0	186088601	C	A
2	rs74442199	0	186088701	T	C
2	rs752777	0	186092092	A	T
2	rs13401782	0	186094561	T	C
2	rs2042493	0	186094820	A	T
2	rs144448718	0	186095855	G	T
2	rs12471710	0	186096049	T	C
2	rs61679252	0	186096696	A	G
2	rs78764810	0	186096722	A	G
2	rs13025179	0	186098005	A	G
2	rs13033517	0	186099376	G	T
2	rs2369928	0	186099963	C	G
2	rs79123735	0	186100110	A	G
2	rs56382904	0	186100156	A	G
2	rs2194475	0	186100947	G	A
2	rs11890214	0	186102323	G	T
2	rs72898976	0	186102637	A	G
2	rs2194476	0	186102815	C	T
2	rs2216836	0	186103012	T	C
2	rs12693403	0	186103275	C	G
2	rs72898977	0	186103626	C	T
2	rs72898979	0	186103938	T	A
2	rs2216837	0	186103968	A	G
2	rs2194478	0	186104398	C	T
2	rs62199986	0	186104461	T	A
2	rs72898984	0	186105221	T	C
2	rs4618010	0	186105302	A	G
2	rs72898986	0	186105910	C	T
2	rs6708416	0	186106391	C	T
2	rs181501315	0	186106458	C	A
2	rs9288112	0	186106512	G	A
2	rs7590299	0	186107423	A	G
2	rs13432986	0	186108439	T	C
2	rs16826580	0	186108812	A	C
2	rs114887613	0	186109196	G	T
2	rs17712328	0	186109320	G	A
2	rs6735842	0	186109364	T	C
2	rs17712379	0	186109482	A	G
2	rs62199988	0	186110190	C	G
2	rs4667021	0	186111022	T	C
2	rs6706974	0	186111219	C	A
2	rs6735898	0	186111410	A	C
2	rs7576997	0	186115717	C	T
2	rs72898998	0	186115979	C	T
2	rs7577666	0	186116077	G	A
2	rs13429244	0	186116442	C	T
2	rs13429446	0	186116473	G	C
2	rs10210591	0	186116625	C	G
2	rs10176515	0	186117111	T	C
2	rs10170185	0	186118681	C	T
2	rs62200003	0	186119460	A	G
2	rs74651300	0	186119486	C	T
2	rs13392489	0	186120083	G	A
2	rs13392851	0	186120486	C	T
2	rs72900905	0	186121448	T	G
2	rs181192046	0	186121469	G	T
2	rs6730058	0	186121778	G	A
2	rs72900907	0	186121840	G	C
2	rs116575376	0	186122870	T	A
2	rs191536458	0	186123595	C	T
2	rs1559510	0	186124709	C	T
2	rs16826599	0	186125006	G	A
2	rs13005079	0	186125574	A	G
2	rs11679428	0	186126394	C	T
2	rs11679554	0	186126485	G	A
2	rs115919021	0	186126915	T	A
2	rs17763513	0	186127906	T	A
2	rs62200004	0	186127953	A	C
2	rs62200005	0	186128320	A	G
2	rs55801101	0	186128694	T	A
2	rs137889297	0	186129066	G	A
2	rs77485394	0	186129247	C	T
2	rs62200006	0	186129655	C	T
2	rs149293466	0	186130105	A	C
2	rs4666677	0	186130436	G	A
2	rs67548106	0	186132106	C	A
2	rs111832461	0	186132403	T	A
2	rs62200007	0	186132462	A	G
2	rs62200008	0	186132827	A	G
2	rs12622560	0	186132887	A	G
2	rs116573894	0	186133388	C	T
2	rs144691305	0	186134751	T	C
2	rs13408932	0	186135537	G	A
2	rs10207383	0	186136680	T	C
2	rs13415646	0	186137132	G	A
2	rs13429093	0	186137261	T	C
2	rs13429304	0	186137472	T	A
2	rs62200009	0	186138361	C	T
2	rs62200010	0	186138376	G	A
2	rs10205057	0	186139826	C	T
2	rs17763597	0	186140309	G	A
2	rs17712737	0	186140393	T	C
2	rs10931166	0	186141363	C	G
2	rs10931167	0	186141413	T	A
2	rs115630146	0	186143346	G	C
2	rs145910275	0	186143414	G	A
2	rs11690994	0	186144250	C	G
2	rs1030291	0	186144406	A	C
2	rs13425009	0	186144982	C	T
2	rs2161838	0	186145591	G	A
2	rs17763801	0	186145762	A	G
2	rs2113501	0	186145882	T	A
2	rs13391505	0	186146248	T	G
2	rs56165353	0	186146452	C	T
2	rs72900954	0	186146726	G	A
2	rs11679301	0	186147147	T	C
2	rs13432852	0	186147541	C	A
2	rs6730298	0	186147898	T	C
2	rs4384741	0	186148001	T	A
2	rs4531894	0	186148024	A	C
2	rs4560075	0	186148062	C	T
2	rs4487060	0	186148230	G	A
2	rs4352199	0	186148310	G	A
2	rs7596294	0	186148995	A	C
2	rs56269130	0	186149165	T	C
2	rs13389141	0	186149314	G	A
2	rs72900969	0	186149451	A	G
2	rs62200012	0	186149734	C	T
2	rs6738404	0	186149999	T	C
2	rs6723447	0	186150016	G	A
2	rs4667025	0	186150287	G	A
2	rs10207042	0	186151389	C	A
2	rs10207304	0	186151487	G	A
2	rs72900975	0	186151738	G	A
2	rs10210078	0	186152022	G	T
2	rs2161836	0	186152408	A	G
2	rs2113493	0	186152716	C	T
2	rs7565172	0	186152942	G	A
2	rs4666678	0	186153929	T	C
2	rs146830275	0	186153945	A	G
2	rs12612763	0	186154075	C	T
2	rs115081137	0	186154172	T	G
2	rs12473239	0	186154554	A	T
2	rs12466047	0	186154684	C	T
2	rs143321528	0	186155297	G	A
2	rs13417063	0	186155566	A	G
2	rs13394591	0	186155710	G	C
2	rs114203505	0	186155807	A	G
2	rs55913275	0	186155971	T	A
2	rs13408211	0	186156005	T	C
2	rs56065350	0	186156180	C	A
2	rs56107470	0	186156228	C	T
2	rs13408565	0	186156367	T	C
2	rs13408663	0	186156401	T	C
2	rs113021708	0	186156485	A	G
2	rs13423346	0	186156738	A	G
2	rs13398144	0	186156766	G	C
2	rs10179451	0	186156826	G	A
2	rs13423527	0	186156901	A	C
2	rs13423645	0	186157028	A	G
2	rs62200016	0	186157051	G	A
2	rs151111219	0	186157275	A	G
2	rs12477633	0	186158137	A	G
2	rs111662408	0	186158399	A	G
2	rs151039438	0	186158422	C	A
2	rs62200017	0	186158561	G	A
2	rs140959809	0	186158644	C	T
2	rs13418781	0	186158841	T	C
2	rs4260201	0	186159166	C	T
2	rs141734289	0	186159226	G	A
2	rs62200018	0	186159757	G	A
2	rs62200019	0	186160032	C	A
2	rs150582434	0	186160159	A	G
2	rs13409923	0	186160573	G	T
2	rs10175123	0	186160947	C	T
2	rs10175127	0	186160955	C	T
2	rs72901002	0	186161945	C	T
2	rs72902704	0	186161946	A	G
2	rs4666679	0	186162043	T	C
2	rs9679239	0	186162416	A	T
2	rs7608802	0	186162731	A	G
2	rs7608891	0	186162774	A	G
2	rs13401297	0	186163252	G	A
2	rs2113495	0	186163570	G	A
2	rs12470414	0	186163878	G	A
2	rs115808501	0	186163942	G	A
2	rs10931168	0	186164423	A	G
2	rs889906	0	186164665	A	G
2	rs889907	0	186164706	T	C
2	rs2059349	0	186164824	T	C
2	rs2059350	0	186164898	T	C
2	rs116612336	0	186165047	C	T
2	rs889908	0	186165081	T	C
2	rs6712589	0	186165258	A	G
2	rs889909	0	186165480	T	G
2	rs4600609	0	186165639	G	A
2	rs77674240	0	186165973	A	G
2	rs6716595	0	186166093	A	C
2	rs11686701	0	186166152	G	A
2	rs4667026	0	186166532	C	T
2	rs4667027	0	186166539	C	G
2	rs4667028	0	186166660	G	A
2	rs6749543	0	186167176	G	A
2	rs12473912	0	186167320	C	G
2	rs62200032	0	186167338	G	A
2	rs7559348	0	186167610	T	C
2	rs7601297	0	186167931	C	T
2	rs7562717	0	186168202	T	A
2	rs13393770	0	186168463	A	G
2	rs75858248	0	186169544	C	T
2	rs17713084	0	186169599	T	C
2	rs2216833	0	186169624	C	T
2	rs6434121	0	186169801	C	T
2	rs7569786	0	186169825	T	C
2	rs55955629	0	186170085	A	C
2	rs1160125	0	186170163	A	T
2	rs6434122	0	186170204	T	C
2	rs6434123	0	186170698	T	C
2	rs35433875	0	186171221	G	T
2	rs12472448	0	186171229	C	T
2	rs12464394	0	186171240	A	G
2	rs17713228	0	186171788	T	A
2	rs7421031	0	186171939	A	C
2	rs7596831	0	186172102	G	T
2	rs7557829	0	186172142	T	C
2	rs7570449	0	186172416	A	G
2	rs1364479	0	186172467	C	T
2	rs116488984	0	186173026	G	A
2	rs10197781	0	186173063	G	A
2	rs116282374	0	186173178	A	T
2	rs7600650	0	186173267	C	T
2	rs7600661	0	186173326	C	G
2	rs2370125	0	186174434	T	G
2	rs850859	0	186174597	A	T
2	rs1424536	0	186175229	C	T
2	rs12151783	0	186175449	C	A
2	rs147251171	0	186175468	G	T
2	rs9808030	0	186175741	T	C
2	rs4667029	0	186176136	C	G
2	rs1160448	0	186176139	C	T
2	rs1160449	0	186176372	C	T
2	rs1424535	0	186176849	A	C
2	rs11679155	0	186176928	T	A
2	rs1424534	0	186177109	A	G
2	rs1424533	0	186177298	G	T
2	rs34233446	0	186177399	A	G
2	rs12479351	0	186177410	G	A
2	rs72902780	0	186177455	A	G
2	rs2059360	0	186177460	T	G
2	rs1582630	0	186177545	G	A
2	rs1582629	0	186177691	A	T
2	rs1582628	0	186177775	C	G
2	rs1075143	0	186178601	G	A
2	rs1424532	0	186178814	A	G
2	rs1364478	0	186178889	G	A
2	rs1424531	0	186178928	A	G
2	rs115514457	0	186178937	T	C
2	rs62200034	0	186179341	T	A
2	rs13005569	0	186179745	G	C
2	rs4666680	0	186179807	C	T
2	rs13005616	0	186179898	C	T
2	rs12474566	0	186180191	A	G
2	rs62198770	0	186180657	A	G
2	rs2113496	0	186180975	T	C
2	rs72902802	0	186181108	G	A
2	rs2113497	0	186181146	C	T
2	rs12623015	0	186181349	C	T
2	rs4667031	0	186181894	A	C
2	rs7575327	0	186181992	T	C
2	rs13033166	0	186182262	G	A
2	rs77122587	0	186182283	A	C
2	rs12989637	0	186183016	C	T
2	rs145597980	0	186183709	G	A
2	rs117789796	0	186183982	G	A
2	rs1364477	0	186184030	A	G
2	rs6746292	0	186184047	A	G
2	rs12997698	0	186184294	G	T
2	rs12997247	0	186184378	A	G
2	rs11683254	0	186184601	T	C
2	rs12466097	0	186184916	C	T
2	rs2370130	0	186185061	C	G
2	rs1364476	0	186185502	C	T
2	rs1364475	0	186185653	C	T
2	rs1364474	0	186185662	A	G
2	rs12987154	0	186185924	T	C
2	rs7576335	0	186185951	G	A
2	rs13011781	0	186186445	C	T
2	rs140428603	0	186187195	C	A
2	rs6745420	0	186187295	T	C
2	rs6745548	0	186187392	T	C
2	rs6704925	0	186187832	A	G
2	rs2161837	0	186187920	A	G
2	rs1582627	0	186188010	G	C
2	rs10803982	0	186188372	A	G
2	rs1364473	0	186188807	A	T
2	rs7561033	0	186189193	A	T
2	rs6434124	0	186189299	G	A
2	rs6434125	0	186189341	C	T
2	rs6709795	0	186189411	A	G
2	rs6738842	0	186189586	C	G
2	rs6713145	0	186189784	A	G
2	rs62198772	0	186189829	T	A
2	rs7591301	0	186189948	G	C
2	rs6757353	0	186190015	T	C
2	rs71430182	0	186190060	G	A
2	rs7370700	0	186190221	C	T
2	rs13016340	0	186190302	T	A
2	rs850861	0	186190449	C	T
2	rs13016602	0	186190465	T	C
2	rs13023579	0	186190812	G	A
2	rs13000878	0	186191292	T	C
2	rs10490730	0	186191472	G	C
2	rs13030793	0	186191908	G	C
2	rs13031319	0	186192400	A	G
2	rs12467719	0	186192661	T	A
2	rs850863	0	186192754	C	G
2	rs36074491	0	186192757	C	T
2	rs12467781	0	186192858	T	C
2	rs72904741	0	186193142	A	G
2	rs13020990	0	186193810	T	C
2	rs1593205	0	186193858	A	T
2	rs1100827	0	186194003	C	A
2	rs62198774	0	186194040	T	C
2	rs1100828	0	186194765	T	C
2	rs1100829	0	186195271	A	G
2	rs2113498	0	186195774	C	A
2	rs62198775	0	186195787	T	C
2	rs72904748	0	186196303	T	C
2	rs72904751	0	186196317	G	A
2	rs850865	0	186196804	T	A
2	rs62198776	0	186196841	G	C
2	rs850867	0	186197972	G	A
2	rs6715005	0	186198929	T	C
2	rs6757185	0	186199020	C	T
2	rs1582626	0	186199224	C	T
2	rs146868970	0	186199564	G	A
2	rs67218200	0	186199614	C	A
2	rs72904763	0	186199815	C	T
2	rs75802937	0	186200591	G	A
2	rs10931169	0	186200874	A	G
2	rs4667032	0	186201048	A	C
2	rs850872	0	186201216	G	A
2	rs62198801	0	186202274	C	T
2	rs6751584	0	186202776	C	T
2	rs12998622	0	186203419	T	C
2	rs11681671	0	186203532	C	T
2	rs1364472	0	186203635	G	A
2	rs4666681	0	186203705	C	T
2	rs4666682	0	186203743	G	A
2	rs11694167	0	186203864	A	T
2	rs78988289	0	186204189	C	T
2	rs850878	0	186204216	C	T
2	rs13034332	0	186204586	C	A
2	rs16826669	0	186205161	C	T
2	rs850880	0	186205189	T	C
2	rs72904785	0	186205528	C	T
2	rs72904786	0	186205724	G	A
2	rs850881	0	186206027	G	A
2	rs850882	0	186206092	C	T
2	rs850885	0	186206558	A	C
2	rs114881436	0	186206757	G	T
2	rs11687947	0	186207375	G	T
2	rs77900340	0	186208092	C	A
2	rs850888	0	186208217	C	G
2	rs850889	0	186208248	C	T
2	rs16826685	0	186208354	T	C
2	rs62198803	0	186208380	G	A
2	rs850890	0	186208391	A	G
2	rs10174465	0	186208531	A	G
2	rs850891	0	186208532	A	C
2	rs1159985	0	186208756	C	T
2	rs1364471	0	186209004	A	C
2	rs850892	0	186209310	T	C
2	rs17765227	0	186209495	A	G
2	rs850893	0	186209612	A	G
2	rs192559546	0	186210211	G	A
2	rs850894	0	186210402	A	T
2	rs850895	0	186211067	C	A
2	rs188466616	0	186211285	G	T
2	rs72906803	0	186211398	A	T
2	rs850896	0	186211576	A	C
2	rs850897	0	186211841	T	C
2	rs12373743	0	186212068	G	A
2	rs2081321	0	186212386	G	A
2	rs850898	0	186212808	C	A
2	rs72906809	0	186212857	C	A
2	rs113263210	0	186213144	T	C
2	rs850899	0	186213494	T	A
2	rs10199689	0	186213755	C	T
2	rs16826702	0	186214020	G	A
2	rs17765288	0	186214156	T	C
2	rs850900	0	186214568	G	C
2	rs1862986	0	186214921	C	T
2	rs12465904	0	186216101	T	C
2	rs13428225	0	186216520	C	G
2	rs13402679	0	186216568	A	C
2	rs17714537	0	186216660	A	T
2	rs16826724	0	186216686	A	T
2	rs16826727	0	186216747	T	G
2	rs850902	0	186217242	T	G
2	rs78192681	0	186217312	A	C
2	rs17765519	0	186217358	A	T
2	rs13396960	0	186217659	T	C
2	rs13383811	0	186217685	G	A
2	rs17714666	0	186217865	T	G
2	rs850903	0	186217883	C	T
2	rs192962566	0	186218104	C	G
2	rs67432574	0	186218539	A	G
2	rs850905	0	186218774	C	T
2	rs72906820	0	186218831	T	C
2	rs850906	0	186218867	T	G
2	rs12997318	0	186219012	G	T
2	rs114503532	0	186219387	T	C
2	rs62198804	0	186219512	C	G
2	rs62198805	0	186219624	A	T
2	rs850907	0	186219656	G	A
2	rs959013	0	186219709	T	C
2	rs4667034	0	186220456	A	G
2	rs6757866	0	186220510	T	C
2	rs850908	0	186220642	C	A
2	rs6752797	0	186220730	A	G
2	rs4544389	0	186220822	C	T
2	rs55725117	0	186221039	C	T
2	rs6739889	0	186221097	T	G
2	rs116784464	0	186221120	A	G
2	rs62198806	0	186221261	A	C
2	rs850909	0	186221427	A	C
2	rs850911	0	186221717	C	G
2	rs850912	0	186221885	T	C
2	rs62198807	0	186222266	T	C
2	rs12470588	0	186222311	A	G
2	rs116157084	0	186222467	G	C
2	rs57855339	0	186222851	A	T
2	rs62198809	0	186223261	C	T
2	rs850913	0	186223316	T	C
2	rs62198810	0	186223491	A	G
2	rs850914	0	186223503	A	G
2	rs72906836	0	186224432	G	A
2	rs11676956	0	186224664	C	T
2	rs11677074	0	186224712	G	A
2	rs850915	0	186225350	T	C
2	rs850916	0	186225476	A	G
2	rs62198823	0	186226016	G	T
2	rs11678812	0	186226182	C	T
2	rs72906843	0	186226239	G	A
2	rs67204668	0	186226317	T	C
2	rs68080970	0	186226575	A	G
2	rs71430183	0	186226604	G	A
2	rs72906847	0	186226978	C	T
2	rs73047263	0	186227126	C	T
2	rs1100830	0	186227374	T	C
2	rs112801589	0	186227408	A	C
2	rs67225722	0	186227554	G	A
2	rs62198824	0	186227764	C	T
2	rs4308095	0	186229004	C	T
2	rs77194230	0	186229007	C	A
2	rs2216848	0	186229055	G	A
2	rs10189108	0	186230350	G	A
2	rs142993177	0	186230419	C	T
2	rs113785970	0	186230626	G	A
2	rs7593549	0	186231618	G	C
2	rs1579344	0	186231718	T	C
2	rs7596555	0	186232188	C	T
2	rs149165580	0	186232258	C	T
2	rs1834164	0	186232469	T	C
2	rs55782410	0	186232792	T	C
2	rs62198829	0	186233366	C	T
2	rs10183964	0	186233799	C	T
2	rs7604055	0	186234233	C	T
2	rs13028532	0	186234448	A	G
2	rs4667038	0	186234733	A	T
2	rs13034426	0	186234867	A	T
2	rs66774798	0	186235182	G	A
2	rs1364470	0	186235233	A	T
2	rs114138570	0	186235593	G	A
2	rs116434896	0	186235608	A	T
2	rs7558315	0	186235831	G	T
2	rs36086988	0	186236595	C	T
2	rs1424528	0	186239607	A	G
2	rs540043544	0	186239894	G	A
2	rs9288114	0	186240504	G	A
2	rs10189609	0	186240664	C	T
2	rs2194507	0	186241518	A	T
2	rs34317053	0	186241788	G	T
2	rs62198831	0	186242396	A	T
2	rs115979227	0	186242437	A	G
2	rs7599860	0	186243561	C	A
2	rs4667039	0	186244158	G	A
2	rs142174908	0	186244816	G	A
2	rs66585748	0	186245161	T	C
2	rs144182697	0	186245226	T	A
2	rs77129532	0	186245402	G	A
2	rs17331293	0	186245410	T	G
2	rs17403192	0	186245653	T	C
2	rs17403205	0	186246020	A	G
2	rs12469739	0	186246372	A	T
2	rs115046736	0	186246807	A	G
2	rs1862994	0	186246892	A	G
2	rs72906872	0	186247512	C	G
2	rs10931170	0	186247637	C	T
2	rs7565672	0	186248429	G	A
2	rs1345930	0	186248838	C	G
2	rs12997946	0	186249405	G	A
2	rs16823795	0	186249631	A	C
2	rs1364469	0	186250164	T	G
2	rs114520790	0	186250237	G	C
2	rs10931171	0	186251114	G	C
2	rs72906889	0	186251125	G	T
2	rs55635316	0	186253148	C	T
2	rs17403226	0	186253296	T	C
2	rs75608411	0	186253749	A	T
2	rs72906893	0	186253890	C	T
2	rs58010872	0	186253895	T	A
2	rs72906895	0	186253979	C	A
2	rs17331341	0	186254129	A	G
2	rs72906898	0	186254860	A	G
2	rs16826790	0	186255088	C	G
2	rs1862993	0	186255764	T	C
2	rs1424540	0	186257095	G	A
2	rs72908810	0	186258098	C	T
2	rs17403303	0	186258409	C	A
2	rs144777893	0	186258731	A	C
2	rs2059358	0	186259319	T	C
2	rs11689459	0	186259368	T	A
2	rs2059359	0	186259653	C	T
2	rs17403310	0	186260251	T	C
2	rs10497664	0	186260445	G	T
2	rs17331432	0	186260603	T	G
2	rs6751674	0	186260685	A	G
2	rs72908823	0	186261039	A	G
2	rs72908826	0	186261416	G	A
2	rs60943176	0	186261429	A	G
2	rs77134521	0	186261699	C	T
2	rs138585846	0	186261991	T	A
2	rs7592271	0	186262364	T	C
2	rs13396562	0	186262443	C	G
2	rs1013801	0	186262739	C	T
2	rs1559529	0	186263008	T	A
2	rs17403401	0	186263032	T	C
2	rs7581657	0	186263063	C	T
2	rs72908838	0	186263487	C	T
2	rs72908839	0	186264380	C	G
2	rs6711108	0	186265033	A	G
2	rs78281653	0	186265044	T	C
2	rs77102591	0	186265054	A	C
2	rs76638094	0	186265388	A	G
2	rs16826807	0	186266549	G	T
2	rs72908844	0	186266652	T	C
2	rs72908847	0	186266890	C	T
2	rs72908849	0	186267633	C	T
2	rs76955665	0	186267677	A	C
2	rs72908855	0	186267878	G	A
2	rs13006333	0	186267921	G	T
2	rs16826813	0	186268075	C	T
2	rs11689336	0	186268225	C	T
2	rs72908864	0	186268429	G	A
2	rs56327018	0	186268512	C	T
2	rs10931172	0	186269899	G	A
2	rs77816678	0	186270567	A	G
2	rs16826817	0	186272059	C	T
2	rs12622713	0	186272255	T	G
2	rs55654206	0	186272645	C	A
2	rs61375786	0	186272657	C	G
2	rs79618953	0	186273038	T	C
2	rs36018977	0	186273496	G	A
2	rs72908868	0	186274027	A	G
2	rs72908870	0	186274906	T	C
2	rs72908872	0	186275459	G	T
2	rs13387015	0	186275499	T	C
2	rs56172625	0	186275689	C	A
2	rs1424537	0	186275756	C	T
2	rs56311678	0	186276031	A	C
2	rs72892408	0	186276714	C	G
2	rs72892409	0	186276769	T	C
2	rs149449763	0	186278153	G	A
2	rs113238145	0	186278498	G	A
2	rs2161852	0	186278714	T	C
2	rs78169746	0	186278865	G	A
2	rs72892415	0	186278986	G	T
2	rs180779251	0	186279833	T	C
2	rs7599476	0	186280606	A	T
2	rs2194509	0	186281516	G	A
2	rs1364480	0	186281523	T	A
2	rs114704188	0	186281717	C	T
2	rs17403498	0	186282227	A	G
2	rs72892419	0	186282310	C	A
2	rs6712463	0	186282807	G	A
2	rs6712480	0	186282856	G	A
2	rs72892423	0	186283088	C	A
2	rs10177733	0	186283241	T	C
2	rs17331619	0	186283318	G	T
2	rs79123036	0	186283383	C	T
2	rs72892430	0	186283545	C	T
2	rs9288115	0	186283756	G	C
2	rs72892433	0	186283865	T	A
2	rs140617151	0	186284016	G	A
2	rs143613147	0	186289830	G	C
2	rs6740604	0	186289842	C	T
2	rs150671604	0	186289960	G	A
2	rs151190202	0	186290142	G	A
2	rs72892435	0	186290193	C	T
2	rs17331626	0	186290480	A	G
2	rs72892438	0	186290687	G	A
2	rs72892440	0	186290998	T	G
2	rs72892443	0	186291074	T	C
2	rs78855538	0	186291272	C	T
2	rs56009988	0	186291591	A	T
2	rs17403547	0	186291818	T	G
2	rs1477454	0	186293022	G	A
2	rs17331682	0	186293179	A	G
2	rs67638453	0	186293219	G	T
2	rs13036091	0	186293335	A	G
2	rs35815004	0	186293415	C	G
2	rs115634606	0	186293534	G	A
2	rs17403617	0	186293599	C	T
2	rs67992386	0	186293851	A	G
2	rs111631200	0	186293957	T	C
2	rs6735605	0	186293980	C	T
2	rs17331724	0	186294167	C	G
2	rs17403638	0	186294563	C	A
2	rs72892459	0	186294834	C	T
2	rs114587435	0	186294893	C	T
2	rs11676655	0	186295052	C	G
2	rs2113533	0	186297074	T	C
2	rs13014885	0	186297215	G	A
2	rs13015110	0	186297338	G	C
2	rs13014616	0	186297357	A	T
2	rs35630311	0	186297783	T	C
2	rs77126608	0	186297979	C	T
2	rs66941454	0	186299068	T	C
2	rs66759141	0	186299518	A	G
2	rs151103283	0	186299579	T	C
2	rs12617672	0	186299721	G	C
2	rs72892481	0	186299884	A	G
2	rs2113532	0	186299896	T	C
2	rs190311160	0	186299927	G	T
2	rs79048301	0	186300162	T	C
2	rs6731674	0	186300310	A	C
2	rs145812831	0	186300457	T	C
2	rs72892484	0	186300489	C	A
2	rs115371881	0	186300830	A	G
2	rs4347782	0	186301501	G	A
2	rs78856422	0	186301520	A	G
2	rs72892495	0	186301544	C	T
2	rs13395388	0	186302078	G	T
2	rs75702452	0	186302101	T	C
2	rs16826853	0	186303297	A	G
2	rs72894403	0	186303385	G	A
2	rs115043064	0	186303464	C	T
2	rs767036	0	186303487	T	C
2	rs767037	0	186303530	A	G
2	rs11892010	0	186303945	C	T
2	rs2113531	0	186304128	G	A
2	rs2042507	0	186304200	T	C
2	rs2113530	0	186304202	G	A
2	rs35920523	0	186304307	G	A
2	rs77477595	0	186305011	G	T
2	rs78470965	0	186305213	G	A
2	rs7607003	0	186305376	C	G
2	rs79900440	0	186305497	A	G
2	rs72894414	0	186306900	A	G
2	rs76049423	0	186307420	T	C
2	rs72894415	0	186307437	A	G
2	rs79647816	0	186307477	G	A
2	rs72894417	0	186307538	G	A
2	rs76964621	0	186307963	G	A
2	rs71430186	0	186308166	C	A
2	rs34969380	0	186308604	C	T
2	rs79522127	0	186309153	G	A
2	rs72894421	0	186309379	G	A
2	rs1364484	0	186309682	A	G
2	rs10202955	0	186309738	C	T
2	rs80351194	0	186310248	A	C
2	rs66554560	0	186310619	T	C
2	rs12988744	0	186311159	G	A
2	rs2161851	0	186311320	T	A
2	rs11675629	0	186311990	A	T
2	rs11686861	0	186312255	C	T
2	rs11686896	0	186312326	C	T
2	rs79314518	0	186313084	T	C
2	rs13028718	0	186313151	T	C
2	rs72894440	0	186313180	C	T
2	rs78682630	0	186313290	G	A
2	rs72894442	0	186313607	T	C
2	rs6716739	0	186313994	G	A
2	rs78760044	0	186314118	T	C
2	rs10931174	0	186314795	G	A
2	rs10803984	0	186314864	C	T
2	rs11691490	0	186314913	C	A
2	rs11691615	0	186315022	G	A
2	rs55748350	0	186315252	C	T
2	rs77869108	0	186315289	A	G
2	rs12151403	0	186315291	T	C
2	rs75301389	0	186315978	G	C
2	rs11681870	0	186316002	A	C
2	rs76503610	0	186316115	G	A
2	rs79833814	0	186316131	A	T
2	rs79522237	0	186316140	A	G
2	rs11693233	0	186316173	C	T
2	rs76102271	0	186316386	C	T
2	rs78021644	0	186316662	A	G
2	rs76961862	0	186316684	G	C
2	rs12478484	0	186316802	G	T
2	rs35066265	0	186316827	G	A
2	rs111588818	0	186316952	T	C
2	rs74972575	0	186318214	G	T
2	rs35871462	0	186318515	C	T
2	rs76159867	0	186319543	C	A
2	rs34087779	0	186319705	T	C
2	rs78848339	0	186319952	A	G
2	rs77831983	0	186319959	C	T
2	rs1424541	0	186320135	G	A
2	rs34826735	0	186320445	C	T
2	rs34537855	0	186320486	A	G
2	rs79369717	0	186320863	C	T
2	rs72894469	0	186322004	C	A
2	rs77636249	0	186322221	C	T
2	rs67432566	0	186322516	A	T
2	rs74557835	0	186322647	G	A
2	rs67102416	0	186323067	T	C
2	rs79966696	0	186323170	T	A
2	rs72894475	0	186323421	C	A
2	rs74438079	0	186323502	C	T
2	rs72894477	0	186323836	G	A
2	rs7585436	0	186324105	G	A
2	rs113825700	0	186324792	C	G
2	rs79272513	0	186324919	C	T
2	rs76192928	0	186325129	C	T
2	rs114919849	0	186325396	A	G
2	rs6758475	0	186325761	T	A
2	rs79061010	0	186325812	A	C
2	rs2059357	0	186325949	C	G
2	rs72894479	0	186326198	C	A
2	rs79576314	0	186326540	C	T
2	rs75109151	0	186326715	T	C
2	rs12990307	0	186326993	T	G
2	rs78156093	0	186327067	A	T
2	rs12622171	0	186327663	A	G
2	rs1424542	0	186327997	T	C
2	rs72894484	0	186328009	G	A
2	rs12615888	0	186328225	C	T
2	rs12622329	0	186328257	A	G
2	rs7561783	0	186328610	T	C
2	rs34420134	0	186328639	C	A
2	rs7576993	0	186328778	A	T
2	rs2370390	0	186329727	A	G
2	rs78861260	0	186330271	G	A
2	rs56245818	0	186330433	A	G
2	rs56224157	0	186330796	G	T
2	rs116004376	0	186331057	C	T
2	rs78986812	0	186331171	C	T
2	rs72894488	0	186331311	A	T
2	rs2370392	0	186331598	A	G
2	rs2370393	0	186331687	C	T
2	rs2370394	0	186331806	T	A
2	rs12475533	0	186332120	A	G
2	rs72894490	0	186332566	G	A
2	rs75110371	0	186333995	T	C
2	rs77407910	0	186334020	A	G
2	rs12619869	0	186334274	T	G
2	rs10931175	0	186334338	G	A
2	rs12616598	0	186334401	C	A
2	rs138984146	0	186335518	A	T
2	rs55844738	0	186335617	T	C
2	rs34348999	0	186335988	G	C
2	rs10202317	0	186336045	T	C
2	rs72894496	0	186336243	G	T
2	rs79645853	0	186336360	C	T
2	rs731374	0	186336529	C	T
2	rs72894499	0	186336720	T	C
2	rs79577526	0	186337317	A	T
2	rs1345931	0	186337702	C	T
2	rs79833693	0	186337739	G	A
2	rs3937506	0	186338119	T	C
2	rs2081326	0	186338274	A	G
2	rs77390792	0	186338341	G	A
2	rs114468239	0	186338835	G	A
2	rs72896412	0	186338884	C	T
2	rs76001789	0	186339902	C	T
2	rs72896417	0	186340190	G	A
2	rs7586523	0	186340255	T	A
2	rs72896420	0	186341104	G	A
2	rs72896423	0	186341437	G	A
2	rs78231676	0	186341741	G	A
2	rs4667040	0	186341789	C	G
2	rs67629903	0	186342140	C	T
2	rs10803985	0	186342420	A	G
2	rs78189811	0	186342899	C	G
2	rs189848985	0	186344155	A	G
2	rs59486260	0	186344614	C	T
2	rs11675192	0	186345148	T	G
2	rs80046362	0	186345683	G	T
2	rs116709351	0	186346863	C	A
2	rs34661485	0	186348745	T	C
2	rs11681517	0	186349345	T	G
2	rs36012390	0	186350002	T	C
2	rs72896445	0	186350457	T	G
2	rs13002265	0	186350498	A	G
2	rs78305523	0	186351073	G	A
2	rs6708098	0	186352607	G	C
2	rs6739732	0	186352952	A	C
2	rs1424523	0	186352959	G	A
2	rs67035495	0	186354606	C	A
2	rs10931176	0	186355014	C	T
2	rs72896456	0	186356315	T	G
2	rs116694898	0	186356520	C	A
2	rs6434131	0	186358562	C	G
2	rs35201815	0	186358877	C	T
2	rs11683123	0	186359287	G	T
2	rs67784166	0	186359638	C	T
2	rs35047001	0	186360115	C	A
2	rs13003900	0	186360789	C	T
2	rs77820291	0	186360921	G	A
2	rs115307036	0	186360932	T	A
2	rs115478732	0	186363998	T	C
2	rs34152682	0	186365149	T	C
2	rs13384417	0	186366568	A	G
2	rs6747256	0	186367469	G	A
2	rs11688628	0	186367652	G	A
2	rs77154774	0	186367820	A	G
2	rs72896480	0	186368026	G	A
2	rs7599179	0	186368152	C	A
2	rs72896483	0	186368955	C	G
2	rs13011116	0	186369129	A	C
2	rs13018197	0	186369911	G	A
2	rs144913951	0	186370092	A	G
2	rs77247925	0	186370349	G	T
2	rs7564190	0	186371332	A	G
2	rs17403729	0	186371979	G	C
2	rs11897513	0	186372584	G	C
2	rs11694100	0	186372623	T	A
2	rs72896492	0	186373087	C	T
2	rs72896494	0	186374250	T	A
2	rs4306683	0	186374432	A	G
2	rs13015041	0	186374591	A	C
2	rs35061410	0	186375647	A	G
2	rs72896501	0	186375857	T	A
2	rs10209067	0	186377253	G	A
2	rs13007661	0	186377486	T	C
2	rs139019195	0	186379891	C	T
2	rs13001443	0	186380129	C	T
2	rs116430528	0	186380180	A	G
2	rs80108037	0	186380278	A	G
2	rs35207414	0	186380622	T	C
2	rs12617597	0	186382778	A	G
2	rs149634624	0	186385749	T	G
2	rs78623333	0	186386138	G	A
2	rs72898409	0	186386188	C	T
2	rs72898412	0	186386591	G	A
2	rs34571837	0	186386889	T	C
2	rs72898415	0	186387069	A	G
2	rs10931178	0	186387129	T	C
2	rs10180772	0	186388059	G	A
2	rs113974711	0	186388129	G	T
2	rs149954175	0	186388474	C	T
2	rs10199557	0	186389800	T	G
2	rs77151409	0	186389816	A	G
2	rs10210704	0	186390038	A	T
2	rs72898424	0	186390121	A	G
2	rs72898425	0	186390211	T	C
2	rs4377305	0	186392940	G	A
2	rs4549042	0	186393183	C	T
2	rs72898429	0	186393690	T	C
2	rs4309546	0	186394606	A	T
2	rs72898431	0	186394671	G	A
2	rs74544932	0	186395289	T	G
2	rs17331826	0	186395889	T	C
2	rs17331840	0	186396644	T	C
2	rs10931180	0	186396694	T	A
2	rs7599251	0	186398105	G	A
2	rs115035225	0	186398641	A	G
2	rs10206949	0	186399312	A	G
2	rs10196025	0	186399355	T	C
2	rs72904230	0	186399701	A	G
2	rs4425049	0	186400222	C	T
2	rs138616523	0	186400460	G	A
2	rs72904234	0	186401103	T	G
2	rs11898011	0	186401494	A	G
2	rs13393941	0	186401903	C	T
2	rs75667392	0	186402104	T	C
2	rs7601391	0	186403718	G	A
2	rs149864751	0	186404528	A	G
2	rs12619670	0	186404542	T	A
2	rs10931181	0	186405558	A	T
2	rs10188730	0	186405839	C	T
2	rs11896364	0	186407415	C	A
2	rs35847686	0	186408456	C	G
2	rs72904248	0	186408508	G	T
2	rs72904250	0	186408664	T	C
2	rs4667042	0	186408967	C	G
2	rs146059790	0	186409301	A	T
2	rs12232985	0	186410095	A	G
2	rs114666064	0	186411045	T	C
2	rs6718332	0	186411049	T	C
2	rs61751900	0	186412410	A	G
2	rs4233785	0	186412592	G	A
2	rs4300794	0	186413124	C	T
2	rs79768625	0	186413814	A	T
2	rs7593254	0	186414550	A	G
2	rs35062319	0	186417315	T	A
2	rs35781787	0	186421247	A	G
2	rs12622188	0	186421280	G	C
2	rs4667044	0	186421690	C	T
2	rs7577283	0	186422585	G	A
2	rs7591127	0	186422662	T	C
2	rs10445775	0	186423207	C	T
2	rs34877204	0	186425062	A	G
2	rs77026779	0	186425288	T	C
2	rs35119381	0	186425309	G	A
2	rs4319900	0	186425731	C	A
2	rs116184692	0	186425962	A	G
```
