## Supplementary material for "Characterization of shared and ancestry-specific signals driving complex traits using multi-ancestry fine-mapping": s1_snps.txt

```
rs35453312
rs114673851
rs62175015
rs60870675
rs67219359
rs34378931
rs13010985
rs13012486
rs3886202
rs12476793
rs7573114
rs75631546
rs10195766
rs1455882
rs72901158
rs34281530
rs146114313
rs4666965
rs76376012
rs146556421
rs116200287
rs62175021
rs62175022
rs985364
rs985365
rs985366
rs62175039
rs4666966
rs17616273
rs58955428
rs13030431
rs13008429
rs13031852
rs12611642
rs35559717
rs12988831
rs36072037
rs13022582
rs13001255
rs1378672
rs34955339
rs56112436
rs16825757
rs7585856
rs72901175
rs10931128
rs12623178
rs5021561
rs7580981
rs17616326
rs34909680
rs1037620
rs115538412
rs13027778
rs6735475
rs116605043
rs62175045
rs12472546
rs1350109
rs62175046
rs34147693
rs7557221
rs62175047
rs4666968
rs13015358
rs7606514
rs7583823
rs1378670
rs62175048
rs62175049
rs13004575
rs13005060
rs17582652
rs62175050
rs13005737
rs13010727
rs13010926
rs62175051
rs13011224
rs13011943
rs13012735
rs72901197
rs13025515
rs6716598
rs62175052
rs12996639
rs7574799
rs56289413
rs540094544
rs17582708
rs17582722
rs17429154
rs62175053
rs17616410
rs17616422
rs62175054
rs62175055
rs34982547
rs62175056
rs62175057
rs12617183
rs62175058
rs62175059
rs62176360
rs7608058
rs62176361
rs112677189
rs72902810
rs62176362
rs62176363
rs34527769
rs7424464
rs79191357
rs180887606
rs35408372
rs10172042
rs62176365
rs10198670
rs34132897
rs35624355
rs13010002
rs7578793
rs17616428
rs35215142
rs10931129
rs9753048
rs62176367
rs62176368
rs71430137
rs62176369
rs188315569
rs66805122
rs62176370
rs62176371
rs34335736
rs12475866
rs79604163
rs71430138
rs62176372
rs67783340
rs62176373
rs62176374
rs62176375
rs62176376
rs13025307
rs1455885
rs72902840
rs1455884
rs72902844
rs12479091
rs34137255
rs62176377
rs62176378
rs35391567
rs62176379
rs62176403
rs62176404
rs1378667
rs17582837
rs62176405
rs4666970
rs62176406
rs76479285
rs72902855
rs62176407
rs1455878
rs1455879
rs970039
rs62176408
rs13003128
rs72902858
rs72902859
rs62176409
rs79120985
rs9283491
rs62176410
rs62176411
rs72902865
rs6747393
rs141131499
rs62176412
rs9808115
rs72902870
rs34819685
rs115058435
rs7597071
rs62176413
rs62176414
rs62176415
rs72902877
rs62176416
rs77206382
rs72902879
rs62176417
rs17501204
rs62176418
rs116822194
rs62176419
rs62176420
rs62176421
rs17616577
rs62176422
rs62176423
rs180916231
rs114678617
rs62176424
rs13394020
rs13433033
rs62176425
rs62176426
rs72902887
rs62176427
rs72902891
rs74454668
rs62176428
rs62176429
rs62176430
rs62176431
rs76165554
rs62176433
rs6708577
rs62176434
rs72902897
rs62176436
rs62176437
rs72902901
rs72904804
rs114996822
rs62176438
rs181125590
rs1037618
rs72904810
rs62176439
rs72904814
rs62176440
rs35628116
rs72904818
rs28455799
rs71430140
rs4143776
rs719736
rs62176441
rs10183564
rs10173537
rs12470720
rs72904822
rs10177173
rs10177272
rs12467899
rs12475925
rs12465090
rs4666971
rs12998742
rs7588228
rs10209504
rs13011519
rs12621107
rs12614706
rs76235931
rs2045285
rs2045284
rs2369192
rs140299354
rs13026881
rs10439305
rs2887461
rs2369343
rs1378666
rs7423030
rs12465214
rs17429424
rs12616371
rs7561599
rs4666972
rs7605236
rs17501315
rs1455877
rs72904840
rs140660570
rs34568398
rs10186072
rs6733345
rs6748312
rs17429465
rs73038462
rs13400857
rs116566770
rs35809014
rs76662524
rs72904844
rs78823671
rs12693374
rs116164641
rs1455888
rs971784
rs971783
rs971782
rs11685073
rs12327924
rs2168382
rs12464743
rs993147
rs12328731
rs1455887
rs113292544
rs2198717
rs2219224
rs2198715
rs76777147
rs71430144
rs1378676
rs1378675
rs1378674
rs1378673
rs115793784
rs56735653
rs71430145
rs1598498
rs1598497
rs35424521
rs1455886
rs34553303
rs116517306
rs73038473
rs10174203
rs13008055
rs140596901
rs6728015
rs12465092
rs17501385
rs12998972
rs17583152
rs10209231
rs10497648
rs112007611
rs12611587
rs17429535
rs10203961
rs17501434
rs17616825
rs1443021
rs1443022
rs17583216
rs62177062
rs12997790
rs62177063
rs12466190
rs7605147
rs4666975
rs4666976
rs4666977
rs60781654
rs10176508
rs1443023
rs10200357
rs73038494
rs11695126
rs113241539
rs34376643
rs62177067
rs13015290
rs36029149
rs28876978
rs55869038
rs61196908
rs13387150
rs7349369
rs7349432
rs74269778
rs35071123
rs71430148
rs1372949
rs73035481
rs71430149
rs71430150
rs7582066
rs1596269
rs56061105
rs2369583
rs59306717
rs716544
rs716545
rs73035491
rs78168692
rs72890013
rs13028278
rs73035493
rs12693375
rs13036001
rs60929313
rs149390917
rs58391394
rs114284627
rs73035497
rs73035500
rs36012782
rs72890016
rs12468883
rs58886342
rs35690105
rs142320943
rs12478223
rs12473165
rs146556322
rs35656673
rs138343632
rs35943580
rs1596270
rs1596271
rs6751401
rs35371490
rs1579762
rs1579763
rs34768597
rs11680948
rs59153068
rs12615674
rs142353297
rs1584013
rs10183205
rs1348340
rs1372950
rs1348341
rs4666978
rs148137840
rs62177069
rs116170303
rs981091
rs73981607
rs34617802
rs35545995
rs10931132
rs57809381
rs190164834
rs60575740
rs71430151
rs894528
rs57981874
rs12464712
rs7593965
rs71430152
rs1596275
rs150012746
rs10931133
rs116418089
rs1596276
rs1596277
rs72890056
rs71430153
rs2369337
rs958506
rs78256234
rs73037226
rs7594397
rs59248537
rs151067850
rs2887457
rs11694125
rs1304514
rs34826481
rs13034795
rs138042466
rs67721100
rs2034059
rs114562444
rs6748031
rs2034058
rs2034057
rs4363994
rs1443033
rs10204602
rs75418006
rs10204810
rs72890074
rs13027676
rs10931138
rs2369346
rs75702296
rs72890082
rs13430188
rs34143243
rs2034055
rs12623744
rs5027800
rs13430946
rs62177074
rs147807755
rs35943449
rs12475586
rs10200549
rs72890091
rs1596274
rs6759504
rs115774350
rs6759838
rs34947560
rs78457147
rs35238455
rs35120899
rs6728914
rs1443029
rs2053561
rs57887412
rs10931139
rs12467320
rs145564661
rs62177078
rs72891806
rs62177116
rs62177117
rs72891809
rs72891812
rs72891817
rs12997115
rs56085469
rs185602205
rs1020275
rs12986601
rs1020276
rs10931140
rs34526004
rs11691711
rs145130586
rs35348384
rs35182289
rs35528973
rs13023807
rs4542807
rs12469495
rs12465756
rs7425409
rs114449917
rs13007054
rs13007491
rs13031180
rs13008156
rs13031629
rs12693376
rs13400786
rs190480880
rs56356754
rs13002540
rs981320
rs55878663
rs10207872
rs17616904
rs147439545
rs10803975
rs13036089
rs78693982
rs10931141
rs13414260
rs13000020
rs72891853
rs80240045
rs115607263
rs72891857
rs13406273
rs72891861
rs12620514
rs56307538
rs17501536
rs28676657
rs10190639
rs72891867
rs13028074
rs113729781
rs72891873
rs72891877
rs116627671
rs115260997
rs111955967
rs4581864
rs2053564
rs34414873
rs75613006
rs78875968
rs12998657
rs12474365
rs146961537
rs1443032
rs12612676
rs112630861
rs28535247
rs12465889
rs10172686
rs72893704
rs72893707
rs10211526
rs79027774
rs12614489
rs35830509
rs77640787
rs12622636
rs34023681
rs6740184
rs141471068
rs116420562
rs182584787
rs72893713
rs12693377
rs111937446
rs1966770
rs1966769
rs1992515
rs72893716
rs6733780
rs6751688
rs72893721
rs1443027
rs140317421
rs768352
rs11678101
rs17429724
rs10170741
rs4666982
rs11676821
rs188817743
rs7574316
rs150718771
rs56242339
rs7608388
rs76338598
rs1036872
rs80147689
rs13019088
rs11692149
rs150770858
rs72893744
rs78498827
rs72893750
rs72893752
rs72893754
rs7592419
rs4146075
rs1820538
rs76643097
rs72893759
rs142599986
rs77357807
rs1348342
rs1372953
rs1992514
rs1372952
rs17616975
rs17616987
rs146890786
rs1427149
rs1014024
rs10497652
rs11891415
rs77013086
rs1303828
rs3902438
rs78499510
rs12471708
rs77036058
rs2162455
rs1443026
rs72893780
rs2369586
rs7572199
rs10187380
rs12467081
rs113532664
rs2114548
rs1596267
rs116102457
rs76142318
rs12467551
rs12467583
rs17429906
rs17617005
rs138729647
rs10194642
rs55715994
rs75955552
rs78845317
rs140739254
rs6434084
rs6434085
rs147808655
rs7562340
rs1348339
rs17583433
rs77731075
rs1867187
rs17583446
rs17583453
rs72625290
rs17508064
rs28709986
rs35334414
rs56766078
rs1978953
rs150949825
rs75179641
rs12472136
rs10931143
rs16825993
rs12472209
rs62174886
rs1443024
rs6747376
rs6750654
rs115496992
rs13423710
rs34370146
rs66495417
rs2033138
rs79115101
rs10931144
rs6717688
rs1365714
rs7562669
rs75144869
rs1582823
rs77623385
rs12620876
rs7425839
rs10931145
rs35550367
rs34140534
rs76341800
rs76977894
rs62174888
rs62174889
rs35005555
rs4666659
rs68171887
rs11686547
rs145603582
rs35335408
rs77413801
rs75801088
rs74489441
rs4519476
rs1593662
rs72895640
rs72895642
rs35419204
rs1593663
rs72625291
rs10177416
rs116542043
rs79934448
rs145745708
rs57589450
rs12615746
rs77785660
rs62174928
rs1427148
rs13393271
rs12477814
rs17430153
rs183143962
rs77369553
rs114205704
rs55865515
rs115155462
rs116233673
rs115284917
rs116728279
rs35993772
rs62174932
rs75254889
rs6742715
rs78399493
rs2033137
rs79416448
rs34566897
rs6747233
rs75912018
rs6721856
rs17617133
rs143783888
rs146889840
rs13025371
rs72895650
rs79804708
rs79279076
rs76229435
rs78604756
rs79026511
rs111393571
rs7584439
rs7558116
rs1593661
rs6434087
rs6434088
rs6434089
rs10497654
rs719281
rs1030430
rs115199421
rs77780547
rs55732877
rs7566980
rs1427151
rs2369588
rs75054270
rs2162456
rs148794337
rs13002655
rs75801814
rs17430202
rs7585187
rs72895669
rs115997181
rs4399684
rs1896235
rs4592808
rs4389295
rs58500675
rs67398881
rs76870040
rs115235384
rs77252721
rs13013957
rs7584872
rs77183749
rs62174934
rs62174935
rs111256056
rs146768419
rs4371322
rs3953016
rs116272247
rs56833097
rs10803976
rs77083544
rs11682677
rs141615859
rs10803977
rs184286442
rs10803978
rs17430209
rs62174937
rs62174938
rs17508275
rs34814232
rs359876
rs12999003
rs12466285
rs7605500
rs34862490
rs141727136
rs17430279
rs359877
rs6751008
rs147687149
rs1469337
rs359878
rs55781342
rs359879
rs62174940
rs359880
rs11691444
rs9678515
rs139772309
rs112478973
rs72625292
rs35574370
rs373528
rs79754244
rs367464
rs414068
rs7586860
rs75786365
rs10198713
rs12618211
rs387374
rs410607
rs974729
rs34651316
rs10931148
rs1365718
rs77701107
rs359899
rs1593664
rs1834732
rs13023840
rs76926829
rs35759594
rs79264687
rs74928904
rs359900
rs72897708
rs359901
rs10469726
rs13007925
rs141231363
rs193042059
rs1021041
rs359902
rs74661316
rs10432495
rs1019706
rs2052794
rs12470178
rs75747525
rs12992164
rs16826057
rs4366862
rs17508485
rs1978573
rs11888068
rs17617267
rs73041376
rs13026173
rs62176168
rs17617285
rs10497655
rs34714481
rs2279266
rs359895
rs73041379
rs12693380
rs62176169
rs10203158
rs138786316
rs12693381
rs60269985
rs12693382
rs12693383
rs76878347
rs435822
rs75482695
rs430040
rs10931149
rs72897732
rs80078811
rs72897733
rs1014959
rs114105057
rs72897737
rs113489746
rs403115
rs722384
rs722385
rs13393273
rs12693384
rs148516959
rs10202700
rs73041394
rs35653021
rs1427150
rs6715977
rs149256581
rs17617356
rs17508595
rs80042520
rs11900132
rs74942702
rs359882
rs17617408
rs74954231
rs359884
rs359885
rs17508623
rs72897742
rs151076669
rs12613195
rs359886
rs17617468
rs17508630
rs17508644
rs17430586
rs17508671
rs17430621
rs144611551
rs80243100
rs17430628
rs17430635
rs72897758
rs359891
rs359892
rs75685699
rs12990519
rs6434092
rs190306973
rs7557843
rs72625293
rs62176172
rs62176173
rs35068933
rs7591757
rs6434094
rs35431480
rs2054549
rs2054548
rs7600673
rs146041840
rs538568688
rs72897775
rs7564347
rs1480478
rs138320431
rs72897782
rs11890128
rs35230759
rs12693385
rs1021043
rs62176207
rs78131089
rs57159364
rs72897790
rs76627958
rs10198049
rs72897793
rs994653
rs72897795
rs111876364
rs34934597
rs13021843
rs72897799
rs6434095
rs12469299
rs72897802
rs74949985
rs72899904
rs7608284
rs7608194
rs72899906
rs150670123
rs6434096
rs55937523
rs139561322
rs10197925
rs990844
rs62176209
rs143273342
rs73043234
rs76629295
rs55764167
rs72899915
rs73043238
rs6738793
rs72899918
rs148993723
rs35979599
rs17508706
rs2369593
rs899845
rs899846
rs72899932
rs60170726
rs7581009
rs1480479
rs147725178
rs2035320
rs9678203
rs2035321
rs72899936
rs17508713
rs13405270
rs899847
rs11891662
rs115294081
rs16826121
rs72899938
rs7609208
rs7597593
rs72899945
rs6756881
rs6742182
rs17508767
rs6745295
rs72899950
rs186502020
rs145392796
rs72899952
rs6728764
rs76869506
rs62176213
rs11901640
rs34713272
rs10184629
rs11892742
rs146429929
rs10188162
rs143097614
rs6755921
rs2199882
rs72899961
rs1480481
rs72899964
rs72899966
rs6723680
rs12693387
rs1480482
rs114030182
rs72899969
rs6718759
rs76706177
rs112990204
rs55782979
rs78880814
rs72899975
rs72899976
rs138124326
rs72899981
rs72899983
rs2127698
rs72899986
rs10197098
rs10173509
rs150724374
rs17508877
rs1038197
rs1038198
rs7588753
rs191526210
rs16826158
rs17508905
rs72899997
rs12104591
rs4308093
rs189263764
rs10186035
rs147145079
rs7568756
rs7585738
rs2199883
rs16826169
rs17430890
rs76167860
rs6730122
rs35743160
rs1383309
rs7583953
rs114702410
rs75524004
rs77194274
rs34494944
rs79300728
rs17509003
rs75558946
rs10180958
rs79896103
rs7586454
rs11894318
rs11895541
rs186488579
rs13389014
rs13389241
rs13414832
rs75368853
rs17430952
rs17430973
rs17430980
rs72901814
rs1480477
rs1480476
rs13383910
rs146228221
rs72901817
rs72901819
rs6747844
rs113747911
rs72901820
rs116676375
rs1600578
rs1600577
rs17430987
rs6742299
rs7582887
rs7569229
rs7569699
rs1383308
rs16826178
rs34202603
rs1383307
rs79895553
rs7568655
rs7568843
rs6725125
rs72901831
rs72901834
rs10165596
rs35328100
rs72901836
rs72901837
rs2170202
rs149063513
rs72901840
rs11693094
rs13023106
rs76903200
rs7578333
rs7581514
rs189804042
rs10167859
rs1480483
rs79761896
rs115370404
rs13001215
rs72901849
rs6434100
rs140442054
rs72901852
rs62176236
rs34481141
rs2170203
rs113559691
rs13404024
rs116000373
rs115521688
rs1480484
rs1480485
rs1480486
rs115082372
rs62176237
rs115293799
rs111654316
rs143662614
rs72901857
rs116405424
rs114566971
rs13384546
rs145078188
rs72901862
rs13417466
rs76430972
rs76046974
rs111227736
rs10190062
rs10172363
rs16826189
rs147921164
rs73978096
rs72901873
rs10206254
rs10206426
rs2369595
rs77224444
rs13396662
rs55701066
rs4278895
rs72901884
rs6712125
rs72901885
rs2887514
rs72901889
rs6728615
rs10177035
rs6732176
rs72901891
rs115682664
rs72901893
rs114932088
rs10194277
rs10194285
rs189841760
rs10174301
rs6759491
rs62176239
rs6716151
rs72901901
rs12693388
rs17617913
rs78011041
rs142552000
rs10196799
rs116775825
rs12693389
rs72903709
rs10176668
rs7603313
rs114077884
rs13018902
rs17431119
rs17431132
rs17431153
rs13010468
rs10497657
rs10497658
rs13017390
rs72903719
rs72903720
rs72903723
rs1987025
rs17584494
rs72903727
rs10497659
rs116774374
rs10497660
rs1317210
rs1320080
rs17431258
rs72903735
rs72903737
rs10195510
rs111729047
rs72903738
rs6716235
rs12693391
rs4635495
rs537836683
rs4275993
rs34327168
rs34963004
rs34452663
rs72903748
rs12693392
rs2369596
rs72903752
rs62176258
rs58159162
rs10170664
rs12693394
rs72903757
rs13028549
rs79818207
rs4666990
rs72903763
rs62176259
rs112725983
rs4294964
rs72903765
rs72903769
rs182013686
rs6751335
rs10211213
rs13012893
rs74961493
rs13012514
rs72903776
rs72903778
rs72903783
rs111978801
rs143934924
rs72903786
rs56341618
rs34943323
rs143598180
rs17509336
rs17431278
rs10201360
rs13408744
rs72903798
rs7608386
rs17584522
rs13386789
rs6720863
rs6749691
rs72905708
rs2369589
rs149705229
rs72905711
rs4614893
rs4458174
rs149580710
rs114383418
rs35071909
rs62174661
rs13396495
rs190748553
rs35105890
rs4544394
rs72905716
rs9973969
rs9973631
rs147396735
rs13424507
rs9973668
rs13028349
rs142738518
rs76585359
rs16826219
rs72905730
rs12693395
rs17509517
rs62174663
rs141701360
rs72905734
rs72905736
rs115103722
rs7605689
rs72905739
rs185963245
rs72905741
rs56049830
rs4494699
rs10180597
rs7603015
rs72905749
rs10187190
rs138273718
rs72905751
rs72905753
rs34597412
rs146362735
rs185416292
rs114199508
rs6709440
rs7578316
rs80268465
rs72905760
rs12693396
rs6748925
rs75530945
rs55941754
rs56217433
rs72905773
rs72905774
rs62174664
rs35321501
rs79577277
rs13386192
rs72905777
rs7589314
rs13415342
rs7577581
rs7593307
rs12693397
rs12693398
rs72905782
rs72905784
rs13396624
rs13422256
rs72905785
rs72905786
rs7585171
rs72905792
rs72905794
rs72905795
rs62200787
rs148954956
rs62200788
rs72905797
rs141247906
rs7558878
rs11890843
rs13398732
rs114523990
rs62200789
rs62200790
rs17509601
rs17509608
rs13388087
rs13401381
rs71430164
rs7588907
rs17509622
rs7564941
rs10199843
rs181721986
rs142058560
rs78167161
rs6709436
rs116769903
rs11902536
rs17431582
rs1366845
rs1366844
rs185083672
rs10210216
rs142811142
rs77689531
rs11892843
rs17431603
rs115166888
rs72907715
rs1366843
rs1820847
rs4586602
rs72907717
rs13411652
rs1429427
rs34233935
rs138223121
rs10206265
rs66983648
rs112869258
rs112372472
rs34945978
rs116621013
rs72907724
rs72907727
rs72907728
rs79507771
rs34044253
rs62200793
rs11894088
rs11904676
rs111734715
rs139794794
rs56310614
rs113993502
rs55914275
rs11899082
rs114385979
rs150700380
rs72907735
rs13429132
rs13428955
rs12693399
rs12693400
rs6715910
rs34700435
rs12999617
rs12999259
rs13402566
rs113113034
rs6718067
rs72907741
rs7584503
rs116715697
rs139003686
rs6722425
rs6710286
rs3931790
rs7562384
rs72907747
rs1344707
rs7603001
rs7590852
rs12693401
rs72907756
rs17431722
rs1366840
rs10931155
rs72907759
rs72907760
rs10497661
rs77076543
rs10497662
rs1835172
rs4666994
rs4666995
rs115515236
rs72907766
rs66970879
rs66726164
rs66473204
rs17431742
rs148186420
rs1114248
rs193171258
rs2115622
rs2115621
rs72893061
rs6757288
rs78773484
rs7594906
rs72893066
rs725617
rs1344706
rs13009002
rs72893068
rs78111949
rs142671621
rs115456739
rs4666998
rs13423388
rs72893071
rs62198463
rs150839204
rs115997263
rs144341186
rs7593816
rs1583048
rs1366839
rs1366838
rs115151279
rs11901504
rs11681373
rs2059924
rs2059923
rs56213902
rs142562157
rs56321552
rs1594166
rs78706988
rs7580993
rs1583050
rs113405514
rs113696648
rs1583049
rs146520449
rs112770868
rs4666999
rs17431776
rs13012303
rs6722992
rs78866252
rs6723392
rs6751736
rs6726421
rs72893092
rs13025111
rs6755404
rs17509873
rs17431804
rs10931156
rs74620122
rs4667000
rs72893100
rs12476147
rs61739291
rs35676856
rs61739290
rs4667001
rs4667002
rs61739288
rs728534
rs61739287
rs1366842
rs12477430
rs3731834
rs112183442
rs62198467
rs144576268
rs10931157
rs142192346
rs34221271
rs62198468
rs6745533
rs116992984
rs12693402
rs16826341
rs72894907
rs10931158
rs72894910
rs75009893
rs72894912
rs4380187
rs16826345
rs80292621
rs77982697
rs16826346
rs10210173
rs16826348
rs1429428
rs79958518
rs138688278
rs6434107
rs7591741
rs115786539
rs72894918
rs7569641
rs72894920
rs116624576
rs72894921
rs72894925
rs145898111
rs72894927
rs7591202
rs1346652
rs76319116
rs72894930
rs116734420
rs6709418
rs7561051
rs1579466
rs143442842
rs77888483
rs7583540
rs116316277
rs6737634
rs6737640
rs6712373
rs6741522
rs4667003
rs6749374
rs11884728
rs140454247
rs11900566
rs116431470
rs72894933
rs149665800
rs6709701
rs77050606
rs114960768
rs62198493
rs2043020
rs17510039
rs16826353
rs76040251
rs721567
rs721569
rs721568
rs75142797
rs16826357
rs1366841
rs76015391
rs72894940
rs6729996
rs72894942
rs12999356
rs72894943
rs72894945
rs62198495
rs13013980
rs75813950
rs72894946
rs76594857
rs148687768
rs6714752
rs34679083
rs116751366
rs147695886
rs2163065
rs2115623
rs56727162
rs145727932
rs13394337
rs35022003
rs76505351
rs140799719
rs34423083
rs79637125
rs12053131
rs114421248
rs72894953
rs16826361
rs147187373
rs1346650
rs35920644
rs116778430
rs114395881
rs146838183
rs16826363
rs72894955
rs35479953
rs6761601
rs72894957
rs114341756
rs72894958
rs113618218
rs13386401
rs12477914
rs113334459
rs72894960
rs2217370
rs76562013
rs190387357
rs35301347
rs1429423
rs77952095
rs185091869
rs10184392
rs147589962
rs62198501
rs77793480
rs72894963
rs116161195
rs10170596
rs10165793
rs116240260
rs115463459
rs147941569
rs145444542
rs77177636
rs10183560
rs116369456
rs142647669
rs141161484
rs115675493
rs17510170
rs114168001
rs115013287
rs115150748
rs113180873
rs72894970
rs114455521
rs7577752
rs62198502
rs140346452
rs143685674
rs1429422
rs35960173
rs13383925
rs13384293
rs116206730
rs115438240
rs79687117
rs72894975
rs150503839
rs17438423
rs114067243
rs114520323
rs6730475
rs80098514
rs114968815
rs34532936
rs185080384
rs72894978
rs72894979
rs72894980
rs114046565
rs141525735
rs77437276
rs35616100
rs139579316
rs147904748
rs34793964
rs116361731
rs143405075
rs35889740
rs7600337
rs187456748
rs114303014
rs13017256
rs13022346
rs145863667
rs1594165
rs34839263
rs72894981
rs72894983
rs114467731
rs72894984
rs263765
rs10167276
rs77150881
rs56135141
rs114033594
rs13428010
rs144460868
rs151309608
rs79557201
rs72894992
rs72894993
rs114510161
rs35420844
rs13428750
rs72894995
rs72894997
rs13416716
rs72895000
rs115619232
rs1429421
rs75082770
rs72896903
rs62198511
rs77266438
rs72896904
rs77307992
rs75108214
rs72896905
rs11884425
rs75801089
rs139534755
rs6756919
rs75927755
rs59173308
rs263771
rs114651917
rs144700802
rs147291288
rs4479395
rs181736763
rs17438478
rs17584976
rs114666009
rs10202378
rs1429426
rs71430171
rs17438513
rs117171205
rs13421196
rs34512414
rs13382282
rs74675230
rs72896913
rs34075879
rs114175281
rs141220967
rs965472
rs112017915
rs143359015
rs6752032
rs263767
rs79251692
rs71430172
rs111569865
rs13420259
rs28456311
rs17584997
rs1483247
rs13007074
rs17438527
rs74993815
rs13424692
rs35451319
rs1483249
rs78607283
rs4143561
rs80100065
rs10165431
rs75493215
rs4667010
rs114753575
rs79876807
rs34700577
rs141557724
rs10497663
rs4667012
rs116690424
rs1483251
rs17438590
rs58794562
rs10188385
rs112496053
rs57684299
rs6727780
rs1021147
rs113636298
rs62198545
rs114735123
rs13028743
rs80263644
rs144872445
rs138919317
rs76834820
rs1813004
rs73045229
rs115814782
rs13429081
rs2128737
rs10211053
rs141411500
rs13033238
rs76808833
rs62198546
rs10204328
rs114267704
rs115076856
rs1483253
rs114486623
rs115439651
rs145703276
rs1601070
rs1601071
rs10931159
rs114467461
rs72896939
rs72896940
rs6725035
rs6738633
rs55954763
rs141010557
rs13384132
rs115126269
rs116592362
rs7590570
rs12987273
rs115261918
rs72896946
rs10931160
rs13021573
rs144161862
rs34159128
rs4667013
rs4666671
rs7604162
rs72896951
rs116657429
rs80115096
rs959130
rs4667014
rs12991795
rs1483231
rs7585938
rs192185755
rs13392265
rs16826468
rs1483232
rs1483233
rs17438763
rs12615985
rs34648882
rs12470085
rs141353232
rs7572115
rs140866347
rs12988166
rs114037518
rs62198550
rs74953884
rs17438805
rs78310677
rs116537344
rs6742147
rs28659997
rs76570449
rs6742605
rs4017483
rs1483234
rs1483235
rs11901829
rs1483238
rs2369933
rs192106508
rs116251256
rs116835736
rs62198551
rs55673043
rs55943397
rs112047269
rs10803980
rs4666672
rs67146203
rs139340190
rs10184607
rs138158466
rs140380858
rs145081674
rs139989891
rs2170692
rs114061651
rs6732092
rs1351711
rs72896984
rs11675150
rs13410908
rs9808014
rs11678036
rs10174154
rs72896988
rs10173994
rs9288109
rs9288110
rs13418284
rs2887591
rs149943618
rs2128735
rs115641554
rs78205749
rs73045259
rs150253970
rs72896990
rs137971086
rs138532719
rs73045260
rs59660701
rs13432460
rs13420749
rs1038357
rs1038358
rs142609753
rs1038359
rs2369934
rs13419830
rs13407979
rs13012095
rs1038360
rs1038361
rs6704753
rs58141156
rs56697973
rs62198554
rs77684348
rs149543049
rs143853197
rs1483241
rs62198555
rs67792245
rs68131469
rs149854173
rs145789443
rs116498128
rs72896996
rs113405030
rs1015866
rs72896999
rs72897001
rs74709121
rs17403136
rs4666673
rs1483242
rs1483243
rs1483244
rs1483245
rs140132980
rs1601066
rs11676930
rs11677034
rs112531174
rs60466570
rs6724681
rs115426812
rs76108712
rs1483246
rs1601069
rs78057750
rs150815972
rs56372565
rs58579771
rs56259029
rs76585135
rs72898913
rs17762018
rs114288259
rs72898917
rs62199977
rs76224062
rs10177337
rs149786764
rs56137845
rs111308520
rs74393351
rs2220076
rs2200199
rs115141767
rs2046308
rs10931161
rs2291274
rs17762120
rs13018827
rs183056315
rs1155013
rs17762216
rs16826525
rs9288111
rs116757524
rs62199979
rs10490732
rs10490731
rs137984896
rs11895034
rs12995568
rs16826546
rs78580783
rs114215672
rs12613680
rs17762453
rs13010556
rs16826556
rs10171577
rs56300049
rs76401013
rs116091478
rs143420793
rs13014907
rs6732464
rs71430179
rs76594991
rs6716432
rs56249605
rs141877855
rs6736030
rs6707738
rs12467365
rs17762722
rs6734473
rs6747787
rs62199983
rs72898954
rs17711915
rs10931162
rs4666675
rs62199984
rs11683056
rs143115638
rs74442199
rs752777
rs13401782
rs2042493
rs144448718
rs12471710
rs61679252
rs78764810
rs13025179
rs13033517
rs2369928
rs79123735
rs56382904
rs2194475
rs11890214
rs72898976
rs2194476
rs2216836
rs12693403
rs72898977
rs72898979
rs2216837
rs2194478
rs62199986
rs72898984
rs4618010
rs72898986
rs6708416
rs181501315
rs9288112
rs7590299
rs13432986
rs16826580
rs114887613
rs17712328
rs6735842
rs17712379
rs62199988
rs4667021
rs6706974
rs6735898
rs7576997
rs72898998
rs7577666
rs13429244
rs13429446
rs10210591
rs10176515
rs10170185
rs62200003
rs74651300
rs13392489
rs13392851
rs72900905
rs181192046
rs6730058
rs72900907
rs116575376
rs191536458
rs1559510
rs16826599
rs13005079
rs11679428
rs11679554
rs115919021
rs17763513
rs62200004
rs62200005
rs55801101
rs137889297
rs77485394
rs62200006
rs149293466
rs4666677
rs67548106
rs111832461
rs62200007
rs62200008
rs12622560
rs116573894
rs144691305
rs13408932
rs10207383
rs13415646
rs13429093
rs13429304
rs62200009
rs62200010
rs10205057
rs17763597
rs17712737
rs10931166
rs10931167
rs115630146
rs145910275
rs11690994
rs1030291
rs13425009
rs2161838
rs17763801
rs2113501
rs13391505
rs56165353
rs72900954
rs11679301
rs13432852
rs6730298
rs4384741
rs4531894
rs4560075
rs4487060
rs4352199
rs7596294
rs56269130
rs13389141
rs72900969
rs62200012
rs6738404
rs6723447
rs4667025
rs10207042
rs10207304
rs72900975
rs10210078
rs2161836
rs2113493
rs7565172
rs4666678
rs146830275
rs12612763
rs115081137
rs12473239
rs12466047
rs143321528
rs13417063
rs13394591
rs114203505
rs55913275
rs13408211
rs56065350
rs56107470
rs13408565
rs13408663
rs113021708
rs13423346
rs13398144
rs10179451
rs13423527
rs13423645
rs62200016
rs151111219
rs12477633
rs111662408
rs151039438
rs62200017
rs140959809
rs13418781
rs4260201
rs141734289
rs62200018
rs62200019
rs150582434
rs13409923
rs10175123
rs10175127
rs72901002
rs72902704
rs4666679
rs9679239
rs7608802
rs7608891
rs13401297
rs2113495
rs12470414
rs115808501
rs10931168
rs889906
rs889907
rs2059349
rs2059350
rs116612336
rs889908
rs6712589
rs889909
rs4600609
rs77674240
rs6716595
rs11686701
rs4667026
rs4667027
rs4667028
rs6749543
rs12473912
rs62200032
rs7559348
rs7601297
rs7562717
rs13393770
rs75858248
rs17713084
rs2216833
rs6434121
rs7569786
rs55955629
rs1160125
rs6434122
rs6434123
rs35433875
rs12472448
rs12464394
rs17713228
rs7421031
rs7596831
rs7557829
rs7570449
rs1364479
rs116488984
rs10197781
rs116282374
rs7600650
rs7600661
rs2370125
rs850859
rs1424536
rs12151783
rs147251171
rs9808030
rs4667029
rs1160448
rs1160449
rs1424535
rs11679155
rs1424534
rs1424533
rs34233446
rs12479351
rs72902780
rs2059360
rs1582630
rs1582629
rs1582628
rs1075143
rs1424532
rs1364478
rs1424531
rs115514457
rs62200034
rs13005569
rs4666680
rs13005616
rs12474566
rs62198770
rs2113496
rs72902802
rs2113497
rs12623015
rs4667031
rs7575327
rs13033166
rs77122587
rs12989637
rs145597980
rs117789796
rs1364477
rs6746292
rs12997698
rs12997247
rs11683254
rs12466097
rs2370130
rs1364476
rs1364475
rs1364474
rs12987154
rs7576335
rs13011781
rs140428603
rs6745420
rs6745548
rs6704925
rs2161837
rs1582627
rs10803982
rs1364473
rs7561033
rs6434124
rs6434125
rs6709795
rs6738842
rs6713145
rs62198772
rs7591301
rs6757353
rs71430182
rs7370700
rs13016340
rs850861
rs13016602
rs13023579
rs13000878
rs10490730
rs13030793
rs13031319
rs12467719
rs850863
rs36074491
rs12467781
rs72904741
rs13020990
rs1593205
rs1100827
rs62198774
rs1100828
rs1100829
rs2113498
rs62198775
rs72904748
rs72904751
rs850865
rs62198776
rs850867
rs6715005
rs6757185
rs1582626
rs146868970
rs67218200
rs72904763
rs75802937
rs10931169
rs4667032
rs850872
rs62198801
rs6751584
rs12998622
rs11681671
rs1364472
rs4666681
rs4666682
rs11694167
rs78988289
rs850878
rs13034332
rs16826669
rs850880
rs72904785
rs72904786
rs850881
rs850882
rs850885
rs114881436
rs11687947
rs77900340
rs850888
rs850889
rs16826685
rs62198803
rs850890
rs10174465
rs850891
rs1159985
rs1364471
rs850892
rs17765227
rs850893
rs192559546
rs850894
rs850895
rs188466616
rs72906803
rs850896
rs850897
rs12373743
rs2081321
rs850898
rs72906809
rs113263210
rs850899
rs10199689
rs16826702
rs17765288
rs850900
rs1862986
rs12465904
rs13428225
rs13402679
rs17714537
rs16826724
rs16826727
rs850902
rs78192681
rs17765519
rs13396960
rs13383811
rs17714666
rs850903
rs192962566
rs67432574
rs850905
rs72906820
rs850906
rs12997318
rs114503532
rs62198804
rs62198805
rs850907
rs959013
rs4667034
rs6757866
rs850908
rs6752797
rs4544389
rs55725117
rs6739889
rs116784464
rs62198806
rs850909
rs850911
rs850912
rs62198807
rs12470588
rs116157084
rs57855339
rs62198809
rs850913
rs62198810
rs850914
rs72906836
rs11676956
rs11677074
rs850915
rs850916
rs62198823
rs11678812
rs72906843
rs67204668
rs68080970
rs71430183
rs72906847
rs73047263
rs1100830
rs112801589
rs67225722
rs62198824
rs4308095
rs77194230
rs2216848
rs10189108
rs142993177
rs113785970
rs7593549
rs1579344
rs7596555
rs149165580
rs1834164
rs55782410
rs62198829
rs10183964
rs7604055
rs13028532
rs4667038
rs13034426
rs66774798
rs1364470
rs114138570
rs116434896
rs7558315
rs36086988
rs1424528
rs540043544
rs9288114
rs10189609
rs2194507
rs34317053
rs62198831
rs115979227
rs7599860
rs4667039
rs142174908
rs66585748
rs144182697
rs77129532
rs17331293
rs17403192
rs17403205
rs12469739
rs115046736
rs1862994
rs72906872
rs10931170
rs7565672
rs1345930
rs12997946
rs16823795
rs1364469
rs114520790
rs10931171
rs72906889
rs55635316
rs17403226
rs75608411
rs72906893
rs58010872
rs72906895
rs17331341
rs72906898
rs16826790
rs1862993
rs1424540
rs72908810
rs17403303
rs144777893
rs2059358
rs11689459
rs2059359
rs17403310
rs10497664
rs17331432
rs6751674
rs72908823
rs72908826
rs60943176
rs77134521
rs138585846
rs7592271
rs13396562
rs1013801
rs1559529
rs17403401
rs7581657
rs72908838
rs72908839
rs6711108
rs78281653
rs77102591
rs76638094
rs16826807
rs72908844
rs72908847
rs72908849
rs76955665
rs72908855
rs13006333
rs16826813
rs11689336
rs72908864
rs56327018
rs10931172
rs77816678
rs16826817
rs12622713
rs55654206
rs61375786
rs79618953
rs36018977
rs72908868
rs72908870
rs72908872
rs13387015
rs56172625
rs1424537
rs56311678
rs72892408
rs72892409
rs149449763
rs113238145
rs2161852
rs78169746
rs72892415
rs180779251
rs7599476
rs2194509
rs1364480
rs114704188
rs17403498
rs72892419
rs6712463
rs6712480
rs72892423
rs10177733
rs17331619
rs79123036
rs72892430
rs9288115
rs72892433
rs140617151
rs143613147
rs6740604
rs150671604
rs151190202
rs72892435
rs17331626
rs72892438
rs72892440
rs72892443
rs78855538
rs56009988
rs17403547
rs1477454
rs17331682
rs67638453
rs13036091
rs35815004
rs115634606
rs17403617
rs67992386
rs111631200
rs6735605
rs17331724
rs17403638
rs72892459
rs114587435
rs11676655
rs2113533
rs13014885
rs13015110
rs13014616
rs35630311
rs77126608
rs66941454
rs66759141
rs151103283
rs12617672
rs72892481
rs2113532
rs190311160
rs79048301
rs6731674
rs145812831
rs72892484
rs115371881
rs4347782
rs78856422
rs72892495
rs13395388
rs75702452
rs16826853
rs72894403
rs115043064
rs767036
rs767037
rs11892010
rs2113531
rs2042507
rs2113530
rs35920523
rs77477595
rs78470965
rs7607003
rs79900440
rs72894414
rs76049423
rs72894415
rs79647816
rs72894417
rs76964621
rs71430186
rs34969380
rs79522127
rs72894421
rs1364484
rs10202955
rs80351194
rs66554560
rs12988744
rs2161851
rs11675629
rs11686861
rs11686896
rs79314518
rs13028718
rs72894440
rs78682630
rs72894442
rs6716739
rs78760044
rs10931174
rs10803984
rs11691490
rs11691615
rs55748350
rs77869108
rs12151403
rs75301389
rs11681870
rs76503610
rs79833814
rs79522237
rs11693233
rs76102271
rs78021644
rs76961862
rs12478484
rs35066265
rs111588818
rs74972575
rs35871462
rs76159867
rs34087779
rs78848339
rs77831983
rs1424541
rs34826735
rs34537855
rs79369717
rs72894469
rs77636249
rs67432566
rs74557835
rs67102416
rs79966696
rs72894475
rs74438079
rs72894477
rs7585436
rs113825700
rs79272513
rs76192928
rs114919849
rs6758475
rs79061010
rs2059357
rs72894479
rs79576314
rs75109151
rs12990307
rs78156093
rs12622171
rs1424542
rs72894484
rs12615888
rs12622329
rs7561783
rs34420134
rs7576993
rs2370390
rs78861260
rs56245818
rs56224157
rs116004376
rs78986812
rs72894488
rs2370392
rs2370393
rs2370394
rs12475533
rs72894490
rs75110371
rs77407910
rs12619869
rs10931175
rs12616598
rs138984146
rs55844738
rs34348999
rs10202317
rs72894496
rs79645853
rs731374
rs72894499
rs79577526
rs1345931
rs79833693
rs3937506
rs2081326
rs77390792
rs114468239
rs72896412
rs76001789
rs72896417
rs7586523
rs72896420
rs72896423
rs78231676
rs4667040
rs67629903
rs10803985
rs78189811
rs189848985
rs59486260
rs11675192
rs80046362
rs116709351
rs34661485
rs11681517
rs36012390
rs72896445
rs13002265
rs78305523
rs6708098
rs6739732
rs1424523
rs67035495
rs10931176
rs72896456
rs116694898
rs6434131
rs35201815
rs11683123
rs67784166
rs35047001
rs13003900
rs77820291
rs115307036
rs115478732
rs34152682
rs13384417
rs6747256
rs11688628
rs77154774
rs72896480
rs7599179
rs72896483
rs13011116
rs13018197
rs144913951
rs77247925
rs7564190
rs17403729
rs11897513
rs11694100
rs72896492
rs72896494
rs4306683
rs13015041
rs35061410
rs72896501
rs10209067
rs13007661
rs139019195
rs13001443
rs116430528
rs80108037
rs35207414
rs12617597
rs149634624
rs78623333
rs72898409
rs72898412
rs34571837
rs72898415
rs10931178
rs10180772
rs113974711
rs149954175
rs10199557
rs77151409
rs10210704
rs72898424
rs72898425
rs4377305
rs4549042
rs72898429
rs4309546
rs72898431
rs74544932
rs17331826
rs17331840
rs10931180
rs7599251
rs115035225
rs10206949
rs10196025
rs72904230
rs4425049
rs138616523
rs72904234
rs11898011
rs13393941
rs75667392
rs7601391
rs149864751
rs12619670
rs10931181
rs10188730
rs11896364
rs35847686
rs72904248
rs72904250
rs4667042
rs146059790
rs12232985
rs114666064
rs6718332
rs61751900
rs4233785
rs4300794
rs79768625
rs7593254
rs35062319
rs35781787
rs12622188
rs4667044
rs7577283
rs7591127
rs10445775
rs34877204
rs77026779
rs35119381
rs4319900
rs116184692
```
