## Supplementary material for "Characterization of shared and ancestry-specific signals driving complex traits using multi-ancestry fine-mapping": s2.afreq

```
#CHROM	ID	REF	ALT	ALT_FREQS	OBS_CT
2	rs35453312	G	T	0.197421	1008
2	rs79137057	G	T	0.0813492	1008
2	rs79332364	A	G	0.0446429	1008
2	rs60870675	T	A	0.445437	1008
2	rs67219359	C	A	0.445437	1008
2	rs34378931	C	T	0.197421	1008
2	rs13010985	A	G	0.445437	1008
2	rs13012486	A	T	0.197421	1008
2	rs117956842	C	T	0.0446429	1008
2	rs78550796	C	A	0.0357143	1008
2	rs3886202	T	A	0.197421	1008
2	rs12476793	A	G	0.445437	1008
2	rs10195766	T	G	0.688492	1008
2	rs1455882	A	G	0.445437	1008
2	rs34281530	A	G	0.198413	1008
2	rs4666965	G	A	0.445437	1008
2	rs76376012	A	C	0.197421	1008
2	rs146556421	G	A	0.445437	1008
2	rs116200287	A	G	0.445437	1008
2	rs200914225	T	G	0.0505952	1008
2	rs985364	A	C	0.445437	1008
2	rs985365	T	C	0.445437	1008
2	rs985366	C	T	0.644841	1008
2	rs150711548	A	G	0.0287698	1008
2	rs78178958	A	C	0.0436508	1008
2	rs4666966	A	C	0.446429	1008
2	rs17616273	C	A	0.197421	1008
2	rs58955428	G	T	0.197421	1008
2	rs13030431	A	G	0.446429	1008
2	rs13008429	T	G	0.445437	1008
2	rs13031852	C	T	0.446429	1008
2	rs12611642	A	G	0.445437	1008
2	rs35559717	A	T	0.197421	1008
2	rs12988831	C	T	0.445437	1008
2	rs36072037	A	C	0.197421	1008
2	rs13022582	T	G	0.197421	1008
2	rs13001255	C	T	0.197421	1008
2	rs1378672	C	T	0.445437	1008
2	rs34955339	A	G	0.197421	1008
2	rs56112436	T	C	0.445437	1008
2	rs78406242	G	A	0.0238095	1008
2	rs16825757	T	C	0.197421	1008
2	rs74495705	A	T	0.031746	1008
2	rs7585856	T	C	0.643849	1008
2	rs141122652	G	A	0.0446429	1008
2	rs10931128	A	C	0.446429	1008
2	rs12623178	T	C	0.168651	1008
2	rs5021561	C	T	0.197421	1008
2	rs7580981	T	C	0.662698	1008
2	rs17616326	T	C	0.197421	1008
2	rs34909680	T	A	0.197421	1008
2	rs1037620	A	T	0.446429	1008
2	rs13027778	A	G	0.197421	1008
2	rs74676048	C	T	0.0347222	1008
2	rs6735475	G	A	0.242063	1008
2	rs12472546	A	G	0.446429	1008
2	rs1350109	T	C	0.644841	1008
2	rs34147693	G	C	0.446429	1008
2	rs7557221	T	C	0.447421	1008
2	rs4666968	C	T	0.446429	1008
2	rs13015358	G	A	0.197421	1008
2	rs7606514	A	G	0.644841	1008
2	rs141885748	G	T	0.0138889	1008
2	rs1378670	A	C	0.447421	1008
2	rs74734807	C	A	0.015873	1008
2	rs13004575	C	T	0.197421	1008
2	rs13005060	C	T	0.447421	1008
2	rs17582652	C	T	0.197421	1008
2	rs13005737	C	T	0.446429	1008
2	rs13010727	A	G	0.447421	1008
2	rs13010926	C	T	0.446429	1008
2	rs13011224	A	G	0.446429	1008
2	rs13011943	G	T	0.446429	1008
2	rs13025515	A	T	0.198413	1008
2	rs74333936	A	G	0.015873	1008
2	rs6716598	T	C	0.198413	1008
2	rs12996639	G	T	0.197421	1008
2	rs7574799	T	A	0.198413	1008
2	rs56289413	G	T	0.447421	1008
2	rs17582708	C	T	0.447421	1008
2	rs148063937	C	T	0.015873	1008
2	rs17582722	G	A	0.197421	1008
2	rs17616410	A	C	0.197421	1008
2	rs17616422	T	C	0.197421	1008
2	rs34982547	A	G	0.197421	1008
2	rs12617183	G	A	0.446429	1008
2	rs7608058	T	A	0.690476	1008
2	rs7424464	G	A	0.643849	1008
2	rs79191357	C	A	0.197421	1008
2	rs35408372	G	A	0.198413	1008
2	rs10172042	A	G	0.198413	1008
2	rs10198670	G	C	0.198413	1008
2	rs150674352	G	A	0.0446429	1008
2	rs34132897	A	G	0.197421	1008
2	rs35624355	A	T	0.198413	1008
2	rs13010002	C	T	0.197421	1008
2	rs7578793	A	T	0.197421	1008
2	rs17616428	A	G	0.446429	1008
2	rs76723862	C	G	0.030754	1008
2	rs35215142	T	C	0.446429	1008
2	rs10931129	T	C	0.197421	1008
2	rs9753048	G	T	0.198413	1008
2	rs71430137	C	T	0.197421	1008
2	rs66805122	T	G	0.446429	1008
2	rs79652913	C	G	0.0138889	1008
2	rs34335736	T	A	0.446429	1008
2	rs12475866	G	A	0.446429	1008
2	rs71430138	G	T	0.197421	1008
2	rs67783340	C	T	0.446429	1008
2	rs80334045	A	T	0.0446429	1008
2	rs13025307	T	C	0.196429	1008
2	rs1455885	G	A	0.125	1008
2	rs78346995	G	T	0.0595238	1008
2	rs1455884	G	A	0.689484	1008
2	rs12479091	G	A	0.446429	1008
2	rs34137255	C	T	0.197421	1008
2	rs35391567	A	G	0.125	1008
2	rs1378667	T	C	0.689484	1008
2	rs17582837	G	A	0.197421	1008
2	rs4666970	G	A	0.644841	1008
2	rs17582851	G	A	0.0446429	1008
2	rs1455878	A	C	0.198413	1008
2	rs1455879	G	T	0.197421	1008
2	rs970039	C	A	0.446429	1008
2	rs13003128	T	A	0.197421	1008
2	rs17582879	T	A	0.0446429	1008
2	rs9283491	A	T	0.199405	1008
2	rs6747393	G	A	0.688492	1008
2	rs9808115	C	T	0.643849	1008
2	rs117018927	A	G	0.0436508	1008
2	rs34819685	T	C	0.197421	1008
2	rs7597071	T	C	0.445437	1008
2	rs79459829	G	A	0.0446429	1008
2	rs77206382	A	T	0.197421	1008
2	rs17582900	C	A	0.0446429	1008
2	rs17616565	G	A	0.0446429	1008
2	rs17616577	T	A	0.197421	1008
2	rs13394020	A	C	0.196429	1008
2	rs13433033	T	A	0.197421	1008
2	rs76167198	A	T	0.030754	1008
2	rs62176429	T	G	0.0605159	1008
2	rs76165554	G	A	0.0585317	1008
2	rs186545293	G	A	0.0257937	1008
2	rs6708577	G	A	0.688492	1008
2	rs1037618	T	G	0.448413	1008
2	rs35628116	G	A	0.448413	1008
2	rs28455799	T	C	0.691468	1008
2	rs71430140	T	C	0.197421	1008
2	rs4143776	C	T	0.180556	1008
2	rs719736	G	A	0.446429	1008
2	rs10183564	T	C	0.643849	1008
2	rs10173537	C	T	0.643849	1008
2	rs12470720	T	C	0.445437	1008
2	rs72904822	G	A	0.444444	1008
2	rs12467899	G	C	0.642857	1008
2	rs12475925	A	T	0.642857	1008
2	rs12465090	A	G	0.643849	1008
2	rs4666971	T	C	0.642857	1008
2	rs12998742	G	A	0.046627	1008
2	rs7588228	A	G	0.642857	1008
2	rs10209504	T	G	0.642857	1008
2	rs13011519	A	G	0.642857	1008
2	rs12621107	G	A	0.642857	1008
2	rs12614706	A	C	0.580357	1008
2	rs2045285	G	A	0.642857	1008
2	rs2045284	G	A	0.642857	1008
2	rs2369192	G	A	0.642857	1008
2	rs13026881	A	G	0.642857	1008
2	rs142256797	G	T	0.0446429	1008
2	rs10439305	G	A	0.642857	1008
2	rs2887461	C	G	0.642857	1008
2	rs2369343	G	T	0.641865	1008
2	rs1378666	T	C	0.642857	1008
2	rs7423030	C	T	0.642857	1008
2	rs139817407	A	G	0.00694444	1008
2	rs12465214	C	A	0.580357	1008
2	rs17429424	A	T	0.00198413	1008
2	rs12616371	T	A	0.642857	1008
2	rs7561599	A	C	0.642857	1008
2	rs4666972	G	A	0.642857	1008
2	rs17501315	C	T	0.00297619	1008
2	rs1455877	G	T	0.642857	1008
2	rs4666654	G	T	0.0337302	1008
2	rs4666655	A	T	0.0327381	1008
2	rs34568398	A	G	0.0367063	1008
2	rs10186072	A	C	0.222222	1008
2	rs6733345	G	C	0.272817	1008
2	rs6748312	T	A	0.272817	1008
2	rs17429465	T	A	0.0654762	1008
2	rs75540850	A	G	0.077381	1008
2	rs117209555	C	T	0.077381	1008
2	rs113142240	C	A	0.077381	1008
2	rs79442240	T	A	0.0168651	1008
2	rs73038462	C	G	0.271825	1008
2	rs78789074	T	G	0.077381	1008
2	rs13400857	T	G	0.0456349	1008
2	rs75200908	C	T	0.077381	1008
2	rs77793227	G	A	0.077381	1008
2	rs77198288	T	C	0.077381	1008
2	rs35809014	A	C	0.0446429	1008
2	rs76124619	G	A	0.077381	1008
2	rs111529535	G	T	0.077381	1008
2	rs12693374	A	G	0.0446429	1008
2	rs79299759	A	G	0.077381	1008
2	rs76718405	A	T	0.077381	1008
2	rs1455888	G	A	0.520833	1008
2	rs111800248	C	T	0.077381	1008
2	rs76853645	C	T	0.077381	1008
2	rs971784	A	G	0.980159	1008
2	rs971783	T	C	0.0654762	1008
2	rs78063709	A	G	0.077381	1008
2	rs971782	T	G	0.0654762	1008
2	rs77805624	C	A	0.077381	1008
2	rs76394846	A	G	0.077381	1008
2	rs78531990	G	T	0.077381	1008
2	rs75559352	C	T	0.077381	1008
2	rs74322353	A	G	0.077381	1008
2	rs11685073	G	T	0.0654762	1008
2	rs76392683	G	A	0.077381	1008
2	rs12052955	C	A	0.077381	1008
2	rs12327924	A	G	0.0446429	1008
2	rs12052962	C	G	0.077381	1008
2	rs12052239	A	G	0.077381	1008
2	rs12052240	A	T	0.077381	1008
2	rs2168382	C	G	0.980159	1008
2	rs12464743	A	G	0.521825	1008
2	rs993147	T	C	0.269841	1008
2	rs79591831	C	A	0.077381	1008
2	rs76432705	A	G	0.0416667	1008
2	rs78382108	G	T	0.077381	1008
2	rs12328731	T	G	0.0446429	1008
2	rs1455887	T	C	0.980159	1008
2	rs76228289	T	C	0.077381	1008
2	rs113292544	G	A	0.00198413	1008
2	rs112115148	T	C	0.077381	1008
2	rs2198717	T	C	0.521825	1008
2	rs2219224	G	A	0.792659	1008
2	rs117626487	A	G	0.0188492	1008
2	rs2198715	T	C	0.0446429	1008
2	rs76777147	A	G	0.0446429	1008
2	rs71430144	C	T	0.0446429	1008
2	rs1378676	C	G	0.521825	1008
2	rs1378675	A	G	0.87004	1008
2	rs1378674	T	A	0.521825	1008
2	rs1378673	T	A	0.521825	1008
2	rs80131592	G	C	0.077381	1008
2	rs74671199	T	C	0.077381	1008
2	rs56735653	C	A	0.270833	1008
2	rs75741180	C	T	0.077381	1008
2	rs71430145	C	T	0.0446429	1008
2	rs77479373	G	A	0.077381	1008
2	rs76293076	C	A	0.077381	1008
2	rs1598498	G	A	0.521825	1008
2	rs1598497	C	T	0.521825	1008
2	rs75093258	T	A	0.077381	1008
2	rs35424521	G	A	0.0446429	1008
2	rs1455886	A	G	0.270833	1008
2	rs34553303	A	G	0.521825	1008
2	rs78185509	T	C	0.0426587	1008
2	rs113279775	A	T	0.077381	1008
2	rs111821517	G	A	0.077381	1008
2	rs79654030	C	A	0.077381	1008
2	rs77291123	A	C	0.077381	1008
2	rs73038473	G	A	0.270833	1008
2	rs10174203	A	G	0.0446429	1008
2	rs75942794	C	T	0.077381	1008
2	rs13008055	G	A	0.521825	1008
2	rs144282428	T	C	0.0406746	1008
2	rs75122606	G	A	0.077381	1008
2	rs78056468	A	G	0.077381	1008
2	rs76915734	G	A	0.077381	1008
2	rs76673659	G	C	0.077381	1008
2	rs78498745	A	G	0.077381	1008
2	rs6728015	G	T	0.270833	1008
2	rs12465092	A	G	0.521825	1008
2	rs17501385	T	C	0.0446429	1008
2	rs12998972	G	A	0.521825	1008
2	rs17583152	C	A	0.270833	1008
2	rs10209231	T	G	0.914683	1008
2	rs74692079	A	G	0.077381	1008
2	rs10497648	G	C	0.244048	1008
2	rs10497649	C	T	0.077381	1008
2	rs112007611	G	A	0.267857	1008
2	rs12611587	T	G	0.521825	1008
2	rs78961890	A	G	0.077381	1008
2	rs10497650	A	G	0.077381	1008
2	rs17429535	T	C	0.0446429	1008
2	rs75795852	C	T	0.077381	1008
2	rs17583181	C	T	0.077381	1008
2	rs17583195	C	T	0.077381	1008
2	rs10203961	C	T	0.0446429	1008
2	rs17501434	A	G	0.0446429	1008
2	rs17616825	G	A	0.270833	1008
2	rs79481878	A	C	0.077381	1008
2	rs17583202	A	C	0.077381	1008
2	rs1443021	T	A	0.914683	1008
2	rs1443022	C	T	0.87004	1008
2	rs17583216	A	C	0.271825	1008
2	rs62177062	C	A	0.00198413	1008
2	rs77905203	A	T	0.131944	1008
2	rs12997790	G	T	0.521825	1008
2	rs77232985	G	A	0.077381	1008
2	rs12466190	G	T	0.268849	1008
2	rs7605147	T	A	0.980159	1008
2	rs79234688	T	A	0.077381	1008
2	rs4666975	G	T	0.980159	1008
2	rs77890048	A	G	0.077381	1008
2	rs4666976	G	A	0.87004	1008
2	rs4666977	A	C	0.87004	1008
2	rs60781654	A	T	0.270833	1008
2	rs10176508	G	A	0.980159	1008
2	rs1443023	C	G	0.521825	1008
2	rs10200357	A	T	0.0446429	1008
2	rs76885372	A	G	0.077381	1008
2	rs73038494	G	T	0.270833	1008
2	rs11695126	G	A	0.0654762	1008
2	rs76642274	A	G	0.077381	1008
2	rs113241539	C	A	0.00198413	1008
2	rs34376643	A	G	0.87004	1008
2	rs77501805	T	A	0.077381	1008
2	rs62177067	C	T	0.0654762	1008
2	rs78057467	A	G	0.077381	1008
2	rs13015290	T	A	0.0446429	1008
2	rs28876978	G	A	0.521825	1008
2	rs55869038	T	C	0.270833	1008
2	rs61196908	A	G	0.270833	1008
2	rs13387150	G	A	0.0446429	1008
2	rs7349369	C	T	0.521825	1008
2	rs7349432	T	A	0.980159	1008
2	rs74697480	T	C	0.077381	1008
2	rs74269778	A	T	0.270833	1008
2	rs35071123	A	G	0.0446429	1008
2	rs71430148	C	A	0.0446429	1008
2	rs1372949	T	C	0.0198413	1008
2	rs73035481	C	A	0.270833	1008
2	rs79905095	G	A	0.077381	1008
2	rs71430149	C	T	0.0446429	1008
2	rs75223513	A	C	0.077381	1008
2	rs75151645	T	G	0.077381	1008
2	rs71430150	G	A	0.0446429	1008
2	rs7582066	A	G	0.980159	1008
2	rs150893624	T	C	0.0178571	1008
2	rs79926469	A	T	0.077381	1008
2	rs1596269	G	T	0.914683	1008
2	rs78496060	G	A	0.077381	1008
2	rs56061105	C	T	0.0664683	1008
2	rs77596369	C	T	0.077381	1008
2	rs77028746	A	G	0.077381	1008
2	rs75806783	T	C	0.077381	1008
2	rs78647098	C	T	0.077381	1008
2	rs2369583	A	G	0.270833	1008
2	rs77837921	A	G	0.077381	1008
2	rs59306717	A	G	0.270833	1008
2	rs716544	T	G	0.521825	1008
2	rs76403314	T	A	0.077381	1008
2	rs76196859	C	T	0.077381	1008
2	rs716545	T	C	0.270833	1008
2	rs73035491	G	T	0.270833	1008
2	rs12052723	G	A	0.077381	1008
2	rs77358447	T	A	0.077381	1008
2	rs72890013	C	T	0.0654762	1008
2	rs13028278	G	A	0.0446429	1008
2	rs80115690	T	C	0.077381	1008
2	rs73035493	G	A	0.270833	1008
2	rs12693375	C	T	0.0446429	1008
2	rs13036001	C	T	0.0446429	1008
2	rs78567350	A	G	0.077381	1008
2	rs75621426	C	T	0.077381	1008
2	rs60929313	G	C	0.270833	1008
2	rs74402857	T	C	0.077381	1008
2	rs80136847	G	T	0.077381	1008
2	rs75185101	G	A	0.077381	1008
2	rs58391394	A	G	0.269841	1008
2	rs79354902	A	G	0.077381	1008
2	rs73035497	C	T	0.269841	1008
2	rs73035500	A	G	0.269841	1008
2	rs36012782	C	G	0.0446429	1008
2	rs72890016	T	A	0.0664683	1008
2	rs76953149	A	G	0.077381	1008
2	rs78902948	A	G	0.077381	1008
2	rs77005196	C	A	0.077381	1008
2	rs12468883	A	G	0.521825	1008
2	rs78471465	C	A	0.077381	1008
2	rs58886342	T	C	0.269841	1008
2	rs35690105	A	T	0.0446429	1008
2	rs12478223	C	A	0.521825	1008
2	rs12473165	G	A	0.521825	1008
2	rs35656673	T	C	0.0446429	1008
2	rs150452257	C	T	0.077381	1008
2	rs35943580	C	T	0.0446429	1008
2	rs1596270	T	C	0.91369	1008
2	rs1596271	C	T	0.91369	1008
2	rs1596272	G	C	0.077381	1008
2	rs1596273	T	C	0.077381	1008
2	rs6751401	G	T	0.0664683	1008
2	rs35371490	A	G	0.0446429	1008
2	rs113822416	C	A	0.077381	1008
2	rs1579762	G	A	0.91369	1008
2	rs117247987	G	T	0.077381	1008
2	rs1579763	A	C	0.269841	1008
2	rs34768597	G	A	0.0446429	1008
2	rs76459712	T	C	0.077381	1008
2	rs112432948	C	A	0.077381	1008
2	rs11680948	A	G	0.0664683	1008
2	rs59153068	T	C	0.269841	1008
2	rs12615674	A	G	0.521825	1008
2	rs113527871	A	G	0.077381	1008
2	rs1584013	G	A	0.980159	1008
2	rs10183205	A	G	0.980159	1008
2	rs1348340	T	C	0.269841	1008
2	rs1372950	A	G	0.521825	1008
2	rs1348341	C	T	0.391865	1008
2	rs4666978	C	A	0.521825	1008
2	rs77836860	T	C	0.077381	1008
2	rs62177069	A	G	0.0664683	1008
2	rs80052986	C	A	0.077381	1008
2	rs981091	G	A	0.91369	1008
2	rs78539309	C	T	0.077381	1008
2	rs73981607	A	C	0.269841	1008
2	rs34617802	G	A	0.0446429	1008
2	rs75588942	G	C	0.077381	1008
2	rs35545995	A	G	0.521825	1008
2	rs10931132	G	A	0.980159	1008
2	rs79359643	G	A	0.077381	1008
2	rs57809381	T	C	0.391865	1008
2	rs113806129	G	T	0.077381	1008
2	rs112987756	A	G	0.078373	1008
2	rs60575740	C	T	0.0664683	1008
2	rs74593170	G	A	0.078373	1008
2	rs4334456	T	C	0.078373	1008
2	rs71430151	A	G	0.0446429	1008
2	rs894528	A	C	0.980159	1008
2	rs57981874	C	T	0.0664683	1008
2	rs4340470	T	C	0.0724206	1008
2	rs7420385	G	A	0.0734127	1008
2	rs12464712	C	T	0.519841	1008
2	rs7593965	A	C	0.980159	1008
2	rs71430152	C	A	0.0347222	1008
2	rs1596275	T	A	0.519841	1008
2	rs10931133	C	T	0.519841	1008
2	rs1596276	C	G	0.519841	1008
2	rs1596277	A	C	0.980159	1008
2	rs72890056	A	G	0.519841	1008
2	rs71430153	T	C	0.0446429	1008
2	rs2369337	C	T	0.832341	1008
2	rs958506	T	C	0.980159	1008
2	rs73037226	C	A	0.3125	1008
2	rs80267064	G	A	0.0753968	1008
2	rs144508143	G	A	0.0753968	1008
2	rs7594397	G	A	0.518849	1008
2	rs59248537	A	T	0.0724206	1008
2	rs113066756	G	C	0.0753968	1008
2	rs118164303	A	G	0.0753968	1008
2	rs2887457	T	A	0.832341	1008
2	rs79036018	G	A	0.0753968	1008
2	rs11694125	A	G	0.0724206	1008
2	rs1304514	C	T	0.518849	1008
2	rs34826481	A	T	0.314484	1008
2	rs13034795	G	A	0.518849	1008
2	rs67721100	C	A	0.313492	1008
2	rs2034059	T	A	0.833333	1008
2	rs74904345	C	A	0.0238095	1008
2	rs6748031	C	T	0.314484	1008
2	rs2034058	C	A	0.835317	1008
2	rs2034057	C	T	0.980159	1008
2	rs4363994	T	C	0.514881	1008
2	rs1443033	T	C	0.828373	1008
2	rs79520634	G	C	0.0803571	1008
2	rs10204602	G	A	0.813492	1008
2	rs75418006	C	T	0.0347222	1008
2	rs10204810	G	A	0.685516	1008
2	rs72890074	G	T	0.0138889	1008
2	rs13027676	A	G	0.293651	1008
2	rs114237524	G	A	0.031746	1008
2	rs10931138	C	T	0.625	1008
2	rs73037302	C	T	0.030754	1008
2	rs2369346	C	T	0.633929	1008
2	rs75702296	G	A	0.0575397	1008
2	rs72890082	C	T	0.0575397	1008
2	rs13430188	T	G	0.0615079	1008
2	rs34143243	A	C	0.0674603	1008
2	rs2034055	T	C	0.897817	1008
2	rs12623744	T	A	0.333333	1008
2	rs5027800	T	G	0.546627	1008
2	rs13430946	T	C	0.902778	1008
2	rs62177074	G	A	0.365079	1008
2	rs35943449	A	G	0.364087	1008
2	rs12475586	G	C	0.249008	1008
2	rs10200549	G	A	0.250992	1008
2	rs138740039	A	T	0.0188492	1008
2	rs72890091	C	A	0.0575397	1008
2	rs1596274	T	C	0.362103	1008
2	rs6759504	C	G	0.365079	1008
2	rs6759838	G	A	0.671627	1008
2	rs117123567	G	A	0.0188492	1008
2	rs79189484	C	T	0.0446429	1008
2	rs35238455	C	T	0.356151	1008
2	rs35120899	A	G	0.365079	1008
2	rs140400930	C	T	0.0337302	1008
2	rs149550709	G	T	0.0327381	1008
2	rs1443029	A	G	0.365079	1008
2	rs117178801	G	A	0.0188492	1008
2	rs140244146	T	C	0.014881	1008
2	rs2053561	C	T	0.559524	1008
2	rs57887412	T	C	0.0575397	1008
2	rs10931139	A	G	0.559524	1008
2	rs117732421	A	G	0.0188492	1008
2	rs12467320	G	A	0.559524	1008
2	rs62177078	G	A	0.559524	1008
2	rs111322575	A	G	0.0188492	1008
2	rs72891806	C	T	0.0575397	1008
2	rs62177116	G	C	0.559524	1008
2	rs62177117	T	C	0.561508	1008
2	rs118029527	A	G	0.0396825	1008
2	rs117971769	G	C	0.0188492	1008
2	rs72891809	C	T	0.0575397	1008
2	rs72891812	C	T	0.0575397	1008
2	rs72891817	A	G	0.0575397	1008
2	rs12997115	G	T	0.559524	1008
2	rs1020275	G	C	0.0575397	1008
2	rs113806976	A	C	0.0178571	1008
2	rs12986601	T	C	0.561508	1008
2	rs1020276	G	A	0.638889	1008
2	rs10931140	C	T	0.561508	1008
2	rs11691711	G	A	0.561508	1008
2	rs35348384	G	A	0.560516	1008
2	rs35182289	C	T	0.561508	1008
2	rs35528973	T	C	0.561508	1008
2	rs13023807	A	G	0.561508	1008
2	rs4542807	A	C	0.561508	1008
2	rs12469495	A	G	0.561508	1008
2	rs12465756	T	C	0.561508	1008
2	rs7425409	A	G	0.561508	1008
2	rs13007054	T	A	0.561508	1008
2	rs13007491	T	C	0.561508	1008
2	rs13031180	C	T	0.561508	1008
2	rs13008156	T	C	0.561508	1008
2	rs13031629	C	G	0.561508	1008
2	rs12693376	A	G	0.561508	1008
2	rs138458889	A	T	0.0178571	1008
2	rs13400786	T	G	0.0406746	1008
2	rs1443030	A	G	0.982143	1008
2	rs56356754	G	T	0.0595238	1008
2	rs117623344	C	T	0.0178571	1008
2	rs111615469	T	C	0.0178571	1008
2	rs13002540	A	C	0.940476	1008
2	rs981320	T	G	0.940476	1008
2	rs55878663	T	C	0.0595238	1008
2	rs10207872	C	A	0.958333	1008
2	rs17616904	C	A	0.376984	1008
2	rs117564164	C	T	0.0178571	1008
2	rs113620567	T	C	0.0178571	1008
2	rs142146998	G	A	0.0178571	1008
2	rs13036089	C	G	0.958333	1008
2	rs10931141	C	T	0.958333	1008
2	rs13000020	G	C	0.377976	1008
2	rs72891853	C	T	0.0585317	1008
2	rs80240045	T	G	0.185516	1008
2	rs73039240	T	C	0.0168651	1008
2	rs72891857	C	T	0.0416667	1008
2	rs13406273	T	C	0.0426587	1008
2	rs72891861	A	G	0.0416667	1008
2	rs12620514	A	G	0.378968	1008
2	rs56307538	G	T	0.0416667	1008
2	rs139807892	T	C	0.0287698	1008
2	rs17501536	C	T	0.0595238	1008
2	rs28676657	A	G	0.0426587	1008
2	rs10190639	T	C	0.0426587	1008
2	rs72891867	A	G	0.0416667	1008
2	rs13028074	G	A	0.940476	1008
2	rs114447460	A	G	0.0168651	1008
2	rs72891873	C	T	0.0446429	1008
2	rs76964730	T	G	0.0168651	1008
2	rs72891877	G	C	0.0446429	1008
2	rs145165876	A	T	0.0168651	1008
2	rs111955967	G	A	0.0436508	1008
2	rs4581864	T	C	0.0436508	1008
2	rs2053564	G	C	0.938492	1008
2	rs34414873	G	A	0.308532	1008
2	rs117252764	A	C	0.0168651	1008
2	rs12998657	C	T	0.308532	1008
2	rs12474365	G	C	0.956349	1008
2	rs79009285	C	T	0.0168651	1008
2	rs1443032	T	G	0.927579	1008
2	rs143657855	T	A	0.0168651	1008
2	rs12612676	T	C	0.376984	1008
2	rs112630861	T	A	0.0555556	1008
2	rs28535247	G	C	0.926587	1008
2	rs150785056	C	G	0.0168651	1008
2	rs142980190	A	G	0.0168651	1008
2	rs12465889	A	T	0.926587	1008
2	rs10172686	A	G	0.944444	1008
2	rs72893704	C	G	0.0555556	1008
2	rs72893707	G	A	0.0555556	1008
2	rs10211526	T	C	0.943452	1008
2	rs143609733	T	C	0.00694444	1008
2	rs12614489	A	G	0.927579	1008
2	rs12622636	G	A	0.944444	1008
2	rs34023681	C	T	0.388889	1008
2	rs6740184	T	A	0.944444	1008
2	rs60629413	T	C	0.0168651	1008
2	rs72893713	C	A	0.0555556	1008
2	rs12693377	C	T	0.925595	1008
2	rs1966770	T	G	0.944444	1008
2	rs1966769	G	A	0.944444	1008
2	rs1992515	A	G	0.0555556	1008
2	rs72893716	C	A	0.0555556	1008
2	rs6733780	G	T	0.925595	1008
2	rs6751688	T	C	0.944444	1008
2	rs72893721	T	C	0.0555556	1008
2	rs1443027	G	A	0.944444	1008
2	rs768352	G	A	0.0555556	1008
2	rs11678101	T	G	0.0555556	1008
2	rs10170741	C	T	0.925595	1008
2	rs12104636	C	G	0.0168651	1008
2	rs12104637	C	T	0.0168651	1008
2	rs4666982	T	A	0.944444	1008
2	rs11676821	C	T	0.0545635	1008
2	rs79496971	G	A	0.0555556	1008
2	rs74469819	G	A	0.0565476	1008
2	rs77665708	G	A	0.0168651	1008
2	rs7574316	A	G	0.0565476	1008
2	rs117095702	C	G	0.0138889	1008
2	rs527389075	A	C	0.0138889	1008
2	rs139930910	G	A	0.0357143	1008
2	rs56242339	C	T	0.0565476	1008
2	rs7608388	C	T	0.0565476	1008
2	rs1036872	A	C	0.94246	1008
2	rs117658201	G	T	0.0367063	1008
2	rs13019088	G	A	0.925595	1008
2	rs11692149	A	G	0.925595	1008
2	rs72893744	C	T	0.0575397	1008
2	rs145053223	A	G	0.0208333	1008
2	rs72893752	C	T	0.0575397	1008
2	rs7592419	C	T	0.0575397	1008
2	rs16825970	A	T	0.0168651	1008
2	rs4146075	G	C	0.540675	1008
2	rs1820538	A	G	0.0585317	1008
2	rs76643097	C	T	0.14881	1008
2	rs190358934	G	A	0.0138889	1008
2	rs72893759	A	G	0.0505952	1008
2	rs77357807	C	T	0.171627	1008
2	rs75460878	A	C	0.0188492	1008
2	rs1348342	G	A	0.852183	1008
2	rs114555556	C	A	0.0188492	1008
2	rs1372953	C	G	0.852183	1008
2	rs1992514	G	A	0.568452	1008
2	rs1372952	G	A	0.0505952	1008
2	rs17616975	C	T	0.231151	1008
2	rs17616987	G	A	0.231151	1008
2	rs1427149	C	A	0.796627	1008
2	rs1014024	T	G	0.0525794	1008
2	rs28483561	A	G	0.0188492	1008
2	rs28725197	T	G	0.0188492	1008
2	rs11891415	A	G	0.0525794	1008
2	rs77013086	G	T	0.231151	1008
2	rs3902438	C	T	0.0525794	1008
2	rs78499510	G	A	0.231151	1008
2	rs7574140	T	G	0.0188492	1008
2	rs12471708	A	C	0.849206	1008
2	rs183903263	T	C	0.0128968	1008
2	rs56793009	A	G	0.0188492	1008
2	rs2162455	C	A	0.0525794	1008
2	rs1443026	C	T	0.849206	1008
2	rs189453599	C	A	0.0188492	1008
2	rs72893780	T	C	0.0525794	1008
2	rs2369586	T	G	0.0525794	1008
2	rs144232715	A	G	0.0128968	1008
2	rs7572199	C	T	0.0525794	1008
2	rs10187380	T	C	0.568452	1008
2	rs12467081	G	A	0.548611	1008
2	rs113532664	A	T	0.0525794	1008
2	rs117696808	G	A	0.0248016	1008
2	rs2114548	C	T	0.947421	1008
2	rs1596267	A	G	0.0515873	1008
2	rs76142318	T	C	0.233135	1008
2	rs12467551	T	C	0.547619	1008
2	rs12467583	T	C	0.798611	1008
2	rs17429906	G	T	0.0525794	1008
2	rs17617005	A	T	0.0595238	1008
2	rs10194642	A	G	0.798611	1008
2	rs76305707	A	G	0.0396825	1008
2	rs115653571	A	C	0.0188492	1008
2	rs75955552	C	A	0.258929	1008
2	rs78845317	A	G	0.230159	1008
2	rs6434084	C	A	0.147817	1008
2	rs6434085	T	C	0.147817	1008
2	rs7562340	A	G	0.14881	1008
2	rs1348339	T	C	0.0525794	1008
2	rs17583433	G	T	0.230159	1008
2	rs1867187	G	A	0.0525794	1008
2	rs17583446	A	G	0.230159	1008
2	rs17583453	C	T	0.230159	1008
2	rs72625290	G	A	0.284722	1008
2	rs78754921	G	A	0.0277778	1008
2	rs17508064	T	C	0.0496032	1008
2	rs28709986	G	A	0.0525794	1008
2	rs35334414	A	G	0.14881	1008
2	rs56766078	T	C	0.0525794	1008
2	rs145146343	A	G	0.00297619	1008
2	rs1978953	C	T	0.230159	1008
2	rs75179641	C	A	0.230159	1008
2	rs12472136	G	T	0.56746	1008
2	rs10931143	T	G	0.56746	1008
2	rs12472209	G	T	0.546627	1008
2	rs1443024	T	A	0.569444	1008
2	rs6747376	C	T	0.0525794	1008
2	rs6750654	G	C	0.0525794	1008
2	rs13423710	G	A	0.14881	1008
2	rs34370146	T	C	0.193452	1008
2	rs66495417	T	G	0.563492	1008
2	rs148634908	A	C	0.0396825	1008
2	rs2033138	G	A	0.046627	1008
2	rs79115101	G	A	0.0644841	1008
2	rs10931144	C	G	0.583333	1008
2	rs6717688	A	C	0.372024	1008
2	rs1365714	T	A	0.305556	1008
2	rs7562669	T	C	0.628968	1008
2	rs1582823	T	C	0.1875	1008
2	rs12620876	G	A	0.563492	1008
2	rs7425839	G	C	0.563492	1008
2	rs10931145	A	T	0.628968	1008
2	rs35550367	C	A	0.046627	1008
2	rs193147684	C	T	0.0386905	1008
2	rs34140534	G	A	0.046627	1008
2	rs78621838	A	C	0.0406746	1008
2	rs79121302	A	G	0.0188492	1008
2	rs76977894	G	T	0.274802	1008
2	rs35005555	C	T	0.046627	1008
2	rs4666659	T	C	0.183532	1008
2	rs6724979	C	A	0.0188492	1008
2	rs68171887	C	G	0.565476	1008
2	rs11686547	C	G	0.12004	1008
2	rs35335408	A	G	0.046627	1008
2	rs6712236	C	T	0.0198413	1008
2	rs77413801	T	A	0.12004	1008
2	rs74489441	C	A	0.0674603	1008
2	rs4519476	G	A	0.178571	1008
2	rs1593662	G	A	0.196429	1008
2	rs72895640	A	T	0.0456349	1008
2	rs72895642	C	A	0.0456349	1008
2	rs74326810	A	G	0.0426587	1008
2	rs35419204	G	C	0.046627	1008
2	rs1593663	T	C	0.178571	1008
2	rs77666609	G	T	0.0426587	1008
2	rs72625291	G	T	0.511905	1008
2	rs56883427	A	G	0.0178571	1008
2	rs10177416	T	C	0.511905	1008
2	rs140668782	T	C	0.0168651	1008
2	rs57589450	C	T	0.177579	1008
2	rs12615746	T	C	0.510913	1008
2	rs62174928	C	G	0.046627	1008
2	rs1427148	A	T	0.541667	1008
2	rs13393271	G	A	0.170635	1008
2	rs12477814	C	T	0.240079	1008
2	rs17430153	A	C	0.172619	1008
2	rs55865515	C	T	0.0376984	1008
2	rs35993772	T	G	0.0376984	1008
2	rs62174932	C	G	0.748016	1008
2	rs75254889	G	A	0.0585317	1008
2	rs6742715	G	T	0.569444	1008
2	rs144681942	A	G	0.0178571	1008
2	rs2033137	T	C	0.579365	1008
2	rs142879312	A	G	0.0178571	1008
2	rs34566897	T	C	0.0386905	1008
2	rs6747233	C	A	0.0386905	1008
2	rs12475744	A	G	0.0248016	1008
2	rs75912018	A	T	0.0585317	1008
2	rs6721856	A	G	0.0386905	1008
2	rs17617133	C	T	0.521825	1008
2	rs13025371	A	T	0.0386905	1008
2	rs117795436	A	T	0.0168651	1008
2	rs7584439	A	G	0.0386905	1008
2	rs7558116	C	T	0.0386905	1008
2	rs1593661	G	A	0.578373	1008
2	rs6434087	A	G	0.0386905	1008
2	rs6434088	C	T	0.0386905	1008
2	rs6434089	T	G	0.0386905	1008
2	rs10497654	G	T	0.25	1008
2	rs719281	A	T	0.53869	1008
2	rs1030430	A	G	0.53869	1008
2	rs75451268	T	C	0.0128968	1008
2	rs55732877	C	T	0.172619	1008
2	rs7566980	T	A	0.578373	1008
2	rs1427151	T	A	0.25	1008
2	rs2162456	A	T	0.578373	1008
2	rs117087687	T	C	0.0416667	1008
2	rs80059342	A	G	0.0585317	1008
2	rs13002655	A	T	0.25	1008
2	rs76475245	A	C	0.0178571	1008
2	rs7585187	T	A	0.75	1008
2	rs4399684	G	C	0.174603	1008
2	rs1896235	C	G	0.0396825	1008
2	rs4592808	A	G	0.577381	1008
2	rs186946445	T	C	0.0257937	1008
2	rs147529114	T	C	0.0297619	1008
2	rs4389295	T	C	0.537698	1008
2	rs58500675	A	G	0.172619	1008
2	rs148428880	T	C	0.0426587	1008
2	rs67398881	T	G	0.537698	1008
2	rs13013957	A	G	0.250992	1008
2	rs62174934	G	A	0.518849	1008
2	rs62174935	G	A	0.0396825	1008
2	rs111256056	A	G	0.171627	1008
2	rs4371322	T	G	0.209325	1008
2	rs3953016	T	C	0.209325	1008
2	rs56833097	G	A	0.534722	1008
2	rs76444548	A	T	0.133929	1008
2	rs10803976	T	C	0.747024	1008
2	rs11682677	T	A	0.21131	1008
2	rs10803977	C	T	0.21131	1008
2	rs143426972	T	G	0.0178571	1008
2	rs10803978	T	A	0.746032	1008
2	rs151287225	T	G	0.0178571	1008
2	rs17430209	A	C	0.0367063	1008
2	rs62174937	T	C	0.534722	1008
2	rs17508275	G	A	0.0367063	1008
2	rs34814232	T	G	0.21131	1008
2	rs359876	C	G	0.253968	1008
2	rs12999003	C	A	0.21131	1008
2	rs12466285	G	C	0.253968	1008
2	rs7605500	T	G	0.746032	1008
2	rs34862490	T	C	0.21131	1008
2	rs17430279	A	G	0.174603	1008
2	rs150600280	T	G	0.0188492	1008
2	rs359877	T	C	0.253968	1008
2	rs6751008	C	T	0.21131	1008
2	rs1469337	A	G	0.746032	1008
2	rs359878	T	C	0.825397	1008
2	rs55781342	G	T	0.21131	1008
2	rs62174940	G	A	0.516865	1008
2	rs359880	T	C	0.253968	1008
2	rs11691444	T	C	0.517857	1008
2	rs185582755	A	G	0.0238095	1008
2	rs9678515	G	A	0.746032	1008
2	rs76170275	A	C	0.0188492	1008
2	rs72625292	G	A	0.513889	1008
2	rs35574370	G	C	0.0367063	1008
2	rs79754244	G	A	0.252976	1008
2	rs367464	T	A	0.253968	1008
2	rs414068	C	A	0.253968	1008
2	rs7586860	G	A	0.21627	1008
2	rs75786365	T	G	0.252976	1008
2	rs10198713	T	C	0.746032	1008
2	rs12618211	G	A	0.529762	1008
2	rs192444460	A	G	0.0178571	1008
2	rs974729	T	C	0.746032	1008
2	rs34651316	T	C	0.0367063	1008
2	rs10931148	T	C	0.180556	1008
2	rs1365718	A	T	0.179563	1008
2	rs359899	A	C	0.253968	1008
2	rs147209571	A	G	0.0376984	1008
2	rs1593664	A	C	0.21627	1008
2	rs1834732	T	G	0.746032	1008
2	rs13023840	A	G	0.21627	1008
2	rs77361510	C	A	0.0446429	1008
2	rs144755530	A	G	0.0109127	1008
2	rs76926829	T	A	0.179563	1008
2	rs35759594	C	A	0.0367063	1008
2	rs74928904	C	G	0.179563	1008
2	rs140112793	G	A	0.0555556	1008
2	rs10469726	A	G	0.530754	1008
2	rs139480157	T	C	0.0297619	1008
2	rs74434225	C	A	0.0595238	1008
2	rs13007925	G	A	0.0367063	1008
2	rs1021041	T	C	0.751984	1008
2	rs359902	T	C	0.747024	1008
2	rs10432495	A	T	0.114087	1008
2	rs1019706	A	G	0.5	1008
2	rs2052794	T	A	0.115079	1008
2	rs359903	T	A	0.954365	1008
2	rs12470178	A	G	0.31746	1008
2	rs359904	G	A	0.954365	1008
2	rs75747525	G	A	0.00297619	1008
2	rs12992164	C	T	0.318452	1008
2	rs16826057	G	C	0.114087	1008
2	rs4366862	T	A	0.113095	1008
2	rs1978573	C	T	0.490079	1008
2	rs359893	G	A	0.954365	1008
2	rs359894	T	C	0.954365	1008
2	rs11888068	C	A	0.489087	1008
2	rs17617267	G	A	0.318452	1008
2	rs73041376	C	T	0.113095	1008
2	rs13026173	G	C	0.297619	1008
2	rs17617285	G	A	0.318452	1008
2	rs10497655	T	C	0.502976	1008
2	rs34714481	A	G	0.319444	1008
2	rs2279266	C	T	0.318452	1008
2	rs359895	T	A	0.143849	1008
2	rs73041379	G	A	0.122024	1008
2	rs359896	C	T	0.953373	1008
2	rs12693380	A	T	0.0208333	1008
2	rs10203158	A	T	0.810516	1008
2	rs12693381	A	T	0.810516	1008
2	rs60269985	G	A	0.122024	1008
2	rs12693382	G	A	0.0208333	1008
2	rs12693383	A	T	0.811508	1008
2	rs76878347	G	A	0.21627	1008
2	rs435822	T	A	0.142857	1008
2	rs415350	C	T	0.954365	1008
2	rs430040	T	C	0.142857	1008
2	rs74906732	A	G	0.031746	1008
2	rs10931149	A	G	0.299603	1008
2	rs72897732	C	A	0.015873	1008
2	rs72897733	G	A	0.015873	1008
2	rs1014959	A	G	0.124008	1008
2	rs72897737	A	G	0.015873	1008
2	rs403115	T	C	0.160714	1008
2	rs722384	T	G	0.213294	1008
2	rs722385	C	T	0.015873	1008
2	rs13393273	A	G	0.144841	1008
2	rs12693384	G	A	0.144841	1008
2	rs148516959	C	T	0.015873	1008
2	rs10202700	G	A	0.0208333	1008
2	rs73041394	A	G	0.124008	1008
2	rs1427150	T	C	0.124008	1008
2	rs6715977	A	G	0.0208333	1008
2	rs359875	G	A	0.946429	1008
2	rs17617356	T	G	0.300595	1008
2	rs17508595	C	G	0.124008	1008
2	rs11900132	G	C	0.125	1008
2	rs74942702	T	A	0.00396825	1008
2	rs359882	G	A	0.161706	1008
2	rs17617408	C	T	0.292659	1008
2	rs149946839	A	G	0.0109127	1008
2	rs74954231	G	A	0.0406746	1008
2	rs359884	T	C	0.160714	1008
2	rs359885	A	C	0.160714	1008
2	rs78279446	G	T	0.0505952	1008
2	rs17508623	T	C	0.015873	1008
2	rs72897742	C	T	0.015873	1008
2	rs12613195	C	G	0.485119	1008
2	rs359886	G	A	0.160714	1008
2	rs17617468	C	T	0.292659	1008
2	rs359887	C	T	0.947421	1008
2	rs17508644	T	C	0.015873	1008
2	rs17430586	T	A	0.015873	1008
2	rs17508671	A	G	0.0168651	1008
2	rs359888	A	G	0.947421	1008
2	rs17430621	A	T	0.015873	1008
2	rs17430628	T	C	0.015873	1008
2	rs17430635	A	G	0.015873	1008
2	rs72897758	C	T	0.015873	1008
2	rs359891	A	G	0.160714	1008
2	rs359892	T	C	0.144841	1008
2	rs75685699	T	C	0.124008	1008
2	rs6434092	C	G	0.65377	1008
2	rs7557843	A	C	0.493056	1008
2	rs149506571	T	A	0.014881	1008
2	rs72625293	T	C	0.213294	1008
2	rs62176172	C	T	0.485119	1008
2	rs62176173	G	T	0.485119	1008
2	rs35068933	A	T	0.0208333	1008
2	rs7591757	C	G	0.0208333	1008
2	rs6434094	A	C	0.161706	1008
2	rs35431480	T	C	0.0208333	1008
2	rs2054549	C	A	0.160714	1008
2	rs2054548	C	T	0.160714	1008
2	rs7600673	T	A	0.0208333	1008
2	rs146041840	G	A	0.139881	1008
2	rs72897775	C	A	0.015873	1008
2	rs7564347	A	T	0.160714	1008
2	rs1480478	T	A	0.160714	1008
2	rs72897782	T	A	0.015873	1008
2	rs11890128	G	T	0.124008	1008
2	rs35230759	A	G	0.301587	1008
2	rs12693385	C	T	0.160714	1008
2	rs1021043	A	G	0.144841	1008
2	rs62176207	A	G	0.0208333	1008
2	rs57159364	A	G	0.485119	1008
2	rs72897790	A	G	0.015873	1008
2	rs76627958	C	A	0.124008	1008
2	rs10198049	T	C	0.160714	1008
2	rs72897793	C	A	0.015873	1008
2	rs994653	G	A	0.301587	1008
2	rs72897795	A	G	0.015873	1008
2	rs34934597	A	G	0.0208333	1008
2	rs13021843	G	A	0.160714	1008
2	rs72897799	T	G	0.015873	1008
2	rs6434095	G	A	0.160714	1008
2	rs12469299	G	A	0.301587	1008
2	rs72897802	A	G	0.015873	1008
2	rs72899904	A	C	0.015873	1008
2	rs7608284	G	A	0.144841	1008
2	rs7608194	C	T	0.145833	1008
2	rs72899906	A	C	0.015873	1008
2	rs6434096	T	C	0.161706	1008
2	rs139561322	C	T	0.015873	1008
2	rs145088825	C	T	0.015873	1008
2	rs140817773	A	G	0.0128968	1008
2	rs10197925	C	T	0.144841	1008
2	rs990844	T	G	0.015873	1008
2	rs76692397	T	C	0.0505952	1008
2	rs62176209	T	C	0.488095	1008
2	rs73043234	C	A	0.124008	1008
2	rs76629295	G	T	0.0208333	1008
2	rs55764167	G	T	0.160714	1008
2	rs72899915	T	C	0.015873	1008
2	rs148674809	C	T	0.0178571	1008
2	rs73043238	G	A	0.112103	1008
2	rs6738793	A	C	0.0208333	1008
2	rs117357185	C	T	0.0128968	1008
2	rs72899918	T	C	0.015873	1008
2	rs35979599	T	C	0.62996	1008
2	rs17508706	G	A	0.015873	1008
2	rs2369593	A	G	0.646825	1008
2	rs137942900	G	A	0.0367063	1008
2	rs899845	T	C	0.646825	1008
2	rs899846	T	C	0.645833	1008
2	rs118061110	G	A	0.0238095	1008
2	rs72899932	G	A	0.015873	1008
2	rs79790803	G	A	0.0456349	1008
2	rs60170726	G	A	0.0208333	1008
2	rs7581009	C	T	0.645833	1008
2	rs1480479	C	T	0.645833	1008
2	rs2035320	G	C	0.645833	1008
2	rs9678203	T	C	0.160714	1008
2	rs2035321	C	G	0.160714	1008
2	rs17508713	T	G	0.0208333	1008
2	rs13405270	T	C	0.144841	1008
2	rs899847	G	A	0.160714	1008
2	rs11891662	A	T	0.124008	1008
2	rs72899938	C	T	0.0952381	1008
2	rs7609208	A	G	0.159722	1008
2	rs7597593	T	C	0.566468	1008
2	rs72899945	T	A	0.015873	1008
2	rs6756881	T	A	0.125992	1008
2	rs6742182	G	C	0.707341	1008
2	rs17508767	A	G	0.015873	1008
2	rs6745295	G	T	0.125992	1008
2	rs72899950	G	T	0.015873	1008
2	rs72899952	G	A	0.015873	1008
2	rs6728764	A	G	0.144841	1008
2	rs148974764	A	T	0.0376984	1008
2	rs11901640	A	G	0.0347222	1008
2	rs34713272	A	G	0.0644841	1008
2	rs10184629	G	A	0.0347222	1008
2	rs11892742	C	T	0.0347222	1008
2	rs77519010	G	A	0.0238095	1008
2	rs10188162	G	A	0.792659	1008
2	rs6755921	T	C	0.0198413	1008
2	rs2199882	G	C	0.0198413	1008
2	rs72899961	C	T	0.014881	1008
2	rs1480481	C	T	0.792659	1008
2	rs72899964	T	C	0.014881	1008
2	rs72899966	G	A	0.014881	1008
2	rs6723680	A	G	0.0347222	1008
2	rs12693387	T	C	0.0198413	1008
2	rs72899969	T	C	0.014881	1008
2	rs6718759	T	A	0.0347222	1008
2	rs55782979	C	T	0.126984	1008
2	rs78880814	A	G	0.21627	1008
2	rs72899975	C	T	0.014881	1008
2	rs72899976	C	G	0.014881	1008
2	rs72899981	G	T	0.014881	1008
2	rs72899983	C	T	0.014881	1008
2	rs17584193	A	G	0.212302	1008
2	rs2127698	A	G	0.0198413	1008
2	rs72899986	G	A	0.014881	1008
2	rs10197098	C	T	0.0218254	1008
2	rs10173509	A	T	0.0347222	1008
2	rs17508877	A	C	0.0198413	1008
2	rs1038197	G	A	0.0347222	1008
2	rs1038198	G	T	0.0347222	1008
2	rs7588753	A	G	0.0347222	1008
2	rs16826158	C	T	0.0347222	1008
2	rs17508905	A	G	0.014881	1008
2	rs12104591	C	T	0.0347222	1008
2	rs4308093	T	C	0.0347222	1008
2	rs79792096	G	C	0.0128968	1008
2	rs10186035	A	C	0.0198413	1008
2	rs7568756	C	A	0.0198413	1008
2	rs7585738	T	C	0.0198413	1008
2	rs2199883	T	C	0.0347222	1008
2	rs16826169	G	C	0.0198413	1008
2	rs76167860	T	C	0.0198413	1008
2	rs6730122	G	A	0.0198413	1008
2	rs1383309	T	G	0.0347222	1008
2	rs7583953	G	A	0.0347222	1008
2	rs143345591	G	C	0.014881	1008
2	rs34494944	C	T	0.0198413	1008
2	rs17509003	T	C	0.014881	1008
2	rs10180958	C	T	0.0208333	1008
2	rs79896103	G	A	0.0188492	1008
2	rs7586454	C	T	0.0198413	1008
2	rs11894318	G	A	0.0198413	1008
2	rs11895541	G	A	0.0347222	1008
2	rs74432599	C	G	0.0267857	1008
2	rs13389014	A	G	0.0198413	1008
2	rs13389241	A	T	0.0347222	1008
2	rs13414832	C	A	0.0198413	1008
2	rs75368853	C	A	0.179563	1008
2	rs17430952	T	C	0.014881	1008
2	rs17430973	T	C	0.014881	1008
2	rs11690860	C	T	0.955357	1008
2	rs72901814	C	T	0.014881	1008
2	rs1480477	C	G	0.0198413	1008
2	rs1480476	G	A	0.0198413	1008
2	rs13383910	A	G	0.0198413	1008
2	rs922629	A	C	0.955357	1008
2	rs72901817	G	T	0.014881	1008
2	rs6747844	G	A	0.0416667	1008
2	rs113747911	G	A	0.116071	1008
2	rs72901820	T	C	0.014881	1008
2	rs116676375	G	T	0.014881	1008
2	rs1600578	G	A	0.0347222	1008
2	rs1600577	A	G	0.0198413	1008
2	rs17430987	G	A	0.0416667	1008
2	rs6742299	A	G	0.0347222	1008
2	rs7582887	T	C	0.0347222	1008
2	rs7569229	G	A	0.0198413	1008
2	rs7569699	G	A	0.0347222	1008
2	rs1383308	C	T	0.0347222	1008
2	rs116843446	G	A	0.00793651	1008
2	rs16826178	C	T	0.0347222	1008
2	rs34202603	G	A	0.014881	1008
2	rs77715599	G	A	0.0456349	1008
2	rs1383307	G	A	0.0198413	1008
2	rs7568655	C	T	0.0347222	1008
2	rs7568843	G	C	0.0198413	1008
2	rs78015828	A	G	0.0615079	1008
2	rs6725125	G	A	0.0198413	1008
2	rs72901831	T	A	0.014881	1008
2	rs72901834	C	T	0.014881	1008
2	rs10165596	C	T	0.0198413	1008
2	rs35328100	A	G	0.0198413	1008
2	rs72901836	G	A	0.015873	1008
2	rs2170202	G	C	0.85119	1008
2	rs149063513	G	T	0.014881	1008
2	rs72901840	G	C	0.014881	1008
2	rs2369594	G	A	0.0496032	1008
2	rs11693094	C	T	0.5	1008
2	rs13023106	A	G	0.0198413	1008
2	rs7578333	G	A	0.0347222	1008
2	rs7581514	C	T	0.85119	1008
2	rs10167859	G	A	0.0347222	1008
2	rs1480483	A	G	0.0347222	1008
2	rs79761896	A	G	0.0416667	1008
2	rs13001215	A	T	0.0347222	1008
2	rs72901849	T	C	0.014881	1008
2	rs6434100	A	G	0.0347222	1008
2	rs72901852	T	A	0.014881	1008
2	rs74269782	C	A	0.0228175	1008
2	rs145117210	A	C	0.015873	1008
2	rs62176236	T	C	0.0198413	1008
2	rs34481141	A	G	0.0198413	1008
2	rs2170203	T	C	0.818452	1008
2	rs13404024	C	T	0.0198413	1008
2	rs1480484	T	C	0.0347222	1008
2	rs1480485	T	G	0.0347222	1008
2	rs1480486	T	A	0.0347222	1008
2	rs62176237	G	A	0.0198413	1008
2	rs117721323	A	C	0.0992063	1008
2	rs72901857	C	T	0.014881	1008
2	rs182256574	G	A	0.0456349	1008
2	rs13384546	A	C	0.0198413	1008
2	rs117552234	T	A	0.0515873	1008
2	rs72901862	T	C	0.014881	1008
2	rs13417466	G	A	0.0347222	1008
2	rs76046974	T	A	0.0198413	1008
2	rs191173608	A	T	0.031746	1008
2	rs10190062	G	A	0.0347222	1008
2	rs79407152	C	T	0.172619	1008
2	rs10172363	A	G	0.0198413	1008
2	rs147921164	G	A	0.014881	1008
2	rs73978096	A	G	0.0198413	1008
2	rs72901873	A	T	0.014881	1008
2	rs10179499	A	G	0.954365	1008
2	rs10206254	G	A	0.0208333	1008
2	rs10206426	G	C	0.0347222	1008
2	rs2369595	C	T	0.85119	1008
2	rs188650014	A	G	0.0238095	1008
2	rs77224444	C	G	0.315476	1008
2	rs13396662	T	G	0.0198413	1008
2	rs55701066	C	T	0.0912698	1008
2	rs147937632	G	A	0.0367063	1008
2	rs4278895	C	G	0.0347222	1008
2	rs72901884	A	C	0.18254	1008
2	rs6712125	A	G	0.0198413	1008
2	rs2887514	A	C	0.0347222	1008
2	rs72901889	A	T	0.014881	1008
2	rs6728615	C	G	0.0347222	1008
2	rs10177035	T	C	0.0347222	1008
2	rs6732176	C	T	0.0198413	1008
2	rs72901891	C	T	0.014881	1008
2	rs72901893	G	A	0.014881	1008
2	rs10194277	A	G	0.0198413	1008
2	rs10194285	A	G	0.0198413	1008
2	rs10174301	C	A	0.0198413	1008
2	rs6759491	T	C	0.0357143	1008
2	rs62176239	T	C	0.284722	1008
2	rs6716151	A	G	0.0347222	1008
2	rs72901901	T	A	0.014881	1008
2	rs12693388	A	G	0.85119	1008
2	rs17617913	T	C	0.316468	1008
2	rs10196799	A	T	0.5	1008
2	rs12693389	T	G	0.0198413	1008
2	rs72903709	C	T	0.014881	1008
2	rs10176668	G	T	0.0198413	1008
2	rs7603313	A	C	0.0198413	1008
2	rs17431119	A	G	0.014881	1008
2	rs139766476	A	G	0.015873	1008
2	rs17431132	T	C	0.0198413	1008
2	rs17431153	C	T	0.014881	1008
2	rs10497657	A	G	0.014881	1008
2	rs13017390	T	A	0.0198413	1008
2	rs72903719	G	T	0.014881	1008
2	rs72903720	A	C	0.014881	1008
2	rs72903723	A	T	0.014881	1008
2	rs1987025	T	A	0.0347222	1008
2	rs17584494	G	A	0.281746	1008
2	rs10497659	G	A	0.014881	1008
2	rs10497660	C	A	0.014881	1008
2	rs1317210	T	C	0.0198413	1008
2	rs1320080	A	G	0.0208333	1008
2	rs17431258	A	G	0.014881	1008
2	rs72903735	C	T	0.014881	1008
2	rs143245512	G	T	0.0248016	1008
2	rs72903737	C	T	0.0992063	1008
2	rs79079179	G	T	0.077381	1008
2	rs10195510	C	T	0.0198413	1008
2	rs148607139	T	G	0.0119048	1008
2	rs72903738	C	A	0.014881	1008
2	rs6716235	T	C	0.0347222	1008
2	rs12693391	T	C	0.0198413	1008
2	rs4635495	A	C	0.014881	1008
2	rs4275993	T	A	0.014881	1008
2	rs79562683	T	A	0.077381	1008
2	rs34327168	G	A	0.0208333	1008
2	rs34963004	T	C	0.0347222	1008
2	rs34452663	G	A	0.0198413	1008
2	rs72903748	A	T	0.014881	1008
2	rs12693392	C	T	0.0198413	1008
2	rs2369596	A	T	0.0347222	1008
2	rs72903752	A	C	0.014881	1008
2	rs62176258	C	T	0.0198413	1008
2	rs58159162	G	A	0.0198413	1008
2	rs10170664	T	C	0.81746	1008
2	rs12693394	A	C	0.0347222	1008
2	rs72903757	G	A	0.014881	1008
2	rs13028549	C	G	0.0347222	1008
2	rs4666990	T	C	0.500992	1008
2	rs72903763	T	C	0.014881	1008
2	rs4294964	T	A	0.0198413	1008
2	rs72903765	A	G	0.014881	1008
2	rs72903769	C	T	0.014881	1008
2	rs7574128	C	T	0.954365	1008
2	rs6751335	T	C	0.0198413	1008
2	rs10211213	A	C	0.0198413	1008
2	rs13012893	T	A	0.0357143	1008
2	rs13012514	A	C	0.0357143	1008
2	rs72903776	A	G	0.015873	1008
2	rs72903778	C	T	0.015873	1008
2	rs72903783	A	C	0.0238095	1008
2	rs117705240	T	G	0.0188492	1008
2	rs72903786	T	C	0.015873	1008
2	rs78788091	G	A	0.0486111	1008
2	rs56341618	T	A	0.0912698	1008
2	rs17509336	T	G	0.015873	1008
2	rs17431278	A	G	0.0198413	1008
2	rs10201360	T	C	0.0357143	1008
2	rs13408744	C	T	0.0347222	1008
2	rs72903798	G	A	0.015873	1008
2	rs7608386	T	A	0.0357143	1008
2	rs17584522	C	G	0.31746	1008
2	rs117533872	G	C	0.0416667	1008
2	rs13386789	A	G	0.0198413	1008
2	rs6720863	A	G	0.0357143	1008
2	rs6749691	G	A	0.0357143	1008
2	rs72905708	T	C	0.015873	1008
2	rs2369589	A	C	0.0198413	1008
2	rs72905711	A	G	0.015873	1008
2	rs4614893	A	G	0.0357143	1008
2	rs4458174	A	G	0.0198413	1008
2	rs35071909	C	T	0.0208333	1008
2	rs62174661	G	C	0.0198413	1008
2	rs144568632	C	T	0.00892857	1008
2	rs147851881	C	T	0.0109127	1008
2	rs13396495	T	A	0.0357143	1008
2	rs35105890	A	G	0.015873	1008
2	rs117548932	A	G	0.0347222	1008
2	rs141007716	A	G	0.0357143	1008
2	rs4544394	G	A	0.0198413	1008
2	rs72905716	A	G	0.015873	1008
2	rs9973969	A	G	0.0357143	1008
2	rs9973631	C	A	0.0357143	1008
2	rs13424507	T	C	0.0357143	1008
2	rs9973668	G	T	0.0198413	1008
2	rs13028349	T	C	0.0357143	1008
2	rs16826219	A	G	0.0357143	1008
2	rs72905730	T	C	0.015873	1008
2	rs12693395	A	G	0.0198413	1008
2	rs17509517	C	G	0.015873	1008
2	rs62174663	T	C	0.0198413	1008
2	rs75486007	G	A	0.0793651	1008
2	rs7605689	T	C	0.0357143	1008
2	rs72905739	A	G	0.015873	1008
2	rs75027645	T	C	0.031746	1008
2	rs72905741	A	T	0.0426587	1008
2	rs150946675	C	A	0.0386905	1008
2	rs56049830	C	T	0.0892857	1008
2	rs186991657	G	A	0.0297619	1008
2	rs4494699	T	G	0.0694444	1008
2	rs10180597	C	T	0.0198413	1008
2	rs7603015	C	T	0.015873	1008
2	rs72905749	T	G	0.015873	1008
2	rs10187190	G	T	0.0198413	1008
2	rs72905751	C	G	0.015873	1008
2	rs72905753	C	G	0.015873	1008
2	rs6709440	G	A	0.0198413	1008
2	rs7578316	T	A	0.0347222	1008
2	rs80268465	A	G	0.217262	1008
2	rs72905760	T	C	0.014881	1008
2	rs12693396	C	T	0.0347222	1008
2	rs6748925	A	T	0.014881	1008
2	rs199613058	T	C	0.0575397	1008
2	rs55941754	T	C	0.014881	1008
2	rs56217433	T	G	0.014881	1008
2	rs72905774	C	A	0.014881	1008
2	rs62174664	G	A	0.0198413	1008
2	rs142428638	T	A	0.00297619	1008
2	rs35321501	T	C	0.0347222	1008
2	rs75876499	A	G	0.0486111	1008
2	rs13386192	A	G	0.0198413	1008
2	rs72905777	T	C	0.014881	1008
2	rs7589314	A	G	0.957341	1008
2	rs13415342	G	A	0.0198413	1008
2	rs7577581	T	G	0.0347222	1008
2	rs7593307	A	G	0.0347222	1008
2	rs12693397	A	G	0.0347222	1008
2	rs12693398	A	G	0.0198413	1008
2	rs72905782	G	C	0.014881	1008
2	rs72905784	C	T	0.014881	1008
2	rs13396624	A	G	0.0198413	1008
2	rs13422256	C	T	0.0198413	1008
2	rs72905785	T	G	0.014881	1008
2	rs72905786	G	A	0.014881	1008
2	rs7585171	T	C	0.014881	1008
2	rs72905792	G	A	0.284722	1008
2	rs72905794	G	C	0.014881	1008
2	rs72905795	T	G	0.014881	1008
2	rs62200787	T	A	0.219246	1008
2	rs62200788	C	A	0.31746	1008
2	rs72905797	T	C	0.014881	1008
2	rs7558878	A	G	0.0347222	1008
2	rs11890843	T	C	0.0347222	1008
2	rs13398732	A	C	0.0198413	1008
2	rs114523990	A	G	0.014881	1008
2	rs62200789	G	A	0.0347222	1008
2	rs62200790	C	A	0.0347222	1008
2	rs17509601	T	G	0.014881	1008
2	rs140007057	A	G	0.0277778	1008
2	rs17509608	C	T	0.0505952	1008
2	rs13388087	G	C	0.818452	1008
2	rs13401381	T	C	0.819444	1008
2	rs7588907	G	T	0.0347222	1008
2	rs75960822	C	T	0.0218254	1008
2	rs7564941	A	G	0.0347222	1008
2	rs10199843	A	G	0.0198413	1008
2	rs6709436	T	C	0.0347222	1008
2	rs11902536	A	T	0.014881	1008
2	rs72489096	C	G	0.0218254	1008
2	rs17431582	A	C	0.014881	1008
2	rs1366845	A	G	0.014881	1008
2	rs1366844	G	A	0.0347222	1008
2	rs142513763	C	T	0.047619	1008
2	rs10210216	A	G	0.819444	1008
2	rs77689531	C	T	0.0436508	1008
2	rs11892843	T	C	0.0347222	1008
2	rs17431603	A	T	0.014881	1008
2	rs72907715	A	G	0.014881	1008
2	rs1366843	A	G	0.014881	1008
2	rs147926608	T	C	0.0178571	1008
2	rs1820847	A	G	0.014881	1008
2	rs4586602	T	C	0.0198413	1008
2	rs72907717	C	T	0.014881	1008
2	rs13411652	T	C	0.0198413	1008
2	rs1429427	G	A	0.819444	1008
2	rs76672122	T	C	0.0793651	1008
2	rs10206265	A	G	0.0347222	1008
2	rs66983648	T	A	0.0327381	1008
2	rs34945978	A	T	0.0198413	1008
2	rs140193128	C	A	0.0138889	1008
2	rs72907724	C	A	0.014881	1008
2	rs117736653	A	G	0.0565476	1008
2	rs72907727	A	G	0.014881	1008
2	rs72907728	C	T	0.014881	1008
2	rs34044253	C	T	0.0198413	1008
2	rs62200793	T	C	0.31746	1008
2	rs11894088	C	A	0.0347222	1008
2	rs11904676	A	T	0.0347222	1008
2	rs139794794	C	T	0.014881	1008
2	rs56310614	C	T	0.014881	1008
2	rs55914275	C	A	0.0198413	1008
2	rs143272432	G	A	0.0208333	1008
2	rs77096318	C	T	0.0138889	1008
2	rs11899082	G	A	0.0386905	1008
2	rs13429132	G	T	0.0198413	1008
2	rs13428955	C	T	0.0198413	1008
2	rs117828782	A	G	0.015873	1008
2	rs12693399	A	T	0.868056	1008
2	rs12693400	G	A	0.0357143	1008
2	rs6715910	G	T	0.0198413	1008
2	rs12999617	G	C	0.0347222	1008
2	rs12999259	C	G	0.0198413	1008
2	rs13402566	T	A	0.0198413	1008
2	rs6718067	T	G	0.0347222	1008
2	rs72907741	C	G	0.014881	1008
2	rs7584503	A	T	0.0357143	1008
2	rs6722425	T	C	0.0198413	1008
2	rs6710286	C	T	0.0198413	1008
2	rs3931790	A	C	0.315476	1008
2	rs7562384	C	G	0.0198413	1008
2	rs72907747	G	A	0.014881	1008
2	rs1344707	G	A	0.855159	1008
2	rs7603001	A	G	0.820437	1008
2	rs7590852	T	C	0.856151	1008
2	rs12693401	T	C	0.0198413	1008
2	rs72907756	C	A	0.015873	1008
2	rs188036455	T	A	0.00992063	1008
2	rs1366840	C	T	0.819444	1008
2	rs10931155	C	A	0.820437	1008
2	rs72907759	T	C	0.820437	1008
2	rs72907760	C	T	0.820437	1008
2	rs10497661	A	G	0.015873	1008
2	rs10497662	T	C	0.0962302	1008
2	rs191552265	C	T	0.0277778	1008
2	rs1835172	C	G	0.820437	1008
2	rs146638869	T	A	0.0257937	1008
2	rs145108720	T	A	0.0178571	1008
2	rs4666994	G	A	0.854167	1008
2	rs4666995	A	G	0.854167	1008
2	rs72907766	A	C	0.0962302	1008
2	rs66970879	C	A	0.740079	1008
2	rs66726164	C	A	0.740079	1008
2	rs66473204	G	A	0.740079	1008
2	rs17431742	C	G	0.742063	1008
2	rs1114248	C	A	0.0962302	1008
2	rs139769838	G	A	0.0228175	1008
2	rs2115622	G	A	0.823413	1008
2	rs2115621	T	C	0.823413	1008
2	rs72893061	C	T	0.015873	1008
2	rs6757288	T	C	0.838294	1008
2	rs143411434	T	A	0.0257937	1008
2	rs7594906	G	T	0.822421	1008
2	rs72893066	G	T	0.015873	1008
2	rs725617	G	A	0.856151	1008
2	rs1344706	A	C	0.516865	1008
2	rs13009002	G	T	0.0178571	1008
2	rs72893068	C	T	0.015873	1008
2	rs4666998	C	G	0.838294	1008
2	rs13423388	G	A	0.0178571	1008
2	rs72893071	A	G	0.015873	1008
2	rs141265790	G	A	0.0287698	1008
2	rs7593816	C	T	0.323413	1008
2	rs140038415	G	C	0.015873	1008
2	rs1583048	T	C	0.323413	1008
2	rs77724485	C	T	0.0297619	1008
2	rs1366839	T	C	0.838294	1008
2	rs147731319	A	T	0.0386905	1008
2	rs1366838	T	C	0.823413	1008
2	rs11901504	C	A	0.838294	1008
2	rs77341249	A	T	0.0386905	1008
2	rs11681373	A	G	0.517857	1008
2	rs2059924	T	G	0.838294	1008
2	rs2059923	C	A	0.838294	1008
2	rs56213902	G	A	0.821429	1008
2	rs1594166	G	T	0.835317	1008
2	rs78706988	T	A	0.0515873	1008
2	rs74777390	C	T	0.0664683	1008
2	rs140386255	G	A	0.0496032	1008
2	rs7580993	T	C	0.015873	1008
2	rs1583050	A	T	0.856151	1008
2	rs1583049	A	G	0.839286	1008
2	rs144771771	C	A	0.00992063	1008
2	rs4666999	G	A	0.854167	1008
2	rs17431776	T	C	0.015873	1008
2	rs13012303	C	T	0.0178571	1008
2	rs6722992	C	T	0.835317	1008
2	rs6723392	G	A	0.835317	1008
2	rs6751736	A	C	0.853175	1008
2	rs6726421	C	G	0.822421	1008
2	rs138995932	C	T	0.0109127	1008
2	rs72893092	A	G	0.015873	1008
2	rs13025111	A	G	0.822421	1008
2	rs6755404	A	C	0.869048	1008
2	rs17509873	A	G	0.015873	1008
2	rs17431804	C	A	0.015873	1008
2	rs10931156	G	A	0.835317	1008
2	rs4667000	A	C	0.824405	1008
2	rs72893100	T	G	0.015873	1008
2	rs12476147	A	T	0.837302	1008
2	rs35676856	A	G	0.015873	1008
2	rs75132823	C	T	0.046627	1008
2	rs61739290	A	G	0.015873	1008
2	rs4667001	G	A	0.838294	1008
2	rs4667002	A	G	0.883929	1008
2	rs61739288	G	A	0.015873	1008
2	rs728534	A	G	0.231151	1008
2	rs1366842	C	A	0.838294	1008
2	rs12477430	A	G	0.867063	1008
2	rs3731834	C	G	0.204365	1008
2	rs77067231	T	G	0.0456349	1008
2	rs144576268	G	A	0.014881	1008
2	rs10931157	G	A	0.78869	1008
2	rs191919499	T	C	0.0287698	1008
2	rs34221271	G	A	0.0188492	1008
2	rs62198468	T	C	0.0188492	1008
2	rs6745533	C	T	0.760913	1008
2	rs12693402	C	T	0.322421	1008
2	rs72894907	A	C	0.0277778	1008
2	rs10931158	C	T	0.760913	1008
2	rs72894910	T	A	0.0277778	1008
2	rs72894912	G	A	0.0277778	1008
2	rs4380187	A	C	0.441468	1008
2	rs12473452	A	G	0.046627	1008
2	rs10210173	C	T	0.0277778	1008
2	rs1429428	C	T	0.799603	1008
2	rs6434107	G	A	0.0277778	1008
2	rs7591741	A	G	0.827381	1008
2	rs72894918	T	C	0.014881	1008
2	rs7569641	G	A	0.0277778	1008
2	rs72894920	T	A	0.0277778	1008
2	rs72894921	T	C	0.0277778	1008
2	rs72894925	C	A	0.0277778	1008
2	rs72894927	A	C	0.0277778	1008
2	rs7591202	T	A	0.0277778	1008
2	rs1346652	T	C	0.0277778	1008
2	rs72894930	G	A	0.014881	1008
2	rs149548682	C	T	0.0525794	1008
2	rs6709418	A	G	0.799603	1008
2	rs7561051	A	T	0.0277778	1008
2	rs1579466	T	G	0.0277778	1008
2	rs7583540	C	T	0.779762	1008
2	rs6737634	G	C	0.046627	1008
2	rs6737640	G	A	0.046627	1008
2	rs6712373	A	C	0.0178571	1008
2	rs6741522	G	A	0.030754	1008
2	rs4667003	A	C	0.825397	1008
2	rs6749374	C	T	0.0178571	1008
2	rs11884728	T	C	0.0456349	1008
2	rs11900566	C	A	0.0178571	1008
2	rs572520293	T	C	0.00297619	1008
2	rs72894933	A	T	0.014881	1008
2	rs6709701	T	A	0.0456349	1008
2	rs62198493	T	C	0.0178571	1008
2	rs2043020	G	A	0.0178571	1008
2	rs17510039	C	T	0.014881	1008
2	rs78148914	T	C	0.0753968	1008
2	rs721567	A	G	0.0178571	1008
2	rs721569	C	G	0.0178571	1008
2	rs721568	C	T	0.0456349	1008
2	rs1366841	C	T	0.0456349	1008
2	rs72894940	A	G	0.014881	1008
2	rs6729996	T	A	0.0178571	1008
2	rs72894942	G	C	0.014881	1008
2	rs190965920	A	G	0.0218254	1008
2	rs72894943	G	C	0.014881	1008
2	rs78635942	T	A	0.0277778	1008
2	rs187403687	T	C	0.0238095	1008
2	rs13013980	G	A	0.0178571	1008
2	rs72894946	A	T	0.014881	1008
2	rs76594857	T	G	0.0634921	1008
2	rs6714752	G	C	0.0456349	1008
2	rs34679083	A	G	0.0178571	1008
2	rs2163065	C	T	0.77877	1008
2	rs2115623	T	A	0.24504	1008
2	rs13394337	G	C	0.0327381	1008
2	rs35022003	G	A	0.0178571	1008
2	rs34423083	G	A	0.0178571	1008
2	rs12053131	T	A	0.886905	1008
2	rs72894953	T	A	0.014881	1008
2	rs1346650	A	G	0.824405	1008
2	rs191255653	G	C	0.00892857	1008
2	rs35920644	G	A	0.0178571	1008
2	rs149789877	C	T	0.00297619	1008
2	rs146558654	G	A	0.00595238	1008
2	rs72894955	T	C	0.014881	1008
2	rs35479953	T	C	0.0178571	1008
2	rs6761601	A	G	0.0456349	1008
2	rs72894957	A	G	0.014881	1008
2	rs72894958	T	C	0.014881	1008
2	rs13386401	A	G	0.0277778	1008
2	rs12477914	T	G	0.352183	1008
2	rs72894960	G	A	0.014881	1008
2	rs35301347	T	C	0.0178571	1008
2	rs1429423	C	T	0.823413	1008
2	rs10184392	A	C	0.0277778	1008
2	rs62198501	A	C	0.0178571	1008
2	rs72894963	G	A	0.014881	1008
2	rs10165793	T	C	0.0456349	1008
2	rs77177636	T	A	0.00198413	1008
2	rs10183560	A	G	0.0277778	1008
2	rs17510170	A	T	0.77877	1008
2	rs144259514	T	C	0.0168651	1008
2	rs12617296	T	G	0.0654762	1008
2	rs72894970	G	A	0.0168651	1008
2	rs7577752	G	C	0.0267857	1008
2	rs62198502	G	A	0.0188492	1008
2	rs1429422	A	G	0.0267857	1008
2	rs35960173	G	C	0.0178571	1008
2	rs117858998	C	T	0.0297619	1008
2	rs13384293	G	A	0.0267857	1008
2	rs117335027	G	T	0.0337302	1008
2	rs72894975	C	G	0.014881	1008
2	rs6730475	C	A	0.0446429	1008
2	rs34532936	A	C	0.0178571	1008
2	rs72894978	C	G	0.014881	1008
2	rs72894979	C	G	0.014881	1008
2	rs72894980	A	C	0.014881	1008
2	rs117020242	G	A	0.0218254	1008
2	rs35616100	C	T	0.0188492	1008
2	rs34793964	T	C	0.0178571	1008
2	rs35889740	G	A	0.0178571	1008
2	rs7600337	T	C	0.0178571	1008
2	rs187456748	G	A	0.015873	1008
2	rs192019444	T	G	0.0119048	1008
2	rs149526727	T	C	0.0168651	1008
2	rs373424244	T	A	0.0337302	1008
2	rs13017256	G	C	0.0178571	1008
2	rs13022346	G	T	0.0178571	1008
2	rs1594165	A	G	0.015873	1008
2	rs34839263	G	A	0.0178571	1008
2	rs72894981	T	C	0.015873	1008
2	rs72894983	G	T	0.015873	1008
2	rs72894984	C	T	0.015873	1008
2	rs263765	A	G	0.112103	1008
2	rs10167276	A	C	0.0446429	1008
2	rs56135141	T	C	0.015873	1008
2	rs13428010	T	C	0.0267857	1008
2	rs183501422	T	C	0.0109127	1008
2	rs75673837	G	T	0.0863095	1008
2	rs79557201	C	G	0.180556	1008
2	rs72894992	C	T	0.015873	1008
2	rs72894993	C	T	0.015873	1008
2	rs13428750	G	A	0.0267857	1008
2	rs139462323	A	G	0.0337302	1008
2	rs72894995	A	T	0.015873	1008
2	rs72894997	T	G	0.015873	1008
2	rs13416716	C	T	0.0267857	1008
2	rs72895000	T	C	0.015873	1008
2	rs1429421	T	A	0.77877	1008
2	rs75082770	A	G	0.0744048	1008
2	rs12465962	T	C	0.046627	1008
2	rs72896903	G	A	0.015873	1008
2	rs62198511	C	T	0.0178571	1008
2	rs72896904	T	A	0.0267857	1008
2	rs72896905	A	C	0.0267857	1008
2	rs11884425	G	A	0.0267857	1008
2	rs77418555	G	A	0.0634921	1008
2	rs59173308	G	A	0.015873	1008
2	rs263771	C	A	0.176587	1008
2	rs4479395	G	A	0.014881	1008
2	rs17438478	C	T	0.0178571	1008
2	rs17584976	G	C	0.429563	1008
2	rs1429426	T	C	0.014881	1008
2	rs34512414	C	T	0.0178571	1008
2	rs72896913	C	T	0.0257937	1008
2	rs34075879	A	G	0.0178571	1008
2	rs117499969	G	A	0.0327381	1008
2	rs965472	A	G	0.0188492	1008
2	rs191992173	G	T	0.030754	1008
2	rs6752032	G	T	0.0714286	1008
2	rs263767	C	T	0.772817	1008
2	rs71430172	C	T	0.0297619	1008
2	rs13420259	T	C	0.771825	1008
2	rs17584997	G	A	0.309524	1008
2	rs79325626	C	T	0.0545635	1008
2	rs1483247	C	T	0.0625	1008
2	rs118062624	G	A	0.0267857	1008
2	rs13424692	G	A	0.179563	1008
2	rs35451319	T	C	0.0297619	1008
2	rs4143561	A	G	0.953373	1008
2	rs10165431	T	C	0.179563	1008
2	rs75493215	T	C	0.179563	1008
2	rs4667010	G	A	0.772817	1008
2	rs78035114	T	C	0.0486111	1008
2	rs10497663	T	C	0.179563	1008
2	rs4667012	A	G	0.77381	1008
2	rs17438590	T	A	0.0625	1008
2	rs149543311	A	C	0.0228175	1008
2	rs58794562	A	T	0.0625	1008
2	rs10188385	T	C	0.179563	1008
2	rs112496053	T	G	0.179563	1008
2	rs76132212	T	C	0.0238095	1008
2	rs1979494	G	T	0.0456349	1008
2	rs57684299	C	T	0.179563	1008
2	rs6727780	T	A	0.0297619	1008
2	rs1021147	G	T	0.953373	1008
2	rs62198545	G	A	0.77381	1008
2	rs13028743	C	T	0.0297619	1008
2	rs75823947	G	A	0.0545635	1008
2	rs1813004	T	C	0.77381	1008
2	rs144528331	C	T	0.0248016	1008
2	rs73045229	G	T	0.179563	1008
2	rs76533705	A	G	0.0704365	1008
2	rs13429081	A	T	0.179563	1008
2	rs2128737	T	C	0.0416667	1008
2	rs10211053	A	C	0.953373	1008
2	rs13033238	T	C	0.0297619	1008
2	rs62198546	G	T	0.77381	1008
2	rs10204328	G	A	0.77381	1008
2	rs140039895	C	A	0.0267857	1008
2	rs1483253	G	A	0.031746	1008
2	rs1601070	G	C	0.772817	1008
2	rs1601071	G	A	0.772817	1008
2	rs140101959	C	T	0.0119048	1008
2	rs10931159	C	T	0.77381	1008
2	rs6725035	T	C	0.77381	1008
2	rs6738633	A	T	0.77381	1008
2	rs13384132	G	A	0.177579	1008
2	rs17618478	A	G	0.0446429	1008
2	rs7590570	T	A	0.031746	1008
2	rs78017667	A	G	0.00793651	1008
2	rs12987273	G	T	0.031746	1008
2	rs10931160	T	C	0.77381	1008
2	rs117231551	C	T	0.0267857	1008
2	rs13021573	T	G	0.031746	1008
2	rs141146639	A	G	0.0545635	1008
2	rs144161862	C	A	0.031746	1008
2	rs34159128	C	T	0.031746	1008
2	rs4667013	T	A	0.950397	1008
2	rs4666671	C	G	0.950397	1008
2	rs959130	A	G	0.77381	1008
2	rs4667014	T	C	0.77381	1008
2	rs12991795	C	T	0.031746	1008
2	rs13392265	C	T	0.77381	1008
2	rs16826468	T	C	0.177579	1008
2	rs1483232	G	A	0.177579	1008
2	rs78623500	T	C	0.0168651	1008
2	rs12615985	G	A	0.77381	1008
2	rs12470085	C	T	0.755952	1008
2	rs143775880	C	T	0.0962302	1008
2	rs12988166	T	A	0.0436508	1008
2	rs62198550	A	G	0.755952	1008
2	rs148560720	C	T	0.0734127	1008
2	rs6742147	A	G	0.755952	1008
2	rs28659997	G	A	0.195437	1008
2	rs6742605	A	T	0.951389	1008
2	rs4017483	T	C	0.755952	1008
2	rs1483235	A	G	0.951389	1008
2	rs11901829	T	C	0.031746	1008
2	rs1483238	T	C	0.951389	1008
2	rs145148178	T	C	0.0248016	1008
2	rs2369933	T	G	0.194444	1008
2	rs57699334	G	T	0.0724206	1008
2	rs62198551	G	A	0.420635	1008
2	rs55673043	G	T	0.420635	1008
2	rs55943397	A	G	0.420635	1008
2	rs112047269	T	C	0.0595238	1008
2	rs10803980	T	C	0.339286	1008
2	rs4666672	T	C	0.339286	1008
2	rs67146203	G	A	0.339286	1008
2	rs10184607	T	A	0.190476	1008
2	rs2170692	A	C	0.338294	1008
2	rs6732092	G	A	0.951389	1008
2	rs138483049	A	G	0.0337302	1008
2	rs1351711	G	A	0.191468	1008
2	rs144492613	T	C	0.0109127	1008
2	rs11675150	C	T	0.421627	1008
2	rs13410908	A	G	0.191468	1008
2	rs141620747	A	G	0.0119048	1008
2	rs9808014	G	A	0.191468	1008
2	rs11678036	C	T	0.613095	1008
2	rs10174154	G	A	0.191468	1008
2	rs72896988	A	T	0.421627	1008
2	rs10173994	C	T	0.191468	1008
2	rs9288109	T	C	0.191468	1008
2	rs9288110	T	C	0.191468	1008
2	rs13418284	A	G	0.191468	1008
2	rs2887591	G	A	0.191468	1008
2	rs2128735	T	A	0.191468	1008
2	rs78205749	T	C	0.00297619	1008
2	rs73045259	C	A	0.191468	1008
2	rs73045260	C	A	0.191468	1008
2	rs59660701	C	T	0.191468	1008
2	rs13432460	A	G	0.191468	1008
2	rs13420749	T	C	0.191468	1008
2	rs1038357	T	G	0.191468	1008
2	rs1038358	A	G	0.191468	1008
2	rs1038359	T	C	0.191468	1008
2	rs2369934	A	C	0.191468	1008
2	rs13419830	A	G	0.191468	1008
2	rs13407979	T	C	0.191468	1008
2	rs1038360	T	C	0.191468	1008
2	rs1038361	G	A	0.191468	1008
2	rs6704753	T	C	0.191468	1008
2	rs58141156	A	G	0.191468	1008
2	rs56697973	G	T	0.194444	1008
2	rs62198554	T	A	0.418651	1008
2	rs117208496	G	A	0.0347222	1008
2	rs1483241	T	C	0.195437	1008
2	rs62198555	G	T	0.417659	1008
2	rs67792245	C	T	0.33631	1008
2	rs68131469	A	G	0.339286	1008
2	rs117874974	T	C	0.0297619	1008
2	rs1015866	A	T	0.330357	1008
2	rs74709121	C	T	0.235119	1008
2	rs17403136	G	A	0.188492	1008
2	rs144048758	A	T	0.0128968	1008
2	rs4666673	A	G	0.330357	1008
2	rs1483242	G	A	0.448413	1008
2	rs143888564	C	A	0.031746	1008
2	rs1483243	T	C	0.188492	1008
2	rs1483244	C	T	0.188492	1008
2	rs1483245	A	G	0.481151	1008
2	rs1601066	T	C	0.669643	1008
2	rs11676930	C	T	0.188492	1008
2	rs11677034	C	T	0.188492	1008
2	rs60466570	G	A	0.188492	1008
2	rs6724681	G	A	0.448413	1008
2	rs76108712	G	A	0.188492	1008
2	rs1483246	T	C	0.481151	1008
2	rs1601069	G	A	0.188492	1008
2	rs58579771	T	C	0.188492	1008
2	rs56259029	C	A	0.449405	1008
2	rs76585135	T	G	0.188492	1008
2	rs17762018	G	A	0.188492	1008
2	rs62199977	C	G	0.449405	1008
2	rs76224062	G	A	0.188492	1008
2	rs10177337	G	A	0.330357	1008
2	rs149786764	C	A	0.235119	1008
2	rs56137845	T	A	0.449405	1008
2	rs142744669	G	A	0.00892857	1008
2	rs111308520	C	T	0.188492	1008
2	rs74393351	A	G	0.449405	1008
2	rs2220076	A	G	0.188492	1008
2	rs2200199	G	A	0.188492	1008
2	rs2046308	C	T	0.188492	1008
2	rs10931161	G	C	0.325397	1008
2	rs2291274	G	A	0.330357	1008
2	rs17762120	A	G	0.0575397	1008
2	rs13018827	C	T	0.246032	1008
2	rs17762216	T	C	0.0575397	1008
2	rs16826525	A	G	0.423611	1008
2	rs9288111	G	C	0.422619	1008
2	rs62199979	A	T	0.202381	1008
2	rs10490732	T	G	0.423611	1008
2	rs10490731	A	T	0.423611	1008
2	rs11895034	C	T	0.030754	1008
2	rs12995568	A	G	0.030754	1008
2	rs16826546	C	T	0.423611	1008
2	rs12613680	A	G	0.423611	1008
2	rs17762453	A	G	0.202381	1008
2	rs13010556	A	G	0.24504	1008
2	rs16826556	T	G	0.423611	1008
2	rs10171577	T	C	0.302579	1008
2	rs139253948	G	T	0.0109127	1008
2	rs56300049	G	A	0.22619	1008
2	rs6732464	A	G	0.22619	1008
2	rs77188420	G	A	0.014881	1008
2	rs71430179	T	C	0.0297619	1008
2	rs118085642	C	T	0.00992063	1008
2	rs6716432	G	A	0.305556	1008
2	rs6736030	A	G	0.468254	1008
2	rs6707738	G	T	0.468254	1008
2	rs12467365	T	C	0.305556	1008
2	rs6734473	T	A	0.468254	1008
2	rs6747787	A	G	0.25	1008
2	rs62199983	C	T	0.22619	1008
2	rs72898954	T	C	0.22619	1008
2	rs17711915	C	T	0.22619	1008
2	rs10931162	G	T	0.468254	1008
2	rs4666675	T	C	0.22619	1008
2	rs62199984	T	A	0.22619	1008
2	rs11683056	G	T	0.468254	1008
2	rs78600519	C	T	0.0545635	1008
2	rs752777	A	T	0.22619	1008
2	rs13401782	T	C	0.305556	1008
2	rs2042493	A	T	0.305556	1008
2	rs12471710	T	C	0.305556	1008
2	rs61679252	A	G	0.305556	1008
2	rs13025179	A	G	0.468254	1008
2	rs13033517	G	T	0.468254	1008
2	rs2369928	C	G	0.305556	1008
2	rs56382904	A	G	0.213294	1008
2	rs2194475	G	A	0.305556	1008
2	rs144344777	T	C	0.0109127	1008
2	rs11890214	G	T	0.468254	1008
2	rs2194476	C	T	0.213294	1008
2	rs2216836	T	C	0.235119	1008
2	rs12693403	C	G	0.468254	1008
2	rs2216837	A	G	0.305556	1008
2	rs2194478	C	T	0.305556	1008
2	rs62199986	T	A	0.22619	1008
2	rs4618010	A	G	0.468254	1008
2	rs77405416	T	C	0.124008	1008
2	rs72898986	C	T	0.22619	1008
2	rs6708416	C	T	0.531746	1008
2	rs9288112	G	A	0.468254	1008
2	rs7590299	A	G	0.22619	1008
2	rs13432986	T	C	0.305556	1008
2	rs140617724	A	T	0.0168651	1008
2	rs16826580	A	C	0.305556	1008
2	rs17712328	G	A	0.213294	1008
2	rs6735842	T	C	0.532738	1008
2	rs62199988	C	G	0.227183	1008
2	rs4667021	T	C	0.532738	1008
2	rs16826590	T	C	0.0376984	1008
2	rs6706974	C	A	0.532738	1008
2	rs6735898	A	C	0.532738	1008
2	rs150202673	T	C	0.0109127	1008
2	rs76590930	C	T	0.0228175	1008
2	rs7576997	C	T	0.305556	1008
2	rs142514977	A	G	0.0793651	1008
2	rs72898998	C	T	0.227183	1008
2	rs7577666	G	A	0.532738	1008
2	rs13429244	C	T	0.305556	1008
2	rs13429446	G	C	0.305556	1008
2	rs10210591	C	G	0.305556	1008
2	rs10176515	T	C	0.305556	1008
2	rs10170185	C	T	0.532738	1008
2	rs62200003	A	G	0.228175	1008
2	rs13392489	G	A	0.53373	1008
2	rs13392851	C	T	0.305556	1008
2	rs12623057	G	A	0.0486111	1008
2	rs1559510	C	T	0.22619	1008
2	rs145262452	G	A	0.00694444	1008
2	rs118098805	T	A	0.0208333	1008
2	rs16826599	G	A	0.220238	1008
2	rs11679554	G	A	0.22619	1008
2	rs115919021	T	A	0.22619	1008
2	rs142942385	T	G	0.0337302	1008
2	rs17763513	T	A	0.212302	1008
2	rs62200004	A	C	0.22619	1008
2	rs62200005	A	G	0.212302	1008
2	rs55801101	T	A	0.305556	1008
2	rs77485394	C	T	0.0525794	1008
2	rs62200006	C	T	0.22619	1008
2	rs4666677	G	A	0.531746	1008
2	rs67548106	C	A	0.305556	1008
2	rs111832461	T	A	0.00198413	1008
2	rs62200007	A	G	0.22619	1008
2	rs62200008	A	G	0.22619	1008
2	rs12622560	A	G	0.306548	1008
2	rs13408932	G	A	0.305556	1008
2	rs10207383	T	C	0.306548	1008
2	rs13415646	G	A	0.531746	1008
2	rs117149056	C	A	0.0684524	1008
2	rs13429093	T	C	0.305556	1008
2	rs13429304	T	A	0.298611	1008
2	rs62200009	C	T	0.227183	1008
2	rs62200010	G	A	0.227183	1008
2	rs10205057	C	T	0.531746	1008
2	rs117225663	C	A	0.0376984	1008
2	rs17763597	G	A	0.227183	1008
2	rs17712737	T	C	0.227183	1008
2	rs10931166	C	G	0.227183	1008
2	rs10931167	T	A	0.227183	1008
2	rs4667023	G	A	0.0396825	1008
2	rs147827357	A	T	0.00793651	1008
2	rs11690994	C	G	0.227183	1008
2	rs183358297	C	A	0.00793651	1008
2	rs1030291	A	C	0.304563	1008
2	rs13425009	C	T	0.304563	1008
2	rs2161838	G	A	0.531746	1008
2	rs17763801	A	G	0.227183	1008
2	rs2113501	T	A	0.304563	1008
2	rs13391505	T	G	0.531746	1008
2	rs56165353	C	T	0.227183	1008
2	rs72900954	G	A	0.227183	1008
2	rs11679301	T	C	0.213294	1008
2	rs13432852	C	A	0.304563	1008
2	rs6730298	T	C	0.304563	1008
2	rs4384741	T	A	0.531746	1008
2	rs4531894	A	C	0.530754	1008
2	rs4560075	C	T	0.531746	1008
2	rs4487060	G	A	0.531746	1008
2	rs4352199	G	A	0.531746	1008
2	rs7596294	A	C	0.305556	1008
2	rs56269130	T	C	0.227183	1008
2	rs13389141	G	A	0.531746	1008
2	rs62200012	C	T	0.227183	1008
2	rs79423182	C	A	0.0525794	1008
2	rs6738404	T	C	0.531746	1008
2	rs6723447	G	A	0.304563	1008
2	rs4667025	G	A	0.227183	1008
2	rs140296212	C	T	0.0357143	1008
2	rs144232364	C	T	0.0238095	1008
2	rs10207042	C	A	0.531746	1008
2	rs10207304	G	A	0.531746	1008
2	rs10210078	G	T	0.842262	1008
2	rs2161836	A	G	0.304563	1008
2	rs2113493	C	T	0.531746	1008
2	rs7565172	G	A	0.531746	1008
2	rs4666678	T	C	0.531746	1008
2	rs12612763	C	T	0.222222	1008
2	rs12473239	A	T	0.304563	1008
2	rs12466047	C	T	0.530754	1008
2	rs13417063	A	G	0.531746	1008
2	rs13394591	G	C	0.531746	1008
2	rs55913275	T	A	0.531746	1008
2	rs13408211	T	C	0.531746	1008
2	rs56065350	C	A	0.227183	1008
2	rs56107470	C	T	0.227183	1008
2	rs13408565	T	C	0.530754	1008
2	rs13408663	T	C	0.531746	1008
2	rs138759793	A	T	0.014881	1008
2	rs113021708	A	G	0.15873	1008
2	rs13423346	A	G	0.531746	1008
2	rs13398144	G	C	0.531746	1008
2	rs10179451	G	A	0.15873	1008
2	rs13423527	A	C	0.304563	1008
2	rs13423645	A	G	0.531746	1008
2	rs62200016	G	A	0.227183	1008
2	rs151111219	A	G	0.531746	1008
2	rs12477633	A	G	0.532738	1008
2	rs111662408	A	G	0.301587	1008
2	rs151039438	C	A	0.304563	1008
2	rs62200017	G	A	0.227183	1008
2	rs13418781	T	C	0.531746	1008
2	rs4260201	C	T	0.531746	1008
2	rs62200018	G	A	0.227183	1008
2	rs62200019	C	A	0.227183	1008
2	rs150582434	A	G	0.531746	1008
2	rs13409923	G	T	0.530754	1008
2	rs10175123	C	T	0.531746	1008
2	rs10175127	C	T	0.531746	1008
2	rs72901002	C	T	0.227183	1008
2	rs72902704	A	G	0.227183	1008
2	rs4666679	T	C	0.531746	1008
2	rs9679239	A	T	0.531746	1008
2	rs7608802	A	G	0.531746	1008
2	rs7608891	A	G	0.531746	1008
2	rs13401297	G	A	0.531746	1008
2	rs2113495	G	A	0.531746	1008
2	rs12470414	G	A	0.531746	1008
2	rs10931168	A	G	0.304563	1008
2	rs889906	A	G	0.531746	1008
2	rs889907	T	C	0.531746	1008
2	rs2059349	T	C	0.304563	1008
2	rs2059350	T	C	0.303571	1008
2	rs889908	T	C	0.531746	1008
2	rs6712589	A	G	0.0297619	1008
2	rs889909	T	G	0.531746	1008
2	rs4600609	G	A	0.227183	1008
2	rs6716595	A	C	0.531746	1008
2	rs11686701	G	A	0.227183	1008
2	rs4667026	C	T	0.52877	1008
2	rs4667027	C	G	0.52877	1008
2	rs4667028	G	A	0.301587	1008
2	rs6749543	G	A	0.529762	1008
2	rs12473912	C	G	0.529762	1008
2	rs62200032	G	A	0.213294	1008
2	rs7559348	T	C	0.529762	1008
2	rs7601297	C	T	0.529762	1008
2	rs7562717	T	A	0.529762	1008
2	rs138524896	C	T	0.0238095	1008
2	rs13393770	A	G	0.520833	1008
2	rs12476178	C	G	0.0744048	1008
2	rs17713084	T	C	0.228175	1008
2	rs2216833	C	T	0.837302	1008
2	rs6434121	C	T	0.837302	1008
2	rs7569786	T	C	0.53373	1008
2	rs55955629	A	C	0.217262	1008
2	rs1160125	A	T	0.837302	1008
2	rs6434122	T	C	0.53373	1008
2	rs139867223	C	A	0.015873	1008
2	rs6434123	T	C	0.837302	1008
2	rs35433875	G	T	0.0267857	1008
2	rs12472448	C	T	0.837302	1008
2	rs12464394	A	G	0.837302	1008
2	rs7421031	A	C	0.231151	1008
2	rs7596831	G	T	0.837302	1008
2	rs7557829	T	C	0.231151	1008
2	rs7570449	A	G	0.231151	1008
2	rs1364479	C	T	0.837302	1008
2	rs10197781	G	A	0.837302	1008
2	rs7600650	C	T	0.837302	1008
2	rs7600661	C	G	0.837302	1008
2	rs184736968	T	A	0.030754	1008
2	rs2370125	T	G	0.837302	1008
2	rs850859	A	T	0.162698	1008
2	rs1424536	C	T	0.606151	1008
2	rs12151783	C	A	0.302579	1008
2	rs9808030	T	C	0.606151	1008
2	rs4667029	C	G	0.231151	1008
2	rs1160448	C	T	0.837302	1008
2	rs1160449	C	T	0.837302	1008
2	rs144438251	A	C	0.0138889	1008
2	rs1424535	A	C	0.837302	1008
2	rs11679155	T	A	0.231151	1008
2	rs1424534	A	G	0.606151	1008
2	rs1424533	G	T	0.837302	1008
2	rs34233446	A	G	0.231151	1008
2	rs12479351	G	A	0.606151	1008
2	rs72902780	A	G	0.231151	1008
2	rs2059360	T	G	0.606151	1008
2	rs1582630	G	A	0.837302	1008
2	rs1582629	A	T	0.302579	1008
2	rs1582628	C	G	0.837302	1008
2	rs193116483	C	T	0.0138889	1008
2	rs1075143	G	A	0.0515873	1008
2	rs1424532	A	G	0.302579	1008
2	rs1364478	G	A	0.53373	1008
2	rs1424531	A	G	0.53373	1008
2	rs62200034	T	A	0.231151	1008
2	rs13005569	G	C	0.302579	1008
2	rs4666680	C	T	0.232143	1008
2	rs13005616	C	T	0.302579	1008
2	rs12474566	A	G	0.837302	1008
2	rs62198770	A	G	0.231151	1008
2	rs2113496	T	C	0.231151	1008
2	rs2113497	C	T	0.837302	1008
2	rs12623015	C	T	0.302579	1008
2	rs4667031	A	C	0.53373	1008
2	rs7575327	T	C	0.53373	1008
2	rs13033166	G	A	0.302579	1008
2	rs12989637	C	T	0.302579	1008
2	rs12612663	G	A	0.0436508	1008
2	rs117789796	G	A	0.0585317	1008
2	rs1364477	A	G	0.303571	1008
2	rs6746292	A	G	0.53373	1008
2	rs12997698	G	T	0.302579	1008
2	rs12997247	A	G	0.53373	1008
2	rs11683254	T	C	0.53373	1008
2	rs12466097	C	T	0.303571	1008
2	rs2370130	C	G	0.231151	1008
2	rs1364476	C	T	0.53373	1008
2	rs1364475	C	T	0.534722	1008
2	rs1364474	A	G	0.534722	1008
2	rs12987154	T	C	0.0267857	1008
2	rs7576335	G	A	0.231151	1008
2	rs13011781	C	T	0.302579	1008
2	rs6745420	T	C	0.53373	1008
2	rs6745548	T	C	0.302579	1008
2	rs6704925	A	G	0.303571	1008
2	rs2161837	A	G	0.231151	1008
2	rs1582627	G	C	0.302579	1008
2	rs10803982	A	G	0.53373	1008
2	rs1364473	A	T	0.534722	1008
2	rs7561033	A	T	0.53373	1008
2	rs6434124	G	A	0.53373	1008
2	rs6434125	C	T	0.53373	1008
2	rs6709795	A	G	0.53373	1008
2	rs6738842	C	G	0.53373	1008
2	rs6713145	A	G	0.560516	1008
2	rs62198772	T	A	0.236111	1008
2	rs7591301	G	C	0.215278	1008
2	rs6757353	T	C	0.616071	1008
2	rs71430182	G	A	0.077381	1008
2	rs75484301	A	G	0.0972222	1008
2	rs7370700	C	T	0.213294	1008
2	rs13016340	T	A	0.535714	1008
2	rs850861	C	T	0.445437	1008
2	rs13016602	T	C	0.540675	1008
2	rs13023579	G	A	0.298611	1008
2	rs78347276	G	T	0.0367063	1008
2	rs13000878	T	C	0.0525794	1008
2	rs10490730	G	C	0.542659	1008
2	rs13030793	G	C	0.541667	1008
2	rs78349056	A	T	0.0376984	1008
2	rs13031319	A	G	0.0535714	1008
2	rs12467719	T	A	0.542659	1008
2	rs850863	C	G	0.443452	1008
2	rs36074491	C	T	0.542659	1008
2	rs12467781	T	C	0.285714	1008
2	rs13020990	T	C	0.298611	1008
2	rs1593205	A	T	0.244048	1008
2	rs1100827	C	A	0.457341	1008
2	rs1100828	T	C	0.44246	1008
2	rs1100829	A	G	0.444444	1008
2	rs2113498	C	A	0.297619	1008
2	rs850865	T	A	0.458333	1008
2	rs850867	G	A	0.458333	1008
2	rs6715005	T	C	0.296627	1008
2	rs6757185	C	T	0.297619	1008
2	rs1582626	C	T	0.297619	1008
2	rs141200721	C	T	0.0168651	1008
2	rs67218200	C	A	0.282738	1008
2	rs10931169	A	G	0.539683	1008
2	rs4667032	A	C	0.244048	1008
2	rs850872	G	A	0.458333	1008
2	rs6751584	C	T	0.297619	1008
2	rs11681671	C	T	0.297619	1008
2	rs4666681	C	T	0.541667	1008
2	rs4666682	G	A	0.244048	1008
2	rs11694167	A	T	0.297619	1008
2	rs850878	C	T	0.458333	1008
2	rs13034332	C	A	0.297619	1008
2	rs16826669	C	T	0.24504	1008
2	rs850880	T	C	0.443452	1008
2	rs72904785	C	T	0.244048	1008
2	rs72904786	G	A	0.244048	1008
2	rs850881	G	A	0.443452	1008
2	rs850882	C	T	0.458333	1008
2	rs850885	A	C	0.443452	1008
2	rs11687947	G	T	0.541667	1008
2	rs850888	C	G	0.458333	1008
2	rs850889	C	T	0.458333	1008
2	rs16826685	T	C	0.244048	1008
2	rs850890	A	G	0.443452	1008
2	rs10174465	A	G	0.290675	1008
2	rs850891	A	C	0.458333	1008
2	rs142671142	T	A	0.0128968	1008
2	rs1159985	C	T	0.244048	1008
2	rs1364471	A	C	0.297619	1008
2	rs850892	T	C	0.458333	1008
2	rs80299747	T	C	0.0446429	1008
2	rs850893	A	G	0.443452	1008
2	rs850894	A	T	0.702381	1008
2	rs850895	C	A	0.457341	1008
2	rs72906803	A	T	0.267857	1008
2	rs850896	A	C	0.438492	1008
2	rs850897	T	C	0.438492	1008
2	rs2081321	G	A	0.0456349	1008
2	rs850898	C	A	0.439484	1008
2	rs72906809	C	A	0.243056	1008
2	rs850899	T	A	0.160714	1008
2	rs10199689	C	T	0.292659	1008
2	rs16826702	G	A	0.292659	1008
2	rs850900	G	C	0.146825	1008
2	rs1862986	C	T	0.046627	1008
2	rs12465904	T	C	0.292659	1008
2	rs13428225	C	G	0.292659	1008
2	rs13402679	A	C	0.292659	1008
2	rs16826724	A	T	0.292659	1008
2	rs16826727	T	G	0.292659	1008
2	rs850902	T	G	0.145833	1008
2	rs17765519	A	T	0.046627	1008
2	rs13396960	T	C	0.306548	1008
2	rs13383811	G	A	0.306548	1008
2	rs850903	C	T	0.452381	1008
2	rs140399203	C	T	0.140873	1008
2	rs67432574	A	G	0.292659	1008
2	rs850905	C	T	0.145833	1008
2	rs850906	T	G	0.145833	1008
2	rs12997318	G	T	0.046627	1008
2	rs79630297	G	A	0.127976	1008
2	rs114503532	T	C	0.0615079	1008
2	rs850907	G	A	0.452381	1008
2	rs959013	T	C	0.306548	1008
2	rs4667034	A	G	0.243056	1008
2	rs6757866	T	C	0.306548	1008
2	rs850908	C	A	0.742063	1008
2	rs4544389	C	T	0.292659	1008
2	rs55725117	C	T	0.243056	1008
2	rs6739889	T	G	0.306548	1008
2	rs850909	A	C	0.145833	1008
2	rs850911	C	G	0.145833	1008
2	rs850912	T	C	0.145833	1008
2	rs12470588	A	G	0.293651	1008
2	rs57855339	A	T	0.0615079	1008
2	rs850913	T	C	0.453373	1008
2	rs850914	A	G	0.439484	1008
2	rs11676956	C	T	0.046627	1008
2	rs11677074	G	A	0.046627	1008
2	rs850915	T	C	0.741071	1008
2	rs850916	A	G	0.452381	1008
2	rs11678812	C	T	0.046627	1008
2	rs67204668	T	C	0.291667	1008
2	rs68080970	A	G	0.281746	1008
2	rs71430183	G	A	0.046627	1008
2	rs72906847	C	T	0.344246	1008
2	rs73047263	C	T	0.190476	1008
2	rs1100830	T	C	0.741071	1008
2	rs67225722	G	A	0.190476	1008
2	rs4308095	C	T	0.0376984	1008
2	rs2216848	G	A	0.840278	1008
2	rs150198790	A	G	0.0188492	1008
2	rs10189108	G	A	0.191468	1008
2	rs7593549	G	C	0.191468	1008
2	rs1579344	T	C	0.854167	1008
2	rs1834164	T	C	0.854167	1008
2	rs55782410	T	C	0.344246	1008
2	rs10183964	C	T	0.191468	1008
2	rs7604055	C	T	0.256944	1008
2	rs13028532	A	G	0.393849	1008
2	rs4667038	A	T	0.864087	1008
2	rs13034426	A	T	0.0545635	1008
2	rs66774798	G	A	0.19246	1008
2	rs1364470	A	T	0.260913	1008
2	rs137963300	T	C	0.0188492	1008
2	rs36086988	C	T	0.0625	1008
2	rs117487603	T	G	0.015873	1008
2	rs1424528	A	G	0.875	1008
2	rs9288114	G	A	0.191468	1008
2	rs10189609	C	T	0.873016	1008
2	rs2194507	A	T	0.859127	1008
2	rs34317053	G	T	0.0634921	1008
2	rs115979227	A	G	0.243056	1008
2	rs7599860	C	A	0.0128968	1008
2	rs4667039	G	A	0.854167	1008
2	rs142174908	G	A	0.247024	1008
2	rs139625499	C	T	0.0109127	1008
2	rs66585748	T	C	0.0654762	1008
2	rs17403192	T	C	0.0863095	1008
2	rs12469739	A	T	0.0972222	1008
2	rs72906872	C	G	0.418651	1008
2	rs10931170	C	T	0.944444	1008
2	rs7565672	G	A	0.330357	1008
2	rs1345930	C	G	0.371032	1008
2	rs12997946	G	A	0.369048	1008
2	rs16823795	A	C	0.416667	1008
2	rs1364469	T	G	0.62004	1008
2	rs10931171	G	C	0.0793651	1008
2	rs72906889	G	T	0.117063	1008
2	rs146953207	A	G	0.0416667	1008
2	rs55635316	C	T	0.0863095	1008
2	rs17403226	T	C	0.0853175	1008
2	rs75608411	A	T	0.371032	1008
2	rs72906893	C	T	0.116071	1008
2	rs58010872	T	A	0.202381	1008
2	rs16826790	C	G	0.0863095	1008
2	rs1364481	T	C	0.949405	1008
2	rs1862993	T	C	0.0793651	1008
2	rs1364482	G	T	0.948413	1008
2	rs1424540	G	A	0.0793651	1008
2	rs191990330	A	C	0.030754	1008
2	rs183538908	T	A	0.00396825	1008
2	rs72908810	C	T	0.0863095	1008
2	rs17403303	C	A	0.106151	1008
2	rs3931750	A	G	0.951389	1008
2	rs2059358	T	C	0.0863095	1008
2	rs11689459	T	A	0.108135	1008
2	rs2059359	C	T	0.0853175	1008
2	rs117699249	G	A	0.0347222	1008
2	rs10497664	G	T	0.418651	1008
2	rs17331432	T	G	0.0793651	1008
2	rs6751674	A	G	0.109127	1008
2	rs60943176	A	G	0.195437	1008
2	rs117470509	G	A	0.0416667	1008
2	rs7592271	T	C	0.337302	1008
2	rs13396562	C	G	0.109127	1008
2	rs1013801	C	T	0.0128968	1008
2	rs1559529	T	A	0.865079	1008
2	rs7581657	C	T	0.0793651	1008
2	rs72908838	C	T	0.0863095	1008
2	rs12470221	G	T	0.951389	1008
2	rs6711108	A	G	0.0873016	1008
2	rs78281653	T	C	0.285714	1008
2	rs77102591	A	C	0.238095	1008
2	rs140848110	C	T	0.00496032	1008
2	rs1424529	G	C	0.948413	1008
2	rs16826807	G	T	0.311508	1008
2	rs72908844	T	C	0.0505952	1008
2	rs72908847	C	T	0.0505952	1008
2	rs72908849	C	T	0.0486111	1008
2	rs76955665	A	C	0.231151	1008
2	rs72908855	G	A	0.322421	1008
2	rs13006333	G	T	0.468254	1008
2	rs16826813	C	T	0.365079	1008
2	rs11689336	C	T	0.112103	1008
2	rs72908864	G	A	0.0486111	1008
2	rs56327018	C	T	0.414683	1008
2	rs10931172	G	A	0.31746	1008
2	rs16826817	C	T	0.392857	1008
2	rs12622713	T	G	0.431548	1008
2	rs7557163	T	C	0.947421	1008
2	rs61375786	C	G	0.337302	1008
2	rs2216849	T	C	0.947421	1008
2	rs76418209	G	C	0.0674603	1008
2	rs13387015	T	C	0.115079	1008
2	rs1424537	C	T	0.4375	1008
2	rs2370109	A	G	0.947421	1008
2	rs72892408	C	G	0.0486111	1008
2	rs72892409	T	C	0.0486111	1008
2	rs149951278	T	C	0.015873	1008
2	rs149449763	G	A	0.392857	1008
2	rs113238145	G	A	0.339286	1008
2	rs2161852	T	C	0.553571	1008
2	rs78169746	G	A	0.384921	1008
2	rs77750613	G	A	0.030754	1008
2	rs7599476	A	T	0.499008	1008
2	rs2194509	G	A	0.552579	1008
2	rs1364480	T	A	0.395833	1008
2	rs17403498	A	G	0.0525794	1008
2	rs72892419	C	A	0.0486111	1008
2	rs6712463	G	A	0.395833	1008
2	rs6712480	G	A	0.395833	1008
2	rs72892423	C	A	0.0486111	1008
2	rs10177733	T	C	0.500992	1008
2	rs17331619	G	T	0.0525794	1008
2	rs72892430	C	T	0.395833	1008
2	rs9288115	G	C	0.553571	1008
2	rs72892433	T	A	0.0486111	1008
2	rs10191779	A	G	0.950397	1008
2	rs140617151	G	A	0.0486111	1008
2	rs143613147	G	C	0.0486111	1008
2	rs6740604	C	T	0.394841	1008
2	rs150671604	G	A	0.396825	1008
2	rs151190202	G	A	0.343254	1008
2	rs17331626	A	G	0.0803571	1008
2	rs72892438	G	A	0.0486111	1008
2	rs72892440	T	G	0.440476	1008
2	rs72892443	T	C	0.0525794	1008
2	rs17403547	T	G	0.0525794	1008
2	rs1477454	G	A	0.540675	1008
2	rs17331682	A	G	0.0525794	1008
2	rs67638453	G	T	0.0486111	1008
2	rs13036091	A	G	0.434524	1008
2	rs35815004	C	G	0.0486111	1008
2	rs17403617	C	T	0.0803571	1008
2	rs67992386	A	G	0.0486111	1008
2	rs6735605	C	T	0.342262	1008
2	rs17403638	C	A	0.0525794	1008
2	rs11676655	C	G	0.0496032	1008
2	rs117750301	A	G	0.0327381	1008
2	rs2113533	T	C	0.386905	1008
2	rs13014885	G	A	0.0535714	1008
2	rs13015110	G	C	0.0535714	1008
2	rs13014616	A	T	0.0496032	1008
2	rs35630311	T	C	0.0535714	1008
2	rs77126608	C	T	0.385913	1008
2	rs66941454	T	C	0.0535714	1008
2	rs66759141	A	G	0.0535714	1008
2	rs1477457	G	A	0.936508	1008
2	rs12617672	G	C	0.389881	1008
2	rs2113532	T	C	0.382937	1008
2	rs79048301	T	C	0.386905	1008
2	rs6731674	A	C	0.0486111	1008
2	rs1424538	T	C	0.936508	1008
2	rs4347782	G	A	0.342262	1008
2	rs13395388	G	T	0.105159	1008
2	rs75702452	T	C	0.385913	1008
2	rs16826853	A	G	0.344246	1008
2	rs72894403	G	A	0.390873	1008
2	rs767036	T	C	0.343254	1008
2	rs767037	A	G	0.0803571	1008
2	rs2113531	G	A	0.391865	1008
2	rs2042507	T	C	0.539683	1008
2	rs2113530	G	A	0.342262	1008
2	rs35920523	G	A	0.0486111	1008
2	rs77477595	G	T	0.262897	1008
2	rs7607003	C	G	0.105159	1008
2	rs79900440	A	G	0.386905	1008
2	rs76049423	T	C	0.344246	1008
2	rs79647816	G	A	0.344246	1008
2	rs76964621	G	A	0.344246	1008
2	rs71430186	C	A	0.0486111	1008
2	rs34969380	C	T	0.0486111	1008
2	rs75992008	A	G	0.0674603	1008
2	rs1364484	A	G	0.387897	1008
2	rs10202955	C	T	0.105159	1008
2	rs80351194	A	C	0.387897	1008
2	rs12693410	T	C	0.936508	1008
2	rs66554560	T	C	0.436508	1008
2	rs12988744	G	A	0.0486111	1008
2	rs2161851	T	A	0.105159	1008
2	rs11675629	A	T	0.0486111	1008
2	rs11686861	C	T	0.0486111	1008
2	rs11686896	C	T	0.391865	1008
2	rs79314518	T	C	0.387897	1008
2	rs13028718	T	C	0.436508	1008
2	rs78682630	G	A	0.344246	1008
2	rs6716739	G	A	0.107143	1008
2	rs78760044	T	C	0.387897	1008
2	rs11673741	T	C	0.936508	1008
2	rs10931174	G	A	0.53869	1008
2	rs10803984	C	T	0.397817	1008
2	rs11691490	C	A	0.0486111	1008
2	rs11691615	G	A	0.0486111	1008
2	rs55748350	C	T	0.388889	1008
2	rs77869108	A	G	0.388889	1008
2	rs12151403	T	C	0.441468	1008
2	rs75301389	G	C	0.387897	1008
2	rs11681870	A	C	0.0486111	1008
2	rs76503610	G	A	0.344246	1008
2	rs79833814	A	T	0.387897	1008
2	rs79522237	A	G	0.385913	1008
2	rs11693233	C	T	0.0486111	1008
2	rs76102271	C	T	0.387897	1008
2	rs78021644	A	G	0.387897	1008
2	rs76961862	G	C	0.387897	1008
2	rs12478484	G	T	0.49504	1008
2	rs35066265	G	A	0.0486111	1008
2	rs111588818	T	C	0.387897	1008
2	rs2194508	G	A	0.936508	1008
2	rs74972575	G	T	0.387897	1008
2	rs35871462	C	T	0.0486111	1008
2	rs76159867	C	A	0.387897	1008
2	rs34087779	T	C	0.0486111	1008
2	rs78848339	A	G	0.387897	1008
2	rs77831983	C	T	0.387897	1008
2	rs1424541	G	A	0.387897	1008
2	rs34826735	C	T	0.0486111	1008
2	rs34537855	A	G	0.0486111	1008
2	rs79369717	C	T	0.386905	1008
2	rs6752582	A	G	0.936508	1008
2	rs77636249	C	T	0.385913	1008
2	rs67432566	A	T	0.0486111	1008
2	rs74557835	G	A	0.385913	1008
2	rs67102416	T	C	0.439484	1008
2	rs79966696	T	A	0.385913	1008
2	rs74438079	C	T	0.385913	1008
2	rs7585436	G	A	0.385913	1008
2	rs79272513	C	T	0.386905	1008
2	rs76192928	C	T	0.386905	1008
2	rs6758475	T	A	0.386905	1008
2	rs79061010	A	C	0.0813492	1008
2	rs2059357	C	G	0.385913	1008
2	rs79576314	C	T	0.385913	1008
2	rs75109151	T	C	0.386905	1008
2	rs12990307	T	G	0.439484	1008
2	rs78156093	A	T	0.385913	1008
2	rs12622171	A	G	0.385913	1008
2	rs1424542	T	C	0.497024	1008
2	rs75772007	G	A	0.0664683	1008
2	rs12615888	C	T	0.386905	1008
2	rs12622329	A	G	0.386905	1008
2	rs7561783	T	C	0.386905	1008
2	rs34420134	C	A	0.0486111	1008
2	rs7576993	A	T	0.386905	1008
2	rs2370390	A	G	0.440476	1008
2	rs2370391	T	C	0.936508	1008
2	rs78861260	G	A	0.385913	1008
2	rs56245818	A	G	0.386905	1008
2	rs56224157	G	T	0.386905	1008
2	rs78986812	C	T	0.386905	1008
2	rs2370392	A	G	0.386905	1008
2	rs2370393	C	T	0.385913	1008
2	rs2370394	T	A	0.385913	1008
2	rs12475533	A	G	0.390873	1008
2	rs77407910	A	G	0.387897	1008
2	rs10195783	T	C	0.936508	1008
2	rs12619869	T	G	0.386905	1008
2	rs10931175	G	A	0.439484	1008
2	rs12616598	C	A	0.385913	1008
2	rs7576818	A	G	0.9375	1008
2	rs34348999	G	C	0.385913	1008
2	rs10202317	T	C	0.106151	1008
2	rs79645853	C	T	0.385913	1008
2	rs731374	C	T	0.385913	1008
2	rs72894499	T	C	0.106151	1008
2	rs79577526	A	T	0.378968	1008
2	rs76278036	G	A	0.0426587	1008
2	rs1345931	C	T	0.544643	1008
2	rs79833693	G	A	0.381944	1008
2	rs1345933	T	G	0.936508	1008
2	rs3937506	T	C	0.15873	1008
2	rs2081326	A	G	0.160714	1008
2	rs76396657	A	G	0.030754	1008
2	rs76001789	C	T	0.319444	1008
2	rs72896417	G	A	0.00694444	1008
2	rs7586523	T	A	0.441468	1008
2	rs140558734	T	C	0.00396825	1008
2	rs4667040	C	G	0.496032	1008
2	rs67629903	C	T	0.0496032	1008
2	rs10803985	A	G	0.496032	1008
2	rs142178892	G	T	0.031746	1008
2	rs59486260	C	T	0.103175	1008
2	rs11675192	T	G	0.0496032	1008
2	rs79574428	T	A	0.0128968	1008
2	rs6434130	A	G	0.9375	1008
2	rs34661485	T	C	0.047619	1008
2	rs11681517	T	G	0.047619	1008
2	rs36012390	T	C	0.0486111	1008
2	rs10803986	A	G	0.9375	1008
2	rs72896445	T	G	0.109127	1008
2	rs13002265	A	G	0.047619	1008
2	rs78305523	G	A	0.0664683	1008
2	rs6708098	G	C	0.047619	1008
2	rs6739732	A	C	0.047619	1008
2	rs1424523	G	A	0.551587	1008
2	rs201858160	C	T	0.014881	1008
2	rs67035495	C	A	0.047619	1008
2	rs10931176	C	T	0.552579	1008
2	rs10931177	A	G	0.9375	1008
2	rs188135628	T	A	0.00297619	1008
2	rs72896456	T	G	0.0486111	1008
2	rs116694898	C	A	0.0644841	1008
2	rs74602565	G	T	0.125992	1008
2	rs6434131	C	G	0.548611	1008
2	rs35201815	C	T	0.047619	1008
2	rs11683123	G	T	0.047619	1008
2	rs118132402	C	G	0.0515873	1008
2	rs67784166	C	T	0.0486111	1008
2	rs35047001	C	A	0.047619	1008
2	rs13003900	C	T	0.390873	1008
2	rs115307036	T	A	0.00694444	1008
2	rs1424525	G	A	0.9375	1008
2	rs79039276	T	C	0.0535714	1008
2	rs1424526	C	T	0.9375	1008
2	rs1424527	G	T	0.9375	1008
2	rs34152682	T	C	0.047619	1008
2	rs11900568	T	G	0.9375	1008
2	rs13384417	A	G	0.5	1008
2	rs6747256	G	A	0.5	1008
2	rs11688628	G	A	0.547619	1008
2	rs72896480	G	A	0.109127	1008
2	rs7599179	C	A	0.5	1008
2	rs13011116	A	C	0.047619	1008
2	rs13018197	G	A	0.499008	1008
2	rs1477455	T	C	0.9375	1008
2	rs138655785	C	T	0.0456349	1008
2	rs7564190	A	G	0.553571	1008
2	rs118007872	C	T	0.0625	1008
2	rs11897513	G	C	0.392857	1008
2	rs11694100	T	A	0.108135	1008
2	rs4575687	T	C	0.9375	1008
2	rs4306683	A	G	0.500992	1008
2	rs13015041	A	C	0.047619	1008
2	rs35061410	A	G	0.046627	1008
2	rs10209067	G	A	0.107143	1008
2	rs13007661	T	C	0.0486111	1008
2	rs7567961	G	T	0.9375	1008
2	rs76074967	C	A	0.0228175	1008
2	rs117688717	G	A	0.0178571	1008
2	rs13001443	C	T	0.390873	1008
2	rs116430528	A	G	0.0654762	1008
2	rs35207414	T	C	0.0486111	1008
2	rs12617597	A	G	0.319444	1008
2	rs117203987	C	G	0.0625	1008
2	rs183524446	A	T	0.0327381	1008
2	rs116911340	A	G	0.030754	1008
2	rs34571837	T	C	0.047619	1008
2	rs10931178	T	C	0.393849	1008
2	rs146182424	C	T	0.0684524	1008
2	rs10180772	G	A	0.109127	1008
2	rs147893017	C	T	0.0922619	1008
2	rs10199557	T	G	0.49504	1008
2	rs10210704	A	T	0.49504	1008
2	rs187702888	T	C	0.0327381	1008
2	rs145410423	C	T	0.00595238	1008
2	rs149125854	A	G	0.00595238	1008
2	rs4377305	G	A	0.494048	1008
2	rs4549042	C	T	0.494048	1008
2	rs150316917	G	T	0.0198413	1008
2	rs4309546	A	T	0.545635	1008
2	rs4265972	T	G	0.9375	1008
2	rs74544932	T	G	0.0654762	1008
2	rs10931179	T	A	0.9375	1008
2	rs10931180	T	A	0.544643	1008
2	rs7599251	G	A	0.046627	1008
2	rs10206949	A	G	0.496032	1008
2	rs10196025	T	C	0.49504	1008
2	rs4425049	C	T	0.548611	1008
2	rs11898011	A	G	0.386905	1008
2	rs13393941	C	T	0.494048	1008
2	rs7601391	G	A	0.494048	1008
2	rs12619670	T	A	0.324405	1008
2	rs10931181	A	T	0.386905	1008
2	rs10188730	C	T	0.540675	1008
2	rs11896364	C	A	0.386905	1008
2	rs35847686	C	G	0.0456349	1008
2	rs4667042	C	G	0.540675	1008
2	rs12232985	A	G	0.326389	1008
2	rs6718332	T	C	0.544643	1008
2	rs145160178	G	A	0.031746	1008
2	rs61751900	A	G	0.392857	1008
2	rs4233785	G	A	0.494048	1008
2	rs4300794	C	T	0.494048	1008
2	rs77236482	T	G	0.124008	1008
2	rs79768625	A	T	0.324405	1008
2	rs7593254	A	G	0.49504	1008
2	rs35062319	T	A	0.0456349	1008
2	rs10803987	A	G	0.936508	1008
2	rs35781787	A	G	0.0456349	1008
2	rs12622188	G	C	0.386905	1008
2	rs4667044	C	T	0.49504	1008
2	rs7577283	G	A	0.541667	1008
2	rs7591127	T	C	0.541667	1008
2	rs10445775	C	T	0.544643	1008
2	rs76619628	G	C	0.00793651	1008
2	rs34877204	A	G	0.0456349	1008
2	rs35119381	G	A	0.107143	1008
2	rs4319900	C	A	0.494048	1008
```
