## Supplementary material for "Characterization of shared and ancestry-specific signals driving complex traits using multi-ancestry fine-mapping": s2_ref.bim

```
2	rs35453312	0	185101436	G	T
2	rs79137057	0	185101850	G	T
2	rs79332364	0	185102328	A	G
2	rs60870675	0	185104151	T	A
2	rs67219359	0	185104261	C	A
2	rs34378931	0	185104555	C	T
2	rs13010985	0	185104678	A	G
2	rs13012486	0	185105294	A	T
2	rs117956842	0	185105454	C	T
2	rs78550796	0	185106135	C	A
2	rs3886202	0	185106149	T	A
2	rs12476793	0	185106389	A	G
2	rs10195766	0	185106990	T	G
2	rs1455882	0	185107332	A	G
2	rs34281530	0	185107933	A	G
2	rs4666965	0	185109256	G	A
2	rs76376012	0	185109674	A	C
2	rs146556421	0	185109812	G	A
2	rs116200287	0	185109822	A	G
2	rs200914225	0	185110235	T	G
2	rs985364	0	185111607	A	C
2	rs985365	0	185111854	T	C
2	rs985366	0	185111870	C	T
2	rs150711548	0	185112050	A	G
2	rs78178958	0	185112343	A	C
2	rs4666966	0	185112559	A	C
2	rs17616273	0	185112616	C	A
2	rs58955428	0	185112752	G	T
2	rs13030431	0	185112978	A	G
2	rs13008429	0	185113480	T	G
2	rs13031852	0	185113520	C	T
2	rs12611642	0	185114098	A	G
2	rs35559717	0	185114248	A	T
2	rs12988831	0	185114368	C	T
2	rs36072037	0	185114479	A	C
2	rs13022582	0	185115506	T	G
2	rs13001255	0	185115584	C	T
2	rs1378672	0	185116373	C	T
2	rs34955339	0	185117189	A	G
2	rs56112436	0	185117293	T	C
2	rs78406242	0	185118062	G	A
2	rs16825757	0	185118065	T	C
2	rs74495705	0	185118454	A	T
2	rs7585856	0	185118489	T	C
2	rs141122652	0	185120849	G	A
2	rs10931128	0	185121286	A	C
2	rs12623178	0	185121367	T	C
2	rs5021561	0	185122468	C	T
2	rs7580981	0	185122501	T	C
2	rs17616326	0	185123284	T	C
2	rs34909680	0	185123318	T	A
2	rs1037620	0	185123705	A	T
2	rs13027778	0	185124945	A	G
2	rs74676048	0	185125592	C	T
2	rs6735475	0	185126769	G	A
2	rs12472546	0	185127391	A	G
2	rs1350109	0	185128121	T	C
2	rs34147693	0	185129674	G	C
2	rs7557221	0	185129767	T	C
2	rs4666968	0	185130361	C	T
2	rs13015358	0	185130567	G	A
2	rs7606514	0	185130889	A	G
2	rs141885748	0	185132162	G	T
2	rs1378670	0	185132244	A	C
2	rs74734807	0	185132682	C	A
2	rs13004575	0	185134045	C	T
2	rs13005060	0	185134237	C	T
2	rs17582652	0	185134472	C	T
2	rs13005737	0	185134528	C	T
2	rs13010727	0	185134620	A	G
2	rs13010926	0	185134645	C	T
2	rs13011224	0	185134867	A	G
2	rs13011943	0	185134937	G	T
2	rs13025515	0	185137075	A	T
2	rs74333936	0	185137202	A	G
2	rs6716598	0	185138026	T	C
2	rs12996639	0	185139659	G	T
2	rs7574799	0	185139854	T	A
2	rs56289413	0	185139877	G	T
2	rs17582708	0	185139909	C	T
2	rs148063937	0	185140516	C	T
2	rs17582722	0	185141033	G	A
2	rs17616410	0	185142324	A	C
2	rs17616422	0	185142474	T	C
2	rs34982547	0	185142749	A	G
2	rs12617183	0	185143062	G	A
2	rs7608058	0	185144672	T	A
2	rs7424464	0	185145397	G	A
2	rs79191357	0	185145760	C	A
2	rs35408372	0	185145893	G	A
2	rs10172042	0	185146271	A	G
2	rs10198670	0	185146624	G	C
2	rs150674352	0	185146750	G	A
2	rs34132897	0	185146845	A	G
2	rs35624355	0	185147129	A	T
2	rs13010002	0	185147435	C	T
2	rs7578793	0	185147775	A	T
2	rs17616428	0	185148001	A	G
2	rs76723862	0	185148099	C	G
2	rs35215142	0	185148318	T	C
2	rs10931129	0	185148619	T	C
2	rs9753048	0	185148983	G	T
2	rs71430137	0	185149638	C	T
2	rs66805122	0	185150130	T	G
2	rs79652913	0	185150456	C	G
2	rs34335736	0	185152526	T	A
2	rs12475866	0	185152755	G	A
2	rs71430138	0	185153304	G	T
2	rs67783340	0	185153664	C	T
2	rs80334045	0	185155893	A	T
2	rs13025307	0	185157849	T	C
2	rs1455885	0	185158374	G	A
2	rs78346995	0	185158380	G	T
2	rs1455884	0	185159605	G	A
2	rs12479091	0	185161362	G	A
2	rs34137255	0	185161604	C	T
2	rs35391567	0	185162380	A	G
2	rs1378667	0	185163509	T	C
2	rs17582837	0	185164544	G	A
2	rs4666970	0	185164916	G	A
2	rs17582851	0	185165554	G	A
2	rs1455878	0	185166416	A	C
2	rs1455879	0	185166472	G	T
2	rs970039	0	185166726	C	A
2	rs13003128	0	185167549	T	A
2	rs17582879	0	185168559	T	A
2	rs9283491	0	185169317	A	T
2	rs6747393	0	185170579	G	A
2	rs9808115	0	185171057	C	T
2	rs117018927	0	185171373	A	G
2	rs34819685	0	185171936	T	C
2	rs7597071	0	185172065	T	C
2	rs79459829	0	185172105	G	A
2	rs77206382	0	185174454	A	T
2	rs17582900	0	185175321	C	A
2	rs17616565	0	185175593	G	A
2	rs17616577	0	185176267	T	A
2	rs13394020	0	185177463	A	C
2	rs13433033	0	185177465	T	A
2	rs76167198	0	185178176	A	T
2	rs62176429	0	185179203	T	G
2	rs76165554	0	185180076	G	A
2	rs186545293	0	185180088	G	A
2	rs6708577	0	185180148	G	A
2	rs1037618	0	185183571	T	G
2	rs35628116	0	185185167	G	A
2	rs28455799	0	185186285	T	C
2	rs71430140	0	185186484	T	C
2	rs4143776	0	185186670	C	T
2	rs719736	0	185187144	G	A
2	rs10183564	0	185188572	T	C
2	rs10173537	0	185188590	C	T
2	rs12470720	0	185188599	T	C
2	rs72904822	0	185189715	G	A
2	rs12467899	0	185190493	G	C
2	rs12475925	0	185190513	A	T
2	rs12465090	0	185190616	A	G
2	rs4666971	0	185190874	T	C
2	rs12998742	0	185191161	G	A
2	rs7588228	0	185191288	A	G
2	rs10209504	0	185192086	T	G
2	rs13011519	0	185192742	A	G
2	rs12621107	0	185192753	G	A
2	rs12614706	0	185193148	A	C
2	rs2045285	0	185194107	G	A
2	rs2045284	0	185194719	G	A
2	rs2369192	0	185195132	G	A
2	rs13026881	0	185195472	A	G
2	rs142256797	0	185195480	G	T
2	rs10439305	0	185195951	G	A
2	rs2887461	0	185196453	C	G
2	rs2369343	0	185196480	G	T
2	rs1378666	0	185196800	T	C
2	rs7423030	0	185197430	C	T
2	rs139817407	0	185197817	A	G
2	rs12465214	0	185198135	C	A
2	rs17429424	0	185198153	A	T
2	rs12616371	0	185198425	T	A
2	rs7561599	0	185198456	A	C
2	rs4666972	0	185198788	G	A
2	rs17501315	0	185198948	C	T
2	rs1455877	0	185199294	G	T
2	rs4666654	0	185200769	G	T
2	rs4666655	0	185200770	A	T
2	rs34568398	0	185201225	A	G
2	rs10186072	0	185201390	A	C
2	rs6733345	0	185201899	G	C
2	rs6748312	0	185202063	T	A
2	rs17429465	0	185202299	T	A
2	rs75540850	0	185202372	A	G
2	rs117209555	0	185202790	C	T
2	rs113142240	0	185202958	C	A
2	rs79442240	0	185203003	T	A
2	rs73038462	0	185203302	C	G
2	rs78789074	0	185203455	T	G
2	rs13400857	0	185203547	T	G
2	rs75200908	0	185203903	C	T
2	rs77793227	0	185204499	G	A
2	rs77198288	0	185204550	T	C
2	rs35809014	0	185204609	A	C
2	rs76124619	0	185205164	G	A
2	rs111529535	0	185205428	G	T
2	rs12693374	0	185206196	A	G
2	rs79299759	0	185206221	A	G
2	rs76718405	0	185206888	A	T
2	rs1455888	0	185207198	G	A
2	rs111800248	0	185207353	C	T
2	rs76853645	0	185207483	C	T
2	rs971784	0	185207504	A	G
2	rs971783	0	185207573	T	C
2	rs78063709	0	185207582	A	G
2	rs971782	0	185207659	T	G
2	rs77805624	0	185207696	C	A
2	rs76394846	0	185207964	A	G
2	rs78531990	0	185208333	G	T
2	rs75559352	0	185208515	C	T
2	rs74322353	0	185208765	A	G
2	rs11685073	0	185208768	G	T
2	rs76392683	0	185208957	G	A
2	rs12052955	0	185209225	C	A
2	rs12327924	0	185209279	A	G
2	rs12052962	0	185209413	C	G
2	rs12052239	0	185209498	A	G
2	rs12052240	0	185209565	A	T
2	rs2168382	0	185209669	C	G
2	rs12464743	0	185209930	A	G
2	rs993147	0	185209989	T	C
2	rs79591831	0	185210139	C	A
2	rs76432705	0	185210414	A	G
2	rs78382108	0	185210590	G	T
2	rs12328731	0	185210610	T	G
2	rs1455887	0	185210745	T	C
2	rs76228289	0	185210913	T	C
2	rs113292544	0	185211017	G	A
2	rs112115148	0	185211687	T	C
2	rs2198717	0	185211705	T	C
2	rs2219224	0	185211739	G	A
2	rs117626487	0	185212176	A	G
2	rs2198715	0	185212246	T	C
2	rs76777147	0	185212419	A	G
2	rs71430144	0	185213008	C	T
2	rs1378676	0	185213131	C	G
2	rs1378675	0	185213344	A	G
2	rs1378674	0	185213404	T	A
2	rs1378673	0	185213412	T	A
2	rs80131592	0	185213423	G	C
2	rs74671199	0	185213847	T	C
2	rs56735653	0	185213969	C	A
2	rs75741180	0	185213979	C	T
2	rs71430145	0	185214225	C	T
2	rs77479373	0	185214289	G	A
2	rs76293076	0	185214562	C	A
2	rs1598498	0	185214641	G	A
2	rs1598497	0	185214699	C	T
2	rs75093258	0	185214744	T	A
2	rs35424521	0	185215055	G	A
2	rs1455886	0	185215228	A	G
2	rs34553303	0	185215376	A	G
2	rs78185509	0	185215971	T	C
2	rs113279775	0	185216057	A	T
2	rs111821517	0	185216089	G	A
2	rs79654030	0	185216541	C	A
2	rs77291123	0	185216593	A	C
2	rs73038473	0	185216956	G	A
2	rs10174203	0	185217017	A	G
2	rs75942794	0	185217114	C	T
2	rs13008055	0	185217338	G	A
2	rs144282428	0	185217394	T	C
2	rs75122606	0	185218148	G	A
2	rs78056468	0	185218431	A	G
2	rs76915734	0	185219134	G	A
2	rs76673659	0	185219532	G	C
2	rs78498745	0	185219543	A	G
2	rs6728015	0	185220324	G	T
2	rs12465092	0	185220706	A	G
2	rs17501385	0	185221268	T	C
2	rs12998972	0	185221379	G	A
2	rs17583152	0	185221572	C	A
2	rs10209231	0	185221959	T	G
2	rs74692079	0	185222242	A	G
2	rs10497648	0	185222421	G	C
2	rs10497649	0	185222536	C	T
2	rs112007611	0	185222597	G	A
2	rs12611587	0	185222643	T	G
2	rs78961890	0	185222873	A	G
2	rs10497650	0	185223035	A	G
2	rs17429535	0	185223403	T	C
2	rs75795852	0	185223453	C	T
2	rs17583181	0	185224181	C	T
2	rs17583195	0	185224252	C	T
2	rs10203961	0	185224396	C	T
2	rs17501434	0	185225000	A	G
2	rs17616825	0	185225303	G	A
2	rs79481878	0	185225932	A	C
2	rs17583202	0	185226957	A	C
2	rs1443021	0	185226984	T	A
2	rs1443022	0	185227071	C	T
2	rs17583216	0	185227239	A	C
2	rs62177062	0	185227863	C	A
2	rs77905203	0	185227945	A	T
2	rs12997790	0	185228030	G	T
2	rs77232985	0	185228247	G	A
2	rs12466190	0	185228736	G	T
2	rs7605147	0	185228828	T	A
2	rs79234688	0	185228833	T	A
2	rs4666975	0	185229120	G	T
2	rs77890048	0	185229208	A	G
2	rs4666976	0	185229307	G	A
2	rs4666977	0	185229509	A	C
2	rs60781654	0	185229946	A	T
2	rs10176508	0	185229980	G	A
2	rs1443023	0	185230446	C	G
2	rs10200357	0	185230499	A	T
2	rs76885372	0	185230633	A	G
2	rs73038494	0	185230912	G	T
2	rs11695126	0	185231203	G	A
2	rs76642274	0	185231233	A	G
2	rs113241539	0	185231581	C	A
2	rs34376643	0	185231928	A	G
2	rs77501805	0	185231950	T	A
2	rs62177067	0	185232019	C	T
2	rs78057467	0	185232085	A	G
2	rs13015290	0	185232216	T	A
2	rs28876978	0	185232665	G	A
2	rs55869038	0	185232666	T	C
2	rs61196908	0	185233001	A	G
2	rs13387150	0	185233191	G	A
2	rs7349369	0	185234102	C	T
2	rs7349432	0	185234256	T	A
2	rs74697480	0	185234517	T	C
2	rs74269778	0	185234932	A	T
2	rs35071123	0	185235166	A	G
2	rs71430148	0	185235230	C	A
2	rs1372949	0	185235861	T	C
2	rs73035481	0	185235987	C	A
2	rs79905095	0	185236359	G	A
2	rs71430149	0	185236742	C	T
2	rs75223513	0	185236864	A	C
2	rs75151645	0	185237062	T	G
2	rs71430150	0	185237961	G	A
2	rs7582066	0	185238681	A	G
2	rs150893624	0	185238697	T	C
2	rs79926469	0	185239327	A	T
2	rs1596269	0	185239448	G	T
2	rs78496060	0	185239456	G	A
2	rs56061105	0	185239457	C	T
2	rs77596369	0	185239651	C	T
2	rs77028746	0	185239655	A	G
2	rs75806783	0	185239697	T	C
2	rs78647098	0	185240065	C	T
2	rs2369583	0	185240097	A	G
2	rs77837921	0	185240381	A	G
2	rs59306717	0	185241181	A	G
2	rs716544	0	185241622	T	G
2	rs76403314	0	185241653	T	A
2	rs76196859	0	185241714	C	T
2	rs716545	0	185241773	T	C
2	rs73035491	0	185241884	G	T
2	rs12052723	0	185242462	G	A
2	rs77358447	0	185242571	T	A
2	rs72890013	0	185242840	C	T
2	rs13028278	0	185242856	G	A
2	rs80115690	0	185243361	T	C
2	rs73035493	0	185243509	G	A
2	rs12693375	0	185243700	C	T
2	rs13036001	0	185244259	C	T
2	rs78567350	0	185244263	A	G
2	rs75621426	0	185244308	C	T
2	rs60929313	0	185244435	G	C
2	rs74402857	0	185245093	T	C
2	rs80136847	0	185245191	G	T
2	rs75185101	0	185245874	G	A
2	rs58391394	0	185246350	A	G
2	rs79354902	0	185246447	A	G
2	rs73035497	0	185246887	C	T
2	rs73035500	0	185247017	A	G
2	rs36012782	0	185247257	C	G
2	rs72890016	0	185247681	T	A
2	rs76953149	0	185248030	A	G
2	rs78902948	0	185248074	A	G
2	rs77005196	0	185248110	C	A
2	rs12468883	0	185249000	A	G
2	rs78471465	0	185249807	C	A
2	rs58886342	0	185250066	T	C
2	rs35690105	0	185250200	A	T
2	rs12478223	0	185250355	C	A
2	rs12473165	0	185250673	G	A
2	rs35656673	0	185251050	T	C
2	rs150452257	0	185251377	C	T
2	rs35943580	0	185251751	C	T
2	rs1596270	0	185251767	T	C
2	rs1596271	0	185251841	C	T
2	rs1596272	0	185251975	G	C
2	rs1596273	0	185252018	T	C
2	rs6751401	0	185252129	G	T
2	rs35371490	0	185252168	A	G
2	rs113822416	0	185252449	C	A
2	rs1579762	0	185252515	G	A
2	rs117247987	0	185252592	G	T
2	rs1579763	0	185252749	A	C
2	rs34768597	0	185253044	G	A
2	rs76459712	0	185253234	T	C
2	rs112432948	0	185253762	C	A
2	rs11680948	0	185254137	A	G
2	rs59153068	0	185254281	T	C
2	rs12615674	0	185254406	A	G
2	rs113527871	0	185254431	A	G
2	rs1584013	0	185254891	G	A
2	rs10183205	0	185255174	A	G
2	rs1348340	0	185256342	T	C
2	rs1372950	0	185256366	A	G
2	rs1348341	0	185256424	C	T
2	rs4666978	0	185256619	C	A
2	rs77836860	0	185256844	T	C
2	rs62177069	0	185257203	A	G
2	rs80052986	0	185257289	C	A
2	rs981091	0	185257415	G	A
2	rs78539309	0	185257471	C	T
2	rs73981607	0	185257591	A	C
2	rs34617802	0	185257639	G	A
2	rs75588942	0	185258308	G	C
2	rs35545995	0	185258495	A	G
2	rs10931132	0	185258714	G	A
2	rs79359643	0	185260014	G	A
2	rs57809381	0	185260061	T	C
2	rs113806129	0	185260886	G	T
2	rs112987756	0	185261555	A	G
2	rs60575740	0	185261835	C	T
2	rs74593170	0	185261890	G	A
2	rs4334456	0	185262079	T	C
2	rs71430151	0	185262202	A	G
2	rs894528	0	185262236	A	C
2	rs57981874	0	185262305	C	T
2	rs4340470	0	185262444	T	C
2	rs7420385	0	185262478	G	A
2	rs12464712	0	185262687	C	T
2	rs7593965	0	185262732	A	C
2	rs71430152	0	185263248	C	A
2	rs1596275	0	185263801	T	A
2	rs10931133	0	185263900	C	T
2	rs1596276	0	185264003	C	G
2	rs1596277	0	185264159	A	C
2	rs72890056	0	185264292	A	G
2	rs71430153	0	185264629	T	C
2	rs2369337	0	185264965	C	T
2	rs958506	0	185265742	T	C
2	rs73037226	0	185268339	C	A
2	rs80267064	0	185269437	G	A
2	rs144508143	0	185270035	G	A
2	rs7594397	0	185270105	G	A
2	rs59248537	0	185270454	A	T
2	rs113066756	0	185270533	G	C
2	rs118164303	0	185271369	A	G
2	rs2887457	0	185272346	T	A
2	rs79036018	0	185272395	G	A
2	rs11694125	0	185272710	A	G
2	rs1304514	0	185273128	C	T
2	rs34826481	0	185273227	A	T
2	rs13034795	0	185273621	G	A
2	rs67721100	0	185275320	C	A
2	rs2034059	0	185275344	T	A
2	rs74904345	0	185275374	C	A
2	rs6748031	0	185276003	C	T
2	rs2034058	0	185276674	C	A
2	rs2034057	0	185276786	C	T
2	rs4363994	0	185277167	T	C
2	rs1443033	0	185277576	T	C
2	rs79520634	0	185277768	G	C
2	rs10204602	0	185279087	G	A
2	rs75418006	0	185279284	C	T
2	rs10204810	0	185279320	G	A
2	rs72890074	0	185279829	G	T
2	rs13027676	0	185280179	A	G
2	rs114237524	0	185280222	G	A
2	rs10931138	0	185280417	C	T
2	rs73037302	0	185280929	C	T
2	rs2369346	0	185281089	C	T
2	rs75702296	0	185281705	G	A
2	rs72890082	0	185281730	C	T
2	rs13430188	0	185281789	T	G
2	rs34143243	0	185281970	A	C
2	rs2034055	0	185282179	T	C
2	rs12623744	0	185282393	T	A
2	rs5027800	0	185282410	T	G
2	rs13430946	0	185282546	T	C
2	rs62177074	0	185282792	G	A
2	rs35943449	0	185282940	A	G
2	rs12475586	0	185283055	G	C
2	rs10200549	0	185283405	G	A
2	rs138740039	0	185283552	A	T
2	rs72890091	0	185283563	C	A
2	rs1596274	0	185283979	T	C
2	rs6759504	0	185284301	C	G
2	rs6759838	0	185284429	G	A
2	rs117123567	0	185284762	G	A
2	rs79189484	0	185285988	C	T
2	rs35238455	0	185286325	C	T
2	rs35120899	0	185286545	A	G
2	rs140400930	0	185286607	C	T
2	rs149550709	0	185286857	G	T
2	rs1443029	0	185287387	A	G
2	rs117178801	0	185287802	G	A
2	rs140244146	0	185287988	T	C
2	rs2053561	0	185288923	C	T
2	rs57887412	0	185288944	T	C
2	rs10931139	0	185289177	A	G
2	rs117732421	0	185289181	A	G
2	rs12467320	0	185289796	G	A
2	rs62177078	0	185290272	G	A
2	rs111322575	0	185290399	A	G
2	rs72891806	0	185290461	C	T
2	rs62177116	0	185290469	G	C
2	rs62177117	0	185290507	T	C
2	rs118029527	0	185290733	A	G
2	rs117971769	0	185290975	G	C
2	rs72891809	0	185291065	C	T
2	rs72891812	0	185291191	C	T
2	rs72891817	0	185291297	A	G
2	rs12997115	0	185291398	G	T
2	rs1020275	0	185292644	G	C
2	rs113806976	0	185292706	A	C
2	rs12986601	0	185293075	T	C
2	rs1020276	0	185293581	G	A
2	rs10931140	0	185293646	C	T
2	rs11691711	0	185293916	G	A
2	rs35348384	0	185294366	G	A
2	rs35182289	0	185294447	C	T
2	rs35528973	0	185294807	T	C
2	rs13023807	0	185295053	A	G
2	rs4542807	0	185295084	A	C
2	rs12469495	0	185295352	A	G
2	rs12465756	0	185295361	T	C
2	rs7425409	0	185295412	A	G
2	rs13007054	0	185295690	T	A
2	rs13007491	0	185295893	T	C
2	rs13031180	0	185296097	C	T
2	rs13008156	0	185296258	T	C
2	rs13031629	0	185296336	C	G
2	rs12693376	0	185297967	A	G
2	rs138458889	0	185298565	A	T
2	rs13400786	0	185298579	T	G
2	rs1443030	0	185298651	A	G
2	rs56356754	0	185299081	G	T
2	rs117623344	0	185299194	C	T
2	rs111615469	0	185299199	T	C
2	rs13002540	0	185299226	A	C
2	rs981320	0	185299618	T	G
2	rs55878663	0	185299754	T	C
2	rs10207872	0	185300641	C	A
2	rs17616904	0	185300983	C	A
2	rs117564164	0	185301110	C	T
2	rs113620567	0	185301163	T	C
2	rs142146998	0	185301349	G	A
2	rs13036089	0	185302013	C	G
2	rs10931141	0	185303406	C	T
2	rs13000020	0	185303702	G	C
2	rs72891853	0	185304341	C	T
2	rs80240045	0	185304367	T	G
2	rs73039240	0	185304594	T	C
2	rs72891857	0	185304929	C	T
2	rs13406273	0	185304946	T	C
2	rs72891861	0	185305031	A	G
2	rs12620514	0	185305321	A	G
2	rs56307538	0	185305386	G	T
2	rs139807892	0	185305702	T	C
2	rs17501536	0	185305804	C	T
2	rs28676657	0	185305957	A	G
2	rs10190639	0	185306320	T	C
2	rs72891867	0	185306991	A	G
2	rs13028074	0	185307758	G	A
2	rs114447460	0	185310065	A	G
2	rs72891873	0	185311095	C	T
2	rs76964730	0	185311327	T	G
2	rs72891877	0	185311425	G	C
2	rs145165876	0	185312226	A	T
2	rs111955967	0	185312560	G	A
2	rs4581864	0	185313182	T	C
2	rs2053564	0	185313859	G	C
2	rs34414873	0	185314106	G	A
2	rs117252764	0	185314442	A	C
2	rs12998657	0	185316457	C	T
2	rs12474365	0	185316880	G	C
2	rs79009285	0	185317458	C	T
2	rs1443032	0	185318914	T	G
2	rs143657855	0	185319044	T	A
2	rs12612676	0	185319446	T	C
2	rs112630861	0	185319770	T	A
2	rs28535247	0	185321078	G	C
2	rs150785056	0	185321107	C	G
2	rs142980190	0	185321631	A	G
2	rs12465889	0	185321888	A	T
2	rs10172686	0	185322491	A	G
2	rs72893704	0	185322513	C	G
2	rs72893707	0	185322637	G	A
2	rs10211526	0	185322899	T	C
2	rs143609733	0	185323312	T	C
2	rs12614489	0	185323400	A	G
2	rs12622636	0	185324609	G	A
2	rs34023681	0	185325073	C	T
2	rs6740184	0	185325171	T	A
2	rs60629413	0	185325780	T	C
2	rs72893713	0	185326026	C	A
2	rs12693377	0	185326251	C	T
2	rs1966770	0	185326455	T	G
2	rs1966769	0	185326526	G	A
2	rs1992515	0	185326664	A	G
2	rs72893716	0	185326899	C	A
2	rs6733780	0	185327466	G	T
2	rs6751688	0	185327680	T	C
2	rs72893721	0	185327700	T	C
2	rs1443027	0	185328149	G	A
2	rs768352	0	185329691	G	A
2	rs11678101	0	185331317	T	G
2	rs10170741	0	185333717	C	T
2	rs12104636	0	185333874	C	G
2	rs12104637	0	185333892	C	T
2	rs4666982	0	185334098	T	A
2	rs11676821	0	185334256	C	T
2	rs79496971	0	185334909	G	A
2	rs74469819	0	185335135	G	A
2	rs77665708	0	185336888	G	A
2	rs7574316	0	185337562	A	G
2	rs117095702	0	185337675	C	G
2	rs527389075	0	185338176	A	C
2	rs139930910	0	185338974	G	A
2	rs56242339	0	185339333	C	T
2	rs7608388	0	185339475	C	T
2	rs1036872	0	185339921	A	C
2	rs117658201	0	185340116	G	T
2	rs13019088	0	185341872	G	A
2	rs11692149	0	185342042	A	G
2	rs72893744	0	185342775	C	T
2	rs145053223	0	185343266	A	G
2	rs72893752	0	185343545	C	T
2	rs7592419	0	185345461	C	T
2	rs16825970	0	185345788	A	T
2	rs4146075	0	185346202	G	C
2	rs1820538	0	185346283	A	G
2	rs76643097	0	185346426	C	T
2	rs190358934	0	185346471	G	A
2	rs72893759	0	185346581	A	G
2	rs77357807	0	185348508	C	T
2	rs75460878	0	185348877	A	C
2	rs1348342	0	185349505	G	A
2	rs114555556	0	185349579	C	A
2	rs1372953	0	185350592	C	G
2	rs1992514	0	185350602	G	A
2	rs1372952	0	185350711	G	A
2	rs17616975	0	185350744	C	T
2	rs17616987	0	185351514	G	A
2	rs1427149	0	185352219	C	A
2	rs1014024	0	185353473	T	G
2	rs28483561	0	185354580	A	G
2	rs28725197	0	185354592	T	G
2	rs11891415	0	185354840	A	G
2	rs77013086	0	185354919	G	T
2	rs3902438	0	185355695	C	T
2	rs78499510	0	185355748	G	A
2	rs7574140	0	185355833	T	G
2	rs12471708	0	185357149	A	C
2	rs183903263	0	185357385	T	C
2	rs56793009	0	185357482	A	G
2	rs2162455	0	185357532	C	A
2	rs1443026	0	185357716	C	T
2	rs189453599	0	185357907	C	A
2	rs72893780	0	185358084	T	C
2	rs2369586	0	185358265	T	G
2	rs144232715	0	185359517	A	G
2	rs7572199	0	185359598	C	T
2	rs10187380	0	185359645	T	C
2	rs12467081	0	185360176	G	A
2	rs113532664	0	185360281	A	T
2	rs117696808	0	185361231	G	A
2	rs2114548	0	185361548	C	T
2	rs1596267	0	185361579	A	G
2	rs76142318	0	185361939	T	C
2	rs12467551	0	185362149	T	C
2	rs12467583	0	185362244	T	C
2	rs17429906	0	185362483	G	T
2	rs17617005	0	185363866	A	T
2	rs10194642	0	185364279	A	G
2	rs76305707	0	185364825	A	G
2	rs115653571	0	185365345	A	C
2	rs75955552	0	185365463	C	A
2	rs78845317	0	185365578	A	G
2	rs6434084	0	185366965	C	A
2	rs6434085	0	185367006	T	C
2	rs7562340	0	185368791	A	G
2	rs1348339	0	185368838	T	C
2	rs17583433	0	185369623	G	T
2	rs1867187	0	185369649	G	A
2	rs17583446	0	185370786	A	G
2	rs17583453	0	185371145	C	T
2	rs72625290	0	185371897	G	A
2	rs78754921	0	185372407	G	A
2	rs17508064	0	185372578	T	C
2	rs28709986	0	185372983	G	A
2	rs35334414	0	185373152	A	G
2	rs56766078	0	185373189	T	C
2	rs145146343	0	185373387	A	G
2	rs1978953	0	185373513	C	T
2	rs75179641	0	185374342	C	A
2	rs12472136	0	185374996	G	T
2	rs10931143	0	185375026	T	G
2	rs12472209	0	185375265	G	T
2	rs1443024	0	185376297	T	A
2	rs6747376	0	185376560	C	T
2	rs6750654	0	185376667	G	C
2	rs13423710	0	185378612	G	A
2	rs34370146	0	185379772	T	C
2	rs66495417	0	185380164	T	G
2	rs148634908	0	185380233	A	C
2	rs2033138	0	185380362	G	A
2	rs79115101	0	185380482	G	A
2	rs10931144	0	185380682	C	G
2	rs6717688	0	185381508	A	C
2	rs1365714	0	185381651	T	A
2	rs7562669	0	185382736	T	C
2	rs1582823	0	185382961	T	C
2	rs12620876	0	185383451	G	A
2	rs7425839	0	185383712	G	C
2	rs10931145	0	185383985	A	T
2	rs35550367	0	185384091	C	A
2	rs193147684	0	185384439	C	T
2	rs34140534	0	185384875	G	A
2	rs78621838	0	185385913	A	C
2	rs79121302	0	185386490	A	G
2	rs76977894	0	185389027	G	T
2	rs35005555	0	185389700	C	T
2	rs4666659	0	185390094	T	C
2	rs6724979	0	185390114	C	A
2	rs68171887	0	185390885	C	G
2	rs11686547	0	185391309	C	G
2	rs35335408	0	185392280	A	G
2	rs6712236	0	185392607	C	T
2	rs77413801	0	185393429	T	A
2	rs74489441	0	185394672	C	A
2	rs4519476	0	185395223	G	A
2	rs1593662	0	185395311	G	A
2	rs72895640	0	185395523	A	T
2	rs72895642	0	185395525	C	A
2	rs74326810	0	185395687	A	G
2	rs35419204	0	185395707	G	C
2	rs1593663	0	185395708	T	C
2	rs77666609	0	185396009	G	T
2	rs72625291	0	185396103	G	T
2	rs56883427	0	185396486	A	G
2	rs10177416	0	185397561	T	C
2	rs140668782	0	185397839	T	C
2	rs57589450	0	185398287	C	T
2	rs12615746	0	185398324	T	C
2	rs62174928	0	185399079	C	G
2	rs1427148	0	185399821	A	T
2	rs13393271	0	185400303	G	A
2	rs12477814	0	185400705	C	T
2	rs17430153	0	185401265	A	C
2	rs55865515	0	185402361	C	T
2	rs35993772	0	185403998	T	G
2	rs62174932	0	185404182	C	G
2	rs75254889	0	185404338	G	A
2	rs6742715	0	185404920	G	T
2	rs144681942	0	185405437	A	G
2	rs2033137	0	185405580	T	C
2	rs142879312	0	185406044	A	G
2	rs34566897	0	185406298	T	C
2	rs6747233	0	185406531	C	A
2	rs12475744	0	185406549	A	G
2	rs75912018	0	185406592	A	T
2	rs6721856	0	185406768	A	G
2	rs17617133	0	185406883	C	T
2	rs13025371	0	185407768	A	T
2	rs117795436	0	185407867	A	T
2	rs7584439	0	185410499	A	G
2	rs7558116	0	185410563	C	T
2	rs1593661	0	185410634	G	A
2	rs6434087	0	185410800	A	G
2	rs6434088	0	185410834	C	T
2	rs6434089	0	185411029	T	G
2	rs10497654	0	185411232	G	T
2	rs719281	0	185411685	A	T
2	rs1030430	0	185412099	A	G
2	rs75451268	0	185414169	T	C
2	rs55732877	0	185414218	C	T
2	rs7566980	0	185414279	T	A
2	rs1427151	0	185414977	T	A
2	rs2162456	0	185415420	A	T
2	rs117087687	0	185415520	T	C
2	rs80059342	0	185416042	A	G
2	rs13002655	0	185417194	A	T
2	rs76475245	0	185418755	A	C
2	rs7585187	0	185418782	T	A
2	rs4399684	0	185420901	G	C
2	rs1896235	0	185421228	C	G
2	rs4592808	0	185421299	A	G
2	rs186946445	0	185421441	T	C
2	rs147529114	0	185421443	T	C
2	rs4389295	0	185421477	T	C
2	rs58500675	0	185422549	A	G
2	rs148428880	0	185422566	T	C
2	rs67398881	0	185422672	T	G
2	rs13013957	0	185423691	A	G
2	rs62174934	0	185426237	G	A
2	rs62174935	0	185426310	G	A
2	rs111256056	0	185426647	A	G
2	rs4371322	0	185426964	T	G
2	rs3953016	0	185426976	T	C
2	rs56833097	0	185428312	G	A
2	rs76444548	0	185428639	A	T
2	rs10803976	0	185428946	T	C
2	rs11682677	0	185429140	T	A
2	rs10803977	0	185430182	C	T
2	rs143426972	0	185431174	T	G
2	rs10803978	0	185431751	T	A
2	rs151287225	0	185432550	T	G
2	rs17430209	0	185432834	A	C
2	rs62174937	0	185433550	T	C
2	rs17508275	0	185434062	G	A
2	rs34814232	0	185434426	T	G
2	rs359876	0	185434533	C	G
2	rs12999003	0	185434554	C	A
2	rs12466285	0	185434783	G	C
2	rs7605500	0	185434906	T	G
2	rs34862490	0	185435836	T	C
2	rs17430279	0	185436262	A	G
2	rs150600280	0	185436338	T	G
2	rs359877	0	185436658	T	C
2	rs6751008	0	185437346	C	T
2	rs1469337	0	185437832	A	G
2	rs359878	0	185438949	T	C
2	rs55781342	0	185439065	G	T
2	rs62174940	0	185439307	G	A
2	rs359880	0	185439359	T	C
2	rs11691444	0	185439634	T	C
2	rs185582755	0	185440157	A	G
2	rs9678515	0	185440309	G	A
2	rs76170275	0	185440866	A	C
2	rs72625292	0	185441009	G	A
2	rs35574370	0	185442031	G	C
2	rs79754244	0	185442770	G	A
2	rs367464	0	185442920	T	A
2	rs414068	0	185443205	C	A
2	rs7586860	0	185443672	G	A
2	rs75786365	0	185444073	T	G
2	rs10198713	0	185444506	T	C
2	rs12618211	0	185445333	G	A
2	rs192444460	0	185445949	A	G
2	rs974729	0	185446205	T	C
2	rs34651316	0	185446748	T	C
2	rs10931148	0	185446749	T	C
2	rs1365718	0	185447148	A	T
2	rs359899	0	185448231	A	C
2	rs147209571	0	185449909	A	G
2	rs1593664	0	185449963	A	C
2	rs1834732	0	185450208	T	G
2	rs13023840	0	185450305	A	G
2	rs77361510	0	185450521	C	A
2	rs144755530	0	185450604	A	G
2	rs76926829	0	185450657	T	A
2	rs35759594	0	185450792	C	A
2	rs74928904	0	185451515	C	G
2	rs140112793	0	185452214	G	A
2	rs10469726	0	185452799	A	G
2	rs139480157	0	185452996	T	C
2	rs74434225	0	185453035	C	A
2	rs13007925	0	185453159	G	A
2	rs1021041	0	185454461	T	C
2	rs359902	0	185454836	T	C
2	rs10432495	0	185455455	A	T
2	rs1019706	0	185455629	A	G
2	rs2052794	0	185455751	T	A
2	rs359903	0	185456102	T	A
2	rs12470178	0	185456133	A	G
2	rs359904	0	185456521	G	A
2	rs75747525	0	185456897	G	A
2	rs12992164	0	185457788	C	T
2	rs16826057	0	185458209	G	C
2	rs4366862	0	185458441	T	A
2	rs1978573	0	185459544	C	T
2	rs359893	0	185459600	G	A
2	rs359894	0	185460180	T	C
2	rs11888068	0	185460295	C	A
2	rs17617267	0	185460397	G	A
2	rs73041376	0	185460423	C	T
2	rs13026173	0	185460842	G	C
2	rs17617285	0	185461136	G	A
2	rs10497655	0	185462041	T	C
2	rs34714481	0	185462469	A	G
2	rs2279266	0	185463120	C	T
2	rs359895	0	185463185	T	A
2	rs73041379	0	185463535	G	A
2	rs359896	0	185465575	C	T
2	rs12693380	0	185466008	A	T
2	rs10203158	0	185466837	A	T
2	rs12693381	0	185466909	A	T
2	rs60269985	0	185467609	G	A
2	rs12693382	0	185467661	G	A
2	rs12693383	0	185468863	A	T
2	rs76878347	0	185469031	G	A
2	rs435822	0	185469302	T	A
2	rs415350	0	185469503	C	T
2	rs430040	0	185470013	T	C
2	rs74906732	0	185470277	A	G
2	rs10931149	0	185471113	A	G
2	rs72897732	0	185471168	C	A
2	rs72897733	0	185471738	G	A
2	rs1014959	0	185472113	A	G
2	rs72897737	0	185474789	A	G
2	rs403115	0	185475579	T	C
2	rs722384	0	185476009	T	G
2	rs722385	0	185476050	C	T
2	rs13393273	0	185477677	A	G
2	rs12693384	0	185478036	G	A
2	rs148516959	0	185478566	C	T
2	rs10202700	0	185479343	G	A
2	rs73041394	0	185479385	A	G
2	rs1427150	0	185480633	T	C
2	rs6715977	0	185481215	A	G
2	rs359875	0	185481648	G	A
2	rs17617356	0	185482155	T	G
2	rs17508595	0	185483108	C	G
2	rs11900132	0	185483812	G	C
2	rs74942702	0	185483816	T	A
2	rs359882	0	185483858	G	A
2	rs17617408	0	185484811	C	T
2	rs149946839	0	185485279	A	G
2	rs74954231	0	185485836	G	A
2	rs359884	0	185486334	T	C
2	rs359885	0	185487473	A	C
2	rs78279446	0	185487537	G	T
2	rs17508623	0	185487715	T	C
2	rs72897742	0	185488676	C	T
2	rs12613195	0	185489221	C	G
2	rs359886	0	185489407	G	A
2	rs17617468	0	185489430	C	T
2	rs359887	0	185489987	C	T
2	rs17508644	0	185491014	T	C
2	rs17430586	0	185491232	T	A
2	rs17508671	0	185491847	A	G
2	rs359888	0	185492340	A	G
2	rs17430621	0	185492469	A	T
2	rs17430628	0	185496490	T	C
2	rs17430635	0	185496638	A	G
2	rs72897758	0	185497170	C	T
2	rs359891	0	185497226	A	G
2	rs359892	0	185497327	T	C
2	rs75685699	0	185497804	T	C
2	rs6434092	0	185498003	C	G
2	rs7557843	0	185498238	A	C
2	rs149506571	0	185498355	T	A
2	rs72625293	0	185499138	T	C
2	rs62176172	0	185499482	C	T
2	rs62176173	0	185499540	G	T
2	rs35068933	0	185499580	A	T
2	rs7591757	0	185500146	C	G
2	rs6434094	0	185500162	A	C
2	rs35431480	0	185500279	T	C
2	rs2054549	0	185501950	C	A
2	rs2054548	0	185502024	C	T
2	rs7600673	0	185503912	T	A
2	rs146041840	0	185504506	G	A
2	rs72897775	0	185504805	C	A
2	rs7564347	0	185505380	A	T
2	rs1480478	0	185505556	T	A
2	rs72897782	0	185506728	T	A
2	rs11890128	0	185506877	G	T
2	rs35230759	0	185506949	A	G
2	rs12693385	0	185507229	C	T
2	rs1021043	0	185507421	A	G
2	rs62176207	0	185508271	A	G
2	rs57159364	0	185508496	A	G
2	rs72897790	0	185508536	A	G
2	rs76627958	0	185508751	C	A
2	rs10198049	0	185508842	T	C
2	rs72897793	0	185509934	C	A
2	rs994653	0	185509985	G	A
2	rs72897795	0	185510280	A	G
2	rs34934597	0	185511577	A	G
2	rs13021843	0	185512838	G	A
2	rs72897799	0	185513142	T	G
2	rs6434095	0	185513327	G	A
2	rs12469299	0	185513496	G	A
2	rs72897802	0	185514314	A	G
2	rs72899904	0	185514927	A	C
2	rs7608284	0	185514937	G	A
2	rs7608194	0	185514989	C	T
2	rs72899906	0	185515793	A	C
2	rs6434096	0	185516724	T	C
2	rs139561322	0	185517482	C	T
2	rs145088825	0	185517691	C	T
2	rs140817773	0	185517764	A	G
2	rs10197925	0	185517836	C	T
2	rs990844	0	185519085	T	G
2	rs76692397	0	185519250	T	C
2	rs62176209	0	185519428	T	C
2	rs73043234	0	185519645	C	A
2	rs76629295	0	185520300	G	T
2	rs55764167	0	185520787	G	T
2	rs72899915	0	185521066	T	C
2	rs148674809	0	185522013	C	T
2	rs73043238	0	185522052	G	A
2	rs6738793	0	185522156	A	C
2	rs117357185	0	185522217	C	T
2	rs72899918	0	185523458	T	C
2	rs35979599	0	185523868	T	C
2	rs17508706	0	185524591	G	A
2	rs2369593	0	185524642	A	G
2	rs137942900	0	185525348	G	A
2	rs899845	0	185525988	T	C
2	rs899846	0	185526003	T	C
2	rs118061110	0	185526229	G	A
2	rs72899932	0	185526272	G	A
2	rs79790803	0	185526978	G	A
2	rs60170726	0	185527505	G	A
2	rs7581009	0	185527631	C	T
2	rs1480479	0	185528929	C	T
2	rs2035320	0	185529538	G	C
2	rs9678203	0	185529712	T	C
2	rs2035321	0	185529731	C	G
2	rs17508713	0	185530164	T	G
2	rs13405270	0	185530269	T	C
2	rs899847	0	185530491	G	A
2	rs11891662	0	185531003	A	T
2	rs72899938	0	185532849	C	T
2	rs7609208	0	185532918	A	G
2	rs7597593	0	185533580	T	C
2	rs72899945	0	185533973	T	A
2	rs6756881	0	185535322	T	A
2	rs6742182	0	185535621	G	C
2	rs17508767	0	185535807	A	G
2	rs6745295	0	185535866	G	T
2	rs72899950	0	185536384	G	T
2	rs72899952	0	185538154	G	A
2	rs6728764	0	185538930	A	G
2	rs148974764	0	185540693	A	T
2	rs11901640	0	185542928	A	G
2	rs34713272	0	185542953	A	G
2	rs10184629	0	185543913	G	A
2	rs11892742	0	185544254	C	T
2	rs77519010	0	185544474	G	A
2	rs10188162	0	185545033	G	A
2	rs6755921	0	185545310	T	C
2	rs2199882	0	185545844	G	C
2	rs72899961	0	185547456	C	T
2	rs1480481	0	185547462	C	T
2	rs72899964	0	185547491	T	C
2	rs72899966	0	185547750	G	A
2	rs6723680	0	185547962	A	G
2	rs12693387	0	185548026	T	C
2	rs72899969	0	185549119	T	C
2	rs6718759	0	185550104	T	A
2	rs55782979	0	185550441	C	T
2	rs78880814	0	185550465	A	G
2	rs72899975	0	185550610	C	T
2	rs72899976	0	185550807	C	G
2	rs72899981	0	185551554	G	T
2	rs72899983	0	185552032	C	T
2	rs17584193	0	185552092	A	G
2	rs2127698	0	185552659	A	G
2	rs72899986	0	185552977	G	A
2	rs10197098	0	185553100	C	T
2	rs10173509	0	185553260	A	T
2	rs17508877	0	185556071	A	C
2	rs1038197	0	185557271	G	A
2	rs1038198	0	185557343	G	T
2	rs7588753	0	185557590	A	G
2	rs16826158	0	185558080	C	T
2	rs17508905	0	185558405	A	G
2	rs12104591	0	185558816	C	T
2	rs4308093	0	185559043	T	C
2	rs79792096	0	185560356	G	C
2	rs10186035	0	185562421	A	C
2	rs7568756	0	185564593	C	A
2	rs7585738	0	185564834	T	C
2	rs2199883	0	185565463	T	C
2	rs16826169	0	185566077	G	C
2	rs76167860	0	185567029	T	C
2	rs6730122	0	185567451	G	A
2	rs1383309	0	185567912	T	G
2	rs7583953	0	185568639	G	A
2	rs143345591	0	185569289	G	C
2	rs34494944	0	185569891	C	T
2	rs17509003	0	185571361	T	C
2	rs10180958	0	185572847	C	T
2	rs79896103	0	185573098	G	A
2	rs7586454	0	185574627	C	T
2	rs11894318	0	185575353	G	A
2	rs11895541	0	185575587	G	A
2	rs74432599	0	185575653	C	G
2	rs13389014	0	185577032	A	G
2	rs13389241	0	185577236	A	T
2	rs13414832	0	185577340	C	A
2	rs75368853	0	185577558	C	A
2	rs17430952	0	185578086	T	C
2	rs17430973	0	185578344	T	C
2	rs11690860	0	185578739	C	T
2	rs72901814	0	185578987	C	T
2	rs1480477	0	185579871	C	G
2	rs1480476	0	185579987	G	A
2	rs13383910	0	185580597	A	G
2	rs922629	0	185580915	A	C
2	rs72901817	0	185582336	G	T
2	rs6747844	0	185582551	G	A
2	rs113747911	0	185582833	G	A
2	rs72901820	0	185583504	T	C
2	rs116676375	0	185584606	G	T
2	rs1600578	0	185586382	G	A
2	rs1600577	0	185586483	A	G
2	rs17430987	0	185587494	G	A
2	rs6742299	0	185587759	A	G
2	rs7582887	0	185588807	T	C
2	rs7569229	0	185589013	G	A
2	rs7569699	0	185589397	G	A
2	rs1383308	0	185590264	C	T
2	rs116843446	0	185591217	G	A
2	rs16826178	0	185591496	C	T
2	rs34202603	0	185592151	G	A
2	rs77715599	0	185593114	G	A
2	rs1383307	0	185593612	G	A
2	rs7568655	0	185594637	C	T
2	rs7568843	0	185594655	G	C
2	rs78015828	0	185595456	A	G
2	rs6725125	0	185595844	G	A
2	rs72901831	0	185597040	T	A
2	rs72901834	0	185598054	C	T
2	rs10165596	0	185598108	C	T
2	rs35328100	0	185598425	A	G
2	rs72901836	0	185599046	G	A
2	rs2170202	0	185599568	G	C
2	rs149063513	0	185600227	G	T
2	rs72901840	0	185600802	G	C
2	rs2369594	0	185601378	G	A
2	rs11693094	0	185601420	C	T
2	rs13023106	0	185601503	A	G
2	rs7578333	0	185602002	G	A
2	rs7581514	0	185602681	C	T
2	rs10167859	0	185603817	G	A
2	rs1480483	0	185604339	A	G
2	rs79761896	0	185604892	A	G
2	rs13001215	0	185605401	A	T
2	rs72901849	0	185605471	T	C
2	rs6434100	0	185606004	A	G
2	rs72901852	0	185606694	T	A
2	rs74269782	0	185606784	C	A
2	rs145117210	0	185607414	A	C
2	rs62176236	0	185607418	T	C
2	rs34481141	0	185607757	A	G
2	rs2170203	0	185609004	T	C
2	rs13404024	0	185609219	C	T
2	rs1480484	0	185609510	T	C
2	rs1480485	0	185609755	T	G
2	rs1480486	0	185609756	T	A
2	rs62176237	0	185610069	G	A
2	rs117721323	0	185611669	A	C
2	rs72901857	0	185612603	C	T
2	rs182256574	0	185613160	G	A
2	rs13384546	0	185616128	A	C
2	rs117552234	0	185616452	T	A
2	rs72901862	0	185617806	T	C
2	rs13417466	0	185618111	G	A
2	rs76046974	0	185619499	T	A
2	rs191173608	0	185619500	A	T
2	rs10190062	0	185621495	G	A
2	rs79407152	0	185622930	C	T
2	rs10172363	0	185623051	A	G
2	rs147921164	0	185624557	G	A
2	rs73978096	0	185625091	A	G
2	rs72901873	0	185625279	A	T
2	rs10179499	0	185625582	A	G
2	rs10206254	0	185626176	G	A
2	rs10206426	0	185626298	G	C
2	rs2369595	0	185626426	C	T
2	rs188650014	0	185626675	A	G
2	rs77224444	0	185627257	C	G
2	rs13396662	0	185627999	T	G
2	rs55701066	0	185628514	C	T
2	rs147937632	0	185629000	G	A
2	rs4278895	0	185629633	C	G
2	rs72901884	0	185629709	A	C
2	rs6712125	0	185629756	A	G
2	rs2887514	0	185630128	A	C
2	rs72901889	0	185632346	A	T
2	rs6728615	0	185632513	C	G
2	rs10177035	0	185633046	T	C
2	rs6732176	0	185633109	C	T
2	rs72901891	0	185633794	C	T
2	rs72901893	0	185634241	G	A
2	rs10194277	0	185634659	A	G
2	rs10194285	0	185634674	A	G
2	rs10174301	0	185635853	C	A
2	rs6759491	0	185636177	T	C
2	rs62176239	0	185636567	T	C
2	rs6716151	0	185636617	A	G
2	rs72901901	0	185637164	T	A
2	rs12693388	0	185637684	A	G
2	rs17617913	0	185638875	T	C
2	rs10196799	0	185640728	A	T
2	rs12693389	0	185641495	T	G
2	rs72903709	0	185641564	C	T
2	rs10176668	0	185641635	G	T
2	rs7603313	0	185641920	A	C
2	rs17431119	0	185642960	A	G
2	rs139766476	0	185643335	A	G
2	rs17431132	0	185644113	T	C
2	rs17431153	0	185644845	C	T
2	rs10497657	0	185645840	A	G
2	rs13017390	0	185646076	T	A
2	rs72903719	0	185647351	G	T
2	rs72903720	0	185647475	A	C
2	rs72903723	0	185647588	A	T
2	rs1987025	0	185647595	T	A
2	rs17584494	0	185647985	G	A
2	rs10497659	0	185648256	G	A
2	rs10497660	0	185649196	C	A
2	rs1317210	0	185649555	T	C
2	rs1320080	0	185650005	A	G
2	rs17431258	0	185650079	A	G
2	rs72903735	0	185650668	C	T
2	rs143245512	0	185650721	G	T
2	rs72903737	0	185651328	C	T
2	rs79079179	0	185652021	G	T
2	rs10195510	0	185652653	C	T
2	rs148607139	0	185653516	T	G
2	rs72903738	0	185654253	C	A
2	rs6716235	0	185655092	T	C
2	rs12693391	0	185655189	T	C
2	rs4635495	0	185655317	A	C
2	rs4275993	0	185655758	T	A
2	rs79562683	0	185655848	T	A
2	rs34327168	0	185656085	G	A
2	rs34963004	0	185656366	T	C
2	rs34452663	0	185656920	G	A
2	rs72903748	0	185658601	A	T
2	rs12693392	0	185658811	C	T
2	rs2369596	0	185658962	A	T
2	rs72903752	0	185659789	A	C
2	rs62176258	0	185659951	C	T
2	rs58159162	0	185660672	G	A
2	rs10170664	0	185661400	T	C
2	rs12693394	0	185661580	A	C
2	rs72903757	0	185661854	G	A
2	rs13028549	0	185661907	C	G
2	rs4666990	0	185663304	T	C
2	rs72903763	0	185663591	T	C
2	rs4294964	0	185664579	T	A
2	rs72903765	0	185664802	A	G
2	rs72903769	0	185665389	C	T
2	rs7574128	0	185665765	C	T
2	rs6751335	0	185669127	T	C
2	rs10211213	0	185670083	A	C
2	rs13012893	0	185670332	T	A
2	rs13012514	0	185672183	A	C
2	rs72903776	0	185672750	A	G
2	rs72903778	0	185673214	C	T
2	rs72903783	0	185673390	A	C
2	rs117705240	0	185673528	T	G
2	rs72903786	0	185674302	T	C
2	rs78788091	0	185674563	G	A
2	rs56341618	0	185675346	T	A
2	rs17509336	0	185677806	T	G
2	rs17431278	0	185678006	A	G
2	rs10201360	0	185680799	T	C
2	rs13408744	0	185681052	C	T
2	rs72903798	0	185681546	G	A
2	rs7608386	0	185681713	T	A
2	rs17584522	0	185681730	C	G
2	rs117533872	0	185681823	G	C
2	rs13386789	0	185681984	A	G
2	rs6720863	0	185682700	A	G
2	rs6749691	0	185682739	G	A
2	rs72905708	0	185683614	T	C
2	rs2369589	0	185683942	A	C
2	rs72905711	0	185685333	A	G
2	rs4614893	0	185685591	A	G
2	rs4458174	0	185685607	A	G
2	rs35071909	0	185686895	C	T
2	rs62174661	0	185687954	G	C
2	rs144568632	0	185687961	C	T
2	rs147851881	0	185688002	C	T
2	rs13396495	0	185688076	T	A
2	rs35105890	0	185688786	A	G
2	rs117548932	0	185688950	A	G
2	rs141007716	0	185689305	A	G
2	rs4544394	0	185689671	G	A
2	rs72905716	0	185690060	A	G
2	rs9973969	0	185690630	A	G
2	rs9973631	0	185690911	C	A
2	rs13424507	0	185691625	T	C
2	rs9973668	0	185692497	G	T
2	rs13028349	0	185693549	T	C
2	rs16826219	0	185696114	A	G
2	rs72905730	0	185696271	T	C
2	rs12693395	0	185696607	A	G
2	rs17509517	0	185700607	C	G
2	rs62174663	0	185700770	T	C
2	rs75486007	0	185704355	G	A
2	rs7605689	0	185705856	T	C
2	rs72905739	0	185706202	A	G
2	rs75027645	0	185706584	T	C
2	rs72905741	0	185707251	A	T
2	rs150946675	0	185707961	C	A
2	rs56049830	0	185708081	C	T
2	rs186991657	0	185708151	G	A
2	rs4494699	0	185708165	T	G
2	rs10180597	0	185708432	C	T
2	rs7603015	0	185708987	C	T
2	rs72905749	0	185710079	T	G
2	rs10187190	0	185710178	G	T
2	rs72905751	0	185713166	C	G
2	rs72905753	0	185713304	C	G
2	rs6709440	0	185717491	G	A
2	rs7578316	0	185718167	T	A
2	rs80268465	0	185719122	A	G
2	rs72905760	0	185719125	T	C
2	rs12693396	0	185719174	C	T
2	rs6748925	0	185719686	A	T
2	rs199613058	0	185720330	T	C
2	rs55941754	0	185720926	T	C
2	rs56217433	0	185721111	T	G
2	rs72905774	0	185721279	C	A
2	rs62174664	0	185721319	G	A
2	rs142428638	0	185721551	T	A
2	rs35321501	0	185721692	T	C
2	rs75876499	0	185722257	A	G
2	rs13386192	0	185722380	A	G
2	rs72905777	0	185722863	T	C
2	rs7589314	0	185723002	A	G
2	rs13415342	0	185723188	G	A
2	rs7577581	0	185723479	T	G
2	rs7593307	0	185724193	A	G
2	rs12693397	0	185724435	A	G
2	rs12693398	0	185724450	A	G
2	rs72905782	0	185724464	G	C
2	rs72905784	0	185724642	C	T
2	rs13396624	0	185725062	A	G
2	rs13422256	0	185725088	C	T
2	rs72905785	0	185725119	T	G
2	rs72905786	0	185725574	G	A
2	rs7585171	0	185725617	T	C
2	rs72905792	0	185726138	G	A
2	rs72905794	0	185726221	G	C
2	rs72905795	0	185727333	T	G
2	rs62200787	0	185727353	T	A
2	rs62200788	0	185727845	C	A
2	rs72905797	0	185727861	T	C
2	rs7558878	0	185729162	A	G
2	rs11890843	0	185729304	T	C
2	rs13398732	0	185730587	A	C
2	rs114523990	0	185731591	A	G
2	rs62200789	0	185731605	G	A
2	rs62200790	0	185731622	C	A
2	rs17509601	0	185731901	T	G
2	rs140007057	0	185732138	A	G
2	rs17509608	0	185732578	C	T
2	rs13388087	0	185734704	G	C
2	rs13401381	0	185734749	T	C
2	rs7588907	0	185735599	G	T
2	rs75960822	0	185735610	C	T
2	rs7564941	0	185735813	A	G
2	rs10199843	0	185736625	A	G
2	rs6709436	0	185738633	T	C
2	rs11902536	0	185738735	A	T
2	rs72489096	0	185738948	C	G
2	rs17431582	0	185739015	A	C
2	rs1366845	0	185739226	A	G
2	rs1366844	0	185739347	G	A
2	rs142513763	0	185739463	C	T
2	rs10210216	0	185740015	A	G
2	rs77689531	0	185741079	C	T
2	rs11892843	0	185741134	T	C
2	rs17431603	0	185741744	A	T
2	rs72907715	0	185742038	A	G
2	rs1366843	0	185742271	A	G
2	rs147926608	0	185742272	T	C
2	rs1820847	0	185742474	A	G
2	rs4586602	0	185742794	T	C
2	rs72907717	0	185742905	C	T
2	rs13411652	0	185743241	T	C
2	rs1429427	0	185743953	G	A
2	rs76672122	0	185744293	T	C
2	rs10206265	0	185744352	A	G
2	rs66983648	0	185745195	T	A
2	rs34945978	0	185745869	A	T
2	rs140193128	0	185746700	C	A
2	rs72907724	0	185748032	C	A
2	rs117736653	0	185748421	A	G
2	rs72907727	0	185748802	A	G
2	rs72907728	0	185749875	C	T
2	rs34044253	0	185750030	C	T
2	rs62200793	0	185750642	T	C
2	rs11894088	0	185750706	C	A
2	rs11904676	0	185750720	A	T
2	rs139794794	0	185751309	C	T
2	rs56310614	0	185751960	C	T
2	rs55914275	0	185752599	C	A
2	rs143272432	0	185752719	G	A
2	rs77096318	0	185752724	C	T
2	rs11899082	0	185754482	G	A
2	rs13429132	0	185756725	G	T
2	rs13428955	0	185756744	C	T
2	rs117828782	0	185756754	A	G
2	rs12693399	0	185757011	A	T
2	rs12693400	0	185758412	G	A
2	rs6715910	0	185758901	G	T
2	rs12999617	0	185759669	G	C
2	rs12999259	0	185759675	C	G
2	rs13402566	0	185759964	T	A
2	rs6718067	0	185761264	T	G
2	rs72907741	0	185761731	C	G
2	rs7584503	0	185761922	A	T
2	rs6722425	0	185762587	T	C
2	rs6710286	0	185762811	C	T
2	rs3931790	0	185763376	A	C
2	rs7562384	0	185763445	C	G
2	rs72907747	0	185765063	G	A
2	rs1344707	0	185766001	G	A
2	rs7603001	0	185766816	A	G
2	rs7590852	0	185766912	T	C
2	rs12693401	0	185767283	T	C
2	rs72907756	0	185767291	C	A
2	rs188036455	0	185767386	T	A
2	rs1366840	0	185767854	C	T
2	rs10931155	0	185768559	C	A
2	rs72907759	0	185769129	T	C
2	rs72907760	0	185769130	C	T
2	rs10497661	0	185769199	A	G
2	rs10497662	0	185769921	T	C
2	rs191552265	0	185770011	C	T
2	rs1835172	0	185770241	C	G
2	rs146638869	0	185770641	T	A
2	rs145108720	0	185771198	T	A
2	rs4666994	0	185771745	G	A
2	rs4666995	0	185771790	A	G
2	rs72907766	0	185772976	A	C
2	rs66970879	0	185773132	C	A
2	rs66726164	0	185773141	C	A
2	rs66473204	0	185773243	G	A
2	rs17431742	0	185773401	C	G
2	rs1114248	0	185774139	C	A
2	rs139769838	0	185774385	G	A
2	rs2115622	0	185775819	G	A
2	rs2115621	0	185775827	T	C
2	rs72893061	0	185776039	C	T
2	rs6757288	0	185776345	T	C
2	rs143411434	0	185777005	T	A
2	rs7594906	0	185777207	G	T
2	rs72893066	0	185778156	G	T
2	rs725617	0	185778262	G	A
2	rs1344706	0	185778428	A	C
2	rs13009002	0	185778602	G	T
2	rs72893068	0	185778772	C	T
2	rs4666998	0	185780221	C	G
2	rs13423388	0	185780225	G	A
2	rs72893071	0	185781197	A	G
2	rs141265790	0	185781404	G	A
2	rs7593816	0	185782312	C	T
2	rs140038415	0	185782404	G	C
2	rs1583048	0	185783141	T	C
2	rs77724485	0	185783202	C	T
2	rs1366839	0	185783666	T	C
2	rs147731319	0	185783707	A	T
2	rs1366838	0	185783896	T	C
2	rs11901504	0	185785610	C	A
2	rs77341249	0	185785674	A	T
2	rs11681373	0	185785791	A	G
2	rs2059924	0	185785947	T	G
2	rs2059923	0	185785974	C	A
2	rs56213902	0	185786030	G	A
2	rs1594166	0	185787586	G	T
2	rs78706988	0	185787591	T	A
2	rs74777390	0	185788236	C	T
2	rs140386255	0	185788251	G	A
2	rs7580993	0	185789236	T	C
2	rs1583050	0	185789332	A	T
2	rs1583049	0	185792818	A	G
2	rs144771771	0	185793851	C	A
2	rs4666999	0	185794216	G	A
2	rs17431776	0	185794772	T	C
2	rs13012303	0	185795563	C	T
2	rs6722992	0	185796345	C	T
2	rs6723392	0	185796501	G	A
2	rs6751736	0	185796571	A	C
2	rs6726421	0	185796842	C	G
2	rs138995932	0	185796870	C	T
2	rs72893092	0	185796995	A	G
2	rs13025111	0	185797159	A	G
2	rs6755404	0	185797228	A	C
2	rs17509873	0	185797408	A	G
2	rs17431804	0	185797580	C	A
2	rs10931156	0	185797687	G	A
2	rs4667000	0	185798504	A	C
2	rs72893100	0	185798766	T	G
2	rs12476147	0	185800905	A	T
2	rs35676856	0	185801559	A	G
2	rs75132823	0	185801596	C	T
2	rs61739290	0	185801597	A	G
2	rs4667001	0	185801747	G	A
2	rs4667002	0	185801755	A	G
2	rs61739288	0	185801756	G	A
2	rs728534	0	185801917	A	G
2	rs1366842	0	185802243	C	A
2	rs12477430	0	185802363	A	G
2	rs3731834	0	185803364	C	G
2	rs77067231	0	185803806	T	G
2	rs144576268	0	185805087	G	A
2	rs10931157	0	185805453	G	A
2	rs191919499	0	185805625	T	C
2	rs34221271	0	185805900	G	A
2	rs62198468	0	185806340	T	C
2	rs6745533	0	185807024	C	T
2	rs12693402	0	185808079	C	T
2	rs72894907	0	185809292	A	C
2	rs10931158	0	185809565	C	T
2	rs72894910	0	185809746	T	A
2	rs72894912	0	185811831	G	A
2	rs4380187	0	185811940	A	C
2	rs12473452	0	185818253	A	G
2	rs10210173	0	185821339	C	T
2	rs1429428	0	185822703	C	T
2	rs6434107	0	185823466	G	A
2	rs7591741	0	185823879	A	G
2	rs72894918	0	185824814	T	C
2	rs7569641	0	185825253	G	A
2	rs72894920	0	185825290	T	A
2	rs72894921	0	185826405	T	C
2	rs72894925	0	185826524	C	A
2	rs72894927	0	185826749	A	C
2	rs7591202	0	185827400	T	A
2	rs1346652	0	185827952	T	C
2	rs72894930	0	185828840	G	A
2	rs149548682	0	185828887	C	T
2	rs6709418	0	185829672	A	G
2	rs7561051	0	185829780	A	T
2	rs1579466	0	185831412	T	G
2	rs7583540	0	185834395	C	T
2	rs6737634	0	185834987	G	C
2	rs6737640	0	185834996	G	A
2	rs6712373	0	185835695	A	C
2	rs6741522	0	185835898	G	A
2	rs4667003	0	185836107	A	C
2	rs6749374	0	185837870	C	T
2	rs11884728	0	185838138	T	C
2	rs11900566	0	185838374	C	A
2	rs572520293	0	185840732	T	C
2	rs72894933	0	185841895	A	T
2	rs6709701	0	185841959	T	A
2	rs62198493	0	185842287	T	C
2	rs2043020	0	185842653	G	A
2	rs17510039	0	185842957	C	T
2	rs78148914	0	185843104	T	C
2	rs721567	0	185844791	A	G
2	rs721569	0	185845123	C	G
2	rs721568	0	185845151	C	T
2	rs1366841	0	185846132	C	T
2	rs72894940	0	185846706	A	G
2	rs6729996	0	185846843	T	A
2	rs72894942	0	185846953	G	C
2	rs190965920	0	185848277	A	G
2	rs72894943	0	185848906	G	C
2	rs78635942	0	185849560	T	A
2	rs187403687	0	185850333	T	C
2	rs13013980	0	185850355	G	A
2	rs72894946	0	185851678	A	T
2	rs76594857	0	185852178	T	G
2	rs6714752	0	185852563	G	C
2	rs34679083	0	185852816	A	G
2	rs2163065	0	185853355	C	T
2	rs2115623	0	185853465	T	A
2	rs13394337	0	185854624	G	C
2	rs35022003	0	185854968	G	A
2	rs34423083	0	185856337	G	A
2	rs12053131	0	185856955	T	A
2	rs72894953	0	185858430	T	A
2	rs1346650	0	185858846	A	G
2	rs191255653	0	185858852	G	C
2	rs35920644	0	185858913	G	A
2	rs149789877	0	185859249	C	T
2	rs146558654	0	185860091	G	A
2	rs72894955	0	185861331	T	C
2	rs35479953	0	185861862	T	C
2	rs6761601	0	185862252	A	G
2	rs72894957	0	185862591	A	G
2	rs72894958	0	185864784	T	C
2	rs13386401	0	185865400	A	G
2	rs12477914	0	185865740	T	G
2	rs72894960	0	185866282	G	A
2	rs35301347	0	185868852	T	C
2	rs1429423	0	185868877	C	T
2	rs10184392	0	185869758	A	C
2	rs62198501	0	185869891	A	C
2	rs72894963	0	185870109	G	A
2	rs10165793	0	185872862	T	C
2	rs77177636	0	185874634	T	A
2	rs10183560	0	185874887	A	G
2	rs17510170	0	185876645	A	T
2	rs144259514	0	185877160	T	C
2	rs12617296	0	185879070	T	G
2	rs72894970	0	185879446	G	A
2	rs7577752	0	185880332	G	C
2	rs62198502	0	185880559	G	A
2	rs1429422	0	185881295	A	G
2	rs35960173	0	185881678	G	C
2	rs117858998	0	185881906	C	T
2	rs13384293	0	185882404	G	A
2	rs117335027	0	185882877	G	T
2	rs72894975	0	185884768	C	G
2	rs6730475	0	185886442	C	A
2	rs34532936	0	185887898	A	C
2	rs72894978	0	185887973	C	G
2	rs72894979	0	185888026	C	G
2	rs72894980	0	185888267	A	C
2	rs117020242	0	185889111	G	A
2	rs35616100	0	185890620	C	T
2	rs34793964	0	185891667	T	C
2	rs35889740	0	185892482	G	A
2	rs7600337	0	185893158	T	C
2	rs187456748	0	185893692	G	A
2	rs192019444	0	185894075	T	G
2	rs149526727	0	185894077	T	C
2	rs373424244	0	185895276	T	A
2	rs13017256	0	185896417	G	C
2	rs13022346	0	185896621	G	T
2	rs1594165	0	185897668	A	G
2	rs34839263	0	185900665	G	A
2	rs72894981	0	185900688	T	C
2	rs72894983	0	185901048	G	T
2	rs72894984	0	185903931	C	T
2	rs263765	0	185905031	A	G
2	rs10167276	0	185905263	A	C
2	rs56135141	0	185906047	T	C
2	rs13428010	0	185906377	T	C
2	rs183501422	0	185906412	T	C
2	rs75673837	0	185907160	G	T
2	rs79557201	0	185907839	C	G
2	rs72894992	0	185908326	C	T
2	rs72894993	0	185909310	C	T
2	rs13428750	0	185910050	G	A
2	rs139462323	0	185910427	A	G
2	rs72894995	0	185910985	A	T
2	rs72894997	0	185911653	T	G
2	rs13416716	0	185912017	C	T
2	rs72895000	0	185912119	T	C
2	rs1429421	0	185915220	T	A
2	rs75082770	0	185915324	A	G
2	rs12465962	0	185915464	T	C
2	rs72896903	0	185916620	G	A
2	rs62198511	0	185916679	C	T
2	rs72896904	0	185916993	T	A
2	rs72896905	0	185917119	A	C
2	rs11884425	0	185917475	G	A
2	rs77418555	0	185918613	G	A
2	rs59173308	0	185920748	G	A
2	rs263771	0	185921692	C	A
2	rs4479395	0	185923856	G	A
2	rs17438478	0	185926085	C	T
2	rs17584976	0	185926285	G	C
2	rs1429426	0	185926922	T	C
2	rs34512414	0	185928832	C	T
2	rs72896913	0	185929179	C	T
2	rs34075879	0	185929365	A	G
2	rs117499969	0	185929993	G	A
2	rs965472	0	185930659	A	G
2	rs191992173	0	185930867	G	T
2	rs6752032	0	185932256	G	T
2	rs263767	0	185932315	C	T
2	rs71430172	0	185932585	C	T
2	rs13420259	0	185933948	T	C
2	rs17584997	0	185935405	G	A
2	rs79325626	0	185935586	C	T
2	rs1483247	0	185937040	C	T
2	rs118062624	0	185937921	G	A
2	rs13424692	0	185938738	G	A
2	rs35451319	0	185939607	T	C
2	rs4143561	0	185941957	A	G
2	rs10165431	0	185943483	T	C
2	rs75493215	0	185944434	T	C
2	rs4667010	0	185944619	G	A
2	rs78035114	0	185945275	T	C
2	rs10497663	0	185946827	T	C
2	rs4667012	0	185947625	A	G
2	rs17438590	0	185948301	T	A
2	rs149543311	0	185948974	A	C
2	rs58794562	0	185949321	A	T
2	rs10188385	0	185949889	T	C
2	rs112496053	0	185950120	T	G
2	rs76132212	0	185950929	T	C
2	rs1979494	0	185951574	G	T
2	rs57684299	0	185952048	C	T
2	rs6727780	0	185952055	T	A
2	rs1021147	0	185952716	G	T
2	rs62198545	0	185955887	G	A
2	rs13028743	0	185957703	C	T
2	rs75823947	0	185958897	G	A
2	rs1813004	0	185961611	T	C
2	rs144528331	0	185961888	C	T
2	rs73045229	0	185962398	G	T
2	rs76533705	0	185962643	A	G
2	rs13429081	0	185963522	A	T
2	rs2128737	0	185963583	T	C
2	rs10211053	0	185964345	A	C
2	rs13033238	0	185967505	T	C
2	rs62198546	0	185969146	G	T
2	rs10204328	0	185969194	G	A
2	rs140039895	0	185969678	C	A
2	rs1483253	0	185970242	G	A
2	rs1601070	0	185973252	G	C
2	rs1601071	0	185973282	G	A
2	rs140101959	0	185973606	C	T
2	rs10931159	0	185974770	C	T
2	rs6725035	0	185976303	T	C
2	rs6738633	0	185976478	A	T
2	rs13384132	0	185977366	G	A
2	rs17618478	0	185979127	A	G
2	rs7590570	0	185980515	T	A
2	rs78017667	0	185981833	A	G
2	rs12987273	0	185981977	G	T
2	rs10931160	0	185983183	T	C
2	rs117231551	0	185983457	C	T
2	rs13021573	0	185983551	T	G
2	rs141146639	0	185984143	A	G
2	rs144161862	0	185984976	C	A
2	rs34159128	0	185987048	C	T
2	rs4667013	0	185988017	T	A
2	rs4666671	0	185988018	C	G
2	rs959130	0	185991146	A	G
2	rs4667014	0	185992567	T	C
2	rs12991795	0	185992761	C	T
2	rs13392265	0	185994883	C	T
2	rs16826468	0	185995464	T	C
2	rs1483232	0	185995792	G	A
2	rs78623500	0	185996677	T	C
2	rs12615985	0	185997389	G	A
2	rs12470085	0	185998085	C	T
2	rs143775880	0	186000693	C	T
2	rs12988166	0	186001083	T	A
2	rs62198550	0	186003232	A	G
2	rs148560720	0	186005331	C	T
2	rs6742147	0	186007214	A	G
2	rs28659997	0	186007282	G	A
2	rs6742605	0	186007591	A	T
2	rs4017483	0	186007621	T	C
2	rs1483235	0	186010475	A	G
2	rs11901829	0	186011487	T	C
2	rs1483238	0	186011568	T	C
2	rs145148178	0	186012566	T	C
2	rs2369933	0	186012962	T	G
2	rs57699334	0	186014384	G	T
2	rs62198551	0	186015718	G	A
2	rs55673043	0	186016164	G	T
2	rs55943397	0	186016192	A	G
2	rs112047269	0	186016474	T	C
2	rs10803980	0	186017005	T	C
2	rs4666672	0	186018042	T	C
2	rs67146203	0	186018899	G	A
2	rs10184607	0	186019485	T	A
2	rs2170692	0	186021324	A	C
2	rs6732092	0	186022411	G	A
2	rs138483049	0	186022684	A	G
2	rs1351711	0	186022709	G	A
2	rs144492613	0	186022837	T	C
2	rs11675150	0	186023261	C	T
2	rs13410908	0	186023356	A	G
2	rs141620747	0	186023917	A	G
2	rs9808014	0	186024388	G	A
2	rs11678036	0	186024735	C	T
2	rs10174154	0	186025045	G	A
2	rs72896988	0	186025072	A	T
2	rs10173994	0	186025080	C	T
2	rs9288109	0	186025368	T	C
2	rs9288110	0	186025482	T	C
2	rs13418284	0	186025521	A	G
2	rs2887591	0	186025545	G	A
2	rs2128735	0	186025887	T	A
2	rs78205749	0	186027175	T	C
2	rs73045259	0	186027367	C	A
2	rs73045260	0	186029131	C	A
2	rs59660701	0	186029289	C	T
2	rs13432460	0	186029326	A	G
2	rs13420749	0	186029481	T	C
2	rs1038357	0	186029653	T	G
2	rs1038358	0	186029742	A	G
2	rs1038359	0	186029968	T	C
2	rs2369934	0	186030052	A	C
2	rs13419830	0	186030599	A	G
2	rs13407979	0	186030629	T	C
2	rs1038360	0	186031380	T	C
2	rs1038361	0	186031490	G	A
2	rs6704753	0	186031626	T	C
2	rs58141156	0	186032667	A	G
2	rs56697973	0	186032938	G	T
2	rs62198554	0	186033255	T	A
2	rs117208496	0	186034596	G	A
2	rs1483241	0	186035745	T	C
2	rs62198555	0	186036124	G	T
2	rs67792245	0	186036552	C	T
2	rs68131469	0	186036794	A	G
2	rs117874974	0	186038901	T	C
2	rs1015866	0	186041022	A	T
2	rs74709121	0	186042615	C	T
2	rs17403136	0	186042893	G	A
2	rs144048758	0	186043223	A	T
2	rs4666673	0	186043667	A	G
2	rs1483242	0	186044627	G	A
2	rs143888564	0	186045589	C	A
2	rs1483243	0	186046316	T	C
2	rs1483244	0	186046666	C	T
2	rs1483245	0	186047066	A	G
2	rs1601066	0	186047798	T	C
2	rs11676930	0	186048905	C	T
2	rs11677034	0	186049151	C	T
2	rs60466570	0	186049723	G	A
2	rs6724681	0	186049966	G	A
2	rs76108712	0	186050186	G	A
2	rs1483246	0	186050380	T	C
2	rs1601069	0	186050926	G	A
2	rs58579771	0	186052439	T	C
2	rs56259029	0	186052539	C	A
2	rs76585135	0	186052892	T	G
2	rs17762018	0	186054933	G	A
2	rs62199977	0	186055665	C	G
2	rs76224062	0	186055836	G	A
2	rs10177337	0	186055970	G	A
2	rs149786764	0	186056097	C	A
2	rs56137845	0	186056401	T	A
2	rs142744669	0	186056936	G	A
2	rs111308520	0	186057033	C	T
2	rs74393351	0	186057716	A	G
2	rs2220076	0	186057797	A	G
2	rs2200199	0	186057936	G	A
2	rs2046308	0	186059597	C	T
2	rs10931161	0	186060465	G	C
2	rs2291274	0	186061623	G	A
2	rs17762120	0	186061890	A	G
2	rs13018827	0	186062357	C	T
2	rs17762216	0	186063153	T	C
2	rs16826525	0	186063365	A	G
2	rs9288111	0	186063996	G	C
2	rs62199979	0	186064119	A	T
2	rs10490732	0	186064440	T	G
2	rs10490731	0	186064478	A	T
2	rs11895034	0	186065239	C	T
2	rs12995568	0	186065605	A	G
2	rs16826546	0	186066919	C	T
2	rs12613680	0	186067246	A	G
2	rs17762453	0	186067813	A	G
2	rs13010556	0	186068037	A	G
2	rs16826556	0	186068514	T	G
2	rs10171577	0	186070040	T	C
2	rs139253948	0	186070949	G	T
2	rs56300049	0	186072601	G	A
2	rs6732464	0	186074740	A	G
2	rs77188420	0	186074954	G	A
2	rs71430179	0	186076220	T	C
2	rs118085642	0	186076705	C	T
2	rs6716432	0	186077879	G	A
2	rs6736030	0	186081430	A	G
2	rs6707738	0	186081572	G	T
2	rs12467365	0	186082058	T	C
2	rs6734473	0	186084101	T	A
2	rs6747787	0	186084222	A	G
2	rs62199983	0	186084439	C	T
2	rs72898954	0	186084657	T	C
2	rs17711915	0	186086798	C	T
2	rs10931162	0	186087018	G	T
2	rs4666675	0	186087349	T	C
2	rs62199984	0	186088292	T	A
2	rs11683056	0	186088401	G	T
2	rs78600519	0	186091441	C	T
2	rs752777	0	186092092	A	T
2	rs13401782	0	186094561	T	C
2	rs2042493	0	186094820	A	T
2	rs12471710	0	186096049	T	C
2	rs61679252	0	186096696	A	G
2	rs13025179	0	186098005	A	G
2	rs13033517	0	186099376	G	T
2	rs2369928	0	186099963	C	G
2	rs56382904	0	186100156	A	G
2	rs2194475	0	186100947	G	A
2	rs144344777	0	186101072	T	C
2	rs11890214	0	186102323	G	T
2	rs2194476	0	186102815	C	T
2	rs2216836	0	186103012	T	C
2	rs12693403	0	186103275	C	G
2	rs2216837	0	186103968	A	G
2	rs2194478	0	186104398	C	T
2	rs62199986	0	186104461	T	A
2	rs4618010	0	186105302	A	G
2	rs77405416	0	186105811	T	C
2	rs72898986	0	186105910	C	T
2	rs6708416	0	186106391	C	T
2	rs9288112	0	186106512	G	A
2	rs7590299	0	186107423	A	G
2	rs13432986	0	186108439	T	C
2	rs140617724	0	186108675	A	T
2	rs16826580	0	186108812	A	C
2	rs17712328	0	186109320	G	A
2	rs6735842	0	186109364	T	C
2	rs62199988	0	186110190	C	G
2	rs4667021	0	186111022	T	C
2	rs16826590	0	186111208	T	C
2	rs6706974	0	186111219	C	A
2	rs6735898	0	186111410	A	C
2	rs150202673	0	186111517	T	C
2	rs76590930	0	186114846	C	T
2	rs7576997	0	186115717	C	T
2	rs142514977	0	186115830	A	G
2	rs72898998	0	186115979	C	T
2	rs7577666	0	186116077	G	A
2	rs13429244	0	186116442	C	T
2	rs13429446	0	186116473	G	C
2	rs10210591	0	186116625	C	G
2	rs10176515	0	186117111	T	C
2	rs10170185	0	186118681	C	T
2	rs62200003	0	186119460	A	G
2	rs13392489	0	186120083	G	A
2	rs13392851	0	186120486	C	T
2	rs12623057	0	186121149	G	A
2	rs1559510	0	186124709	C	T
2	rs145262452	0	186124710	G	A
2	rs118098805	0	186124774	T	A
2	rs16826599	0	186125006	G	A
2	rs11679554	0	186126485	G	A
2	rs115919021	0	186126915	T	A
2	rs142942385	0	186127529	T	G
2	rs17763513	0	186127906	T	A
2	rs62200004	0	186127953	A	C
2	rs62200005	0	186128320	A	G
2	rs55801101	0	186128694	T	A
2	rs77485394	0	186129247	C	T
2	rs62200006	0	186129655	C	T
2	rs4666677	0	186130436	G	A
2	rs67548106	0	186132106	C	A
2	rs111832461	0	186132403	T	A
2	rs62200007	0	186132462	A	G
2	rs62200008	0	186132827	A	G
2	rs12622560	0	186132887	A	G
2	rs13408932	0	186135537	G	A
2	rs10207383	0	186136680	T	C
2	rs13415646	0	186137132	G	A
2	rs117149056	0	186137151	C	A
2	rs13429093	0	186137261	T	C
2	rs13429304	0	186137472	T	A
2	rs62200009	0	186138361	C	T
2	rs62200010	0	186138376	G	A
2	rs10205057	0	186139826	C	T
2	rs117225663	0	186140032	C	A
2	rs17763597	0	186140309	G	A
2	rs17712737	0	186140393	T	C
2	rs10931166	0	186141363	C	G
2	rs10931167	0	186141413	T	A
2	rs4667023	0	186142373	G	A
2	rs147827357	0	186143471	A	T
2	rs11690994	0	186144250	C	G
2	rs183358297	0	186144390	C	A
2	rs1030291	0	186144406	A	C
2	rs13425009	0	186144982	C	T
2	rs2161838	0	186145591	G	A
2	rs17763801	0	186145762	A	G
2	rs2113501	0	186145882	T	A
2	rs13391505	0	186146248	T	G
2	rs56165353	0	186146452	C	T
2	rs72900954	0	186146726	G	A
2	rs11679301	0	186147147	T	C
2	rs13432852	0	186147541	C	A
2	rs6730298	0	186147898	T	C
2	rs4384741	0	186148001	T	A
2	rs4531894	0	186148024	A	C
2	rs4560075	0	186148062	C	T
2	rs4487060	0	186148230	G	A
2	rs4352199	0	186148310	G	A
2	rs7596294	0	186148995	A	C
2	rs56269130	0	186149165	T	C
2	rs13389141	0	186149314	G	A
2	rs62200012	0	186149734	C	T
2	rs79423182	0	186149922	C	A
2	rs6738404	0	186149999	T	C
2	rs6723447	0	186150016	G	A
2	rs4667025	0	186150287	G	A
2	rs140296212	0	186150337	C	T
2	rs144232364	0	186150363	C	T
2	rs10207042	0	186151389	C	A
2	rs10207304	0	186151487	G	A
2	rs10210078	0	186152022	G	T
2	rs2161836	0	186152408	A	G
2	rs2113493	0	186152716	C	T
2	rs7565172	0	186152942	G	A
2	rs4666678	0	186153929	T	C
2	rs12612763	0	186154075	C	T
2	rs12473239	0	186154554	A	T
2	rs12466047	0	186154684	C	T
2	rs13417063	0	186155566	A	G
2	rs13394591	0	186155710	G	C
2	rs55913275	0	186155971	T	A
2	rs13408211	0	186156005	T	C
2	rs56065350	0	186156180	C	A
2	rs56107470	0	186156228	C	T
2	rs13408565	0	186156367	T	C
2	rs13408663	0	186156401	T	C
2	rs138759793	0	186156451	A	T
2	rs113021708	0	186156485	A	G
2	rs13423346	0	186156738	A	G
2	rs13398144	0	186156766	G	C
2	rs10179451	0	186156826	G	A
2	rs13423527	0	186156901	A	C
2	rs13423645	0	186157028	A	G
2	rs62200016	0	186157051	G	A
2	rs151111219	0	186157275	A	G
2	rs12477633	0	186158137	A	G
2	rs111662408	0	186158399	A	G
2	rs151039438	0	186158422	C	A
2	rs62200017	0	186158561	G	A
2	rs13418781	0	186158841	T	C
2	rs4260201	0	186159166	C	T
2	rs62200018	0	186159757	G	A
2	rs62200019	0	186160032	C	A
2	rs150582434	0	186160159	A	G
2	rs13409923	0	186160573	G	T
2	rs10175123	0	186160947	C	T
2	rs10175127	0	186160955	C	T
2	rs72901002	0	186161945	C	T
2	rs72902704	0	186161946	A	G
2	rs4666679	0	186162043	T	C
2	rs9679239	0	186162416	A	T
2	rs7608802	0	186162731	A	G
2	rs7608891	0	186162774	A	G
2	rs13401297	0	186163252	G	A
2	rs2113495	0	186163570	G	A
2	rs12470414	0	186163878	G	A
2	rs10931168	0	186164423	A	G
2	rs889906	0	186164665	A	G
2	rs889907	0	186164706	T	C
2	rs2059349	0	186164824	T	C
2	rs2059350	0	186164898	T	C
2	rs889908	0	186165081	T	C
2	rs6712589	0	186165258	A	G
2	rs889909	0	186165480	T	G
2	rs4600609	0	186165639	G	A
2	rs6716595	0	186166093	A	C
2	rs11686701	0	186166152	G	A
2	rs4667026	0	186166532	C	T
2	rs4667027	0	186166539	C	G
2	rs4667028	0	186166660	G	A
2	rs6749543	0	186167176	G	A
2	rs12473912	0	186167320	C	G
2	rs62200032	0	186167338	G	A
2	rs7559348	0	186167610	T	C
2	rs7601297	0	186167931	C	T
2	rs7562717	0	186168202	T	A
2	rs138524896	0	186168462	C	T
2	rs13393770	0	186168463	A	G
2	rs12476178	0	186169210	C	G
2	rs17713084	0	186169599	T	C
2	rs2216833	0	186169624	C	T
2	rs6434121	0	186169801	C	T
2	rs7569786	0	186169825	T	C
2	rs55955629	0	186170085	A	C
2	rs1160125	0	186170163	A	T
2	rs6434122	0	186170204	T	C
2	rs139867223	0	186170299	C	A
2	rs6434123	0	186170698	T	C
2	rs35433875	0	186171221	G	T
2	rs12472448	0	186171229	C	T
2	rs12464394	0	186171240	A	G
2	rs7421031	0	186171939	A	C
2	rs7596831	0	186172102	G	T
2	rs7557829	0	186172142	T	C
2	rs7570449	0	186172416	A	G
2	rs1364479	0	186172467	C	T
2	rs10197781	0	186173063	G	A
2	rs7600650	0	186173267	C	T
2	rs7600661	0	186173326	C	G
2	rs184736968	0	186174344	T	A
2	rs2370125	0	186174434	T	G
2	rs850859	0	186174597	A	T
2	rs1424536	0	186175229	C	T
2	rs12151783	0	186175449	C	A
2	rs9808030	0	186175741	T	C
2	rs4667029	0	186176136	C	G
2	rs1160448	0	186176139	C	T
2	rs1160449	0	186176372	C	T
2	rs144438251	0	186176800	A	C
2	rs1424535	0	186176849	A	C
2	rs11679155	0	186176928	T	A
2	rs1424534	0	186177109	A	G
2	rs1424533	0	186177298	G	T
2	rs34233446	0	186177399	A	G
2	rs12479351	0	186177410	G	A
2	rs72902780	0	186177455	A	G
2	rs2059360	0	186177460	T	G
2	rs1582630	0	186177545	G	A
2	rs1582629	0	186177691	A	T
2	rs1582628	0	186177775	C	G
2	rs193116483	0	186178165	C	T
2	rs1075143	0	186178601	G	A
2	rs1424532	0	186178814	A	G
2	rs1364478	0	186178889	G	A
2	rs1424531	0	186178928	A	G
2	rs62200034	0	186179341	T	A
2	rs13005569	0	186179745	G	C
2	rs4666680	0	186179807	C	T
2	rs13005616	0	186179898	C	T
2	rs12474566	0	186180191	A	G
2	rs62198770	0	186180657	A	G
2	rs2113496	0	186180975	T	C
2	rs2113497	0	186181146	C	T
2	rs12623015	0	186181349	C	T
2	rs4667031	0	186181894	A	C
2	rs7575327	0	186181992	T	C
2	rs13033166	0	186182262	G	A
2	rs12989637	0	186183016	C	T
2	rs12612663	0	186183648	G	A
2	rs117789796	0	186183982	G	A
2	rs1364477	0	186184030	A	G
2	rs6746292	0	186184047	A	G
2	rs12997698	0	186184294	G	T
2	rs12997247	0	186184378	A	G
2	rs11683254	0	186184601	T	C
2	rs12466097	0	186184916	C	T
2	rs2370130	0	186185061	C	G
2	rs1364476	0	186185502	C	T
2	rs1364475	0	186185653	C	T
2	rs1364474	0	186185662	A	G
2	rs12987154	0	186185924	T	C
2	rs7576335	0	186185951	G	A
2	rs13011781	0	186186445	C	T
2	rs6745420	0	186187295	T	C
2	rs6745548	0	186187392	T	C
2	rs6704925	0	186187832	A	G
2	rs2161837	0	186187920	A	G
2	rs1582627	0	186188010	G	C
2	rs10803982	0	186188372	A	G
2	rs1364473	0	186188807	A	T
2	rs7561033	0	186189193	A	T
2	rs6434124	0	186189299	G	A
2	rs6434125	0	186189341	C	T
2	rs6709795	0	186189411	A	G
2	rs6738842	0	186189586	C	G
2	rs6713145	0	186189784	A	G
2	rs62198772	0	186189829	T	A
2	rs7591301	0	186189948	G	C
2	rs6757353	0	186190015	T	C
2	rs71430182	0	186190060	G	A
2	rs75484301	0	186190111	A	G
2	rs7370700	0	186190221	C	T
2	rs13016340	0	186190302	T	A
2	rs850861	0	186190449	C	T
2	rs13016602	0	186190465	T	C
2	rs13023579	0	186190812	G	A
2	rs78347276	0	186191153	G	T
2	rs13000878	0	186191292	T	C
2	rs10490730	0	186191472	G	C
2	rs13030793	0	186191908	G	C
2	rs78349056	0	186192287	A	T
2	rs13031319	0	186192400	A	G
2	rs12467719	0	186192661	T	A
2	rs850863	0	186192754	C	G
2	rs36074491	0	186192757	C	T
2	rs12467781	0	186192858	T	C
2	rs13020990	0	186193810	T	C
2	rs1593205	0	186193858	A	T
2	rs1100827	0	186194003	C	A
2	rs1100828	0	186194765	T	C
2	rs1100829	0	186195271	A	G
2	rs2113498	0	186195774	C	A
2	rs850865	0	186196804	T	A
2	rs850867	0	186197972	G	A
2	rs6715005	0	186198929	T	C
2	rs6757185	0	186199020	C	T
2	rs1582626	0	186199224	C	T
2	rs141200721	0	186199232	C	T
2	rs67218200	0	186199614	C	A
2	rs10931169	0	186200874	A	G
2	rs4667032	0	186201048	A	C
2	rs850872	0	186201216	G	A
2	rs6751584	0	186202776	C	T
2	rs11681671	0	186203532	C	T
2	rs4666681	0	186203705	C	T
2	rs4666682	0	186203743	G	A
2	rs11694167	0	186203864	A	T
2	rs850878	0	186204216	C	T
2	rs13034332	0	186204586	C	A
2	rs16826669	0	186205161	C	T
2	rs850880	0	186205189	T	C
2	rs72904785	0	186205528	C	T
2	rs72904786	0	186205724	G	A
2	rs850881	0	186206027	G	A
2	rs850882	0	186206092	C	T
2	rs850885	0	186206558	A	C
2	rs11687947	0	186207375	G	T
2	rs850888	0	186208217	C	G
2	rs850889	0	186208248	C	T
2	rs16826685	0	186208354	T	C
2	rs850890	0	186208391	A	G
2	rs10174465	0	186208531	A	G
2	rs850891	0	186208532	A	C
2	rs142671142	0	186208712	T	A
2	rs1159985	0	186208756	C	T
2	rs1364471	0	186209004	A	C
2	rs850892	0	186209310	T	C
2	rs80299747	0	186209570	T	C
2	rs850893	0	186209612	A	G
2	rs850894	0	186210402	A	T
2	rs850895	0	186211067	C	A
2	rs72906803	0	186211398	A	T
2	rs850896	0	186211576	A	C
2	rs850897	0	186211841	T	C
2	rs2081321	0	186212386	G	A
2	rs850898	0	186212808	C	A
2	rs72906809	0	186212857	C	A
2	rs850899	0	186213494	T	A
2	rs10199689	0	186213755	C	T
2	rs16826702	0	186214020	G	A
2	rs850900	0	186214568	G	C
2	rs1862986	0	186214921	C	T
2	rs12465904	0	186216101	T	C
2	rs13428225	0	186216520	C	G
2	rs13402679	0	186216568	A	C
2	rs16826724	0	186216686	A	T
2	rs16826727	0	186216747	T	G
2	rs850902	0	186217242	T	G
2	rs17765519	0	186217358	A	T
2	rs13396960	0	186217659	T	C
2	rs13383811	0	186217685	G	A
2	rs850903	0	186217883	C	T
2	rs140399203	0	186218220	C	T
2	rs67432574	0	186218539	A	G
2	rs850905	0	186218774	C	T
2	rs850906	0	186218867	T	G
2	rs12997318	0	186219012	G	T
2	rs79630297	0	186219251	G	A
2	rs114503532	0	186219387	T	C
2	rs850907	0	186219656	G	A
2	rs959013	0	186219709	T	C
2	rs4667034	0	186220456	A	G
2	rs6757866	0	186220510	T	C
2	rs850908	0	186220642	C	A
2	rs4544389	0	186220822	C	T
2	rs55725117	0	186221039	C	T
2	rs6739889	0	186221097	T	G
2	rs850909	0	186221427	A	C
2	rs850911	0	186221717	C	G
2	rs850912	0	186221885	T	C
2	rs12470588	0	186222311	A	G
2	rs57855339	0	186222851	A	T
2	rs850913	0	186223316	T	C
2	rs850914	0	186223503	A	G
2	rs11676956	0	186224664	C	T
2	rs11677074	0	186224712	G	A
2	rs850915	0	186225350	T	C
2	rs850916	0	186225476	A	G
2	rs11678812	0	186226182	C	T
2	rs67204668	0	186226317	T	C
2	rs68080970	0	186226575	A	G
2	rs71430183	0	186226604	G	A
2	rs72906847	0	186226978	C	T
2	rs73047263	0	186227126	C	T
2	rs1100830	0	186227374	T	C
2	rs67225722	0	186227554	G	A
2	rs4308095	0	186229004	C	T
2	rs2216848	0	186229055	G	A
2	rs150198790	0	186229658	A	G
2	rs10189108	0	186230350	G	A
2	rs7593549	0	186231618	G	C
2	rs1579344	0	186231718	T	C
2	rs1834164	0	186232469	T	C
2	rs55782410	0	186232792	T	C
2	rs10183964	0	186233799	C	T
2	rs7604055	0	186234233	C	T
2	rs13028532	0	186234448	A	G
2	rs4667038	0	186234733	A	T
2	rs13034426	0	186234867	A	T
2	rs66774798	0	186235182	G	A
2	rs1364470	0	186235233	A	T
2	rs137963300	0	186235466	T	C
2	rs36086988	0	186236595	C	T
2	rs117487603	0	186237015	T	G
2	rs1424528	0	186239607	A	G
2	rs9288114	0	186240504	G	A
2	rs10189609	0	186240664	C	T
2	rs2194507	0	186241518	A	T
2	rs34317053	0	186241788	G	T
2	rs115979227	0	186242437	A	G
2	rs7599860	0	186243561	C	A
2	rs4667039	0	186244158	G	A
2	rs142174908	0	186244816	G	A
2	rs139625499	0	186245003	C	T
2	rs66585748	0	186245161	T	C
2	rs17403192	0	186245653	T	C
2	rs12469739	0	186246372	A	T
2	rs72906872	0	186247512	C	G
2	rs10931170	0	186247637	C	T
2	rs7565672	0	186248429	G	A
2	rs1345930	0	186248838	C	G
2	rs12997946	0	186249405	G	A
2	rs16823795	0	186249631	A	C
2	rs1364469	0	186250164	T	G
2	rs10931171	0	186251114	G	C
2	rs72906889	0	186251125	G	T
2	rs146953207	0	186252823	A	G
2	rs55635316	0	186253148	C	T
2	rs17403226	0	186253296	T	C
2	rs75608411	0	186253749	A	T
2	rs72906893	0	186253890	C	T
2	rs58010872	0	186253895	T	A
2	rs16826790	0	186255088	C	G
2	rs1364481	0	186255407	T	C
2	rs1862993	0	186255764	T	C
2	rs1364482	0	186256775	G	T
2	rs1424540	0	186257095	G	A
2	rs191990330	0	186257320	A	C
2	rs183538908	0	186258029	T	A
2	rs72908810	0	186258098	C	T
2	rs17403303	0	186258409	C	A
2	rs3931750	0	186259284	A	G
2	rs2059358	0	186259319	T	C
2	rs11689459	0	186259368	T	A
2	rs2059359	0	186259653	C	T
2	rs117699249	0	186259814	G	A
2	rs10497664	0	186260445	G	T
2	rs17331432	0	186260603	T	G
2	rs6751674	0	186260685	A	G
2	rs60943176	0	186261429	A	G
2	rs117470509	0	186261463	G	A
2	rs7592271	0	186262364	T	C
2	rs13396562	0	186262443	C	G
2	rs1013801	0	186262739	C	T
2	rs1559529	0	186263008	T	A
2	rs7581657	0	186263063	C	T
2	rs72908838	0	186263487	C	T
2	rs12470221	0	186264360	G	T
2	rs6711108	0	186265033	A	G
2	rs78281653	0	186265044	T	C
2	rs77102591	0	186265054	A	C
2	rs140848110	0	186265840	C	T
2	rs1424529	0	186266064	G	C
2	rs16826807	0	186266549	G	T
2	rs72908844	0	186266652	T	C
2	rs72908847	0	186266890	C	T
2	rs72908849	0	186267633	C	T
2	rs76955665	0	186267677	A	C
2	rs72908855	0	186267878	G	A
2	rs13006333	0	186267921	G	T
2	rs16826813	0	186268075	C	T
2	rs11689336	0	186268225	C	T
2	rs72908864	0	186268429	G	A
2	rs56327018	0	186268512	C	T
2	rs10931172	0	186269899	G	A
2	rs16826817	0	186272059	C	T
2	rs12622713	0	186272255	T	G
2	rs7557163	0	186272532	T	C
2	rs61375786	0	186272657	C	G
2	rs2216849	0	186274617	T	C
2	rs76418209	0	186274781	G	C
2	rs13387015	0	186275499	T	C
2	rs1424537	0	186275756	C	T
2	rs2370109	0	186276387	A	G
2	rs72892408	0	186276714	C	G
2	rs72892409	0	186276769	T	C
2	rs149951278	0	186278042	T	C
2	rs149449763	0	186278153	G	A
2	rs113238145	0	186278498	G	A
2	rs2161852	0	186278714	T	C
2	rs78169746	0	186278865	G	A
2	rs77750613	0	186280091	G	A
2	rs7599476	0	186280606	A	T
2	rs2194509	0	186281516	G	A
2	rs1364480	0	186281523	T	A
2	rs17403498	0	186282227	A	G
2	rs72892419	0	186282310	C	A
2	rs6712463	0	186282807	G	A
2	rs6712480	0	186282856	G	A
2	rs72892423	0	186283088	C	A
2	rs10177733	0	186283241	T	C
2	rs17331619	0	186283318	G	T
2	rs72892430	0	186283545	C	T
2	rs9288115	0	186283756	G	C
2	rs72892433	0	186283865	T	A
2	rs10191779	0	186283892	A	G
2	rs140617151	0	186284016	G	A
2	rs143613147	0	186289830	G	C
2	rs6740604	0	186289842	C	T
2	rs150671604	0	186289960	G	A
2	rs151190202	0	186290142	G	A
2	rs17331626	0	186290480	A	G
2	rs72892438	0	186290687	G	A
2	rs72892440	0	186290998	T	G
2	rs72892443	0	186291074	T	C
2	rs17403547	0	186291818	T	G
2	rs1477454	0	186293022	G	A
2	rs17331682	0	186293179	A	G
2	rs67638453	0	186293219	G	T
2	rs13036091	0	186293335	A	G
2	rs35815004	0	186293415	C	G
2	rs17403617	0	186293599	C	T
2	rs67992386	0	186293851	A	G
2	rs6735605	0	186293980	C	T
2	rs17403638	0	186294563	C	A
2	rs11676655	0	186295052	C	G
2	rs117750301	0	186295898	A	G
2	rs2113533	0	186297074	T	C
2	rs13014885	0	186297215	G	A
2	rs13015110	0	186297338	G	C
2	rs13014616	0	186297357	A	T
2	rs35630311	0	186297783	T	C
2	rs77126608	0	186297979	C	T
2	rs66941454	0	186299068	T	C
2	rs66759141	0	186299518	A	G
2	rs1477457	0	186299528	G	A
2	rs12617672	0	186299721	G	C
2	rs2113532	0	186299896	T	C
2	rs79048301	0	186300162	T	C
2	rs6731674	0	186300310	A	C
2	rs1424538	0	186301351	T	C
2	rs4347782	0	186301501	G	A
2	rs13395388	0	186302078	G	T
2	rs75702452	0	186302101	T	C
2	rs16826853	0	186303297	A	G
2	rs72894403	0	186303385	G	A
2	rs767036	0	186303487	T	C
2	rs767037	0	186303530	A	G
2	rs2113531	0	186304128	G	A
2	rs2042507	0	186304200	T	C
2	rs2113530	0	186304202	G	A
2	rs35920523	0	186304307	G	A
2	rs77477595	0	186305011	G	T
2	rs7607003	0	186305376	C	G
2	rs79900440	0	186305497	A	G
2	rs76049423	0	186307420	T	C
2	rs79647816	0	186307477	G	A
2	rs76964621	0	186307963	G	A
2	rs71430186	0	186308166	C	A
2	rs34969380	0	186308604	C	T
2	rs75992008	0	186308908	A	G
2	rs1364484	0	186309682	A	G
2	rs10202955	0	186309738	C	T
2	rs80351194	0	186310248	A	C
2	rs12693410	0	186310420	T	C
2	rs66554560	0	186310619	T	C
2	rs12988744	0	186311159	G	A
2	rs2161851	0	186311320	T	A
2	rs11675629	0	186311990	A	T
2	rs11686861	0	186312255	C	T
2	rs11686896	0	186312326	C	T
2	rs79314518	0	186313084	T	C
2	rs13028718	0	186313151	T	C
2	rs78682630	0	186313290	G	A
2	rs6716739	0	186313994	G	A
2	rs78760044	0	186314118	T	C
2	rs11673741	0	186314367	T	C
2	rs10931174	0	186314795	G	A
2	rs10803984	0	186314864	C	T
2	rs11691490	0	186314913	C	A
2	rs11691615	0	186315022	G	A
2	rs55748350	0	186315252	C	T
2	rs77869108	0	186315289	A	G
2	rs12151403	0	186315291	T	C
2	rs75301389	0	186315978	G	C
2	rs11681870	0	186316002	A	C
2	rs76503610	0	186316115	G	A
2	rs79833814	0	186316131	A	T
2	rs79522237	0	186316140	A	G
2	rs11693233	0	186316173	C	T
2	rs76102271	0	186316386	C	T
2	rs78021644	0	186316662	A	G
2	rs76961862	0	186316684	G	C
2	rs12478484	0	186316802	G	T
2	rs35066265	0	186316827	G	A
2	rs111588818	0	186316952	T	C
2	rs2194508	0	186317662	G	A
2	rs74972575	0	186318214	G	T
2	rs35871462	0	186318515	C	T
2	rs76159867	0	186319543	C	A
2	rs34087779	0	186319705	T	C
2	rs78848339	0	186319952	A	G
2	rs77831983	0	186319959	C	T
2	rs1424541	0	186320135	G	A
2	rs34826735	0	186320445	C	T
2	rs34537855	0	186320486	A	G
2	rs79369717	0	186320863	C	T
2	rs6752582	0	186321570	A	G
2	rs77636249	0	186322221	C	T
2	rs67432566	0	186322516	A	T
2	rs74557835	0	186322647	G	A
2	rs67102416	0	186323067	T	C
2	rs79966696	0	186323170	T	A
2	rs74438079	0	186323502	C	T
2	rs7585436	0	186324105	G	A
2	rs79272513	0	186324919	C	T
2	rs76192928	0	186325129	C	T
2	rs6758475	0	186325761	T	A
2	rs79061010	0	186325812	A	C
2	rs2059357	0	186325949	C	G
2	rs79576314	0	186326540	C	T
2	rs75109151	0	186326715	T	C
2	rs12990307	0	186326993	T	G
2	rs78156093	0	186327067	A	T
2	rs12622171	0	186327663	A	G
2	rs1424542	0	186327997	T	C
2	rs75772007	0	186328089	G	A
2	rs12615888	0	186328225	C	T
2	rs12622329	0	186328257	A	G
2	rs7561783	0	186328610	T	C
2	rs34420134	0	186328639	C	A
2	rs7576993	0	186328778	A	T
2	rs2370390	0	186329727	A	G
2	rs2370391	0	186329834	T	C
2	rs78861260	0	186330271	G	A
2	rs56245818	0	186330433	A	G
2	rs56224157	0	186330796	G	T
2	rs78986812	0	186331171	C	T
2	rs2370392	0	186331598	A	G
2	rs2370393	0	186331687	C	T
2	rs2370394	0	186331806	T	A
2	rs12475533	0	186332120	A	G
2	rs77407910	0	186334020	A	G
2	rs10195783	0	186334104	T	C
2	rs12619869	0	186334274	T	G
2	rs10931175	0	186334338	G	A
2	rs12616598	0	186334401	C	A
2	rs7576818	0	186334636	A	G
2	rs34348999	0	186335988	G	C
2	rs10202317	0	186336045	T	C
2	rs79645853	0	186336360	C	T
2	rs731374	0	186336529	C	T
2	rs72894499	0	186336720	T	C
2	rs79577526	0	186337317	A	T
2	rs76278036	0	186337432	G	A
2	rs1345931	0	186337702	C	T
2	rs79833693	0	186337739	G	A
2	rs1345933	0	186337915	T	G
2	rs3937506	0	186338119	T	C
2	rs2081326	0	186338274	A	G
2	rs76396657	0	186339638	A	G
2	rs76001789	0	186339902	C	T
2	rs72896417	0	186340190	G	A
2	rs7586523	0	186340255	T	A
2	rs140558734	0	186341571	T	C
2	rs4667040	0	186341789	C	G
2	rs67629903	0	186342140	C	T
2	rs10803985	0	186342420	A	G
2	rs142178892	0	186343661	G	T
2	rs59486260	0	186344614	C	T
2	rs11675192	0	186345148	T	G
2	rs79574428	0	186347385	T	A
2	rs6434130	0	186348199	A	G
2	rs34661485	0	186348745	T	C
2	rs11681517	0	186349345	T	G
2	rs36012390	0	186350002	T	C
2	rs10803986	0	186350285	A	G
2	rs72896445	0	186350457	T	G
2	rs13002265	0	186350498	A	G
2	rs78305523	0	186351073	G	A
2	rs6708098	0	186352607	G	C
2	rs6739732	0	186352952	A	C
2	rs1424523	0	186352959	G	A
2	rs201858160	0	186354420	C	T
2	rs67035495	0	186354606	C	A
2	rs10931176	0	186355014	C	T
2	rs10931177	0	186355015	A	G
2	rs188135628	0	186355742	T	A
2	rs72896456	0	186356315	T	G
2	rs116694898	0	186356520	C	A
2	rs74602565	0	186358033	G	T
2	rs6434131	0	186358562	C	G
2	rs35201815	0	186358877	C	T
2	rs11683123	0	186359287	G	T
2	rs118132402	0	186359597	C	G
2	rs67784166	0	186359638	C	T
2	rs35047001	0	186360115	C	A
2	rs13003900	0	186360789	C	T
2	rs115307036	0	186360932	T	A
2	rs1424525	0	186362164	G	A
2	rs79039276	0	186362352	T	C
2	rs1424526	0	186363932	C	T
2	rs1424527	0	186364350	G	T
2	rs34152682	0	186365149	T	C
2	rs11900568	0	186365918	T	G
2	rs13384417	0	186366568	A	G
2	rs6747256	0	186367469	G	A
2	rs11688628	0	186367652	G	A
2	rs72896480	0	186368026	G	A
2	rs7599179	0	186368152	C	A
2	rs13011116	0	186369129	A	C
2	rs13018197	0	186369911	G	A
2	rs1477455	0	186370097	T	C
2	rs138655785	0	186370944	C	T
2	rs7564190	0	186371332	A	G
2	rs118007872	0	186371436	C	T
2	rs11897513	0	186372584	G	C
2	rs11694100	0	186372623	T	A
2	rs4575687	0	186372741	T	C
2	rs4306683	0	186374432	A	G
2	rs13015041	0	186374591	A	C
2	rs35061410	0	186375647	A	G
2	rs10209067	0	186377253	G	A
2	rs13007661	0	186377486	T	C
2	rs7567961	0	186379274	G	T
2	rs76074967	0	186379293	C	A
2	rs117688717	0	186379889	G	A
2	rs13001443	0	186380129	C	T
2	rs116430528	0	186380180	A	G
2	rs35207414	0	186380622	T	C
2	rs12617597	0	186382778	A	G
2	rs117203987	0	186382976	C	G
2	rs183524446	0	186385233	A	T
2	rs116911340	0	186386583	A	G
2	rs34571837	0	186386889	T	C
2	rs10931178	0	186387129	T	C
2	rs146182424	0	186387646	C	T
2	rs10180772	0	186388059	G	A
2	rs147893017	0	186389011	C	T
2	rs10199557	0	186389800	T	G
2	rs10210704	0	186390038	A	T
2	rs187702888	0	186390783	T	C
2	rs145410423	0	186392637	C	T
2	rs149125854	0	186392733	A	G
2	rs4377305	0	186392940	G	A
2	rs4549042	0	186393183	C	T
2	rs150316917	0	186394341	G	T
2	rs4309546	0	186394606	A	T
2	rs4265972	0	186394771	T	G
2	rs74544932	0	186395289	T	G
2	rs10931179	0	186395589	T	A
2	rs10931180	0	186396694	T	A
2	rs7599251	0	186398105	G	A
2	rs10206949	0	186399312	A	G
2	rs10196025	0	186399355	T	C
2	rs4425049	0	186400222	C	T
2	rs11898011	0	186401494	A	G
2	rs13393941	0	186401903	C	T
2	rs7601391	0	186403718	G	A
2	rs12619670	0	186404542	T	A
2	rs10931181	0	186405558	A	T
2	rs10188730	0	186405839	C	T
2	rs11896364	0	186407415	C	A
2	rs35847686	0	186408456	C	G
2	rs4667042	0	186408967	C	G
2	rs12232985	0	186410095	A	G
2	rs6718332	0	186411049	T	C
2	rs145160178	0	186412034	G	A
2	rs61751900	0	186412410	A	G
2	rs4233785	0	186412592	G	A
2	rs4300794	0	186413124	C	T
2	rs77236482	0	186413595	T	G
2	rs79768625	0	186413814	A	T
2	rs7593254	0	186414550	A	G
2	rs35062319	0	186417315	T	A
2	rs10803987	0	186419445	A	G
2	rs35781787	0	186421247	A	G
2	rs12622188	0	186421280	G	C
2	rs4667044	0	186421690	C	T
2	rs7577283	0	186422585	G	A
2	rs7591127	0	186422662	T	C
2	rs10445775	0	186423207	C	T
2	rs76619628	0	186424222	G	C
2	rs34877204	0	186425062	A	G
2	rs35119381	0	186425309	G	A
2	rs4319900	0	186425731	C	A
```
