## Supplementary material for "Characterization of shared and ancestry-specific signals driving complex traits using multi-ancestry fine-mapping": susiex_nc3.cs80.cs

```
CS_ID	SNP	BP	REF_ALLELE	ALT_ALLELE	REF_FRQ	BETA	SE	-LOG10P	CS_PIP	OVRL_PIP
1	rs11693094	185601420	T,T	C,C	0.577535,0.5	-0.0250299,-0.0335644	0.00400272,0.00854935	9.39567,4.06356	0.569956	0.569982
1	rs10196799	185640728	T,T	A,A	0.578529,0.5	-0.0243923,-0.0332681	0.00400399,0.00854935	8.95267,4.00127	0.196857	0.196902
1	rs4666990	185663304	C,C	T,T	0.577535,0.499008	-0.0242886,-0.0320252	0.00400272,0.00854937	8.88774,3.74535	0.101522	0.101571
2	rs115979227	186242437	G,G	A,A	0.930418,0.756944	0.0164734,-0.0316395	0.00777053,0.00996594	1.46843,2.82403	0.0371826	0.0747633
2	rs146041840	185504506	A,A	G,G	0.577535,0.860119	0.0168398,0.0397625	0.00400272,0.0123238	4.58725,2.90197	0.010482	0.0212637
2	rs147893017	186389011	NA,T	NA,C	NA,0.907738	NA,-0.0449743	NA,0.0147711	NA,2.63289	0.00944227	0.0189114
2	rs116605043	185126898	A,NA	G,NA	0.942346,NA	0.0241706,NA	0.00848241,NA	2.35864,NA	0.00811584	0.015377
2	rs35391567	185162380	G,G	A,A	0.757455,0.875	-0.00786323,-0.0298029	0.0046128,0.0129254	1.05424,1.67523	0.00541976	0.0107562
2	rs77307992	185916995	G,NA	T,NA	0.967197,NA	-0.0428429,NA	0.0111,NA	3.94492,NA	0.00540653	0.0108185
2	rs77750613	186280091	NA,A	NA,G	NA,0.969246	NA,0.0637782	NA,0.0247591	NA,2.00015	0.0051933	0.0104606
2	rs1455885	185158374	A,A	G,G	0.756461,0.875	-0.00758938,-0.0306494	0.0046064,0.0129254	1.00244,1.75135	0.0049648	0.00985797
2	rs116784464	186221120	G,NA	A,NA	0.985089,NA	-0.0554588,NA	0.0163138,NA	3.17064,NA	0.00429672	0.00858398
2	rs141701360	185701426	A,NA	T,NA	0.959245,NA	0.0363853,NA	0.00999958,NA	3.5622,NA	0.00417647	0.00827954
2	rs115046736	186246807	G,NA	A,NA	0.975149,NA	-0.0282165,NA	0.0127009,NA	1.5799,NA	0.0041137	0.00826519
2	rs1483245	186047066	G,G	A,A	0.424453,0.518849	-0.0152175,-0.0339724	0.00400022,0.00855543	3.84684,4.14499	0.00403008	0.00828206
2	rs1483246	186050380	C,C	T,T	0.424453,0.518849	-0.0151285,-0.0339724	0.00400022,0.00855543	3.80793,4.14499	0.00385279	0.00791709
2	rs74953884	186005264	T,NA	C,NA	0.965209,NA	-0.0408808,NA	0.0107893,NA	3.82031,NA	0.00381854	0.00765207
2	rs115456739	185779904	G,NA	A,NA	0.960239,NA	0.0372257,NA	0.0101186,NA	3.63041,NA	0.00378644	0.00750822
2	rs115515236	185772643	T,NA	A,NA	0.960239,NA	0.0371182,NA	0.0101186,NA	3.61236,NA	0.00368217	0.0073021
2	rs6730058	186121778	A,NA	G,NA	0.968191,NA	-0.0416824,NA	0.0112664,NA	3.66589,NA	0.0035797	0.00717789
2	rs76235931	185193446	A,NA	C,NA	0.94831,NA	-0.0205845,NA	0.00893021,NA	1.6744,NA	0.00331355	0.00664129
2	rs116715697	185762217	T,NA	C,NA	0.960239,NA	0.036569,NA	0.0101186,NA	3.52079,NA	0.0031978	0.00634422
2	rs77793480	185870022	C,NA	G,NA	0.966203,NA	-0.0398951,NA	0.0109412,NA	3.57508,NA	0.00308498	0.00617788
2	rs7604055	186234233	T,T	C,C	0.800199,0.743056	0.00844897,-0.0281814	0.00494472,0.00978302	1.05795,2.40136	0.00287991	0.00582024
2	rs79637125	185856829	C,NA	A,NA	0.846918,NA	-0.0194282,NA	0.00549107,NA	3.39474,NA	0.00283659	0.00573918
2	rs79137057	185101850	NA,T	NA,G	NA,0.918651	NA,-0.0428809	NA,0.0156369	NA,2.21457	0.00281157	0.00563569
2	rs2115623	185853465	A,A	T,T	0.750497,0.75496	-0.0217962,-0.00479019	0.00456906,0.00993854	5.73548,0.200784	0.00275369	0.00558803
2	rs1038361	186031490	A,A	G,G	0.817097,0.808532	0.0184136,0.0193046	0.00511437,0.0108644	3.49788,1.12153	0.00249034	0.0051417
2	rs146114313	185108358	T,NA	G,NA	0.905567,NA	0.0172051,NA	0.00676109,NA	1.96112,NA	0.00247191	0.00468767
2	rs1483241	186035745	C,C	T,T	0.816103,0.804563	0.0182784,0.0196931	0.00510364,0.01078	3.46636,1.16923	0.00246129	0.00508203
2	rs58141156	186032667	G,G	A,A	0.817097,0.808532	0.0183169,0.0194005	0.00511437,0.0108644	3.46636,1.12989	0.00241419	0.00498406
2	rs13419830	186030599	G,G	A,A	0.817097,0.808532	0.0183652,0.0191078	0.00511437,0.0108644	3.4821,1.10446	0.00236023	0.00487254
2	rs6747787	186084222	G,G	A,A	0.753479,0.75	-0.0031817,-0.0376327	0.00458751,0.00987194	0.311615,3.86076	0.00235264	0.00476529
2	rs6704753	186031626	C,C	T,T	0.817097,0.808532	0.0182733,0.0193046	0.00511437,0.0108644	3.45223,1.12153	0.00232969	0.00480924
2	rs142993177	186230419	T,NA	C,NA	0.970179,NA	-0.0411144,NA	0.0116239,NA	3.39296,NA	0.00232888	0.00466841
2	rs2369934	186030052	C,C	A,A	0.817097,0.808532	0.0183652,0.0190119	0.00511437,0.0108644	3.4821,1.0962	0.0023256	0.00480092
2	rs72901158	185107454	T,NA	C,NA	0.905567,NA	0.0170337,NA	0.00676109,NA	1.92973,NA	0.00232252	0.00440702
2	rs114702410	185569263	G,NA	A,NA	0.963221,NA	0.0374189,NA	0.0105045,NA	3.43441,NA	0.00230408	0.00458001
2	rs1038357	186029653	G,G	T,T	0.817097,0.808532	0.0183652,0.0189161	0.00511437,0.0108644	3.4821,1.08796	0.00229165	0.00473071
2	rs62175022	185110884	A,NA	G,NA	0.905567,NA	0.016986,NA	0.00676109,NA	1.92104,NA	0.00228281	0.0043324
2	rs56697973	186032938	T,T	G,G	0.817097,0.805556	0.0181518,0.0198192	0.00511437,0.0108009	3.41293,1.17711	0.00227647	0.0046992
2	rs13407979	186030629	C,C	T,T	0.817097,0.808532	0.0183169,0.0189665	0.00511437,0.0108644	3.46636,1.09229	0.00225695	0.00465887
2	rs75144869	185382753	G,NA	T,NA	0.988072,NA	0.0361714,NA	0.0182119,NA	1.32775,NA	0.00224911	0.00449326
2	rs59660701	186029289	T,T	C,C	0.817097,0.808532	0.0183169,0.0188657	0.00511437,0.0108644	3.46636,1.08364	0.00222237	0.00458736
2	rs13432460	186029326	G,G	A,A	0.817097,0.808532	0.0183169,0.0188657	0.00511437,0.0108644	3.46636,1.08364	0.00222237	0.00458736
2	rs1038359	186029968	C,C	T,T	0.817097,0.808532	0.0182733,0.0189665	0.00511437,0.0108644	3.45223,1.09229	0.0022109	0.00456358
2	rs34877204	186425062	G,G	A,A	0.883698,0.954365	0.0019443,0.0632623	0.00616728,0.0204832	0.123457,2.69644	0.00220692	0.0044607
2	rs13420749	186029481	C,C	T,T	0.816103,0.808532	0.0183267,0.0189161	0.00510364,0.0108644	3.4821,1.08796	0.00218516	0.00451081
2	rs73045260	186029131	A,A	C,C	0.817097,0.808532	0.0182733,0.0188657	0.00511437,0.0108644	3.45223,1.08364	0.00217702	0.00449353
2	rs35781787	186421247	G,G	A,A	0.88171,0.954365	0.0018355,0.063145	0.00612213,0.0204832	0.116725,2.68807	0.00217443	0.00439466
2	rs141131499	185170826	G,NA	A,NA	0.977137,NA	0.0338462,NA	0.0132281,NA	1.97849,NA	0.00214611	0.00419034
2	rs1038358	186029742	G,G	A,A	0.817097,0.808532	0.018225,0.0189161	0.00511437,0.0108644	3.43656,1.08796	0.00214437	0.00442594
2	rs35062319	186417315	A,A	T,T	0.88171,0.954365	0.0018355,0.0628517	0.00612213,0.0204832	0.116725,2.66722	0.00208619	0.00421633
2	rs73045259	186027367	A,A	C,C	0.817097,0.808532	0.0181815,0.0187699	0.00511437,0.0108644	3.42249,1.07545	0.00205461	0.00424028
2	rs10177173	185189723	C,NA	G,NA	0.903579,NA	0.0163783,NA	0.00669838,NA	1.83921,NA	0.00200092	0.00380586
2	rs141885748	185132162	NA,T	NA,G	NA,0.986111	NA,0.0747163	NA,0.0365264	NA,1.38933	0.00197695	0.00395842
2	rs149165580	186232258	T,NA	C,NA	0.973161,NA	-0.0336519,NA	0.0122339,NA	2.22574,NA	0.0018817	0.0037986
2	rs35847686	186408456	G,G	C,C	0.882704,0.954365	0.001734,0.0618621	0.00614455,0.0204832	0.109138,2.59747	0.00181421	0.0036668
2	rs143272432	185752719	NA,A	NA,G	NA,0.979167	NA,0.0861558	NA,0.0299292	NA,2.39861	0.00179873	0.00360377
2	rs7599251	186398105	A,A	G,G	0.88171,0.953373	0.00178823,0.0609426	0.00612213,0.0202746	0.113387,2.57703	0.00174761	0.0035316
2	rs149526727	185894077	NA,C	NA,T	NA,0.983135	NA,0.0912523	NA,0.0331973	NA,2.22319	0.00173117	0.00346806
2	rs62175050	185134523	C,NA	T,NA	0.906561,NA	0.0165896,NA	0.00679323,NA	1.83557,NA	0.00171671	0.0032662
2	rs72893707	185322637	A,A	G,G	0.545726,0.944444	0.000323329,-0.0566661	0.00397094,0.0186617	0.0291397,2.62097	0.0017042	0.00342314
2	rs7573114	185106611	G,NA	A,NA	0.908549,NA	0.016842,NA	0.00685915,NA	1.85163,NA	0.00170382	0.00324116
2	rs112630861	185319770	A,A	T,T	0.540755,0.944444	-0.000364682,-0.057408	0.0039675,0.0186617	0.0330309,2.67856	0.00169952	0.0034173
2	rs1100830	186227374	C,C	T,T	0.201789,0.258929	-0.00759217,0.0273023	0.00492643,0.0097585	0.909074,2.2886	0.00169803	0.00343053
2	rs72893704	185322513	G,G	C,C	0.545726,0.944444	0.000415751,-0.0567228	0.00397094,0.0186617	0.0378129,2.62535	0.00169444	0.00340365
2	rs62175047	185130171	A,NA	G,NA	0.906561,NA	0.0165489,NA	0.00679323,NA	1.82837,NA	0.00169299	0.00322153
2	rs850915	186225350	C,C	T,T	0.201789,0.258929	-0.00789117,0.0265987	0.00492643,0.0097585	0.961783,2.19269	0.00167122	0.00337619
2	rs115538412	185124696	A,NA	G,NA	0.908549,NA	0.0167756,NA	0.00685915,NA	1.83995,NA	0.00166604	0.00316999
2	rs62175058	185143454	A,NA	G,NA	0.908549,NA	0.0167347,NA	0.00685915,NA	1.83278,NA	0.00164328	0.00312712
2	rs62175048	185132406	A,NA	C,NA	0.906561,NA	0.0164585,NA	0.00679323,NA	1.81241,NA	0.00164167	0.00312482
2	rs850908	186220642	A,A	C,C	0.199801,0.257937	-0.00911675,0.023823	0.00494472,0.00977071	1.18561,1.83091	0.00163551	0.00330308
2	rs62175056	185142987	C,NA	T,NA	0.906561,NA	0.0164435,NA	0.00679323,NA	1.80978,NA	0.00163337	0.00310917
2	rs62175039	185111974	G,NA	A,NA	0.908549,NA	0.0167095,NA	0.00685915,NA	1.82837,NA	0.00162943	0.00310103
2	rs62175015	185102632	A,NA	T,NA	0.908549,NA	0.0167095,NA	0.00685915,NA	1.82837,NA	0.00162943	0.00310103
2	rs62176371	185151931	T,NA	C,NA	0.907555,NA	0.0162787,NA	0.00682591,NA	1.76735,NA	0.00161761	0.00307929
2	rs72902859	185167981	A,NA	G,NA	0.905567,NA	0.0160342,NA	0.00676109,NA	1.75168,NA	0.00161268	0.00307045
2	rs7583823	185131751	C,NA	G,NA	0.906561,NA	0.0163726,NA	0.00679323,NA	1.79733,NA	0.00159462	0.00303615
2	rs62175059	185144017	T,NA	A,NA	0.908549,NA	0.016644,NA	0.00685915,NA	1.8169,NA	0.00159403	0.00303432
2	rs62176378	185162261	T,NA	C,NA	0.906561,NA	0.0163986,NA	0.00679323,NA	1.80189,NA	0.00159006	0.00302674
2	rs62176404	185163029	A,NA	G,NA	0.906561,NA	0.0163986,NA	0.00679323,NA	1.80189,NA	0.00159006	0.00302674
2	rs62176409	185168320	T,NA	C,NA	0.904573,NA	0.0161338,NA	0.00672948,NA	1.7823,NA	0.00158958	0.0030265
2	rs62176411	185169886	G,NA	A,NA	0.904573,NA	0.0161338,NA	0.00672948,NA	1.7823,NA	0.00158958	0.0030265
2	rs62176412	185170949	C,NA	A,NA	0.904573,NA	0.0161338,NA	0.00672948,NA	1.7823,NA	0.00158958	0.0030265
2	rs62175052	185139542	T,NA	C,NA	0.908549,NA	0.0166031,NA	0.00685915,NA	1.80978,NA	0.00157244	0.00299363
2	rs62176372	185153440	A,NA	T,NA	0.905567,NA	0.0162096,NA	0.00676109,NA	1.7823,NA	0.00157171	0.00299266
2	rs76479285	185166232	G,NA	A,NA	0.904573,NA	0.0160756,NA	0.00672948,NA	1.77206,NA	0.00155841	0.00296774
2	rs10211526	185322899	C,C	T,T	0.456262,0.056548	-0.000737924,0.0559365	0.00396952,0.0185069	0.0692929,2.6008	0.00155276	0.00311901
2	rs62176370	185151717	C,NA	T,NA	0.908549,NA	0.0165577,NA	0.00685915,NA	1.80189,NA	0.00154886	0.00294919
2	rs62175053	185141889	C,NA	T,NA	0.908549,NA	0.0165577,NA	0.00685915,NA	1.80189,NA	0.00154886	0.00294919
2	rs62175054	185142492	G,NA	T,NA	0.908549,NA	0.0165577,NA	0.00685915,NA	1.80189,NA	0.00154886	0.00294919
2	rs62176369	185150059	G,NA	A,NA	0.908549,NA	0.0165577,NA	0.00685915,NA	1.80189,NA	0.00154886	0.00294919
2	rs62176367	185149046	C,NA	T,NA	0.908549,NA	0.0165577,NA	0.00685915,NA	1.80189,NA	0.00154886	0.00294919
2	rs62175055	185142687	G,NA	C,NA	0.908549,NA	0.0165577,NA	0.00685915,NA	1.80189,NA	0.00154886	0.00294919
2	rs62175057	185142997	C,NA	G,NA	0.908549,NA	0.0165577,NA	0.00685915,NA	1.80189,NA	0.00154886	0.00294919
2	rs62176368	185149266	C,NA	G,NA	0.908549,NA	0.0165577,NA	0.00685915,NA	1.80189,NA	0.00154886	0.00294919
2	rs62176360	185144106	T,NA	C,NA	0.908549,NA	0.0165577,NA	0.00685915,NA	1.80189,NA	0.00154886	0.00294919
2	rs62176365	185146314	T,NA	C,NA	0.908549,NA	0.0165577,NA	0.00685915,NA	1.80189,NA	0.00154886	0.00294919
2	rs62176362	185145036	C,NA	T,NA	0.908549,NA	0.0165577,NA	0.00685915,NA	1.80189,NA	0.00154886	0.00294919
2	rs62176379	185162676	A,NA	C,NA	0.906561,NA	0.0163132,NA	0.00679323,NA	1.78694,NA	0.00154504	0.00294188
2	rs62176403	185162915	G,NA	A,NA	0.906561,NA	0.0163132,NA	0.00679323,NA	1.78694,NA	0.00154504	0.00294188
2	rs75858248	186169544	T,NA	C,NA	0.9334,NA	-0.0106992,NA	0.00792989,NA	0.751372,NA	0.00153641	0.00308435
2	rs62176375	185156417	C,NA	T,NA	0.907555,NA	0.0163917,NA	0.00682591,NA	1.78694,NA	0.00152739	0.00290846
2	rs62176374	185156242	G,NA	T,NA	0.907555,NA	0.0163917,NA	0.00682591,NA	1.78694,NA	0.00152739	0.00290846
2	rs62176373	185155330	T,NA	C,NA	0.907555,NA	0.0163917,NA	0.00682591,NA	1.78694,NA	0.00152739	0.00290846
2	rs62176376	185157153	C,NA	A,NA	0.907555,NA	0.0163917,NA	0.00682591,NA	1.78694,NA	0.00152739	0.00290846
2	rs62176361	185144746	T,NA	C,NA	0.908549,NA	0.0165124,NA	0.00685915,NA	1.79401,NA	0.0015257	0.00290553
2	rs62176363	185145087	T,NA	C,NA	0.908549,NA	0.0165124,NA	0.00685915,NA	1.79401,NA	0.0015257	0.00290553
2	rs62175046	185128471	G,NA	T,NA	0.908549,NA	0.0165124,NA	0.00685915,NA	1.79401,NA	0.0015257	0.00290553
2	rs62175049	185133991	A,NA	G,NA	0.909543,NA	0.0165527,NA	0.00689297,NA	1.78694,NA	0.00151702	0.00288945
2	rs62175045	185127055	G,NA	A,NA	0.908549,NA	0.0164715,NA	0.00685915,NA	1.78694,NA	0.00150521	0.0028669
2	rs62175051	185134819	A,NA	G,NA	0.908549,NA	0.0164715,NA	0.00685915,NA	1.78694,NA	0.00150521	0.0028669
2	rs72902870	185171140	G,NA	C,NA	0.906561,NA	0.0162278,NA	0.00679323,NA	1.77206,NA	0.00150152	0.00285985
2	rs62176377	185161614	T,NA	C,NA	0.906561,NA	0.0162278,NA	0.00679323,NA	1.77206,NA	0.00150152	0.00285985
2	rs62176406	185165485	G,NA	T,NA	0.906561,NA	0.0162278,NA	0.00679323,NA	1.77206,NA	0.00150152	0.00285985
2	rs72902855	185166276	T,NA	C,NA	0.906561,NA	0.0162278,NA	0.00679323,NA	1.77206,NA	0.00150152	0.00285985
2	rs62176413	185172097	A,NA	G,NA	0.906561,NA	0.0162278,NA	0.00679323,NA	1.77206,NA	0.00150152	0.00285985
2	rs34571837	186386889	C,C	T,T	0.884692,0.952381	0.00185595,0.0599347	0.00619033,0.0200728	0.116725,2.54856	0.00148787	0.00300715
2	rs72902858	185167658	T,NA	A,NA	0.906561,NA	0.0161829,NA	0.00679323,NA	1.76425,NA	0.00147921	0.00281778
2	rs62176408	185167352	T,NA	A,NA	0.906561,NA	0.0161829,NA	0.00679323,NA	1.76425,NA	0.00147921	0.00281778
2	rs62176410	185169634	G,NA	A,NA	0.906561,NA	0.0161829,NA	0.00679323,NA	1.76425,NA	0.00147921	0.00281778
2	rs72902844	185160201	C,NA	T,NA	0.906561,NA	0.0161829,NA	0.00679323,NA	1.76425,NA	0.00147921	0.00281778
2	rs62176420	185175888	G,NA	A,NA	0.904573,NA	0.015902,NA	0.00672948,NA	1.74171,NA	0.00146978	0.00280062
2	rs10177272	185189820	A,NA	G,NA	0.903579,NA	0.0157727,NA	0.00669838,NA	1.73196,NA	0.00146501	0.0027932
2	rs62176421	185176240	G,NA	T,NA	0.906561,NA	0.016138,NA	0.00679323,NA	1.75646,NA	0.00145729	0.00277645
2	rs62176405	185164825	C,NA	T,NA	0.906561,NA	0.016138,NA	0.00679323,NA	1.75646,NA	0.00145729	0.00277645
2	rs62176407	185166354	T,NA	C,NA	0.906561,NA	0.016138,NA	0.00679323,NA	1.75646,NA	0.00145729	0.00277645
2	rs72893713	185326026	A,A	C,C	0.545726,0.944444	0.000554417,-0.0558254	0.00397094,0.0186617	0.0511172,2.55648	0.00145601	0.00292502
2	rs72893716	185326899	A,A	C,C	0.544732,0.944444	0.000415675,-0.0557744	0.00397022,0.0186617	0.0378129,2.5526	0.0014532	0.00291927
2	rs62175021	185110879	C,NA	G,NA	0.908549,NA	0.0163588,NA	0.00685915,NA	1.76749,NA	0.00145032	0.00276341
2	rs62176423	185176938	T,NA	A,NA	0.904573,NA	0.0158576,NA	0.00672948,NA	1.73397,NA	0.00144804	0.0027596
2	rs62176427	185178930	G,NA	C,NA	0.904573,NA	0.0158576,NA	0.00672948,NA	1.73397,NA	0.00144804	0.0027596
2	rs62176414	185172128	C,NA	T,NA	0.906561,NA	0.0160976,NA	0.00679323,NA	1.74946,NA	0.0014379	0.00273988
2	rs62176415	185172414	A,NA	G,NA	0.906561,NA	0.0160976,NA	0.00679323,NA	1.74946,NA	0.0014379	0.00273988
2	rs1992515	185326664	G,G	A,A	0.545726,0.944444	0.000554417,-0.0557223	0.00397094,0.0186617	0.0511172,2.54863	0.00143439	0.00288158
2	rs10172686	185322491	G,G	A,A	0.456262,0.055556	-0.000968284,0.0560932	0.00396952,0.0186616	0.0929731,2.57695	0.00143126	0.00287566
2	rs62176416	185174164	G,NA	A,NA	0.906561,NA	0.0160527,NA	0.00679323,NA	1.74171,NA	0.00141671	0.00269992
2	rs62176417	185174954	A,NA	C,NA	0.906561,NA	0.0160527,NA	0.00679323,NA	1.74171,NA	0.00141671	0.00269992
2	rs62176426	185178614	G,NA	A,NA	0.906561,NA	0.0160527,NA	0.00679323,NA	1.74171,NA	0.00141671	0.00269992
2	rs62176419	185175735	G,NA	A,NA	0.906561,NA	0.0160527,NA	0.00679323,NA	1.74171,NA	0.00141671	0.00269992
2	rs62176418	185175198	A,NA	C,NA	0.906561,NA	0.0160527,NA	0.00679323,NA	1.74171,NA	0.00141671	0.00269992
2	rs72890074	185279829	T,T	G,G	0.807157,0.986111	-0.00771464,-0.0817179	0.00501139,0.0365264	0.907624,1.59737	0.00140959	0.00282611
2	rs6740184	185325171	A,A	T,T	0.456262,0.055556	-0.000599653,0.0556703	0.00396952,0.0186616	0.0555545,2.54469	0.00140955	0.00283168
2	rs72893721	185327700	C,C	T,T	0.545726,0.944444	0.000415751,-0.0554566	0.00397094,0.0186617	0.0378129,2.52845	0.00140844	0.00282933
2	rs1966770	185326455	G,G	T,T	0.454274,0.055556	-0.00083038,0.0558815	0.00397094,0.0186616	0.078647,2.56077	0.00140211	0.00281709
2	rs72902865	185169986	G,NA	A,NA	0.906561,NA	0.0160078,NA	0.00679323,NA	1.73397,NA	0.0013959	0.00266065
2	rs62176425	185178438	T,NA	C,NA	0.906561,NA	0.0160078,NA	0.00679323,NA	1.73397,NA	0.0013959	0.00266065
2	rs62176437	185182064	A,NA	G,NA	0.906561,NA	0.0160078,NA	0.00679323,NA	1.73397,NA	0.0013959	0.00266065
2	rs72902901	185182222	A,NA	G,NA	0.906561,NA	0.0160078,NA	0.00679323,NA	1.73397,NA	0.0013959	0.00266065
2	rs62176424	185177445	G,NA	T,NA	0.906561,NA	0.0160078,NA	0.00679323,NA	1.73397,NA	0.0013959	0.00266065
2	rs62176422	185176824	A,NA	G,NA	0.906561,NA	0.0160078,NA	0.00679323,NA	1.73397,NA	0.0013959	0.00266065
2	rs72902879	185174679	C,NA	T,NA	0.906561,NA	0.0160078,NA	0.00679323,NA	1.73397,NA	0.0013959	0.00266065
2	rs116431470	185838651	A,NA	T,NA	0.981113,NA	-0.0283865,NA	0.0145245,NA	1.29537,NA	0.00139274	0.00278197
2	rs768352	185329691	A,A	G,G	0.547714,0.944444	0.000924746,-0.0558266	0.00397243,0.0186617	0.0883505,2.55657	0.00139133	0.00279553
2	rs62176428	185179190	G,NA	A,NA	0.906561,NA	0.0159674,NA	0.00679323,NA	1.72702,NA	0.00137749	0.00262591
2	rs72902891	185179144	G,NA	A,NA	0.906561,NA	0.0159674,NA	0.00679323,NA	1.72702,NA	0.00137749	0.00262591
2	rs62176434	185180247	C,NA	T,NA	0.904573,NA	0.0159592,NA	0.00672948,NA	1.75168,NA	0.00137016	0.00261443
2	rs140442054	185606420	T,NA	G,NA	0.977137,NA	0.0423378,NA	0.0132281,NA	2.86283,NA	0.00136627	0.00272167
2	rs62176431	185179701	G,NA	A,NA	0.907555,NA	0.0160442,NA	0.00682591,NA	1.72702,NA	0.00136228	0.00259809
2	rs62176433	185180097	C,NA	A,NA	0.907555,NA	0.0160442,NA	0.00682591,NA	1.72702,NA	0.00136228	0.00259809
2	rs75685699	185497804	C,C	T,T	0.746521,0.875992	0.0173997,0.0403982	0.00454514,0.0129696	3.88913,2.73506	0.00136139	0.00276829
2	rs72902897	185181063	G,NA	A,NA	0.907555,NA	0.0159991,NA	0.00682591,NA	1.71932,NA	0.00134242	0.0025606
2	rs62176436	185181923	T,NA	C,NA	0.907555,NA	0.0159991,NA	0.00682591,NA	1.71932,NA	0.00134242	0.0025606
2	rs62176430	185179619	A,NA	C,NA	0.907555,NA	0.0159991,NA	0.00682591,NA	1.71932,NA	0.00134242	0.0025606
2	rs72904810	185183783	G,NA	A,NA	0.906561,NA	0.0158776,NA	0.00679323,NA	1.71163,NA	0.0013376	0.00255063
2	rs62176438	185182987	G,NA	T,NA	0.906561,NA	0.0158776,NA	0.00679323,NA	1.71163,NA	0.0013376	0.00255063
2	rs62176439	185184017	C,NA	T,NA	0.906561,NA	0.0158776,NA	0.00679323,NA	1.71163,NA	0.0013376	0.00255063
2	rs1966769	185326526	A,A	G,G	0.456262,0.055556	-0.000501617,0.0551488	0.00396952,0.0186616	0.0460272,2.50519	0.0013255	0.00266278
2	rs12622636	185324609	A,A	G,G	0.456262,0.055556	-0.000784006,0.0554076	0.00396952,0.0186616	0.0739504,2.52476	0.00132464	0.00266132
2	rs72904804	185182521	T,NA	G,NA	0.906561,NA	0.0158372,NA	0.00679323,NA	1.70473,NA	0.0013201	0.00251761
2	rs62176440	185184711	A,NA	G,NA	0.906561,NA	0.0158372,NA	0.00679323,NA	1.70473,NA	0.0013201	0.00251761
2	rs72904818	185185261	A,NA	G,NA	0.906561,NA	0.0158372,NA	0.00679323,NA	1.70473,NA	0.0013201	0.00251761
2	rs75482695	185469866	G,NA	A,NA	0.928429,NA	-0.0289087,NA	0.00767004,NA	3.78549,NA	0.0013046	0.00261965
2	rs62176441	185187646	T,NA	C,NA	0.906561,NA	0.0157923,NA	0.00679323,NA	1.69708,NA	0.00130098	0.00248152
2	rs76627958	185508751	A,A	C,C	0.746521,0.875992	0.0174474,0.0397829	0.00454514,0.0129696	3.90766,2.66567	0.00129967	0.00264276
2	rs11890128	185506877	T,T	G,G	0.745527,0.875992	0.0173773,0.0397275	0.00453928,0.0129696	3.88913,2.65946	0.00127543	0.00259373
2	rs35207414	186380622	C,C	T,T	0.884692,0.951389	0.00169949,0.0587774	0.00619033,0.0198773	0.105866,2.50775	0.00126497	0.00255618
2	rs11678101	185331317	G,G	T,T	0.544732,0.944444	0.00138704,-0.0554044	0.00397022,0.0186617	0.138574,2.5245	0.00125271	0.00251727
2	rs35061410	186375647	G,G	A,A	0.975149,0.953373	0.00923129,0.0597017	0.0127009,0.0202746	0.330373,2.49037	0.00124419	0.00251288
2	rs6751688	185327680	C,C	T,T	0.456262,0.055556	-0.000415228,0.0546047	0.00396952,0.0186616	0.0377775,2.46432	0.00124198	0.00249497
2	rs13015041	186374591	C,C	A,A	0.884692,0.952381	0.00146716,0.0584975	0.00619033,0.0200728	0.0900965,2.44792	0.00122042	0.0024668
2	rs73043234	185519645	A,A	C,C	0.746521,0.875992	0.0174903,0.0396278	0.00454514,0.0129696	3.92438,2.64832	0.00121958	0.00247999
2	rs114735123	185956148	C,NA	T,NA	0.930418,NA	-0.00962437,NA	0.00777053,NA	0.666545,NA	0.00120151	0.00241399
2	rs67784166	186359638	T,T	C,C	0.884692,0.951389	0.00137237,0.0577532	0.00619033,0.0198773	0.0837826,2.43572	0.00119546	0.00241615
2	rs13011116	186369129	C,C	A,A	0.884692,0.952381	0.00141976,0.0582118	0.00619033,0.0200728	0.0869307,2.42815	0.00117444	0.00237386
2	rs73043238	185522052	A,A	G,G	0.761431,0.887897	0.0172688,0.0382195	0.00463892,0.0135492	3.70509,2.31963	0.00117433	0.00239101
2	rs13007661	186377486	C,C	T,T	0.884692,0.951389	0.00146716,0.0581542	0.00619033,0.0198773	0.0900965,2.46379	0.00116132	0.00234687
2	rs145108720	185771198	NA,A	NA,T	NA,0.982143	NA,0.085464	NA,0.0322783	NA,2.09132	0.00115156	0.00230766
2	rs34152682	186365149	C,C	T,T	0.884692,0.952381	0.00141976,0.0580405	0.00619033,0.0200728	0.0869307,2.41634	0.00114779	0.00231997
2	rs143613147	186289830	C,C	G,G	0.907555,0.951389	0.000185776,0.0581172	0.00682591,0.0198773	0.00953363,2.4612	0.00114569	0.00231551
2	rs4666995	185771790	G,G	A,A	0.246521,0.145833	-0.0221052,-0.0246915	0.00458751,0.0121117	5.83986,1.38211	0.001141	0.0023219
2	rs147926608	185742272	NA,C	NA,T	NA,0.982143	NA,0.0853092	NA,0.0322783	NA,2.08517	0.00114096	0.00228644
2	rs4666994	185771745	A,A	G,G	0.246521,0.145833	-0.0221052,-0.0245495	0.00458751,0.0121117	5.83986,1.36989	0.00113644	0.00231253
2	rs11683123	186359287	T,T	G,G	0.884692,0.952381	0.00137237,0.0578632	0.00619033,0.0200728	0.0837826,2.40415	0.00112103	0.00226589
2	rs76401013	186072680	A,NA	G,NA	0.932406,NA	-0.0092084,NA	0.00787557,NA	0.615632,NA	0.00111419	0.00223657
2	rs80059342	185416042	NA,G	NA,A	NA,0.941468	NA,0.0374665	NA,0.0182098	NA,1.40188	0.00110731	0.00221832
2	rs35047001	186360115	A,A	C,C	0.884692,0.952381	0.00137237,0.057755	0.00619033,0.0200728	0.0837826,2.39672	0.00110498	0.00223344
2	rs1443027	185328149	A,A	G,G	0.454274,0.055556	-0.00110684,0.0543973	0.00397094,0.0186616	0.107656,2.44883	0.00109813	0.00220661
2	rs72891861	185305031	G,G	A,A	0.506958,0.958333	0.000454789,-0.0630487	0.00395468,0.0213919	0.0417013,2.4941	0.00109386	0.00220139
2	rs17403136	186042893	A,A	G,G	0.794235,0.811508	0.0127807,0.0260887	0.00489079,0.0109298	2.04724,1.76983	0.00109157	0.00224293
2	rs36012390	186350002	C,C	T,T	0.884692,0.951389	0.00141976,0.0570666	0.00619033,0.0198773	0.0869307,2.38802	0.00108958	0.00220199
2	rs186946445	185421441	NA,C	NA,T	NA,0.974206	NA,-0.0664171	NA,0.0269663	NA,1.86078	0.00108346	0.00217263
2	rs72896456	186356315	G,G	T,T	0.884692,0.951389	0.00137237,0.0570099	0.00619033,0.0198773	0.0837826,2.3841	0.00108142	0.00218553
2	rs35201815	186358877	T,T	C,C	0.884692,0.952381	0.00141976,0.0575774	0.00619033,0.0200728	0.0869307,2.38456	0.00107913	0.00218112
2	rs67035495	186354606	A,A	C,C	0.884692,0.952381	0.00137237,0.0575707	0.00619033,0.0200728	0.0837826,2.3841	0.00107826	0.0021794
2	rs6739732	186352952	C,C	A,A	0.884692,0.952381	0.00137237,0.0574563	0.00619033,0.0200728	0.0837826,2.37629	0.00106204	0.00214659
2	rs139930910	185338974	NA,A	NA,G	NA,0.964286	NA,-0.05583	NA,0.0230345	NA,1.81358	0.00105879	0.00212185
2	rs6708098	186352607	C,C	G,G	0.884692,0.952381	0.00137237,0.0573991	0.00619033,0.0200728	0.0837826,2.37238	0.00105403	0.00213039
2	rs725617	185778262	A,A	G,G	0.246521,0.143849	-0.0219638,-0.0243146	0.00458751,0.0121808	5.77298,1.33802	0.00104297	0.00212202
2	rs62176168	185461133	C,NA	G,NA	0.929423,NA	-0.0279724,NA	0.00771974,NA	3.53662,NA	0.00104081	0.00209038
2	rs17331619	186283318	T,T	G,G	0.872763,0.947421	0.00113148,0.055773	0.00593314,0.0191524	0.0712168,2.44484	0.00103668	0.0020949
2	rs13002265	186350498	G,G	A,A	0.884692,0.952381	0.00141976,0.0572275	0.00619033,0.0200728	0.0869307,2.36069	0.00103034	0.00208245
2	rs17403547	186291818	G,G	T,T	0.869781,0.947421	0.000893828,0.0556656	0.00587486,0.0191524	0.0559751,2.43704	0.00102254	0.00206614
2	rs11676821	185334256	T,T	C,C	0.54672,0.945437	0.0012023,-0.0542951	0.00397168,0.0188207	0.117986,2.40717	0.00101718	0.0020442
2	rs7590852	185766912	C,C	T,T	0.247515,0.143849	-0.0218415,-0.0247387	0.00458131,0.0121808	5.7293,1.37408	0.0010162	0.00206757
2	rs11681517	186349345	G,G	T,T	0.884692,0.952381	0.00141976,0.057056	0.00619033,0.0200728	0.0869307,2.34904	0.00100734	0.00203593
2	rs115043064	186303464	T,NA	C,NA	0.968191,NA	0.01853,NA	0.0112664,NA	0.999878,NA	0.00100091	0.00200025
2	rs34661485	186348745	C,C	T,T	0.884692,0.952381	0.00137237,0.0569989	0.00619033,0.0200728	0.0837826,2.34516	0.000999885	0.00202088
2	rs17508595	185483108	G,G	C,C	0.742545,0.875992	0.0165636,0.0405028	0.00452197,0.0129696	3.60318,2.74695	0.000999171	0.00202994
2	rs62198467	185804581	G,NA	A,NA	0.9334,NA	-0.0298619,NA	0.00792989,NA	3.77973,NA	0.000997164	0.00200363
2	rs113747911	185582833	A,A	G,G	0.815109,0.883929	0.0233672,0.0428693	0.005093,0.0133454	5.3494,2.88046	0.000993906	0.00202027
2	rs74333936	185137202	NA,G	NA,A	NA,0.984127	NA,-0.067896	NA,0.0342017	NA,1.32674	0.000991655	0.00198671
2	rs1344707	185766001	A,A	G,G	0.247515,0.144841	-0.0217973,-0.0248549	0.00458131,0.012146	5.70855,1.39017	0.000990065	0.00201432
2	rs6756881	185535322	A,A	T,T	0.803181,0.874008	0.0230122,0.044189	0.00497278,0.0128817	5.43194,3.21985	0.000977093	0.00198533
2	rs74734807	185132682	NA,A	NA,C	NA,0.984127	NA,-0.0658158	NA,0.0342017	NA,1.26511	0.000964257	0.00193207
2	rs56049830	185708081	T,T	C,C	0.815109,0.910714	0.0251963,0.0322703	0.005093,0.0149907	6.12338,1.50386	0.000954843	0.00193982
2	rs76167860	185567029	C,C	T,T	0.871769,0.980159	-0.00521059,-0.000496916	0.00591347,0.0306528	0.422229,0.00565383	0.000954396	0.00191557
2	rs72892423	186283088	A,A	C,C	0.910537,0.951389	0.000140441,0.0567267	0.00692737,0.0198773	0.00708199,2.36459	0.000953736	0.00192727
2	rs1979494	185951574	NA,T	NA,G	NA,0.954365	NA,0.0362858	NA,0.0204832	NA,1.11646	0.000949649	0.00190282
2	rs1483244	186046666	T,T	C,C	0.794235,0.811508	0.0124583,0.0258359	0.00489079,0.0109298	1.96432,1.74261	0.000937286	0.00192472
2	rs17403498	186282227	G,G	A,A	0.868787,0.947421	0.00163783,0.0549857	0.00585591,0.0191524	0.108063,2.38803	0.000936317	0.00189185
2	rs11676930	186048905	T,T	C,C	0.794235,0.811508	0.0125057,0.0257409	0.00489079,0.0109298	1.9764,1.73244	0.00093382	0.00191769
2	rs139807892	185305702	NA,C	NA,T	NA,0.97123	NA,-0.061259	NA,0.0255725	NA,1.77995	0.000933463	0.00187174
2	rs67629903	186342140	T,T	C,C	0.883698,0.950397	0.000235451,0.0558413	0.00616728,0.0196877	0.0134315,2.34072	0.000930483	0.00188127
2	rs115058435	185172013	C,NA	G,NA	0.981113,NA	-0.0276046,NA	0.0145245,NA	1.24139,NA	0.000926687	0.00185974
2	rs75801089	185917517	C,NA	T,NA	0.962227,NA	0.0312086,NA	0.0103707,NA	2.58196,NA	0.000924008	0.00183882
2	rs34420134	186328639	A,A	C,C	0.88171,0.951389	0.000185556,0.0562173	0.00612213,0.0198773	0.01063,2.32969	0.00092036	0.00186096
2	rs116627671	185312057	A,NA	C,NA	0.986084,NA	0.0265948,NA	0.0168779,NA	0.938962,NA	0.000920265	0.00183899
2	rs11677034	186049151	T,T	C,C	0.794235,0.811508	0.0124583,0.0257409	0.00489079,0.0109298	1.96432,1.73244	0.000920075	0.00188932
2	rs1583050	185789332	T,T	A,A	0.246521,0.143849	-0.0217782,-0.0235207	0.00458751,0.0121808	5.68578,1.27176	0.000918823	0.00186881
2	rs1483243	186046316	C,C	T,T	0.794235,0.811508	0.0123635,0.0257859	0.00489079,0.0109298	1.94027,1.73725	0.000901308	0.00185052
2	rs1601069	186050926	A,A	G,G	0.794235,0.811508	0.0125057,0.0255511	0.00489079,0.0109298	1.9764,1.7122	0.000900043	0.0018482
2	rs4666982	185334098	A,A	T,T	0.455268,0.055556	-0.00124478,0.0529907	0.00397022,0.0186616	0.122699,2.34509	0.000898071	0.00180461
2	rs200914225	185110235	NA,G	NA,T	NA,0.949405	NA,-0.0457636	NA,0.019504	NA,1.72223	0.000896477	0.00179679
2	rs1427150	185480633	C,C	T,T	0.742545,0.875992	0.0162433,0.0408649	0.00452197,0.0129696	3.48406,2.7883	0.000895588	0.00181906
2	rs7608388	185339475	T,T	C,C	0.545726,0.943452	0.00138729,-0.0525224	0.00397094,0.018507	0.138574,2.34294	0.000894502	0.0017971
2	rs78178958	185112343	NA,C	NA,A	NA,0.956349	NA,-0.0409517	NA,0.0209218	NA,1.2984	0.000887951	0.00178004
2	rs13418284	186025521	G,G	A,A	0.819085,0.808532	0.0167374,0.0181904	0.00513615,0.0108644	2.95116,1.02655	0.000885459	0.00182221
2	rs7605236	185198836	C,NA	T,NA	0.975149,NA	0.0207666,NA	0.0127009,NA	0.99124,NA	0.00088461	0.00173187
2	rs72892409	186276769	C,C	T,T	0.910537,0.951389	0.000377151,0.056122	0.00692737,0.0198773	0.0192779,2.32319	0.000884443	0.00178712
2	rs10931141	185303406	T,T	C,C	0.49503,0.041667	-0.000454312,0.0612633	0.00395449,0.0213919	0.0416578,2.37829	0.000883081	0.00177718
2	rs12474365	185316880	C,C	G,G	0.461233,0.043651	-4.55867e-05,0.0613899	0.00396624,0.0209217	0.00400104,2.47581	0.000883033	0.00177739
2	rs56242339	185339333	T,T	C,C	0.545726,0.943452	0.00138729,-0.0524196	0.00397094,0.018507	0.138574,2.33539	0.000881835	0.00177165
2	rs9288109	186025368	C,C	T,T	0.819085,0.808532	0.0167374,0.0181401	0.00513615,0.0108644	2.95116,1.02235	0.000878926	0.00180873
2	rs72893744	185342775	T,T	C,C	0.547714,0.94246	0.00166124,-0.0514878	0.00397243,0.0183564	0.170178,2.29814	0.00087663	0.0017612
2	rs72892408	186276714	G,G	C,C	0.910537,0.951389	0.000141396,0.0560657	0.00692737,0.0198773	0.00713056,2.31935	0.00087472	0.00176749
2	rs2128735	186025887	A,A	T,T	0.819085,0.808532	0.0167374,0.0180897	0.00513615,0.0108644	2.95116,1.01816	0.00087246	0.00179539
2	rs76585135	186052892	G,G	T,T	0.794235,0.811508	0.0125483,0.0253115	0.00489079,0.0109298	1.98731,1.68682	0.000871103	0.00178875
2	rs72892419	186282310	A,A	C,C	0.910537,0.951389	4.68089e-05,0.0560413	0.00692737,0.0198773	0.00234776,2.31769	0.000870916	0.00175981
2	rs9288110	186025482	C,C	T,T	0.819085,0.808532	0.0166946,0.0181904	0.00513615,0.0108644	2.93841,1.02655	0.000870334	0.00179097
2	rs76808833	185967875	G,NA	A,NA	0.987078,NA	-0.0436942,NA	0.0175062,NA	1.90092,NA	0.000870169	0.00174189
2	rs76108712	186050186	A,A	G,G	0.794235,0.811508	0.0123635,0.0255961	0.00489079,0.0109298	1.94027,1.71699	0.000868645	0.00178334
2	rs17403638	186294563	A,A	C,C	0.845924,0.947421	0.00103091,0.0545956	0.00547654,0.0191524	0.07023,2.36013	0.000865734	0.00174983
2	rs60466570	186049723	A,A	G,G	0.794235,0.811508	0.0123208,0.025646	0.00489079,0.0109298	1.9295,1.72231	0.000865685	0.00177717
2	rs118029527	185290733	NA,G	NA,A	NA,0.960318	NA,-0.0532357	NA,0.0218976	NA,1.8224	0.000864127	0.00173233
2	rs10173994	186025080	T,T	C,C	0.819085,0.808532	0.0166946,0.0181401	0.00513615,0.0108644	2.93841,1.02235	0.000863913	0.00177772
2	rs73041394	185479385	G,G	A,A	0.741551,0.875992	0.0161751,0.0405028	0.00451629,0.0129696	3.46647,2.74695	0.000861463	0.00174969
2	rs2887591	186025545	A,A	G,G	0.819085,0.808532	0.0167374,0.0179941	0.00513615,0.0108644	2.95116,1.01022	0.000860356	0.00177041
2	rs6745295	185535866	T,T	G,G	0.801193,0.874008	0.0226978,0.0441399	0.00495399,0.0128817	5.33615,3.21375	0.00085908	0.00174522
2	rs56372565	186052281	A,NA	C,NA	0.931412,NA	-0.00829321,NA	0.00782246,NA	0.539008,NA	0.000855772	0.0017179
2	rs7574316	185337562	G,G	A,A	0.545726,0.943452	0.00134098,-0.0521627	0.00397094,0.018507	0.133364,2.31656	0.00085465	0.00171701
2	rs11675192	186345148	G,G	T,T	0.887674,0.950397	0.00103686,0.0552269	0.00626142,0.0196877	0.0612426,2.29848	0.000853301	0.00172501
2	rs117548932	185688950	NA,G	NA,A	NA,0.965278	NA,0.0343468	NA,0.0233493	NA,0.849885	0.000850861	0.00170629
2	rs9808014	186024388	A,A	G,G	0.818091,0.808532	0.0166591,0.0179141	0.00512521,0.0108644	2.93841,1.00361	0.000842862	0.00173368
2	rs10174154	186025045	A,A	G,G	0.819085,0.808532	0.0166946,0.0179437	0.00513615,0.0108644	2.93841,1.00606	0.00083949	0.00172733
2	rs1820538	185346283	G,G	A,A	0.548708,0.941468	0.00138808,-0.0494774	0.0039732,0.0182098	0.138574,2.18137	0.000832625	0.00167285
2	rs192019444	185894075	NA,G	NA,T	NA,0.988095	NA,0.0639987	NA,0.0394133	NA,0.98121	0.000831103	0.00166612
2	rs72893752	185343545	T,T	C,C	0.547714,0.94246	0.00161489,-0.0510298	0.00397243,0.0183564	0.164717,2.26466	0.000825602	0.00165865
2	rs1036872	185339921	C,C	A,A	0.456262,0.05754	-0.00180123,0.0511102	0.00396952,0.0183564	0.187088,2.27052	0.000814331	0.00163625
2	rs58579771	186052439	C,C	T,T	0.794235,0.811508	0.0124109,0.0251576	0.00489079,0.0109298	1.95227,1.67063	0.000810307	0.00166343
2	rs72892443	186291074	C,C	T,T	0.867793,0.947421	0.00140303,0.0538657	0.0058372,0.0191524	0.0914878,2.30837	0.000805593	0.00162753
2	rs72892433	186283865	A,A	T,T	0.910537,0.951389	9.36225e-05,0.0554195	0.00692737,0.0198773	0.00470842,2.27556	0.0008041	0.00162469
2	rs11693233	186316173	T,T	C,C	0.879722,0.951389	9.2806e-05,0.0552437	0.00607818,0.0198773	0.00532315,2.26372	0.000802939	0.00162319
2	rs66759141	186299518	G,G	A,A	0.843936,0.946429	0.000893186,0.0534478	0.00544795,0.0189842	0.0605949,2.31229	0.000800847	0.00161873
2	rs67432566	186322516	T,T	A,A	0.88171,0.951389	0.000185556,0.0551308	0.00612213,0.0198773	0.01063,2.25613	0.000799878	0.00161717
2	rs34537855	186320486	G,G	A,A	0.882704,0.951389	0.000232806,0.0551308	0.00614455,0.0198773	0.0133282,2.25613	0.000799594	0.00161663
2	rs66941454	186299068	C,C	T,T	0.843936,0.946429	0.000893186,0.0533926	0.00544795,0.0189842	0.0605949,2.30837	0.000794937	0.00160678
2	rs4581864	185313182	C,C	T,T	0.540755,0.956349	-0.000182377,-0.060307	0.0039675,0.0209218	0.0162223,2.40391	0.000790019	0.00159022
2	rs1483242	186044627	A,A	G,G	0.547714,0.551587	-0.0173063,-0.0299567	0.00397243,0.00859522	4.87913,3.30836	0.000789215	0.00161195
2	rs144611551	185493595	T,NA	G,NA	0.981113,NA	-0.019941,NA	0.0145245,NA	0.770119,NA	0.00078858	0.00157877
2	rs13410908	186023356	G,G	A,A	0.819085,0.808532	0.0165995,0.0177688	0.00513615,0.0108644	2.9102,0.991641	0.000787971	0.00162098
2	rs76046974	185619499	A,A	T,T	0.874751,0.980159	-0.00460292,-0.00111686	0.00597324,0.0306528	0.35561,0.0128099	0.000786241	0.00157886
2	rs1155013	186062831	G,NA	T,NA	0.021869,NA	0.0311056,NA	0.0135184,NA	1.66973,NA	0.000784064	0.00157271
2	rs34826735	186320445	T,T	C,C	0.88171,0.951389	0.000185556,0.0549614	0.00612213,0.0198773	0.01063,2.24477	0.00078277	0.00158255
2	rs190965920	185848277	NA,G	NA,A	NA,0.978175	NA,-0.044029	NA,0.0292559	NA,0.878326	0.000781054	0.00156647
2	rs17501315	185198948	T,T	C,C	0.860835,0.997024	-0.012274,0.127155	0.00571235,0.078473	1.4995,0.978175	0.00077914	0.00155746
2	rs72897001	186041879	T,NA	G,NA	0.996024,NA	0.0461425,NA	0.0314177,NA	0.847959,NA	0.000778181	0.00156102
2	rs72908844	186266652	C,C	T,T	0.909543,0.949405	0.0012125,0.0538173	0.00689297,0.019504	0.0653152,2.23713	0.000777645	0.00157055
2	rs34087779	186319705	C,C	T,T	0.88171,0.951389	0.000231957,0.0549049	0.00612213,0.0198773	0.0133282,2.24099	0.000775635	0.00156809
2	rs35066265	186316827	A,A	G,G	0.882704,0.951389	0.000279382,0.0549049	0.00614455,0.0198773	0.0160428,2.24099	0.000775367	0.00156758
2	rs72896999	186041545	C,NA	T,NA	0.996024,NA	0.0460394,NA	0.0314177,NA	0.845236,NA	0.000773185	0.001551
2	rs1351711	186022709	A,A	G,G	0.82008,0.808532	0.0167306,0.0174333	0.00514721,0.0108644	2.93841,0.964261	0.000771725	0.00158732
2	rs35871462	186318515	T,T	C,C	0.880716,0.951389	-9.24151e-05,0.0547356	0.00610001,0.0198773	0.00528151,2.22967	0.000769145	0.00155506
2	rs72908847	186266890	T,T	C,C	0.909543,0.949405	0.00116581,0.0537077	0.00689297,0.019504	0.0626356,2.22967	0.000765393	0.0015458
2	rs13015110	186297338	C,C	G,G	0.843936,0.946429	0.00102553,0.0531108	0.00544795,0.0189842	0.07023,2.28837	0.000763088	0.00154226
2	rs6724681	186049966	A,A	G,G	0.547714,0.551587	-0.01717,-0.029985	0.00397243,0.00859522	4.81132,3.3137	0.000758931	0.00154969
2	rs114288259	186054955	A,NA	G,NA	0.957256,NA	-0.0120793,NA	0.00977441,NA	0.664479,NA	0.000757225	0.00151842
2	rs11900132	185483812	C,C	G,G	0.741551,0.875	0.0158984,0.0400007	0.00451629,0.0129254	3.36535,2.70555	0.000753095	0.00152919
2	rs78205749	186027175	C,C	T,T	0.931412,0.997024	0.0245796,0.13733	0.00782246,0.078473	2.77549,1.09629	0.000751257	0.00152815
2	rs77390792	186338341	A,NA	G,NA	0.968191,NA	0.0169192,NA	0.0112664,NA	0.875614,NA	0.00075028	0.00149983
2	rs1014959	185472113	G,G	A,A	0.740557,0.875992	0.0158785,0.0397829	0.00451065,0.0129696	3.36535,2.66567	0.000749171	0.00152072
2	rs56341618	185675346	A,A	T,T	0.816103,0.90873	0.0250727,0.0342721	0.00510364,0.014843	6.04662,1.67892	0.000745027	0.00151409
2	rs13014885	186297215	A,A	G,G	0.843936,0.946429	0.00121223,0.0529455	0.00544795,0.0189842	0.0841173,2.27668	0.000743856	0.00150324
2	rs11691615	186315022	A,A	G,G	0.88171,0.951389	0.000185556,0.0545037	0.00612213,0.0198773	0.01063,2.21422	0.000738605	0.00149319
2	rs111308520	186057033	T,T	C,C	0.794235,0.811508	0.012136,0.0251079	0.00489079,0.0109298	1.88318,1.66541	0.000738292	0.00151488
2	rs11681870	186316002	C,C	A,A	0.88171,0.951389	0.000231957,0.0545037	0.00612213,0.0198773	0.0133282,2.21422	0.000737153	0.00149023
2	rs35630311	186297783	C,C	T,T	0.841948,0.946429	0.00153975,0.0528904	0.00541997,0.0189842	0.109947,2.27279	0.000735838	0.00148679
2	rs10184607	186019485	A,A	T,T	0.819085,0.809524	0.0166471,0.0171771	0.00513615,0.010886	2.92429,0.940862	0.000735338	0.0015124
2	rs2369933	186012962	G,G	T,T	0.819085,0.805556	0.0165092,0.0176648	0.00513615,0.0108009	2.88353,0.991641	0.000733096	0.00150774
2	rs116709351	186346863	A,NA	C,NA	0.968191,NA	0.0167727,NA	0.0112664,NA	0.864689,NA	0.000731593	0.00146252
2	rs72908849	186267633	T,T	C,C	0.909543,0.951389	0.00107244,0.054493	0.00689297,0.0198773	0.0573171,2.2135	0.000731293	0.00147734
2	rs72891867	185306991	G,G	A,A	0.539761,0.958333	-4.55938e-05,-0.0595815	0.00396686,0.0213919	0.00400104,2.27173	0.00073061	0.0014702
2	rs56259029	186052539	A,A	C,C	0.547714,0.550595	-0.01717,-0.0298282	0.00397243,0.00859346	4.81132,3.28529	0.000730462	0.00149147
2	rs149580710	185685947	G,NA	A,NA	0.955268,NA	-0.00606058,NA	0.00956466,NA	0.278755,NA	0.000725181	0.00145124
2	rs17762018	186054933	A,A	G,G	0.794235,0.811508	0.0119513,0.0252968	0.00489079,0.0109298	1.83744,1.68527	0.000724772	0.00148678
2	rs72892438	186290687	A,A	G,G	0.907555,0.951389	-0.000139283,0.0546228	0.00682591,0.0198773	0.0071284,2.22214	0.000723805	0.00146237
2	rs76224062	186055836	A,A	G,G	0.794235,0.811508	0.011994,0.0252024	0.00489079,0.0109298	1.84794,1.67533	0.000720733	0.00147855
2	rs4667003	185836107	C,C	A,A	0.207753,0.174603	-0.0216275,0.00629469	0.00487344,0.0112602	5.04159,0.239467	0.000715996	0.00145051
2	rs7592419	185345461	T,T	C,C	0.54672,0.94246	0.00170728,-0.0500571	0.00397168,0.0183564	0.175682,2.19435	0.000715461	0.00143742
2	rs2220076	186057797	G,G	A,A	0.794235,0.811508	0.0120887,0.0250135	0.00489079,0.0109298	1.87139,1.65553	0.000715048	0.00146702
2	rs11686861	186312255	T,T	C,C	0.88171,0.951389	0.000324772,0.0542781	0.00612213,0.0198773	0.0187737,2.19924	0.000713789	0.00144291
2	rs55782979	185550441	T,T	C,C	0.802187,0.873016	0.0229062,0.0412982	0.00496334,0.0128386	5.40566,2.88718	0.000708892	0.00143907
2	rs2046308	186059597	T,T	C,C	0.794235,0.811508	0.0121787,0.0248172	0.00489079,0.0109298	1.89381,1.63506	0.000707857	0.00145237
2	rs34969380	186308604	T,T	C,C	0.879722,0.951389	-0.000231934,0.0539963	0.00607818,0.0198773	0.0134247,2.18059	0.000703704	0.00142279
2	rs11675629	186311990	T,T	A,A	0.88171,0.951389	0.000417606,0.0541653	0.00612213,0.0198773	0.024285,2.19177	0.000701256	0.00141751
2	rs56307538	185305386	T,T	G,G	0.539761,0.958333	4.55984e-05,-0.0592652	0.00396686,0.0213919	0.00400144,2.25197	0.000699205	0.00140697
2	rs2200199	186057936	A,A	G,G	0.794235,0.811508	0.011994,0.0250135	0.00489079,0.0109298	1.84794,1.65553	0.000695355	0.00142639
2	rs114467731	185902552	T,NA	A,NA	0.961233,NA	-0.00821562,NA	0.0102422,NA	0.3742,NA	0.000695209	0.00139119
2	rs146182424	186387646	NA,T	NA,C	NA,0.931548	NA,-0.0236931	NA,0.016928	NA,0.791501	0.000693619	0.00139035
2	rs12988744	186311159	A,A	G,G	0.88171,0.951389	0.000417606,0.0540526	0.00612213,0.0198773	0.024285,2.18431	0.000691412	0.0013976
2	rs77623385	185383441	G,NA	A,NA	0.970179,NA	0.0110228,NA	0.0116239,NA	0.464726,NA	0.000690118	0.00138234
2	rs11891662	185531003	T,T	A,A	0.744533,0.875992	0.0167134,0.0386009	0.00453346,0.0129696	3.64358,2.53492	0.000689674	0.00140118
2	rs140617151	186284016	A,A	G,G	0.908549,0.951389	0.0024615,0.0534267	0.00685915,0.0198773	0.14285,2.14316	0.0006872	0.00138806
2	rs111955967	185312560	A,A	G,G	0.539761,0.956349	-0.000182348,-0.0590518	0.00396686,0.0209218	0.0162223,2.32193	0.000678682	0.00136605
2	rs1346650	185858846	G,G	A,A	0.204771,0.175595	-0.0216796,0.00519853	0.00489958,0.0112351	5.01529,0.1914	0.0006752	0.0013683
2	rs62199977	186055665	G,G	C,C	0.54672,0.550595	-0.0168017,-0.0299271	0.00397168,0.00859346	4.6321,3.30392	0.000675114	0.00137794
2	rs71430186	186308166	A,A	C,C	0.88171,0.951389	0.000371187,0.0538209	0.00612213,0.0198773	0.0215211,2.16904	0.000672853	0.00136007
2	rs12614489	185323400	G,G	A,A	0.456262,0.072421	-0.000922221,0.040985	0.00396952,0.0164928	0.0881582,1.88758	0.000672259	0.00134985
2	rs80299747	186209570	NA,C	NA,T	NA,0.955357	NA,-0.0323834	NA,0.0206987	NA,0.929232	0.000669538	0.00134088
2	rs1429423	185868877	T,T	C,C	0.205765,0.176587	-0.0214998,0.00523651	0.00489079,0.0112102	4.95751,0.193538	0.000665542	0.00134844
2	rs28676657	185305957	G,G	A,A	0.5,0.957341	0.000545748,-0.059109	0.0039543,0.0211527	0.050498,2.28402	0.000663761	0.00133536
2	rs72891857	185304929	T,T	C,C	0.539761,0.958333	0.000273659,-0.0588816	0.00396686,0.0213919	0.0245679,2.22812	0.000658475	0.00132496
2	rs74393351	186057716	G,G	A,A	0.547714,0.550595	-0.0168489,-0.0299271	0.00397243,0.00859346	4.65351,3.30392	0.00065719	0.00134111
2	rs13014616	186297357	T,T	A,A	0.88171,0.950397	0.000371187,0.0530846	0.00612213,0.0196877	0.0215211,2.15423	0.000656471	0.00132679
2	rs1429428	185822703	T,T	C,C	0.292247,0.200397	-0.0206162,-0.00068847	0.00434734,0.0106787	5.675,0.0229191	0.000655829	0.00132742
2	rs77247925	186370349	T,NA	G,NA	0.986084,NA	-0.0382647,NA	0.0168779,NA	1.63114,NA	0.000654148	0.00130713
2	rs56137845	186056401	A,A	T,T	0.547714,0.550595	-0.0168049,-0.0299788	0.00397243,0.00859346	4.6321,3.3137	0.000653747	0.00133401
2	rs28659997	186007282	A,A	G,G	0.819085,0.804563	0.0165092,0.0169602	0.00513615,0.01078	2.88353,0.936856	0.000650195	0.00133676
2	rs17331682	186293179	G,G	A,A	0.841948,0.947421	0.00158663,0.052347	0.00541997,0.0191524	0.113666,2.20255	0.000642361	0.00129785
2	rs13406273	185304946	C,C	T,T	0.500994,0.957341	0.000318274,-0.0587385	0.00395431,0.0211527	0.0287941,2.26055	0.000642099	0.00129186
2	rs359900	185451906	G,NA	A,NA	0.014911,NA	0.0338694,NA	0.0163135,NA	1.42159,NA	0.000640352	0.00128697
2	rs35920523	186304307	A,A	G,G	0.88171,0.951389	0.000417606,0.0534267	0.00612213,0.0198773	0.024285,2.14316	0.000639575	0.00129272
2	rs142562157	185786852	C,NA	T,NA	0.95328,NA	-0.00560696,NA	0.0093687,NA	0.260016,NA	0.000635995	0.00127263
2	rs60269985	185467609	A,A	G,G	0.744533,0.877976	0.0157291,0.0397964	0.00453346,0.0130599	3.28288,2.63646	0.000635877	0.00128961
2	rs11676655	186295052	G,G	C,C	0.88171,0.950397	0.00046403,0.0528554	0.00612213,0.0196877	0.0270654,2.13907	0.000635716	0.00128476
2	rs387374	185445876	A,NA	C,NA	0.014911,NA	0.0337802,NA	0.0163135,NA	1.4158,NA	0.000633859	0.00127392
2	rs72908864	186268429	A,A	G,G	0.908549,0.951389	0.000834973,0.053474	0.00685915,0.0198773	0.0442584,2.14626	0.000630878	0.00127443
2	rs13018827	186062357	T,T	C,C	0.563618,0.753968	-0.00907439,-0.0156614	0.0039867,0.00992501	1.64138,0.940927	0.000629445	0.00128758
2	rs72891873	185311095	T,T	C,C	0.542744,0.955357	4.5621e-05,-0.0578614	0.00396883,0.0206987	0.00400144,2.28538	0.000629255	0.00126649
2	rs1978953	185373513	T,T	C,C	0.895626,0.769841	0.0123055,0.0317928	0.00646666,0.0101552	1.24374,2.75846	0.00062618	0.00126285
2	rs6731674	186300310	C,C	A,A	0.88171,0.951389	0.00046403,0.0532516	0.00612213,0.0198773	0.0270654,2.13172	0.000624829	0.00126287
2	rs141727136	185436229	G,NA	A,NA	0.985089,NA	-0.0336287,NA	0.0163138,NA	1.40596,NA	0.000622996	0.00125207
2	rs75179641	185374342	A,A	C,C	0.895626,0.769841	0.0122594,0.0317928	0.00646666,0.0101552	1.23666,2.75846	0.000620175	0.00125073
2	rs67638453	186293219	T,T	G,G	0.882704,0.951389	0.000419136,0.053139	0.00614455,0.0198773	0.024285,2.12438	0.000618148	0.00124941
2	rs72891877	185311425	C,C	G,G	0.540755,0.955357	-0.00022796,-0.0582258	0.0039675,0.0206987	0.0203691,2.3091	0.000618039	0.00124391
2	rs373528	185442769	A,NA	G,NA	0.014911,NA	0.0335472,NA	0.0163135,NA	1.40073,NA	0.000617305	0.00124063
2	rs13010556	186068037	G,G	A,A	0.564612,0.75496	-0.00920011,-0.0147609	0.00398773,0.00993854	1.67677,0.861744	0.000617191	0.00126276
2	rs17583453	185371145	T,T	C,C	0.895626,0.769841	0.0122132,0.0317946	0.00646666,0.0101552	1.22959,2.75872	0.000614487	0.00123924
2	rs17583433	185369623	T,T	G,G	0.895626,0.769841	0.0123517,0.0316474	0.00646666,0.0101552	1.25084,2.73733	0.000613869	0.00123801
2	rs10432495	185455455	T,T	A,A	0.749503,0.885913	0.0163112,0.0424251	0.00456301,0.0134459	3.45507,2.79489	0.000605689	0.00122497
2	rs359901	185452728	C,NA	T,NA	0.014911,NA	0.0333192,NA	0.0163135,NA	1.38606,NA	0.000601646	0.00120914
2	rs76142318	185361939	C,C	T,T	0.895626,0.766865	0.0131126,0.0301791	0.00646666,0.0101097	1.3707,2.54755	0.000599284	0.00120851
2	rs17583446	185370786	G,G	A,A	0.895626,0.769841	0.0121717,0.0317	0.00646666,0.0101552	1.22326,2.74496	0.000597617	0.0012052
2	rs67992386	186293851	G,G	A,A	0.88171,0.951389	0.00046403,0.0528515	0.00612213,0.0198773	0.0270654,2.1057	0.000594857	0.00120223
2	rs35815004	186293415	G,G	C,C	0.880716,0.951389	0.000416097,0.0528515	0.00610001,0.0198773	0.024285,2.1057	0.000594334	0.00120115
2	rs13400786	185298579	G,G	T,T	0.496024,0.959325	-0.000136339,-0.0570663	0.00395442,0.0216401	0.012112,2.07766	0.000584692	0.0011766
2	rs149789877	185859249	NA,T	NA,C	NA,0.997024	NA,0.122327	NA,0.078473	NA,0.924335	0.000581589	0.00116633
2	rs410607	185445880	G,NA	A,NA	0.014911,NA	0.0329973,NA	0.0163135,NA	1.36548,NA	0.000580394	0.00116641
2	rs78845317	185365578	G,G	A,A	0.895626,0.769841	0.0122594,0.0314058	0.00646666,0.0101552	1.23666,2.7024	0.000573517	0.00115658
2	rs359879	185439121	A,NA	G,NA	0.014911,NA	0.0328129,NA	0.0163135,NA	1.35375,NA	0.000568654	0.0011428
2	rs115997181	185420085	A,NA	G,NA	0.985089,NA	-0.032812,NA	0.0163138,NA	1.35366,NA	0.000568562	0.00114262
2	rs11691490	186314913	A,A	C,C	0.88171,0.951389	-0.000552042,0.0520651	0.00612213,0.0198773	0.0323814,2.05501	0.00056827	0.00114882
2	rs72901197	185135472	A,NA	G,NA	0.920477,NA	-0.00908162,NA	0.0073078,NA	0.669652,NA	0.000567416	0.00113325
2	rs76870040	185422774	G,NA	A,NA	0.985089,NA	-0.0327216,NA	0.0163138,NA	1.34793,NA	0.000562921	0.00113128
2	rs55701066	185628514	T,T	C,C	0.816103,0.90873	0.0243901,0.0351608	0.00510364,0.014843	5.75398,1.74851	0.000562149	0.00114181
2	rs116184692	186425962	G,NA	A,NA	0.980119,NA	0.0222215,NA	0.0141639,NA	0.93302,NA	0.000559687	0.00112615
2	rs115235384	185423603	A,NA	G,NA	0.984095,NA	-0.0318364,NA	0.0158037,NA	1.35696,NA	0.000559657	0.00112446
2	rs12151783	186175449	A,A	C,C	0.66501,0.697421	0.00605493,-0.0298683	0.00418899,0.00930543	0.828757,2.87668	0.000557614	0.00112723
2	rs77820291	186360921	A,NA	G,NA	0.979125,NA	0.0215471,NA	0.0138296,NA	0.92364,NA	0.000555945	0.00111879
2	rs10207872	185300641	A,A	C,C	0.494036,0.041667	-0.00049973,0.0576844	0.00395458,0.0213919	0.0460272,2.15453	0.000545119	0.00109661
2	rs17509622	185735643	A,NA	T,NA	0.958251,NA	0.0051021,NA	0.00988495,NA	0.217706,NA	0.000542033	0.00108568
2	rs117721323	185611669	NA,C	NA,A	NA,0.900794	NA,0.00672015	NA,0.0142995	NA,0.194917	0.000539102	0.0010798
2	rs112183442	185803445	A,NA	G,NA	0.954274,NA	-0.0051214,NA	0.00946506,NA	0.230291,NA	0.00053906	0.00107881
2	rs138223121	185744346	T,NA	C,NA	0.954274,NA	-0.00454914,NA	0.00946506,NA	0.20012,NA	0.000531574	0.00106381
2	rs7590299	186107423	G,G	A,A	0.635189,0.77381	-0.0122295,-0.00757729	0.00410728,0.0102176	2.53672,0.338817	0.000531028	0.00108065
2	rs116566770	185204448	G,NA	T,NA	0.975149,NA	0.0272703,NA	0.0127009,NA	1.49779,NA	0.000528332	0.0010622
2	rs62199984	186088292	A,A	T,T	0.633201,0.77381	-0.0122155,-0.00728357	0.00410256,0.0102176	2.53672,0.322446	0.000521487	0.00106144
2	rs72900969	186149451	G,NA	A,NA	0.996024,NA	0.0393592,NA	0.0314177,NA	0.677185,NA	0.000519031	0.00104128
2	rs17711915	186086798	T,T	C,C	0.635189,0.77381	-0.0121851,-0.00737989	0.00410728,0.0102176	2.52142,0.327785	0.000518437	0.00105539
2	rs7591741	185823879	G,G	A,A	0.209742,0.172619	-0.0205796,0.00727796	0.00485638,0.0113111	4.64612,0.284044	0.000515237	0.00104191
2	rs72898986	186105910	T,T	C,C	0.634195,0.77381	-0.0121781,-0.00752915	0.00410491,0.0102176	2.52142,0.336115	0.000512383	0.00104302
2	rs6709418	185829672	G,G	A,A	0.293241,0.200397	-0.0203588,-0.00238333	0.00434302,0.0106787	5.55866,0.0843934	0.00051109	0.00103476
2	rs1443032	185318914	G,G	T,T	0.464215,0.072421	-0.000455458,0.0397157	0.00396447,0.0164928	0.0416578,1.79486	0.000510907	0.0010266
2	rs2216836	186103012	C,C	T,T	0.634195,0.764881	-0.0121336,-0.00814066	0.00410491,0.01008	2.50616,0.377455	0.000507967	0.00103412
2	rs75451268	185414169	NA,C	NA,T	NA,0.987103	NA,0.0530948	NA,0.0378862	NA,0.792943	0.000505373	0.00101546
2	rs16826599	186125006	A,A	G,G	0.899602,0.779762	-0.00680661,-0.0317328	0.00657888,0.0103152	0.521652,2.67868	0.000503476	0.00101846
2	rs7424464	185145397	A,A	G,G	0.32505,0.356151	-0.00457517,-0.0229534	0.00422113,0.00892676	0.555299,1.99432	0.00050283	0.000991985
2	rs72901175	185120095	A,NA	C,NA	0.921471,NA	-0.00855269,NA	0.00734995,NA	0.611597,NA	0.000501396	0.00100172
2	rs263771	185921692	A,A	C,C	0.78827,0.823413	0.0200627,-0.00269478	0.00483962,0.0112102	4.46973,0.091498	0.000499172	0.00101321
2	rs62199986	186104461	A,A	T,T	0.634195,0.77381	-0.0121336,-0.00752915	0.00410491,0.0102176	2.50616,0.336115	0.000499161	0.00101604
2	rs72898954	186084657	C,C	T,T	0.634195,0.77381	-0.0121336,-0.00743286	0.00410491,0.0102176	2.50616,0.330733	0.000499065	0.00101584
2	rs73041379	185463535	A,A	G,G	0.744533,0.877976	0.0153129,0.0388717	0.00453346,0.0130599	3.13618,2.53517	0.000497467	0.0010083
2	rs12997698	186184294	T,T	G,G	0.66004,0.697421	0.00509186,-0.0299303	0.00417389,0.00930543	0.652689,2.88674	0.000492238	0.000994978
2	rs113263210	186213144	C,NA	T,NA	0.762425,NA	-0.0113172,NA	0.00464559,NA	1.8284,NA	0.000491589	0.000990311
2	rs12465090	185190616	G,G	A,A	0.323062,0.356151	-0.00440626,-0.0230049	0.00422788,0.00892676	0.526772,2.00156	0.000491399	0.000969844
2	rs116369456	185875202	A,NA	G,NA	0.984095,NA	0.0340279,NA	0.0158037,NA	1.50437,NA	0.000488737	0.000976201
2	rs17765227	186209495	G,NA	A,NA	0.769384,NA	-0.0119422,NA	0.00469379,NA	1.96054,NA	0.00048618	0.000979846
2	rs13011781	186186445	T,T	C,C	0.66004,0.697421	0.00508239,-0.0298781	0.00417389,0.00930543	0.651011,2.87827	0.000485241	0.000980818
2	rs62199983	186084439	T,T	C,C	0.634195,0.77381	-0.0120848,-0.00748101	0.00410491,0.0102176	2.48943,0.33342	0.000485021	0.000987188
2	rs137963300	186235466	NA,C	NA,T	NA,0.981151	NA,-0.0413598	NA,0.0314332	NA,0.725284	0.000484751	0.000971391
2	rs13033166	186182262	A,A	G,G	0.658052,0.697421	0.0050847,-0.029826	0.00416802,0.00930543	0.652689,2.86981	0.000484512	0.000979359
2	rs1582629	186177691	T,T	A,A	0.658052,0.697421	0.00535803,-0.0296269	0.00416802,0.00930543	0.701991,2.83761	0.000483311	0.000976996
2	rs78499510	185355748	A,A	G,G	0.895626,0.768849	0.0121256,0.0304184	0.00646666,0.0101399	1.21624,2.56847	0.000480789	0.000969424
2	rs7370700	186190221	T,T	C,C	0.746521,0.786706	-0.0150014,-0.0115865	0.00454514,0.0104354	3.01548,0.573705	0.000480027	0.000972899
2	rs12623015	186181349	T,T	C,C	0.658052,0.697421	0.00503839,-0.029826	0.00416802,0.00930543	0.644489,2.86981	0.00047912	0.000968437
2	rs145812831	186300457	C,NA	T,NA	0.991054,NA	0.0291579,NA	0.0209976,NA	0.782663,NA	0.000478248	0.00095829
2	rs72904751	186196317	A,NA	G,NA	0.769384,NA	-0.0118969,NA	0.00469379,NA	1.94856,NA	0.000478222	0.000963781
2	rs77013086	185354919	T,T	G,G	0.895626,0.768849	0.0122568,0.030222	0.00646666,0.0101399	1.23626,2.54093	0.000475654	0.000959075
2	rs12373743	186212068	A,NA	G,NA	0.762425,NA	-0.011223,NA	0.00464559,NA	1.80412,NA	0.000474813	0.000956467
2	rs13036089	185302013	G,G	C,C	0.511928,0.041667	-0.000499836,0.0557757	0.00395543,0.0213919	0.0460272,2.03976	0.000474216	0.000953992
2	rs116775825	185641160	C,NA	A,NA	0.957256,NA	-0.00507076,NA	0.00977441,NA	0.219025,NA	0.000473685	0.000948194
2	rs13005616	186179898	T,T	C,C	0.658052,0.697421	0.0050847,-0.0297264	0.00416802,0.00930543	0.652689,2.85369	0.000473566	0.000957211
2	rs13019088	185341872	A,A	G,G	0.468191,0.074405	-0.00175207,0.0375238	0.00396233,0.0162889	0.181538,1.67279	0.000471421	0.000946229
2	rs1364472	186203635	A,NA	G,NA	0.769384,NA	-0.0118516,NA	0.00469379,NA	1.93662,NA	0.000470435	0.000948064
2	rs62198801	186202274	T,NA	C,NA	0.769384,NA	-0.0118516,NA	0.00469379,NA	1.93662,NA	0.000470435	0.000948064
2	rs12989637	186183016	T,T	C,C	0.658052,0.697421	0.00489948,-0.0298781	0.00416802,0.00930543	0.620157,2.87827	0.000469241	0.000948413
2	rs13005569	186179745	C,C	G,G	0.658052,0.697421	0.00499208,-0.0297786	0.00416802,0.00930543	0.636333,2.86212	0.000468711	0.000947365
2	rs113696648	185791234	C,NA	G,NA	0.982107,NA	0.0348763,NA	0.014915,NA	1.71288,NA	0.000465472	0.000927175
2	rs12612763	186154075	T,T	C,C	0.898608,0.777778	-0.00640706,-0.0308482	0.00655017,0.0102821	0.484127,2.56893	0.000463117	0.000936392
2	rs142513763	185739463	NA,T	NA,C	NA,0.952381	NA,0.0277665	NA,0.0200728	NA,0.778388	0.000459887	0.000921962
2	rs80263644	185957731	G,NA	C,NA	0.90159,NA	-0.00958335,NA	0.00663768,NA	0.827395,NA	0.000459291	0.000926397
2	rs116420562	185325838	C,NA	A,NA	0.99006,NA	0.0221276,NA	0.01993,NA	0.573675,NA	0.00045745	0.000920335
2	rs147937632	185629000	NA,A	NA,G	NA,0.963294	NA,0.0230051	NA,0.0227328	NA,0.506473	0.000456278	0.000915031
2	rs72902877	185173074	G,NA	A,NA	0.926441,NA	-0.00870448,NA	0.0075738,NA	0.601302,NA	0.000456026	0.000910963
2	rs10179499	185625582	NA,G	NA,A	NA,0.045635	NA,0.0106146	NA,0.0204832	NA,0.21874	0.00045527	0.000909775
2	rs189804042	185602784	T,NA	C,NA	0.982107,NA	0.0346621,NA	0.014915,NA	1.69623,NA	0.000454357	0.000905086
2	rs12693377	185326251	T,T	C,C	0.45825,0.074405	-0.000875854,0.0377513	0.00396816,0.0162889	0.0833829,1.68887	0.000449689	0.000903062
2	rs62198776	186196841	C,NA	G,NA	0.769384,NA	-0.0117111,NA	0.00469379,NA	1.89981,NA	0.000447349	0.000901462
2	rs62198775	186195787	C,NA	T,NA	0.769384,NA	-0.0117111,NA	0.00469379,NA	1.89981,NA	0.000447349	0.000901462
2	rs6745420	186187295	C,C	T,T	0.26839,0.46627	-0.00919912,-0.0295927	0.00446187,0.00856887	1.40633,3.257	0.000446657	0.000906964
2	rs4666675	186087349	C,C	T,T	0.629225,0.77381	-0.0119622,-0.00723541	0.00409337,0.0102176	2.45916,0.319788	0.00044633	0.000908287
2	rs142428638	185721551	NA,A	NA,T	NA,0.997024	NA,0.108211	NA,0.078473	NA,0.774934	0.000446041	0.000894493
2	rs17616987	185351514	A,A	G,G	0.895626,0.768849	0.0123451,0.0297711	0.00646666,0.0101399	1.24982,2.47828	0.00044478	0.000896789
2	rs10190639	185306320	C,C	T,T	0.532803,0.957341	-0.000318737,-0.0552875	0.00396284,0.0211527	0.0287733,2.04789	0.000443846	0.000892869
2	rs118007872	186371436	NA,T	NA,C	NA,0.9375	NA,-0.0219765	NA,0.0176595	NA,0.670949	0.000441933	0.000886282
2	rs17765288	186214156	C,NA	T,NA	0.762425,NA	-0.011024,NA	0.00464559,NA	1.75341,NA	0.000441843	0.000889956
2	rs6732464	186074740	G,G	A,A	0.634195,0.77381	-0.0119026,-0.00866094	0.00410491,0.0102176	2.42756,0.401611	0.000440241	0.000895933
2	rs72904763	186199815	T,NA	C,NA	0.769384,NA	-0.0116658,NA	0.00469379,NA	1.88801,NA	0.000440226	0.000887085
2	rs143245512	185650721	NA,T	NA,G	NA,0.975198	NA,0.0528026	NA,0.0274863	NA,1.26181	0.000437559	0.000877071
2	rs62198803	186208380	A,NA	G,NA	0.770378,NA	-0.0117743,NA	0.0047009,NA	1.91165,NA	0.000436928	0.000880465
2	rs17616975	185350744	T,T	C,C	0.895626,0.768849	0.0122986,0.0297181	0.00646666,0.0101399	1.24268,2.47097	0.00043611	0.000879292
2	rs117552234	185616452	NA,A	NA,T	NA,0.948413	NA,0.0147419	NA,0.0193256	NA,0.35108	0.000435454	0.000873143
2	rs752777	186092092	T,T	A,A	0.629225,0.77381	-0.0119179,-0.00723541	0.00409337,0.0102176	2.44409,0.319788	0.000435072	0.000885321
2	rs192444460	185445949	NA,G	NA,A	NA,0.982143	NA,-0.0365949	NA,0.0322783	NA,0.590224	0.000434796	0.000872102
2	rs6745548	186187392	C,C	T,T	0.663022,0.697421	0.00490946,-0.0296185	0.00418287,0.00930543	0.618861,2.83626	0.000433355	0.000875719
2	rs72904748	186196303	C,NA	T,NA	0.769384,NA	-0.0116205,NA	0.00469379,NA	1.87625,NA	0.000433256	0.000873016
2	rs62198774	186194040	C,NA	T,NA	0.769384,NA	-0.0116205,NA	0.00469379,NA	1.87625,NA	0.000433256	0.000873016
2	rs12997247	186184378	G,G	A,A	0.27336,0.46627	-0.00905949,-0.0298411	0.00443621,0.00856887	1.38579,3.30385	0.000432564	0.000878298
2	rs1364471	186209004	C,C	A,A	0.692843,0.702381	0.00866191,-0.0213576	0.0042859,0.00934946	1.36374,1.65072	0.000431679	0.00087213
2	rs10170741	185333717	T,T	C,C	0.471173,0.074405	-0.00137964,0.0371169	0.00396089,0.0162889	0.138105,1.64422	0.000431566	0.000866516
2	rs56300049	186072601	A,A	G,G	0.634195,0.77381	-0.0118582,-0.00900018	0.00410491,0.0102176	2.41259,0.42205	0.00043125	0.000877614
2	rs850894	186210402	T,T	A,A	0.318091,0.297619	-0.00862751,0.0212404	0.00424522,0.00934946	1.37546,1.63645	0.000430811	0.000870683
2	rs6715005	186198929	C,C	T,T	0.693837,0.703373	0.00826141,-0.0221247	0.00428977,0.00935847	1.2666,1.74298	0.000429417	0.000867459
2	rs4667031	186181894	C,C	A,A	0.271372,0.46627	-0.0090802,-0.0298411	0.00444635,0.00856887	1.38579,3.30385	0.000427962	0.000868918
2	rs7575327	186181992	C,C	T,T	0.271372,0.46627	-0.0090802,-0.0298411	0.00444635,0.00856887	1.38579,3.30385	0.000427962	0.000868918
2	rs1364476	186185502	T,T	C,C	0.27336,0.46627	-0.00905949,-0.0297888	0.00443621,0.00856887	1.38579,3.29397	0.000427392	0.000867782
2	rs11692149	185342042	G,G	A,A	0.468191,0.074405	-0.00170617,0.0367692	0.00396233,0.0162889	0.17603,1.62	0.000426533	0.0008561
2	rs6733780	185327466	T,T	G,G	0.457256,0.074405	-0.000876002,0.037261	0.00396883,0.0162889	0.0833829,1.65431	0.000425143	0.000853745
2	rs11683254	186184601	C,C	T,T	0.27336,0.46627	-0.00905949,-0.0297413	0.00443621,0.00856887	1.38579,3.28499	0.000422757	0.000858356
2	rs17714537	186216660	T,NA	A,NA	0.762425,NA	-0.0108862,NA	0.00464559,NA	1.71869,NA	0.000420793	0.000847492
2	rs10191779	186283892	NA,G	NA,A	NA,0.049603	NA,-0.0311648	NA,0.0196878	NA,0.945264	0.000420408	0.00084342
2	rs1364475	186185653	T,T	C,C	0.27336,0.465278	-0.00905949,-0.0297929	0.00443621,0.00857004	1.38579,3.29397	0.000418351	0.000849358
2	rs1582627	186188010	C,C	G,G	0.663022,0.697421	0.00495542,-0.0294157	0.00418287,0.00930543	0.626833,2.80367	0.000418246	0.000845164
2	rs6746292	186184047	G,G	A,A	0.27336,0.46627	-0.00910529,-0.0296367	0.00443621,0.00856887	1.39662,3.26529	0.000418068	0.000848842
2	rs17762120	186061890	G,G	A,A	0.883698,0.94246	0.0132716,0.0266278	0.00616728,0.0183564	1.50303,0.833002	0.000417627	0.000848027
2	rs78623500	185996677	NA,C	NA,T	NA,0.983135	NA,-0.0402925	NA,0.0331973	NA,0.648105	0.000417217	0.000836789
2	rs17762216	186063153	C,C	T,T	0.883698,0.94246	0.0133636,0.0263966	0.00616728,0.0183564	1.51934,0.822656	0.00041717	0.000847159
2	rs146558654	185860091	NA,A	NA,G	NA,0.994048	NA,0.0714208	NA,0.0555718	NA,0.701753	0.000415829	0.000834211
2	rs34648882	185997949	G,NA	C,NA	0.949304,NA	-0.00685419,NA	0.00901262,NA	0.349741,NA	0.000414471	0.000829538
2	rs116170303	185257322	C,NA	T,NA	0.975149,NA	0.0164938,NA	0.0127009,NA	0.712046,NA	0.000414414	0.000815264
2	rs74906732	185470277	NA,G	NA,A	NA,0.968254	NA,0.0247505	NA,0.0243817	NA,0.508574	0.000414262	0.000830869
2	rs1364474	186185662	G,G	A,A	0.27336,0.465278	-0.00901369,-0.0297929	0.00443621,0.00857004	1.375,3.29397	0.000413099	0.000838657
2	rs1424531	186178928	G,G	A,A	0.271372,0.46627	-0.00903429,-0.0297413	0.00444635,0.00856887	1.375,3.28499	0.000413045	0.000838565
2	rs148607139	185653516	NA,G	NA,T	NA,0.988095	NA,-0.0708429	NA,0.0394133	NA,1.14106	0.000408045	0.000818405
2	rs1424532	186178814	G,G	A,A	0.649105,0.697421	0.00473641,-0.0291239	0.0041428,0.00930543	0.597019,2.75712	0.00040636	0.000821341
2	rs1582626	186199224	T,T	C,C	0.693837,0.702381	0.00826141,-0.0217481	0.00428977,0.00934946	1.2666,1.69872	0.00040567	0.000819462
2	rs6757185	186199020	T,T	C,C	0.693837,0.702381	0.00826141,-0.0217481	0.00428977,0.00934946	1.2666,1.69872	0.00040567	0.000819462
2	rs1364478	186178889	A,A	G,G	0.271372,0.46627	-0.00898838,-0.029689	0.00444635,0.00856887	1.36425,3.27513	0.000403087	0.000818295
2	rs114520323	185886173	G,NA	A,NA	0.993042,NA	-0.0408626,NA	0.0237851,NA	1.06652,NA	0.000403027	0.000806873
2	rs13034332	186204586	A,A	C,C	0.692843,0.702381	0.0085727,-0.0211518	0.0042859,0.00934946	1.3422,1.6257	0.000402496	0.000813102
2	rs182256574	185613160	NA,A	NA,G	NA,0.954365	NA,-0.00870812	NA,0.0204832	NA,0.173447	0.000401137	0.00080177
2	rs117487603	186237015	NA,G	NA,T	NA,0.984127	NA,-0.0531394	NA,0.0342017	NA,0.919897	0.000400488	0.0008022
2	rs140386255	185788251	NA,A	NA,G	NA,0.950397	NA,0.025591	NA,0.0196877	NA,0.712973	0.000391471	0.000784801
2	rs2369595	185626426	T,T	C,C	0.201789,0.14881	-0.0247209,-0.0256458	0.00492643,0.0120109	6.28229,1.48488	0.000388957	0.000788903
2	rs55937523	185516968	G,NA	A,NA	0.928429,NA	-0.00599371,NA	0.00767004,NA	0.361969,NA	0.000388588	0.000780282
2	rs12693388	185637684	G,G	A,A	0.202783,0.14881	-0.0246329,-0.025639	0.0049174,0.0120109	6.26267,1.48426	0.000388151	0.000787257
2	rs183538908	186258029	NA,A	NA,T	NA,0.996032	NA,0.0998202	NA,0.0679934	NA,0.847464	0.000384777	0.000771408
2	rs144438251	186176800	NA,C	NA,A	NA,0.986111	NA,0.0354086	NA,0.0365264	NA,0.478409	0.000380891	0.000765073
2	rs78788091	185674563	NA,A	NA,G	NA,0.951389	NA,0.0115698	NA,0.0198773	NA,0.251405	0.000380499	0.000761008
2	rs78498827	185343336	A,NA	G,NA	0.973161,NA	0.00535659,NA	0.0122339,NA	0.179473,NA	0.00038005	0.00076112
2	rs11681671	186203532	T,T	C,C	0.692843,0.702381	0.0083886,-0.0212415	0.0042859,0.00934946	1.29828,1.63659	0.00037933	0.000766233
2	rs77357807	185348508	T,T	C,C	0.912525,0.828373	0.0123252,0.0299611	0.00699802,0.011337	1.10681,2.08497	0.000378455	0.000763617
2	rs12616371	185198425	A,A	T,T	0.338966,0.357143	-0.0033608,-0.0229201	0.00417686,0.00892123	0.37568,1.99164	0.000376976	0.000745725
2	rs76643097	185346426	T,T	C,C	0.909543,0.85119	0.0123059,0.0310565	0.00689297,0.0120109	1.1295,2.01243	0.000376948	0.000760161
2	rs12693399	185757011	T,T	A,A	0.215706,0.131944	-0.0212407,-0.0237806	0.00480694,0.0126309	5.00316,1.22376	0.000376859	0.000765781
2	rs76594857	185852178	G,G	T,T	0.874751,0.936508	0.0248636,-0.0208527	0.00597324,0.0175302	4.50198,0.630356	0.000376431	0.000758248
2	rs11694167	186203864	T,T	A,A	0.692843,0.702381	0.0083886,-0.0211879	0.0042859,0.00934946	1.29828,1.63008	0.000376038	0.000759576
2	rs6434124	186189299	A,A	G,G	0.27336,0.46627	-0.00896512,-0.0293122	0.00443621,0.00856887	1.36361,3.20452	0.000373802	0.000758773
2	rs10803982	186188372	G,G	A,A	0.27336,0.46627	-0.00891979,-0.0293642	0.00443621,0.00856887	1.35301,3.21422	0.000373561	0.000758263
2	rs6751584	186202776	T,T	C,C	0.692843,0.702381	0.00825394,-0.0214413	0.0042859,0.00934946	1.2666,1.66095	0.000371772	0.00075093
2	rs149951278	186278042	NA,C	NA,T	NA,0.984127	NA,0.045603	NA,0.0342017	NA,0.738939	0.000369716	0.000741511
2	rs7561033	186189193	T,T	A,A	0.27336,0.46627	-0.00891979,-0.0293122	0.00443621,0.00856887	1.35301,3.20452	0.000369236	0.00074947
2	rs6434125	186189341	T,T	C,C	0.27336,0.46627	-0.00891979,-0.0293122	0.00443621,0.00856887	1.35301,3.20452	0.000369236	0.00074947
2	rs190306973	185498111	A,NA	G,NA	0.992048,NA	0.0182795,NA	0.0222601,NA	0.385582,NA	0.000368687	0.00074097
2	rs12465889	185321888	T,T	A,A	0.476143,0.073413	-0.000181978,0.0355387	0.00395881,0.0163898	0.0162223,1.52097	0.000368649	0.000739802
2	rs141200721	186199232	NA,T	NA,C	NA,0.983135	NA,-0.0473145	NA,0.0331973	NA,0.812243	0.000365896	0.000732962
2	rs4366862	185458441	A,A	T,T	0.742545,0.886905	0.0144781,0.0385396	0.00452197,0.0134972	2.86453,2.36668	0.000365418	0.00074021
2	rs2113498	186195774	A,A	C,C	0.691849,0.702381	0.00792659,-0.0220012	0.00428205,0.00934946	1.19279,1.7302	0.000365235	0.000737671
2	rs922629	185580915	NA,C	NA,A	NA,0.044643	NA,0.00702183	NA,0.0206987	NA,0.13405	0.000363162	0.000726015
2	rs6709795	186189411	G,G	A,A	0.274354,0.46627	-0.00890741,-0.0292129	0.0044312,0.00856887	1.35247,3.18605	0.000362516	0.000735864
2	rs1364473	186188807	T,T	A,A	0.27336,0.465278	-0.00891979,-0.0293162	0.00443621,0.00857004	1.35301,3.20452	0.000360964	0.000732678
2	rs13020990	186193810	C,C	T,T	0.691849,0.701389	0.00788024,-0.0219801	0.00428205,0.00934051	1.18227,1.7302	0.000359889	0.000726827
2	rs6738842	186189586	G,G	C,C	0.271372,0.46627	-0.00894018,-0.0289623	0.00444635,0.00856887	1.35301,3.13966	0.000358702	0.000728118
2	rs62198805	186219624	T,NA	A,NA	0.762425,NA	-0.0103834,NA	0.00464559,NA	1.59499,NA	0.00035473	0.000714238
2	rs74620122	185798066	T,NA	A,NA	0.960239,NA	0.00307835,NA	0.0101186,NA	0.118641,NA	0.000354627	0.000711152
2	rs150012746	185263886	T,NA	C,NA	0.973161,NA	-0.020852,NA	0.0122339,NA	1.05405,NA	0.000353897	0.000708385
2	rs4666971	185190874	C,C	T,T	0.338966,0.357143	-0.0031309,-0.0229392	0.00417686,0.00892123	0.343417,1.99432	0.00035339	0.000699458
2	rs117688717	186379889	NA,A	NA,G	NA,0.982143	NA,-0.0352391	NA,0.0322783	NA,0.560742	0.000352395	0.000706259
2	rs359875	185481648	NA,A	NA,G	NA,0.053571	NA,0.00929409	NA,0.0189843	NA,0.204509	0.000352322	0.000704776
2	rs62198810	186223491	G,NA	A,NA	0.763419,NA	-0.0103538,NA	0.0046523,NA	1.58426,NA	0.00035179	0.000708109
2	rs142353297	185254694	G,NA	T,NA	0.974155,NA	-0.0210539,NA	0.0124606,NA	1.0405,NA	0.000351412	0.000703496
2	rs359887	185489987	NA,T	NA,C	NA,0.052579	NA,0.00925876	NA,0.0191525	NA,0.201491	0.000350888	0.000701856
2	rs185091869	185869628	C,NA	G,NA	0.993042,NA	-0.0349476,NA	0.0237851,NA	0.848476,NA	0.000350701	0.000701866
2	rs114284627	185246567	A,NA	G,NA	0.974155,NA	-0.021013,NA	0.0124606,NA	1.03751,NA	0.000349665	0.000700002
2	rs72906820	186218831	C,NA	T,NA	0.762425,NA	-0.0103389,NA	0.00464559,NA	1.58426,NA	0.000349598	0.000703888
2	rs62198806	186221261	C,NA	A,NA	0.762425,NA	-0.0103389,NA	0.00464559,NA	1.58426,NA	0.000349598	0.000703888
2	rs62198804	186219512	G,NA	C,NA	0.762425,NA	-0.0103389,NA	0.00464559,NA	1.58426,NA	0.000349598	0.000703888
2	rs7588228	185191288	G,G	A,A	0.335984,0.357143	-0.00318288,-0.0228924	0.00418592,0.00892123	0.349664,1.98775	0.000349328	0.000691357
2	rs16826057	185458209	C,C	G,G	0.740557,0.885913	0.0137605,0.040023	0.00451065,0.0134459	2.64142,2.53541	0.000349294	0.000707259
2	rs113618218	185864874	A,NA	G,NA	0.984095,NA	0.0350822,NA	0.0158037,NA	1.57794,NA	0.000348884	0.000695613
2	rs359888	185492340	NA,G	NA,A	NA,0.052579	NA,0.00915912	NA,0.0191525	NA,0.198944	0.000348679	0.000697445
2	rs140596901	185218979	G,NA	T,NA	0.986084,NA	-0.0258781,NA	0.0168779,NA	0.902352,NA	0.000348257	0.000698845
2	rs11690860	185578739	NA,T	NA,C	NA,0.044643	NA,0.0062952	NA,0.0206987	NA,0.118601	0.000347863	0.000695483
2	rs191173608	185619500	NA,T	NA,A	NA,0.968254	NA,0.0385775	NA,0.0243817	NA,0.944636	0.000347024	0.000695681
2	rs62198809	186223261	T,NA	C,NA	0.763419,NA	-0.0103092,NA	0.0046523,NA	1.57356,NA	0.000346718	0.000697884
2	rs111393571	185410267	G,NA	T,NA	0.958251,NA	0.0229221,NA	0.00988495,NA	1.69035,NA	0.000346276	0.000692345
2	rs1364482	186256775	NA,T	NA,G	NA,0.051587	NA,-0.025871	NA,0.0193257	NA,0.743108	0.000345535	0.000692847
2	rs62198823	186226016	T,NA	G,NA	0.763419,NA	-0.0102975,NA	0.0046523,NA	1.57074,NA	0.000345395	0.000695217
2	rs116778430	185859294	A,NA	G,NA	0.973161,NA	-0.00601951,NA	0.0122339,NA	0.205725,NA	0.000345086	0.000690188
2	rs6752797	186220730	G,NA	A,NA	0.762425,NA	-0.0102944,NA	0.00464559,NA	1.57356,NA	0.000344571	0.000693748
2	rs180779251	186279833	C,NA	T,NA	0.978131,NA	0.0299505,NA	0.0135185,NA	1.57309,NA	0.000344082	0.000690175
2	rs141010557	185977214	C,NA	T,NA	0.972167,NA	0.0226884,NA	0.0120196,NA	1.22858,NA	0.000342622	0.000690732
2	rs145703276	185973219	T,NA	G,NA	0.972167,NA	0.0226884,NA	0.0120196,NA	1.22858,NA	0.000342622	0.000690732
2	rs1455877	185199294	T,T	G,G	0.333002,0.357143	-0.00315564,-0.0230374	0.00419521,0.00892123	0.344929,2.00815	0.000341295	0.00067576
2	rs72906836	186224432	A,NA	G,NA	0.763419,NA	-0.0102533,NA	0.0046523,NA	1.5602,NA	0.000340502	0.000685352
2	rs12475925	185190513	T,T	A,A	0.335984,0.357143	-0.00309251,-0.0228924	0.00418592,0.00892123	0.337208,1.98775	0.000340333	0.000673705
2	rs139253948	186070949	NA,T	NA,G	NA,0.989087	NA,0.0559345	NA,0.0411453	NA,0.759433	0.000338831	0.000679238
2	rs188135628	186355742	NA,A	NA,T	NA,0.997024	NA,0.0955887	NA,0.078473	NA,0.65134	0.000338019	0.000677475
2	rs73041376	185460423	T,T	C,C	0.744533,0.886905	0.0144251,0.039698	0.00453346,0.0134972	2.83475,2.48553	0.000338011	0.000684539
2	rs28535247	185321078	C,C	G,G	0.475149,0.073413	0.000637558,0.035712	0.00395919,0.0163898	0.0594497,1.53257	0.000337169	0.000677435
2	rs111978801	185673479	T,NA	A,NA	0.982107,NA	0.0318325,NA	0.014915,NA	1.48384,NA	0.000336454	0.000670713
2	rs7574128	185665765	NA,T	NA,C	NA,0.045635	NA,0.0057809	NA,0.0204832	NA,0.109149	0.000335585	0.000670961
2	rs77129532	186245402	A,NA	G,NA	0.908549,NA	-0.022995,NA	0.00685915,NA	3.09638,NA	0.000335002	0.000672896
2	rs7557163	186272532	NA,C	NA,T	NA,0.052579	NA,-0.0266367	NA,0.0191525	NA,0.784376	0.000334883	0.000671658
2	rs1480482	185548223	A,NA	C,NA	0.913519,NA	-0.0253236,NA	0.00703429,NA	3.49731,NA	0.00033471	0.000674546
2	rs77724485	185783202	NA,T	NA,C	NA,0.970238	NA,-0.0431405	NA,0.0251555	NA,1.06371	0.000333889	0.00066928
2	rs74469819	185335135	NA,A	NA,G	NA,0.943452	NA,0.0302728	NA,0.018507	NA,0.991861	0.000333757	0.000670016
2	rs34713272	185542953	G,G	A,A	0.823062,0.935516	0.00256757,-0.0122122	0.00518099,0.0174041	0.207473,0.316165	0.000331419	0.000667187
2	rs117696808	185361231	NA,A	NA,G	NA,0.975198	NA,0.0310195	NA,0.0274863	NA,0.586549	0.00033072	0.000663313
2	rs7581514	185602681	T,T	C,C	0.202783,0.14881	-0.0241799,-0.0262373	0.0049174,0.0120109	6.05658,1.53868	0.000330034	0.000669265
2	rs17501204	185174964	T,NA	C,NA	0.963221,NA	-0.0155811,NA	0.0105045,NA	0.860123,NA	0.000329651	0.000660849
2	rs62198807	186222266	C,NA	T,NA	0.762425,NA	-0.0101563,NA	0.00464559,NA	1.54062,NA	0.000329627	0.000663607
2	rs62176213	185541423	G,NA	C,NA	0.90159,NA	-0.0252303,NA	0.00663768,NA	3.84142,NA	0.000329587	0.000663971
2	rs2370109	186276387	NA,G	NA,A	NA,0.052579	NA,-0.0263731	NA,0.0191525	NA,0.773373	0.00032952	0.000660898
2	rs143345591	185569289	NA,C	NA,G	NA,0.985119	NA,0.0346632	NA,0.0353055	NA,0.486522	0.000329468	0.00066055
2	rs2216849	186274617	NA,C	NA,T	NA,0.052579	NA,-0.0262516	NA,0.0191525	NA,0.768326	0.000327097	0.000656038
2	rs140299354	185195379	T,NA	C,NA	0.955268,NA	-0.0177866,NA	0.00956466,NA	1.20108,NA	0.000324988	0.000650541
2	rs116612336	186165047	T,NA	C,NA	0.974155,NA	0.022832,NA	0.0124606,NA	1.17456,NA	0.000321495	0.000647756
2	rs13023579	186190812	A,A	G,G	0.690855,0.701389	0.00760009,-0.0218613	0.00427824,0.00934051	1.12114,1.71537	0.000321451	0.000649142
2	rs77252721	185423677	A,NA	T,NA	0.958251,NA	0.0224269,NA	0.00988495,NA	1.633,NA	0.000321446	0.000642758
2	rs359885	185487473	C,C	A,A	0.422465,0.839286	0.0165631,0.0329259	0.00400272,0.0116392	4.45544,2.33059	0.000321423	0.000645844
2	rs3931750	186259284	NA,G	NA,A	NA,0.048611	NA,-0.0261823	NA,0.0198773	NA,0.726366	0.000321262	0.000644223
2	rs1364481	186255407	NA,C	NA,T	NA,0.050595	NA,-0.0254809	NA,0.019504	NA,0.718053	0.000320752	0.00064315
2	rs12470221	186264360	NA,T	NA,G	NA,0.048611	NA,-0.0261457	NA,0.0198773	NA,0.724941	0.000320586	0.000642867
2	rs79507771	185749965	A,NA	G,NA	0.991054,NA	-0.040556,NA	0.0209976,NA	1.27225,NA	0.000319227	0.000639959
2	rs62198824	186227764	T,NA	C,NA	0.764414,NA	-0.0101798,NA	0.00465908,NA	1.5392,NA	0.000319178	0.000642426
2	rs117658201	185340116	NA,T	NA,G	NA,0.963294	NA,0.0402698	NA,0.0227328	NA,1.11641	0.00031793	0.000637968
2	rs7561599	185198456	C,C	A,A	0.33499,0.357143	-0.00292727,-0.0229201	0.00418899,0.00892123	0.314547,1.99164	0.000316637	0.000627182
2	rs10439305	185195951	A,A	G,G	0.33499,0.357143	-0.00288251,-0.0229671	0.00418899,0.00892123	0.308583,1.99825	0.000315966	0.000625921
2	rs359884	185486334	C,C	T,T	0.422465,0.839286	0.0165154,0.0329761	0.00400272,0.0116392	4.43292,2.33645	0.000315666	0.000634273
2	rs7423030	185197430	T,T	C,C	0.33499,0.357143	-0.00291384,-0.0229201	0.00418899,0.00892123	0.312755,1.99164	0.000315491	0.000624934
2	rs359891	185497226	G,G	A,A	0.422465,0.839286	0.0165154,0.0329179	0.00400272,0.0116392	4.43292,2.32966	0.000313924	0.000630768
2	rs1378666	185196800	C,C	T,T	0.333002,0.357143	-0.00293161,-0.0229201	0.00419521,0.00892123	0.314547,1.99164	0.000313126	0.000620328
2	rs62200787	185727353	A,A	T,T	0.875746,0.780754	-0.027426,-0.0061919	0.0059937,0.0103319	5.32387,0.260449	0.000313023	0.000634344
2	rs145392796	185537625	T,NA	C,NA	0.973161,NA	0.0225258,NA	0.0122339,NA	1.18321,NA	0.000312682	0.000629453
2	rs4666972	185198788	A,A	G,G	0.333002,0.357143	-0.00302124,-0.0227942	0.00419521,0.00892123	0.326588,1.97398	0.000312432	0.00061882
2	rs115103722	185702685	G,NA	A,NA	0.982107,NA	0.0310562,NA	0.014915,NA	1.42802,NA	0.000311743	0.000621574
2	rs112869258	185745353	C,NA	A,NA	0.982107,NA	0.0310232,NA	0.014915,NA	1.42567,NA	0.000310751	0.000619602
2	rs75702296	185281705	A,A	G,G	0.605368,0.94246	-0.00314284,-0.0355631	0.00404514,0.0183564	0.359328,1.27818	0.000310204	0.000624647
2	rs2052794	185455751	A,A	T,T	0.743539,0.884921	0.0144067,0.0375786	0.00452769,0.0133953	2.83475,2.29877	0.000309922	0.000627525
2	rs143097614	185545188	A,NA	G,NA	0.973161,NA	0.0224477,NA	0.0122339,NA	1.17702,NA	0.000309819	0.000623679
2	rs2369343	185196480	T,T	G,G	0.333996,0.358135	-0.00288464,-0.0227555	0.00419209,0.00891575	0.308583,1.97054	0.000309606	0.000613446
2	rs115808501	186163942	A,NA	G,NA	0.992048,NA	0.0205411,NA	0.0222601,NA	0.4484,NA	0.000308376	0.000618011
2	rs17430980	185578958	G,NA	C,NA	0.974155,NA	0.0221234,NA	0.0124606,NA	1.12021,NA	0.00030837	0.000620778
2	rs2887461	185196453	G,G	C,C	0.33499,0.357143	-0.00282335,-0.0229201	0.00418899,0.00892123	0.300756,1.99164	0.000307958	0.000610147
2	rs359886	185489407	A,A	G,G	0.422465,0.839286	0.0164725,0.0329259	0.00400272,0.0116392	4.41271,2.33059	0.000307806	0.000618468
2	rs2045284	185194719	A,A	G,G	0.333002,0.357143	-0.00288679,-0.0228924	0.00419521,0.00892123	0.308583,1.98775	0.000307612	0.000609472
2	rs2369192	185195132	A,A	G,G	0.33499,0.357143	-0.00283775,-0.0228924	0.00418899,0.00892123	0.302655,1.98775	0.00030734	0.000608901
2	rs13011519	185192742	G,G	A,A	0.332008,0.357143	-0.00293381,-0.0228409	0.00419836,0.00892123	0.314547,1.98053	0.000306884	0.000607935
2	rs56382904	186100156	G,G	A,A	0.728628,0.786706	-0.0135183,-0.00910528	0.00444635,0.0104354	2.62647,0.416899	0.000305831	0.000619028
2	rs13424692	185938738	A,A	G,G	0.771372,0.820437	0.0173235,0.00970541	0.00470807,0.0111371	3.63141,0.416224	0.000305597	0.000622982
2	rs62198829	186233366	T,NA	C,NA	0.764414,NA	-0.0100337,NA	0.00465908,NA	1.50484,NA	0.000305081	0.000614002
2	rs7596555	186232188	T,NA	C,NA	0.764414,NA	-0.0100337,NA	0.00465908,NA	1.50484,NA	0.000305081	0.000614002
2	rs138524896	186168462	NA,T	NA,C	NA,0.97619	NA,0.0414378	NA,0.0280389	NA,0.855603	0.000302841	0.000607183
2	rs76432705	185210414	NA,G	NA,A	NA,0.958333	NA,-0.0291478	NA,0.0213919	NA,0.761901	0.000302838	0.000607508
2	rs80115096	185990449	A,NA	G,NA	0.981113,NA	0.0295014,NA	0.0145245,NA	1.37427,NA	0.000302209	0.000602253
2	rs6434094	185500162	C,C	A,A	0.422465,0.838294	0.0163771,0.0328362	0.00400272,0.0116103	4.36796,2.32966	0.000301114	0.000604998
2	rs7591301	186189948	C,C	G,G	0.828032,0.784722	0.0103437,0.0261295	0.00523953,0.0104003	1.31548,1.92111	0.000300812	0.00060403
2	rs2054548	185502024	T,T	C,C	0.422465,0.839286	0.0164725,0.0326544	0.00400272,0.0116392	4.41271,2.29906	0.000300062	0.000602885
2	rs16826468	185995464	C,C	T,T	0.819085,0.822421	0.0165092,0.011426	0.00513615,0.0111856	2.88353,0.512831	0.000299668	0.000613842
2	rs1483232	185995792	A,A	G,G	0.819085,0.822421	0.0165092,0.011426	0.00513615,0.0111856	2.88353,0.512831	0.000299668	0.000613842
2	rs117626487	185212176	NA,G	NA,A	NA,0.981151	NA,-0.0219926	NA,0.0314332	NA,0.315031	0.000298729	0.000598318
2	rs12621107	185192753	A,A	G,G	0.333996,0.357143	-0.00270545,-0.0229392	0.00419209,0.00892123	0.285095,1.99432	0.000298651	0.000591855
2	rs2194476	186102815	T,T	C,C	0.729622,0.786706	-0.0135771,-0.00920674	0.00445148,0.0104354	2.64048,0.422928	0.000298082	0.000603342
2	rs2045285	185194107	A,A	G,G	0.333002,0.357143	-0.00284197,-0.0227942	0.00419521,0.00892123	0.302655,1.97398	0.000297795	0.000590088
2	rs12467899	185190493	C,C	G,G	0.333002,0.357143	-0.00266263,-0.0229906	0.00419521,0.00892123	0.279315,2.00156	0.000296341	0.000587457
2	rs10209504	185192086	G,G	T,T	0.33499,0.357143	-0.00265868,-0.0229392	0.00418899,0.00892123	0.279315,1.99432	0.000296242	0.00058717
2	rs115438240	185883877	G,NA	T,NA	0.935388,NA	-0.00437143,NA	0.00804241,NA	0.231545,NA	0.00029497	0.000592526
2	rs75110371	186333995	C,NA	T,NA	0.982107,NA	0.0312911,NA	0.014915,NA	1.4448,NA	0.000294896	0.000591164
2	rs2054549	185501950	A,A	C,C	0.422465,0.839286	0.0164248,0.0327049	0.00400272,0.0116392	4.3903,2.3049	0.000294743	0.000592196
2	rs1424529	186266064	NA,C	NA,G	NA,0.051587	NA,-0.0239335	NA,0.0193257	NA,0.66644	0.000293708	0.000589032
2	rs78017667	185981833	NA,G	NA,A	NA,0.992063	NA,0.0456869	NA,0.0481747	NA,0.464774	0.000292821	0.000587245
2	rs76074967	186379293	NA,A	NA,C	NA,0.977182	NA,-0.0299757	NA,0.0286274	NA,0.5301	0.000292319	0.000585876
2	rs140007057	185732138	NA,G	NA,A	NA,0.972222	NA,-0.0191076	NA,0.0260119	NA,0.334794	0.000292005	0.000585321
2	rs116004376	186331057	T,NA	C,NA	0.989066,NA	0.0253476,NA	0.0190121,NA	0.738846,NA	0.000290854	0.000582707
2	rs7564347	185505380	T,T	A,A	0.421471,0.839286	0.01643,0.0323351	0.00400399,0.0116392	4.3903,2.26224	0.000289606	0.000581851
2	rs13384132	185977366	A,A	G,G	0.819085,0.822421	0.0165567,0.0106565	0.00513615,0.0111856	2.89755,0.467569	0.00028911	0.000592082
2	rs850899	186213494	A,A	T,T	0.67495,0.839286	-0.00654049,0.0266036	0.00422113,0.0116392	0.916246,1.65225	0.000288886	0.000582387
2	rs144568632	185687961	NA,T	NA,C	NA,0.991071	NA,0.0591641	NA,0.0454422	NA,0.714602	0.000288166	0.000577755
2	rs137942900	185525348	NA,A	NA,G	NA,0.963294	NA,-0.0115245	NA,0.0227328	NA,0.213115	0.000286527	0.0005734
2	rs79790803	185526978	NA,A	NA,G	NA,0.954365	NA,0.0318149	NA,0.0204832	NA,0.919479	0.00028646	0.000574174
2	rs112047269	186016474	C,C	T,T	0.899602,0.940476	0.0199654,0.00362234	0.00657888,0.0180669	2.61849,0.0751561	0.000280948	0.000571808
2	rs2170202	185599568	C,C	G,G	0.201789,0.14881	-0.0239543,-0.0260103	0.00492643,0.0120109	5.93569,1.51792	0.000279719	0.000566902
2	rs9678203	185529712	C,C	T,T	0.418489,0.839286	0.0164461,0.0305141	0.00400792,0.0116392	4.3903,2.058	0.000279708	0.000562026
2	rs76167198	185178176	NA,T	NA,A	NA,0.969246	NA,-0.0305878	NA,0.0247591	NA,0.66419	0.000278934	0.000559233
2	rs1480478	185505556	A,A	T,T	0.421471,0.839286	0.0163394,0.0323911	0.00400399,0.0116392	4.34791,2.26867	0.000278915	0.000560364
2	rs12693385	185507229	T,T	C,C	0.421471,0.839286	0.0163394,0.0323911	0.00400399,0.0116392	4.34791,2.26867	0.000278915	0.000560364
2	rs140848110	186265840	NA,T	NA,C	NA,0.99504	NA,0.0633614	NA,0.0608454	NA,0.526202	0.000278321	0.000557796
2	rs146556322	185250778	C,NA	G,NA	0.985089,NA	-0.0210324,NA	0.0163138,NA	0.704837,NA	0.000276759	0.000555169
2	rs77194274	185569542	T,NA	C,NA	0.959245,NA	0.00134449,NA	0.00999958,NA	0.0491275,NA	0.000276071	0.000553006
2	rs116843446	185591217	NA,A	NA,G	NA,0.992063	NA,0.0703898	NA,0.0481747	NA,0.841704	0.000274893	0.000551075
2	rs79876807	185945681	C,NA	T,NA	0.976143,NA	-0.0059062,NA	0.0129561,NA	0.188097,NA	0.000274042	0.000549236
2	rs10198049	185508842	C,C	T,T	0.421471,0.839286	0.0163823,0.0319657	0.00400399,0.0116392	4.36796,2.22001	0.00027395	0.000550363
2	rs13430188	185281789	G,G	T,T	0.60835,0.938492	-0.00255907,-0.0329528	0.00405055,0.0177919	0.277755,1.19377	0.000273606	0.000550661
2	rs373424244	185895276	NA,A	NA,T	NA,0.96627	NA,-0.00996345	NA,0.023678	NA,0.171399	0.00027357	0.000547102
2	rs2035321	185529731	G,G	C,C	0.418489,0.839286	0.0163984,0.0305141	0.00400792,0.0116392	4.36796,2.058	0.000273279	0.000549101
2	rs72891853	185304341	T,T	C,C	0.544732,0.941468	0.000406228,-0.0385711	0.00397022,0.0182098	0.0369191,1.46646	0.000272916	0.000548535
2	rs143888564	186045589	NA,A	NA,C	NA,0.968254	NA,-0.00747928	NA,0.0243817	NA,0.119742	0.000272878	0.000546955
2	rs78635942	185849560	NA,A	NA,T	NA,0.972222	NA,-0.0461254	NA,0.0260119	NA,1.11811	0.000272417	0.000545661
2	rs76629295	185520300	T,T	G,G	0.893638,0.979167	-0.00641468,-0.00949324	0.00641306,0.0299292	0.498683,0.124302	0.000271951	0.000548098
2	rs2162456	185415420	T,T	A,A	0.358847,0.421627	-0.0154671,-0.028069	0.00412196,0.00865635	3.75654,2.92646	0.000271856	0.000550612
2	rs147808655	185367324	G,NA	A,NA	0.950298,NA	-0.0246047,NA	0.00909753,NA	2.16496,NA	0.000271714	0.000544493
2	rs79039276	186362352	NA,C	NA,T	NA,0.946429	NA,0.0178231	NA,0.0189842	NA,0.458651	0.000271421	0.000544475
2	rs78764810	186096722	G,NA	A,NA	0.960239,NA	-0.00013859,NA	0.0101186,NA	0.00477207,NA	0.000271107	0.00054363
2	rs6434095	185513327	A,A	G,G	0.422465,0.839286	0.0164725,0.0315098	0.00400272,0.0116392	4.41271,2.16846	0.000271019	0.000544447
2	rs78111949	185778810	C,NA	A,NA	0.971173,NA	0.0169979,NA	0.0118166,NA	0.823044,NA	0.000270871	0.000542997
2	rs6713145	186189784	G,G	A,A	0.271372,0.439484	-0.00931425,-0.0260403	0.00444635,0.00861267	1.44143,2.60227	0.000270705	0.000548835
2	rs1477457	186299528	NA,A	NA,G	NA,0.063492	NA,-0.0184632	NA,0.0175302	NA,0.534259	0.000269918	0.000541385
2	rs145745708	185398286	G,NA	A,NA	0.973161,NA	0.00333458,NA	0.0122339,NA	0.105028,NA	0.00026943	0.000539514
2	rs72902780	186177455	G,G	A,A	0.61332,0.768849	-0.0126372,-0.00620901	0.00405994,0.0101399	2.73187,0.267351	0.000269188	0.000547283
2	rs116434896	186235608	T,NA	A,NA	0.99006,NA	-0.0216899,NA	0.01993,NA	0.558365,NA	0.000268619	0.00053936
2	rs74269782	185606784	NA,A	NA,C	NA,0.977182	NA,0.0436297	NA,0.0286274	NA,0.894508	0.000267637	0.000536324
2	rs1424538	186301351	NA,C	NA,T	NA,0.063492	NA,-0.0182579	NA,0.0175302	NA,0.52631	0.00026682	0.000535167
2	rs74432599	185575653	NA,G	NA,C	NA,0.973214	NA,0.0473786	NA,0.0264757	NA,1.13352	0.000266203	0.000534538
2	rs78600519	186091441	NA,T	NA,C	NA,0.945437	NA,0.00432628	NA,0.0188207	NA,0.0871437	0.000264784	0.000529686
2	rs12693410	186310420	NA,C	NA,T	NA,0.063492	NA,-0.0181011	NA,0.0175302	NA,0.520271	0.0002645	0.000530512
2	rs2194508	186317662	NA,A	NA,G	NA,0.063492	NA,-0.0180542	NA,0.0175302	NA,0.518469	0.000263813	0.000529135
2	rs1345933	186337915	NA,G	NA,T	NA,0.063492	NA,-0.0179943	NA,0.0175302	NA,0.516173	0.000262943	0.000527387
2	rs191552265	185770011	NA,T	NA,C	NA,0.972222	NA,-0.0163893	NA,0.0260119	NA,0.276833	0.000262631	0.000526445
2	rs11673741	186314367	NA,C	NA,T	NA,0.063492	NA,-0.0179484	NA,0.0175302	NA,0.514413	0.000262278	0.000526053
2	rs142256797	185195480	NA,T	NA,G	NA,0.955357	NA,0.02168	NA,0.0206987	NA,0.530306	0.00026187	0.000524731
2	rs7576818	186334636	NA,G	NA,A	NA,0.0625	NA,-0.017974	NA,0.0176595	NA,0.510369	0.000261734	0.000524942
2	rs10195783	186334104	NA,C	NA,T	NA,0.063492	NA,-0.017898	NA,0.0175302	NA,0.512486	0.000261553	0.000524599
2	rs138786316	185466841	C,NA	T,NA	0.968191,NA	0.00462957,NA	0.0112664,NA	0.166769,NA	0.000261461	0.00052239
2	rs13021843	185512838	A,A	G,G	0.422465,0.839286	0.0163771,0.0316156	0.00400272,0.0116392	4.36796,2.18037	0.000261438	0.000525196
2	rs17713228	186171788	A,NA	T,NA	0.991054,NA	0.0169198,NA	0.0209976,NA	0.376381,NA	0.000260822	0.000522822
2	rs1593661	185410634	A,A	G,G	0.358847,0.421627	-0.0154223,-0.0279223	0.00412196,0.00865635	3.73773,2.9007	0.000260774	0.000528122
2	rs144771771	185793851	NA,A	NA,C	NA,0.990079	NA,0.0598612	NA,0.0431319	NA,0.782046	0.000260056	0.000521421
2	rs72894945	185849870	C,NA	G,NA	0.99006,NA	0.0224456,NA	0.01993,NA	0.584908,NA	0.000259915	0.000521163
2	rs72894496	186336243	T,NA	G,NA	0.981113,NA	0.0177486,NA	0.0145245,NA	0.654201,NA	0.000259778	0.000520865
2	rs75772007	186328089	NA,A	NA,G	NA,0.933532	NA,-0.0124619	NA,0.0171606	NA,0.330015	0.000259054	0.000519307
2	rs113636298	185954299	A,NA	C,NA	0.976143,NA	-0.00535728,NA	0.0129561,NA	0.167973,NA	0.000259033	0.00051916
2	rs6434096	185516724	C,C	T,T	0.422465,0.838294	0.0163771,0.0312761	0.00400272,0.0116103	4.36796,2.15098	0.000259014	0.00052031
2	rs116498128	186037370	A,NA	G,NA	0.977137,NA	-0.0259446,NA	0.0132281,NA	1.30241,NA	0.000258817	0.000519482
2	rs78035114	185945275	NA,C	NA,T	NA,0.951389	NA,0.0265679	NA,0.0198773	NA,0.741475	0.00025876	0.000518438
2	rs6752582	186321570	NA,G	NA,A	NA,0.063492	NA,-0.0176862	NA,0.0175302	NA,0.504421	0.000258551	0.000518575
2	rs2370391	186329834	NA,C	NA,T	NA,0.063492	NA,-0.0176862	NA,0.0175302	NA,0.504421	0.000258551	0.000518575
2	rs77715599	185593114	NA,A	NA,G	NA,0.954365	NA,-0.0391592	NA,0.0204832	NA,1.25255	0.000258413	0.000518665
2	rs1424528	186239607	G,G	A,A	0.087475,0.125	-0.00635949,-0.0290024	0.00699802,0.0129254	0.43952,1.60479	0.000258222	0.000522841
2	rs75484301	186190111	NA,G	NA,A	NA,0.902778	NA,-0.0276792	NA,0.0144288	NA,1.25909	0.000257624	0.000517199
2	rs77519010	185544474	NA,A	NA,G	NA,0.97619	NA,0.0424907	NA,0.0280389	NA,0.887175	0.000256846	0.00051477
2	rs34233446	186177399	G,G	A,A	0.61332,0.768849	-0.0125441,-0.00616111	0.00405994,0.0101399	2.69821,0.264843	0.000256344	0.000521094
2	rs141620747	186023917	NA,G	NA,A	NA,0.988095	NA,0.0596127	NA,0.0394133	NA,0.884701	0.000255926	0.000513067
2	rs75992008	186308908	NA,G	NA,A	NA,0.93254	NA,-0.0115818	NA,0.017043	NA,0.303835	0.000254192	0.000509552
2	rs149506571	185498355	NA,A	NA,T	NA,0.985119	NA,0.0258076	NA,0.0353055	NA,0.332741	0.000253327	0.000507885
2	rs403115	185475579	C,C	T,T	0.418489,0.839286	0.0158927,0.0332945	0.00400792,0.0116392	4.13491,2.37377	0.000253062	0.000508273
2	rs62198772	186189829	A,A	T,T	0.593439,0.763889	-0.013026,-0.00225222	0.00402521,0.0100654	2.91658,0.0846293	0.000252105	0.000512265
2	rs72896494	186374250	A,NA	T,NA	0.989066,NA	0.023649,NA	0.0190121,NA	0.670523,NA	0.000250656	0.000502217
2	rs139480157	185452996	NA,C	NA,T	NA,0.970238	NA,0.0459681	NA,0.0251555	NA,1.16976	0.000250654	0.000503083
2	rs7557829	186172142	C,C	T,T	0.61332,0.768849	-0.0124997,-0.00672954	0.00405994,0.0101399	2.68225,0.295075	0.000250412	0.000509032
2	rs7570449	186172416	G,G	A,A	0.61332,0.768849	-0.0124997,-0.00672954	0.00405994,0.0101399	2.68225,0.295075	0.000250412	0.000509032
2	rs148974764	185540693	NA,T	NA,A	NA,0.962302	NA,0.0385205	NA,0.0224433	NA,1.06501	0.000250107	0.000501227
2	rs144232364	186150363	NA,T	NA,C	NA,0.97619	NA,0.0395617	NA,0.0280389	NA,0.800637	0.000249661	0.00050132
2	rs141007716	185689305	NA,G	NA,A	NA,0.964286	NA,0.00858564	NA,0.0230345	NA,0.149139	0.000249377	0.00050034
2	rs75823947	185958897	NA,A	NA,G	NA,0.945437	NA,0.00350973	NA,0.0188207	NA,0.0695266	0.000249087	0.000498326
2	rs13429081	185963522	T,T	A,A	0.82008,0.820437	0.0164066,0.00979134	0.00514721,0.0111371	2.84308,0.421003	0.000248894	0.000509301
2	rs116164641	185206616	T,NA	G,NA	0.984095,NA	0.0124553,NA	0.0158037,NA	0.365902,NA	0.000247473	0.000493881
2	rs114205704	185402349	C,NA	T,NA	0.963221,NA	-0.0127788,NA	0.0105045,NA	0.65016,NA	0.000246405	0.000495096
2	rs6434130	186348199	NA,G	NA,A	NA,0.0625	NA,-0.0168215	NA,0.0176595	NA,0.467476	0.000245748	0.000492875
2	rs4592808	185421299	G,G	A,A	0.358847,0.422619	-0.0147275,-0.0286131	0.00412196,0.00865361	3.4522,3.0247	0.000245659	0.000497075
2	rs115082372	185609871	T,NA	A,NA	0.939364,NA	-0.00421088,NA	0.00828432,NA	0.213784,NA	0.000245554	0.000493418
2	rs10165431	185943483	C,C	T,T	0.82008,0.820437	0.0164066,0.0095591	0.00514721,0.0111371	2.84308,0.408134	0.000245372	0.000502049
2	rs11679155	186176928	A,A	T,T	0.61332,0.768849	-0.0124553,-0.00620901	0.00405994,0.0101399	2.66634,0.267351	0.000244733	0.000497424
2	rs4667029	186176136	G,G	C,C	0.61332,0.768849	-0.0124553,-0.00640536	0.00405994,0.0101399	2.66634,0.277708	0.000244651	0.000497269
2	rs146059790	186409301	T,NA	A,NA	0.985089,NA	0.019853,NA	0.0163138,NA	0.650479,NA	0.000244616	0.000491016
2	rs10803986	186350285	NA,G	NA,A	NA,0.0625	NA,-0.0167203	NA,0.0176595	NA,0.46378	0.000244491	0.000490352
2	rs572520293	185840732	NA,C	NA,T	NA,0.997024	NA,0.0667828	NA,0.078473	NA,0.403675	0.000244245	0.000489756
2	rs114105057	185474546	A,NA	G,NA	0.968191,NA	0.00403232,NA	0.0112664,NA	0.142419,NA	0.00024418	0.000487928
2	rs117828782	185756754	NA,G	NA,A	NA,0.984127	NA,0.0241748	NA,0.0342017	NA,0.319056	0.000244156	0.000489498
2	rs77900340	186208092	A,NA	C,NA	0.991054,NA	-0.020806,NA	0.0209976,NA	0.492487,NA	0.000244101	0.000489073
2	rs151067850	185271397	A,NA	G,NA	0.986084,NA	0.0138025,NA	0.0168779,NA	0.383547,NA	0.000243811	0.000488269
2	rs73045229	185962398	T,T	G,G	0.82008,0.820437	0.016359,0.00974724	0.00514721,0.0111371	2.82921,0.418548	0.000243694	0.000498615
2	rs76570449	186007425	T,NA	C,NA	0.971173,NA	0.00104389,NA	0.0118166,NA	0.0317014,NA	0.000243428	0.000487397
2	rs75493215	185944434	C,C	T,T	0.82008,0.820437	0.016359,0.00970541	0.00514721,0.0111371	2.82921,0.416224	0.000243066	0.00049732
2	rs1424527	186364350	NA,T	NA,G	NA,0.0625	NA,-0.016565	NA,0.0176595	NA,0.458131	0.000242589	0.000486534
2	rs899847	185530491	A,A	G,G	0.422465,0.839286	0.0163342,0.0309311	0.00400272,0.0116392	4.34791,2.1039	0.000242042	0.000486181
2	rs79325626	185935586	NA,T	NA,C	NA,0.945437	NA,0.00288412	NA,0.0188207	NA,0.0564029	0.000241776	0.000483733
2	rs62200005	186128320	G,G	A,A	0.737575,0.787698	-0.0134364,-0.00931919	0.00449401,0.0104531	2.55422,0.4287	0.000241519	0.000488939
2	rs17763513	186127906	A,A	T,T	0.737575,0.787698	-0.0134364,-0.00931919	0.00449401,0.0104531	2.55422,0.4287	0.000241519	0.000488939
2	rs138759793	186156451	NA,T	NA,A	NA,0.985119	NA,0.0469445	NA,0.0353055	NA,0.736058	0.000240711	0.000482426
2	rs117533872	185681823	NA,C	NA,G	NA,0.958333	NA,-0.0331207	NA,0.0213919	NA,0.915225	0.000240632	0.000482385
2	rs144492613	186022837	NA,C	NA,T	NA,0.989087	NA,-0.0503095	NA,0.0411453	NA,0.65476	0.000239959	0.000480412
2	rs56249605	186080525	T,NA	C,NA	0.985089,NA	0.00863228,NA	0.0163138,NA	0.224238,NA	0.000239909	0.000481443
2	rs57684299	185952048	T,T	C,C	0.82008,0.820437	0.0163161,0.00974931	0.00514721,0.0111371	2.81675,0.418663	0.000239746	0.000490502
2	rs10931177	186355015	NA,G	NA,A	NA,0.0625	NA,-0.0163025	NA,0.0176595	NA,0.448644	0.000239447	0.00048023
2	rs1477455	186370097	NA,C	NA,T	NA,0.0625	NA,-0.0163025	NA,0.0176595	NA,0.448644	0.000239447	0.00048023
2	rs146768419	185426661	G,NA	A,NA	0.975149,NA	-0.0124064,NA	0.0127009,NA	0.483255,NA	0.000239309	0.000481244
2	rs77036058	185357248	T,NA	C,NA	0.992048,NA	-0.0187564,NA	0.0222601,NA	0.398536,NA	0.000239029	0.000479497
2	rs183501422	185906412	NA,C	NA,T	NA,0.989087	NA,0.0547082	NA,0.0411453	NA,0.736037	0.000238869	0.000478882
2	rs7421031	186171939	C,C	A,A	0.61332,0.768849	-0.0124065,-0.00687376	0.00405994,0.0101399	2.64889,0.302909	0.000238707	0.000485177
2	rs145148178	186012566	NA,C	NA,T	NA,0.975198	NA,-0.0165244	NA,0.0274863	NA,0.261444	0.000238229	0.000477532
2	rs115478732	186363998	C,NA	T,NA	0.989066,NA	0.0198385,NA	0.0190121,NA	0.527636,NA	0.000237762	0.000476341
2	rs13028074	185307758	A,A	G,G	0.514911,0.059524	-0.000409063,0.0370428	0.00395606,0.0180669	0.0373257,1.39433	0.000237695	0.000477752
2	rs112496053	185950120	G,G	T,T	0.82008,0.820437	0.0163161,0.00960786	0.00514721,0.0111371	2.81675,0.410824	0.000237673	0.000486234
2	rs79618953	186273038	C,NA	T,NA	0.983101,NA	0.0307547,NA	0.0153396,NA	1.34706,NA	0.000237534	0.000476168
2	rs117357185	185522217	NA,T	NA,C	NA,0.987103	NA,-0.0486929	NA,0.0378862	NA,0.701784	0.000237502	0.00047622
2	rs1424525	186362164	NA,A	NA,G	NA,0.0625	NA,-0.0160955	NA,0.0176595	NA,0.441213	0.000237032	0.000475384
2	rs80098514	185886626	C,NA	G,NA	0.993042,NA	0.0161485,NA	0.0237851,NA	0.303487,NA	0.000236548	0.000474451
2	rs1424526	186363932	NA,T	NA,C	NA,0.0625	NA,-0.0159945	NA,0.0176595	NA,0.437605	0.000235874	0.000473059
2	rs140112793	185452214	NA,A	NA,G	NA,0.944444	NA,0.0220036	NA,0.0186617	NA,0.622754	0.000235724	0.000472608
2	rs35830509	185324256	C,NA	T,NA	0.89662,NA	-0.0111495,NA	0.00649407,NA	1.06549,NA	0.000235426	0.000472047
2	rs56269130	186149165	C,C	T,T	0.614314,0.772817	-0.0124612,-0.00727231	0.00406188,0.0102018	2.66634,0.322446	0.000235103	0.000477861
2	rs17763801	186145762	G,G	A,A	0.614314,0.772817	-0.0124612,-0.00712801	0.00406188,0.0102018	2.66634,0.314492	0.000235008	0.000477661
2	rs149705229	185684057	G,NA	A,NA	0.975149,NA	0.0210661,NA	0.0127009,NA	1.01239,NA	0.000234978	0.000472694
2	rs141146639	185984143	NA,G	NA,A	NA,0.945437	NA,0.00278828	NA,0.0188207	NA,0.0544208	0.000234514	0.000469239
2	rs415350	185469503	NA,T	NA,C	NA,0.045635	NA,0.000501595	NA,0.0204832	NA,0.0085687	0.000234311	0.000468929
2	rs11900568	186365918	NA,G	NA,T	NA,0.0625	NA,-0.0157822	NA,0.0176595	NA,0.430061	0.000233483	0.000468261
2	rs11686701	186166152	A,A	G,G	0.61332,0.772817	-0.0123621,-0.00688262	0.00405994,0.0102018	2.63307,0.301117	0.000233168	0.000473865
2	rs58500675	185422549	G,G	A,A	0.763419,0.827381	0.0127004,0.0312993	0.0046523,0.0113111	2.19826,2.24754	0.000233153	0.000471933
2	rs62174888	185389301	A,NA	G,NA	0.928429,NA	-0.01907,NA	0.00767004,NA	1.88915,NA	0.0002331	0.000467816
2	rs17616565	185175593	NA,A	NA,G	NA,0.955357	NA,0.019002	NA,0.0206987	NA,0.445383	0.000233048	0.000467003
2	rs115199421	185413042	A,NA	G,NA	0.964215,NA	-0.0123267,NA	0.0106439,NA	0.607612,NA	0.000232727	0.000467622
2	rs187702888	186390783	NA,C	NA,T	NA,0.967262	NA,-0.0293574	NA,0.0240217	NA,0.654308	0.000232035	0.000465553
2	rs2370130	186185061	G,G	C,C	0.61332,0.768849	-0.0122733,-0.00627478	0.00405994,0.0101399	2.60159,0.270806	0.000231993	0.000471465
2	rs139019195	186379891	T,NA	C,NA	0.989066,NA	0.0194505,NA	0.0190121,NA	0.513883,NA	0.000231853	0.000464507
2	rs17430153	185401265	C,C	A,A	0.750497,0.827381	0.0113308,0.0316619	0.00456906,0.0113111	1.88133,2.29046	0.000231767	0.00046895
2	rs74904345	185275374	NA,A	NA,C	NA,0.97619	NA,-0.0235519	NA,0.0280389	NA,0.396939	0.000231584	0.000464162
2	rs188036455	185767386	NA,A	NA,T	NA,0.990079	NA,0.0489461	NA,0.0431319	NA,0.590982	0.000230973	0.00046313
2	rs1483247	185937040	T,T	C,C	0.847913,0.9375	0.0184133,0.00346252	0.00550577,0.0176595	3.08369,0.0733725	0.000230771	0.000466712
2	rs75801814	185418069	T,NA	C,NA	0.964215,NA	-0.0122417,NA	0.0106439,NA	0.601893,NA	0.000230467	0.000463075
2	rs138995932	185796870	NA,T	NA,C	NA,0.989087	NA,0.0532772	NA,0.0411453	NA,0.709143	0.00023001	0.000461148
2	rs359882	185483858	A,A	G,G	0.417495,0.838294	0.0157168,0.0328441	0.00400926,0.0116103	4.05303,2.33059	0.000230006	0.000461967
2	rs12617296	185879070	NA,G	NA,T	NA,0.934524	NA,-0.00120468	NA,0.0172809	NA,0.0248334	0.000229479	0.000459335
2	rs10931166	186141363	G,G	C,C	0.614314,0.772817	-0.0124124,-0.0074039	0.00406188,0.0102018	2.64889,0.329758	0.00022942	0.000466282
2	rs56107470	186156228	T,T	C,C	0.614314,0.772817	-0.0124124,-0.00722421	0.00406188,0.0102018	2.64889,0.319788	0.000229263	0.000465953
2	rs56065350	186156180	A,A	C,C	0.614314,0.772817	-0.0124124,-0.00722421	0.00406188,0.0102018	2.64889,0.319788	0.000229263	0.000465953
2	rs17584193	185552092	NA,G	NA,A	NA,0.787698	NA,-0.0101788	NA,0.0104531	NA,0.481254	0.000229102	0.000458606
2	rs144048758	186043223	NA,T	NA,A	NA,0.987103	NA,-0.0448376	NA,0.0378862	NA,0.625952	0.000228317	0.000457815
2	rs56321552	185787483	C,NA	G,NA	0.957256,NA	-0.00189357,NA	0.00977441,NA	0.0724296,NA	0.000228115	0.000457617
2	rs17713084	186169599	C,C	T,T	0.61332,0.771825	-0.0123177,-0.00672786	0.00405994,0.0101861	2.61731,0.293335	0.000227957	0.000463236
2	rs79279076	185409177	C,NA	T,NA	0.964215,NA	-0.0121451,NA	0.0106439,NA	0.595418,NA	0.000227942	0.000457992
2	rs79026511	185410092	A,NA	G,NA	0.964215,NA	-0.0121451,NA	0.0106439,NA	0.595418,NA	0.000227942	0.000457992
2	rs75054270	185415357	A,NA	C,NA	0.964215,NA	-0.0121451,NA	0.0106439,NA	0.595418,NA	0.000227942	0.000457992
2	rs78604756	185409661	G,NA	A,NA	0.964215,NA	-0.0121451,NA	0.0106439,NA	0.595418,NA	0.000227942	0.000457992
2	rs76229435	185409485	G,NA	A,NA	0.964215,NA	-0.0121451,NA	0.0106439,NA	0.595418,NA	0.000227942	0.000457992
2	rs117018927	185171373	NA,G	NA,A	NA,0.956349	NA,0.0186365	NA,0.0209218	NA,0.428229	0.000227938	0.000456768
2	rs10803987	186419445	NA,G	NA,A	NA,0.063492	NA,-0.0146755	NA,0.0175302	NA,0.395229	0.000227913	0.000457096
2	rs4575687	186372741	NA,C	NA,T	NA,0.0625	NA,-0.0152614	NA,0.0176595	NA,0.411757	0.000227849	0.000456954
2	rs12623057	186121149	NA,A	NA,G	NA,0.951389	NA,0.0036435	NA,0.0198773	NA,0.0682561	0.000227652	0.000455593
2	rs55764167	185520787	T,T	G,G	0.420477,0.839286	0.0161587,0.0312482	0.00400528,0.0116392	4.26158,2.13916	0.000227614	0.000457138
2	rs76430972	185619139	T,NA	C,NA	0.972167,NA	-0.0243653,NA	0.0120196,NA	1.3701,NA	0.000227207	0.000455938
2	rs17582900	185175321	NA,A	NA,C	NA,0.955357	NA,0.0183397	NA,0.0206987	NA,0.425274	0.000226977	0.000454843
2	rs79123036	186283383	T,NA	C,NA	0.909543,NA	-0.00600799,NA	0.00689297,NA	0.416325,NA	0.00022673	0.000454227
2	rs7576335	186185951	A,A	G,G	0.61332,0.768849	-0.0122244,-0.0061976	0.00405994,0.0101399	2.58435,0.266753	0.000226321	0.000459898
2	rs4265972	186394771	NA,G	NA,T	NA,0.0625	NA,-0.0151046	NA,0.0176595	NA,0.406303	0.000226215	0.000453675
2	rs10497663	185946827	C,C	T,T	0.82008,0.820437	0.016178,0.00965663	0.00514721,0.0111371	2.7768,0.41352	0.000226172	0.00046261
2	rs17582879	185168559	NA,A	NA,T	NA,0.955357	NA,0.0182391	NA,0.0206987	NA,0.42225	0.000226088	0.000453063
2	rs6708416	186106391	T,T	C,C	0.454274,0.468254	-0.0062783,0.0155724	0.00397094,0.00856664	0.943615,1.16056	0.000225971	0.000456542
2	rs117705240	185673528	NA,G	NA,T	NA,0.981151	NA,-0.0151936	NA,0.0314332	NA,0.201461	0.000225474	0.000452015
2	rs118098805	186124774	NA,A	NA,T	NA,0.979167	NA,0.0325574	NA,0.0299292	NA,0.558025	0.000224991	0.000451103
2	rs78866252	185796365	C,NA	T,NA	0.985089,NA	0.0283553,NA	0.0163138,NA	1.08518,NA	0.00022492	0.000451098
2	rs72898984	186105221	C,NA	T,NA	0.985089,NA	-0.016314,NA	0.0163138,NA	0.498524,NA	0.000224764	0.000450989
2	rs147941569	185873665	A,NA	T,NA	0.99006,NA	0.0130496,NA	0.01993,NA	0.290207,NA	0.00022459	0.000450842
2	rs4667025	186150287	A,A	G,G	0.61332,0.772817	-0.0122733,-0.00707991	0.00405994,0.0102018	2.60159,0.311855	0.000224572	0.000456329
2	rs79459829	185172105	NA,A	NA,G	NA,0.955357	NA,0.0180604	NA,0.0206987	NA,0.416896	0.000224529	0.00044994
2	rs77780547	185413358	T,NA	C,NA	0.964215,NA	-0.0120078,NA	0.0106439,NA	0.586263,NA	0.00022443	0.000450926
2	rs62200016	186157051	A,A	G,G	0.614314,0.772817	-0.012368,-0.00732039	0.00406188,0.0102018	2.63307,0.325112	0.000224212	0.000455662
2	rs62200019	186160032	A,A	C,C	0.614314,0.772817	-0.012368,-0.00722421	0.00406188,0.0102018	2.63307,0.319788	0.000224138	0.000455506
2	rs62200018	186159757	A,A	G,G	0.614314,0.772817	-0.012368,-0.00717612	0.00406188,0.0102018	2.63307,0.317137	0.000224108	0.000455442
2	rs184736968	186174344	NA,A	NA,T	NA,0.969246	NA,-0.0138594	NA,0.0247591	NA,0.239851	0.000223597	0.000448407
2	rs144344777	186101072	NA,C	NA,T	NA,0.989087	NA,0.038649	NA,0.0411453	NA,0.458969	0.000223518	0.000448077
2	rs139769838	185774385	NA,A	NA,G	NA,0.977182	NA,-0.0297686	NA,0.0286274	NA,0.525198	0.000223379	0.00044799
2	rs75876499	185722257	NA,G	NA,A	NA,0.951389	NA,0.000822197	NA,0.0198773	NA,0.0145709	0.000223095	0.000446522
2	rs72890082	185281730	T,T	C,C	0.610338,0.94246	-0.00224126,-0.0337617	0.00405425,0.0183564	0.236281,1.18124	0.000222943	0.000448739
2	rs118085642	186076705	NA,T	NA,C	NA,0.990079	NA,0.0336142	NA,0.0431319	NA,0.36073	0.000222929	0.000447007
2	rs13028532	186234448	G,G	A,A	0.686879,0.606151	-0.00565615,0.00560254	0.00426327,0.00874879	0.733761,0.282391	0.000222805	0.000449177
2	rs55732877	185414218	T,T	C,C	0.761431,0.827381	0.0127593,0.0306991	0.00463892,0.0113111	2.22543,2.17742	0.000222738	0.000450868
2	rs79804708	185409033	A,NA	G,NA	0.964215,NA	-0.0119192,NA	0.0106439,NA	0.580387,NA	0.000222212	0.000446462
2	rs145078188	185616233	G,NA	A,NA	0.986084,NA	0.00714286,NA	0.0168779,NA	0.172538,NA	0.000222211	0.00044608
2	rs143420793	186073333	G,NA	A,NA	0.985089,NA	-0.0273911,NA	0.0163138,NA	1.03082,NA	0.000222071	0.000444861
2	rs7567961	186379274	NA,T	NA,G	NA,0.0625	NA,-0.0146895	NA,0.0176595	NA,0.391997	0.000222027	0.000445272
2	rs17501536	185305804	T,T	C,C	0.533797,0.940476	0.000273417,-0.0370239	0.00396336,0.0180669	0.0245679,1.39323	0.000221838	0.000445757
2	rs17438513	185927330	G,NA	A,NA	0.982107,NA	0.0264001,NA	0.014915,NA	1.11509,NA	0.000221486	0.000443889
2	rs149125854	186392733	NA,G	NA,A	NA,0.994048	NA,0.0389327	NA,0.0555718	NA,0.315548	0.00022135	0.000443655
2	rs2161837	186187920	G,G	A,A	0.61332,0.768849	-0.01218,-0.00634464	0.00405994,0.0101399	2.56873,0.274492	0.000221208	0.000449485
2	rs2113496	186180975	C,C	T,T	0.61332,0.768849	-0.01218,-0.00635748	0.00405994,0.0101399	2.56873,0.275171	0.000221204	0.000449479
2	rs146889840	185407161	A,NA	G,NA	0.964215,NA	-0.0118704,NA	0.0106439,NA	0.577165,NA	0.000221007	0.000444039
2	rs72902802	186181108	A,NA	G,NA	0.984095,NA	-0.015847,NA	0.0158037,NA	0.50033,NA	0.000220616	0.000442928
2	rs10189609	186240664	T,T	C,C	0.087475,0.126984	-0.00714623,-0.0268831	0.00699802,0.0128386	0.512622,1.4405	0.000220318	0.000446285
2	rs76590930	186114846	NA,T	NA,C	NA,0.977182	NA,0.0362712	NA,0.0286274	NA,0.687927	0.000219992	0.000441611
2	rs117203987	186382976	NA,G	NA,C	NA,0.9375	NA,0.0144787	NA,0.0176595	NA,0.384806	0.000219975	0.000441153
2	rs4666654	185200769	NA,T	NA,G	NA,0.96627	NA,-0.0311713	NA,0.023678	NA,0.725803	0.00021988	0.000440485
2	rs139534755	185917885	G,NA	A,NA	0.99006,NA	0.0126724,NA	0.01993,NA	0.279942,NA	0.000219594	0.000440806
2	rs4666655	185200770	NA,T	NA,A	NA,0.967262	NA,-0.0317008	NA,0.0240217	NA,0.728286	0.000219264	0.000439253
2	rs72900954	186146726	A,A	G,G	0.614314,0.772817	-0.0123235,-0.00732039	0.00406188,0.0102018	2.61731,0.325112	0.000219225	0.000445496
2	rs11690994	186144250	G,G	C,C	0.614314,0.772817	-0.0123235,-0.00730727	0.00406188,0.0102018	2.61731,0.324384	0.000219214	0.000445473
2	rs17582851	185165554	NA,A	NA,G	NA,0.955357	NA,0.0173412	NA,0.0206987	NA,0.395612	0.00021852	0.000437904
2	rs10931179	186395589	NA,A	NA,T	NA,0.0625	NA,-0.0143247	NA,0.0176595	NA,0.379581	0.000218506	0.000438205
2	rs145597980	186183709	A,NA	G,NA	0.983101,NA	-0.0147284,NA	0.0153396,NA	0.472397,NA	0.000218087	0.000437055
2	rs10188385	185949889	C,C	T,T	0.819085,0.820437	0.016186,0.00932021	0.00513615,0.0111371	2.78917,0.39505	0.000218034	0.000445869
2	rs79896103	185573098	A,A	G,G	0.868787,0.981151	-0.00150727,0.00302761	0.00585591,0.0314332	0.0986095,0.0346726	0.000217831	0.00043746
2	rs17438423	185885037	T,NA	C,NA	0.99006,NA	0.0125302,NA	0.01993,NA	0.276103,NA	0.00021776	0.00043712
2	rs138483049	186022684	NA,G	NA,A	NA,0.96627	NA,-0.000600073	NA,0.023678	NA,0.00887085	0.000217742	0.000436435
2	rs80042520	185483305	G,NA	A,NA	0.993042,NA	-0.0152851,NA	0.0237851,NA	0.28361,NA	0.000217472	0.00043592
2	rs17762722	186082561	T,NA	C,NA	0.991054,NA	0.0138462,NA	0.0209976,NA	0.292749,NA	0.000217446	0.000435882
2	rs150202673	186111517	NA,C	NA,T	NA,0.989087	NA,0.0371263	NA,0.0411453	NA,0.43547	0.000217204	0.000435418
2	rs146638869	185770641	NA,A	NA,T	NA,0.974206	NA,0.0337935	NA,0.0269663	NA,0.677488	0.000217184	0.000435325
2	rs142671142	186208712	NA,A	NA,T	NA,0.987103	NA,0.0427542	NA,0.0378862	NA,0.586511	0.000217122	0.000435219
2	rs4666680	186179807	T,T	C,C	0.61332,0.767857	-0.0121356,-0.00634797	0.00405994,0.0101248	2.55315,0.275171	0.00021637	0.000439616
2	rs62198770	186180657	G,G	A,A	0.61332,0.768849	-0.0121356,-0.0063048	0.00405994,0.0101399	2.55315,0.272388	0.000216314	0.000439508
2	rs143775880	186000693	NA,T	NA,C	NA,0.90377	NA,-0.0183015	NA,0.014495	NA,0.684593	0.000216306	0.00043427
2	rs62200034	186179341	A,A	T,T	0.61332,0.768849	-0.0121356,-0.00635748	0.00405994,0.0101399	2.55315,0.275171	0.000216297	0.000439477
2	rs199613058	185720330	NA,C	NA,T	NA,0.94246	NA,-0.0241308	NA,0.0183564	NA,0.724333	0.000215799	0.000432583
2	rs76278036	186337432	NA,A	NA,G	NA,0.957341	NA,0.0135111	NA,0.0211527	NA,0.281506	0.000215707	0.000432461
2	rs17618478	185979127	NA,G	NA,A	NA,0.955357	NA,0.0271655	NA,0.0206987	NA,0.722673	0.000215156	0.000431355
2	rs148954956	185727583	C,NA	A,NA	0.986084,NA	0.00667368,NA	0.0168779,NA	0.159555,NA	0.000215067	0.000431725
2	rs117699249	186259814	NA,A	NA,G	NA,0.965278	NA,-0.0104384	NA,0.0233493	NA,0.183868	0.000214481	0.000430009
2	rs143359015	185931030	A,NA	T,NA	0.99006,NA	0.0122656,NA	0.01993,NA	0.269,NA	0.000214415	0.000430398
2	rs56165353	186146452	T,T	C,C	0.614314,0.772817	-0.0122791,-0.00722421	0.00406188,0.0102018	2.60159,0.319788	0.000214303	0.000435459
2	rs62200012	186149734	T,T	C,C	0.614314,0.772817	-0.0122791,-0.00717612	0.00406188,0.0102018	2.60159,0.317137	0.000214274	0.000435398
2	rs13429304	186137472	A,A	T,T	0.83499,0.701389	0.0117103,0.0237594	0.00532652,0.00934051	1.55417,1.95985	0.000213983	0.00042995
2	rs183524446	186385233	NA,T	NA,A	NA,0.967262	NA,-0.0268062	NA,0.0240217	NA,0.577642	0.000213473	0.000428265
2	rs55955629	186170085	C,C	A,A	0.737575,0.782738	-0.0131695,-0.0085067	0.00449401,0.0103658	2.47049,0.385265	0.000213169	0.000431416
2	rs137889297	186129066	A,NA	G,NA	0.991054,NA	0.0134839,NA	0.0209976,NA	0.283358,NA	0.000213127	0.000427225
2	rs80334045	185155893	NA,T	NA,A	NA,0.955357	NA,0.0166248	NA,0.0206987	NA,0.374819	0.000212936	0.000426718
2	rs142647669	185875747	T,NA	C,NA	0.99006,NA	0.0121113,NA	0.01993,NA	0.264887,NA	0.000212505	0.000426562
2	rs74777390	185788236	NA,T	NA,C	NA,0.933532	NA,-0.00207019	NA,0.0171606	NA,0.0438418	0.000212433	0.000425291
2	rs10186035	185562421	C,C	A,A	0.84493,0.980159	0.000296501,-0.0130157	0.00546217,0.0306528	0.0192197,0.173202	0.000212309	0.000426892
2	rs13016602	186190465	C,C	T,T	0.423459,0.459325	-0.00804948,-0.0237764	0.00400146,0.00857778	1.354,2.25385	0.000211998	0.000427884
2	rs359903	185456102	NA,A	NA,T	NA,0.045635	NA,-0.00141802	NA,0.0204832	NA,0.0246566	0.000211946	0.0004243
2	rs76396657	186339638	NA,G	NA,A	NA,0.969246	NA,0.0132857	NA,0.0247591	NA,0.228011	0.000211856	0.000424568
2	rs146429929	185544980	A,NA	G,NA	0.986084,NA	0.0064431,NA	0.0168779,NA	0.153262,NA	0.000211699	0.000424958
2	rs116592362	185979806	C,NA	T,NA	0.977137,NA	-0.0237714,NA	0.0132281,NA	1.14068,NA	0.000211529	0.000424506
2	rs72902840	185159267	T,NA	C,NA	0.99006,NA	-0.0262742,NA	0.01993,NA	0.727241,NA	0.000211128	0.000422762
2	rs116537344	186007205	T,NA	A,NA	0.952286,NA	-0.0241457,NA	0.00927543,NA	2.03452,NA	0.000210491	0.000422386
2	rs142514977	186115830	NA,G	NA,A	NA,0.920635	NA,0.0239855	NA,0.0158141	NA,0.888271	0.00021035	0.000421745
2	rs149943618	186025622	C,NA	G,NA	0.978131,NA	-0.00965096,NA	0.0135185,NA	0.323046,NA	0.000210058	0.000421724
2	rs113825700	186324792	G,NA	C,NA	0.976143,NA	-0.00655652,NA	0.0129561,NA	0.212668,NA	0.00020975	0.000420565
2	rs10931167	186141413	A,A	T,T	0.60835,0.772817	-0.0122448,-0.00756557	0.00405055,0.0102018	2.60159,0.338817	0.000209564	0.000425806
2	rs72901002	186161945	T,T	C,C	0.614314,0.772817	-0.0122302,-0.0074039	0.00406188,0.0102018	2.58435,0.329758	0.000209264	0.000425195
2	rs62200017	186158561	A,A	G,G	0.614314,0.772817	-0.0122302,-0.00732039	0.00406188,0.0102018	2.58435,0.325112	0.000209189	0.00042504
2	rs4600609	186165639	A,A	G,G	0.614314,0.772817	-0.0122302,-0.00693074	0.00406188,0.0102018	2.58435,0.303725	0.000209017	0.000424671
2	rs11679301	186147147	C,C	T,T	0.737575,0.786706	-0.0131263,-0.00885878	0.00449401,0.0104354	2.45707,0.402385	0.00020901	0.000422978
2	rs62200032	186167338	A,A	G,G	0.737575,0.786706	-0.0131263,-0.00826861	0.00449401,0.0104354	2.45707,0.368406	0.00020898	0.000422886
2	rs78580783	186066988	C,NA	A,NA	0.977137,NA	-0.0236304,NA	0.0132281,NA	1.13055,NA	0.000208968	0.000419364
2	rs140244146	185287988	NA,C	NA,T	NA,0.985119	NA,0.01767	NA,0.0353055	NA,0.209905	0.000208863	0.000418923
2	rs17431722	185767753	G,NA	A,NA	0.970179,NA	0.0140539,NA	0.0116239,NA	0.644659,NA	0.000208618	0.000418201
2	rs143405075	185892173	G,NA	A,NA	0.99006,NA	0.0117826,NA	0.01993,NA	0.256185,NA	0.000208533	0.000418581
2	rs142609753	186029963	A,NA	G,NA	0.978131,NA	-0.00955957,NA	0.0135185,NA	0.319234,NA	0.000208447	0.000418487
2	rs144700802	185922589	C,NA	T,NA	0.978131,NA	-0.0239359,NA	0.0135185,NA	1.11562,NA	0.000207742	0.000416989
2	rs57589450	185398287	T,T	C,C	0.756461,0.822421	0.0112374,0.02858	0.0046064,0.0111856	1.83248,1.974	0.000207587	0.000419848
2	rs62200008	186132827	G,G	A,A	0.612326,0.77381	-0.0121298,-0.00767356	0.00405803,0.0102176	2.55315,0.344242	0.00020758	0.000421719
2	rs62200007	186132462	G,G	A,A	0.61332,0.77381	-0.0122244,-0.00801995	0.00405994,0.0102176	2.58435,0.36401	0.000207563	0.000421749
2	rs80240045	185304367	G,G	T,T	0.900596,0.814484	0.0108549,0.0258662	0.00660805,0.0109969	0.998055,1.72895	0.000207545	0.000418731
2	rs76672122	185744293	NA,C	NA,T	NA,0.920635	NA,-0.0280463	NA,0.0158141	NA,1.11835	0.000207198	0.000415579
2	rs150674352	185146750	NA,A	NA,G	NA,0.955357	NA,0.0158209	NA,0.0206987	NA,0.351968	0.000207118	0.000415066
2	rs850896	186211576	C,C	A,A	0.739563,0.561508	0.00971537,0.021611	0.00450506,0.00861478	1.50806,1.91646	0.000207053	0.000419858
2	rs359896	185465575	NA,T	NA,C	NA,0.046627	NA,-0.00261828	NA,0.0202746	NA,0.0470884	0.000206866	0.000414133
2	rs12612663	186183648	NA,A	NA,G	NA,0.956349	NA,8.11003e-05	NA,0.0209218	NA,0.0013453	0.000206497	0.000413391
2	rs1593663	185395708	C,C	T,T	0.756461,0.821429	0.0113318,0.0279985	0.0046064,0.0111612	1.8572,1.91639	0.000205932	0.000416495
2	rs2194507	186241518	T,T	A,A	0.319085,0.140873	0.00510071,-0.0262433	0.0042417,0.0122874	0.639854,1.48549	0.000205538	0.000414287
2	rs149548682	185828887	NA,T	NA,C	NA,0.947421	NA,-0.000338496	NA,0.0191524	NA,0.00616753	0.000204986	0.000410511
2	rs140866347	186000808	T,NA	A,NA	0.95328,NA	-0.0241604,NA	0.0093687,NA	2.00379,NA	0.000204753	0.000410882
2	rs72902704	186161946	G,G	A,A	0.614314,0.772817	-0.0121858,-0.00725894	0.00406188,0.0102018	2.56873,0.321707	0.000204564	0.00041561
2	rs148634908	185380233	NA,C	NA,A	NA,0.960318	NA,0.0179692	NA,0.0218976	NA,0.385236	0.000204512	0.00040991
2	rs10931157	185805453	A,A	G,G	0.319085,0.21131	-0.0187472,0.0102757	0.0042417,0.010471	5.00515,0.486218	0.000204216	0.000409115
2	rs17429724	185332233	G,NA	C,NA	0.889662,NA	-0.0102706,NA	0.00631051,NA	0.984546,NA	0.00020407	0.000409154
2	rs58794562	185949321	T,T	A,A	0.900596,0.9375	0.0190916,0.00377107	0.00660805,0.0176595	2.41307,0.0804499	0.000203778	0.000414223
2	rs117874974	186038901	NA,C	NA,T	NA,0.970238	NA,-0.0321932	NA,0.0251555	NA,0.69761	0.000203585	0.000408181
2	rs75142797	185845180	C,NA	G,NA	0.913519,NA	-0.00666022,NA	0.00703429,NA	0.463783,NA	0.000203488	0.000409774
2	rs115496992	185376826	A,NA	T,NA	0.987078,NA	0.0079921,NA	0.0175062,NA	0.188419,NA	0.000203459	0.000408064
2	rs78823671	185205871	A,NA	G,NA	0.977137,NA	-0.00937372,NA	0.0132281,NA	0.320065,NA	0.000203199	0.000406361
2	rs114061651	186022147	C,NA	A,NA	0.978131,NA	-0.00925045,NA	0.0135185,NA	0.306451,NA	0.000203157	0.000407853
2	rs79251692	185932478	C,NA	T,NA	0.976143,NA	-0.00278301,NA	0.0129561,NA	0.0809629,NA	0.000202785	0.000406134
2	rs140400930	185286607	NA,T	NA,C	NA,0.96627	NA,0.0247379	NA,0.023678	NA,0.528516	0.000202664	0.00040624
2	rs2053564	185313859	C,C	G,G	0.467197,0.061508	4.55521e-05,0.0366963	0.00396284,0.0177919	0.00400144,1.40719	0.000202483	0.000406963
2	rs139340190	186018901	G,NA	T,NA	0.978131,NA	-0.00920689,NA	0.0135185,NA	0.304663,NA	0.00020243	0.000406394
2	rs2033137	185405580	C,C	T,T	0.368787,0.420635	-0.014063,-0.0278412	0.00409792,0.00865913	3.22206,2.88495	0.000202037	0.000408831
2	rs74434225	185453035	NA,A	NA,C	NA,0.940476	NA,-0.0253376	NA,0.0180669	NA,0.793751	0.000201939	0.000405034
2	rs13414260	185303623	G,NA	A,NA	0.994036,NA	0.0127863,NA	0.0256781,NA	0.208646,NA	0.000201745	0.000404117
2	rs79120985	185169229	T,NA	C,NA	0.99006,NA	-0.012451,NA	0.01993,NA	0.27397,NA	0.000201658	0.00040346
2	rs9288112	186106512	A,A	G,G	0.539761,0.531746	0.0063209,-0.0155211	0.00396686,0.00856664	0.954424,1.1548	0.000201528	0.000407136
2	rs77418555	185918613	NA,A	NA,G	NA,0.936508	NA,-0.00402071	NA,0.0175302	NA,0.0869335	0.000201506	0.000403479
2	rs13393271	185400303	A,A	G,G	0.750497,0.829365	0.0111445,0.0316217	0.00456906,0.0113631	1.83201,2.26853	0.000201163	0.000406928
2	rs114467461	185974790	C,NA	G,NA	0.982107,NA	-0.007667,NA	0.014915,NA	0.216654,NA	0.000200961	0.000403159
2	rs78015828	185595456	NA,G	NA,A	NA,0.938492	NA,-0.00529486	NA,0.0177919	NA,0.115766	0.00020063	0.000401698
2	rs75132823	185801596	NA,T	NA,C	NA,0.953373	NA,-0.0320735	NA,0.0202746	NA,0.944391	0.000200227	0.000401799
2	rs359894	185460180	NA,C	NA,T	NA,0.045635	NA,-0.00311751	NA,0.0204832	NA,0.0559962	0.000200213	0.000400869
2	rs78621838	185385913	NA,C	NA,A	NA,0.959325	NA,0.016756	NA,0.0216401	NA,0.357782	0.000199298	0.000399461
2	rs138585846	186261991	A,NA	T,NA	0.992048,NA	0.0143482,NA	0.0222601,NA	0.28466,NA	0.000198791	0.000398018
2	rs17712737	186140393	C,C	T,T	0.61332,0.772817	-0.0121356,-0.00809428	0.00405994,0.0102018	2.55315,0.369028	0.000198773	0.000403839
2	rs1559510	186124709	T,T	C,C	0.61332,0.77381	-0.0121356,-0.00806804	0.00405994,0.0102176	2.55315,0.366785	0.000198723	0.000403733
2	rs77666609	185396009	NA,T	NA,G	NA,0.957341	NA,-0.0249019	NA,0.0211527	NA,0.621424	0.000198662	0.000398165
2	rs115919021	186126915	A,A	T,T	0.61332,0.77381	-0.0121356,-0.00801995	0.00405994,0.0102176	2.55315,0.36401	0.000198623	0.000403528
2	rs138655785	186370944	NA,T	NA,C	NA,0.954365	NA,-0.0114314	NA,0.0204832	NA,0.238986	0.000198473	0.000397973
2	rs13026881	185195472	G,G	A,A	0.316103,0.357143	-0.00158507,-0.0226959	0.00425236,0.00892123	0.149149,1.96026	0.000197958	0.000394671
2	rs116911340	186386583	NA,G	NA,A	NA,0.969246	NA,0.0107844	NA,0.0247591	NA,0.178391	0.000197845	0.000396503
2	rs115630146	186143346	C,NA	G,NA	0.993042,NA	0.0166834,NA	0.0237851,NA	0.316018,NA	0.000197312	0.000395361
2	rs76418209	186274781	NA,C	NA,G	NA,0.93254	NA,-0.00653446	NA,0.017043	NA,0.154025	0.00019726	0.00039544
2	rs74709121	186042615	T,T	C,C	0.860835,0.764881	-0.0111361,-0.0316563	0.00571235,0.01008	1.29041,2.77298	0.000197165	0.000397839
2	rs145146343	185373387	NA,G	NA,A	NA,0.997024	NA,0.0420526	NA,0.078473	NA,0.227651	0.00019708	0.000395031
2	rs191990330	186257320	NA,C	NA,A	NA,0.969246	NA,-0.0105964	NA,0.0247591	NA,0.174792	0.000197057	0.000395083
2	rs359904	185456521	NA,A	NA,G	NA,0.045635	NA,-0.00364373	NA,0.0204832	NA,0.0661029	0.000196973	0.000394399
2	rs4519476	185395223	A,A	G,G	0.756461,0.821429	0.0112846,0.027755	0.0046064,0.0111612	1.84482,1.88966	0.000196879	0.000398153
2	rs143853197	186035204	C,NA	T,NA	0.9334,NA	-0.00578935,NA	0.00792989,NA	0.332221,NA	0.000196563	0.000394935
2	rs141122652	185120849	NA,A	NA,G	NA,0.955357	NA,0.0140865	NA,0.0206987	NA,0.304381	0.000196052	0.000392901
2	rs78148914	185843104	NA,C	NA,T	NA,0.924603	NA,-0.0270648	NA,0.0161901	NA,1.02418	0.00019595	0.000393021
2	rs17430202	185418612	A,NA	G,NA	0.978131,NA	0.0183491,NA	0.0135185,NA	0.757766,NA	0.000195802	0.000392582
2	rs144691305	186134751	C,NA	T,NA	0.982107,NA	0.0233876,NA	0.014915,NA	0.932306,NA	0.000195475	0.000391165
2	rs117209555	185202790	NA,T	NA,C	NA,0.922619	NA,0.0117461	NA,0.0159983	NA,0.334587	0.000195426	0.000391704
2	rs143442842	185832265	C,NA	A,NA	0.992048,NA	-0.0429465,NA	0.0222601,NA	1.27008,NA	0.000195301	0.000391441
2	rs1075143	186178601	A,A	G,G	0.877734,0.948413	0.0144024,0.00807386	0.00603539,0.0193256	1.76911,0.169984	0.000195279	0.000396012
2	rs75540850	185202372	NA,G	NA,A	NA,0.922619	NA,0.0117039	NA,0.0159983	NA,0.33308	0.000195112	0.000391075
2	rs140380858	186020330	G,NA	A,NA	0.978131,NA	-0.00871442,NA	0.0135185,NA	0.284692,NA	0.000194534	0.000390523
2	rs62200003	186119460	G,G	A,A	0.61332,0.771825	-0.0119979,-0.00838344	0.00405994,0.0101861	2.50516,0.386693	0.000194398	0.000394802
2	rs6755404	185797228	C,C	A,A	0.206759,0.130952	-0.0196199,-0.0168632	0.00488208,0.0126714	4.23282,0.736952	0.000194315	0.000393499
2	rs12693403	186103275	G,G	C,C	0.538767,0.531746	0.00622641,-0.0154722	0.00396624,0.00856664	0.933862,1.14934	0.00019425	0.000392398
2	rs13033517	186099376	T,T	G,G	0.538767,0.531746	0.00622641,-0.0154722	0.00396624,0.00856664	0.933862,1.14934	0.00019425	0.000392398
2	rs145081674	186020721	A,NA	G,NA	0.978131,NA	-0.00857418,NA	0.0135185,NA	0.279085,NA	0.000193993	0.000388947
2	rs76706177	185550243	A,NA	G,NA	0.981113,NA	0.0280132,NA	0.0145245,NA	1.26945,NA	0.000193897	0.000387836
2	rs75486007	185704355	NA,A	NA,G	NA,0.920635	NA,-0.0264023	NA,0.0158141	NA,1.02223	0.000193734	0.000388542
2	rs79520634	185277768	NA,C	NA,G	NA,0.919643	NA,0.0136954	NA,0.0157247	NA,0.415914	0.00019369	0.000388278
2	rs62200009	186138361	T,T	C,C	0.61332,0.772817	-0.0120867,-0.00789644	0.00405994,0.0102018	2.53607,0.357618	0.000193672	0.000393436
2	rs17763597	186140309	A,A	G,G	0.61332,0.772817	-0.0120867,-0.00784817	0.00405994,0.0102018	2.53607,0.354854	0.000193589	0.000393265
2	rs11679554	186126485	A,A	G,G	0.61332,0.77381	-0.0120867,-0.00752915	0.00405994,0.0102176	2.53607,0.336115	0.000193147	0.000392353
2	rs78347276	186191153	NA,T	NA,G	NA,0.963294	NA,0.00610235	NA,0.0227328	NA,0.103274	0.000192823	0.000386462
2	rs150198790	186229658	NA,G	NA,A	NA,0.981151	NA,0.0130929	NA,0.0314332	NA,0.169397	0.00019271	0.000386593
2	rs117956842	185105454	NA,T	NA,C	NA,0.955357	NA,0.0134955	NA,0.0206987	NA,0.288696	0.000192709	0.000386206
2	rs78011041	185639136	G,NA	T,NA	0.971173,NA	-0.00174669,NA	0.0118166,NA	0.0542917,NA	0.000192664	0.000385911
2	rs144282428	185217394	NA,C	NA,T	NA,0.959325	NA,0.0166053	NA,0.0216401	NA,0.353714	0.000192275	0.000385384
2	rs11890214	186102323	T,T	G,G	0.538767,0.531746	0.00617966,-0.0155211	0.00396624,0.00856664	0.92366,1.1548	0.000192191	0.000388215
2	rs527389075	185338176	NA,C	NA,A	NA,0.986111	NA,-0.00480906	NA,0.0365264	NA,0.0480541	0.000191291	0.000383372
2	rs117470509	186261463	NA,A	NA,G	NA,0.958333	NA,-0.00502692	NA,0.0213919	NA,0.0892606	0.000191145	0.000383148
2	rs113142240	185202958	NA,A	NA,C	NA,0.922619	NA,0.0111088	NA,0.0159983	NA,0.31207	0.000190871	0.000382575
2	rs72898979	186103938	A,NA	T,NA	0.968191,NA	-0.00424685,NA	0.0112664,NA	0.151066,NA	0.000190796	0.000382278
2	rs191992173	185930867	NA,T	NA,G	NA,0.969246	NA,-0.0306799	NA,0.0247591	NA,0.666965	0.000190543	0.00038204
2	rs186502020	185537618	A,NA	G,NA	0.986084,NA	0.00482948,NA	0.0168779,NA	0.110828,NA	0.000190529	0.000382421
2	rs78470965	186305213	A,NA	G,NA	0.970179,NA	-0.0200837,NA	0.0116239,NA	1.07559,NA	0.000190423	0.00038151
2	rs75960822	185735610	NA,T	NA,C	NA,0.978175	NA,0.00590238	NA,0.0292559	NA,0.0756627	0.000190334	0.000381251
2	rs140039895	185969678	NA,A	NA,C	NA,0.973214	NA,0.025073	NA,0.0264757	NA,0.463909	0.000190282	0.000381489
2	rs117736653	185748421	NA,G	NA,A	NA,0.943452	NA,-0.00392091	NA,0.018507	NA,0.0797642	0.000190279	0.000381022
2	rs13025179	186098005	G,G	A,A	0.539761,0.531746	0.00622739,-0.0153696	0.00396686,0.00856664	0.933862,1.13791	0.000190094	0.000383992
2	rs145262452	186124710	NA,A	NA,G	NA,0.993056	NA,0.0484249	NA,0.0514752	NA,0.459875	0.00019003	0.000381016
2	rs143411434	185777005	NA,A	NA,T	NA,0.974206	NA,-0.00543068	NA,0.0269663	NA,0.0755164	0.000189699	0.000380308
2	rs4618010	186105302	G,G	A,A	0.539761,0.531746	0.00618063,-0.0154722	0.00396686,0.00856664	0.92366,1.14934	0.000189572	0.000382913
2	rs79332364	185102328	NA,G	NA,A	NA,0.955357	NA,0.0128777	NA,0.0206987	NA,0.272586	0.000189432	0.000379642
2	rs79079179	185652021	NA,T	NA,G	NA,0.922619	NA,0.0237924	NA,0.0159983	NA,0.863382	0.000189331	0.000379549
2	rs140296212	186150337	NA,T	NA,C	NA,0.964286	NA,0.00466238	NA,0.0230345	NA,0.0759288	0.000189208	0.000379224
2	rs6745533	185807024	T,T	C,C	0.398608,0.239087	-0.020146,0.00314755	0.0040382,0.0100221	6.21657,0.122932	0.00018912	0.000379526
2	rs141265790	185781404	NA,A	NA,G	NA,0.97123	NA,0.0283073	NA,0.0255725	NA,0.571349	0.000189102	0.000379044
2	rs17438590	185948301	A,A	T,T	0.900596,0.9375	0.0188142,0.00381918	0.00660805,0.0176595	2.35545,0.0815615	0.000188742	0.000383559
2	rs114037518	186002667	C,NA	T,NA	0.978131,NA	-0.00831743,NA	0.0135185,NA	0.26891,NA	0.000188571	0.000378538
2	rs850900	186214568	C,C	G,G	0.912525,0.853175	0.00629773,0.0267898	0.00699802,0.0120777	0.433967,1.57599	0.000188228	0.000381172
2	rs149786764	186056097	A,A	C,C	0.860835,0.764881	-0.010803,-0.031204	0.00571235,0.01008	1.23208,2.70686	0.00018769	0.000378684
2	rs72489096	185738948	NA,G	NA,C	NA,0.978175	NA,0.00511758	NA,0.0292559	NA,0.0649268	0.000187517	0.00037562
2	rs10931162	186087018	T,T	G,G	0.539761,0.531746	0.00622739,-0.015267	0.00396686,0.00856664	0.933862,1.12653	0.000187271	0.000378293
2	rs78789074	185203455	NA,G	NA,T	NA,0.922619	NA,0.0105611	NA,0.0159983	NA,0.293142	0.000187266	0.000375352
2	rs17429154	185141092	G,NA	T,NA	0.958251,NA	-0.00673328,NA	0.00988495,NA	0.304723,NA	0.000187122	0.000374306
2	rs76132212	185950929	NA,C	NA,T	NA,0.97619	NA,0.030889	NA,0.0280389	NA,0.567649	0.000187038	0.000375316
2	rs74954231	185485836	A,A	G,G	0.95328,0.959325	0.0214608,0.0552322	0.0093687,0.0216401	1.65795,1.97057	0.000186739	0.000376982
2	rs77701107	185447706	A,NA	G,NA	0.989066,NA	0.00512104,NA	0.0190121,NA	0.103664,NA	0.000186607	0.000374431
2	rs1483233	185996004	A,NA	G,NA	0.967197,NA	0.0236697,NA	0.0111,NA	1.48182,NA	0.00018647	0.000375645
2	rs75200908	185203903	NA,T	NA,C	NA,0.922619	NA,0.0104208	NA,0.0159983	NA,0.288354	0.000186386	0.000373589
2	rs144460868	185906904	T,NA	C,NA	0.977137,NA	-0.0233047,NA	0.0132281,NA	1.10729,NA	0.000185941	0.000373185
2	rs79792096	185560356	NA,C	NA,G	NA,0.987103	NA,0.0107413	NA,0.0378862	NA,0.109701	0.000185855	0.000372374
2	rs117020242	185889111	NA,A	NA,G	NA,0.978175	NA,0.0363972	NA,0.0292559	NA,0.670676	0.000185766	0.000372722
2	rs62200006	186129655	T,T	C,C	0.61332,0.77381	-0.0119979,-0.00801995	0.00405994,0.0102176	2.50516,0.36401	0.000185689	0.00037717
2	rs141557724	185946597	C,NA	T,NA	0.978131,NA	-0.00810004,NA	0.0135185,NA	0.260387,NA	0.000185449	0.000372265
2	rs142174908	186244816	A,A	G,G	0.802187,0.752976	-0.00756544,0.0152304	0.00496334,0.00991158	0.894685,0.905231	0.00018541	0.000374425
2	rs79562683	185655848	NA,A	NA,T	NA,0.922619	NA,0.0231596	NA,0.0159983	NA,0.830554	0.000185322	0.000371512
2	rs62199988	186110190	G,G	C,C	0.611332,0.772817	-0.0118045,-0.00781062	0.00405613,0.0102018	2.44239,0.352708	0.000185271	0.000376151
2	rs77793227	185204499	NA,A	NA,G	NA,0.922619	NA,0.0102385	NA,0.0159983	NA,0.28217	0.00018527	0.000371352
2	rs4340470	185262444	NA,C	NA,T	NA,0.927579	NA,0.0128093	NA,0.0164929	NA,0.359159	0.000185161	0.000371158
2	rs117335027	185882877	NA,T	NA,G	NA,0.96627	NA,0.00217136	NA,0.023678	NA,0.0329515	0.000185102	0.000370599
2	rs77198288	185204550	NA,C	NA,T	NA,0.922619	NA,0.0101917	NA,0.0159983	NA,0.280592	0.000184988	0.000370788
2	rs17712328	186109320	A,A	G,G	0.733598,0.786706	-0.0125681,-0.00881043	0.00447241,0.0104354	2.30522,0.399561	0.000184679	0.000373555
2	rs1593662	185395311	A,A	G,G	0.754473,0.803571	0.011621,0.026847	0.00459376,0.0107594	1.94252,1.90004	0.000184543	0.000373266
2	rs115155462	185402468	C,NA	T,NA	0.964215,NA	-0.0101187,NA	0.0106439,NA	0.466259,NA	0.000184278	0.000370132
2	rs76124619	185205164	NA,A	NA,G	NA,0.922619	NA,0.0100562	NA,0.0159983	NA,0.276031	0.000184183	0.000369174
2	rs148186420	185773896	G,NA	T,NA	0.991054,NA	-0.0384597,NA	0.0209976,NA	1.17388,NA	0.000184093	0.000368859
2	rs12475744	185406549	NA,G	NA,A	NA,0.975198	NA,0.000821227	NA,0.0274863	NA,0.0104769	0.000184051	0.000368824
2	rs183358297	186144390	NA,A	NA,C	NA,0.992063	NA,0.045307	NA,0.0481747	NA,0.459702	0.000184006	0.000368946
2	rs147827357	186143471	NA,T	NA,A	NA,0.992063	NA,0.0452674	NA,0.0481747	NA,0.459175	0.00018393	0.000368791
2	rs55878663	185299754	C,C	T,T	0.527833,0.940476	-0.000809362,-0.032888	0.00396044,0.0180669	0.0767192,1.163	0.000183855	0.000369467
2	rs117750301	186295898	NA,G	NA,A	NA,0.967262	NA,0.0135917	NA,0.0240217	NA,0.242966	0.000183801	0.000368364
2	rs78256234	185266750	C,NA	T,NA	0.935388,NA	0.00444555,NA	0.00804241,NA	0.236253,NA	0.000183649	0.000369218
2	rs6736030	186081430	G,G	A,A	0.538767,0.531746	0.00631991,-0.0148276	0.00396624,0.00856664	0.954424,1.07843	0.000183606	0.000370957
2	rs78167161	185738134	A,NA	G,NA	0.958251,NA	0.0183987,NA	0.00988495,NA	1.20271,NA	0.000183591	0.000368095
2	rs11683056	186088401	T,T	G,G	0.538767,0.531746	0.00622641,-0.0153207	0.00396624,0.00856664	0.933862,1.13248	0.000183485	0.000370614
2	rs111529535	185205428	NA,T	NA,G	NA,0.922619	NA,0.00992072	NA,0.0159983	NA,0.271496	0.000183394	0.000367593
2	rs72904822	185189715	A,A	G,G	0.475149,0.555556	-0.00186654,-0.0185392	0.00395919,0.00860262	0.195641,1.50644	0.000183363	0.000364347
2	rs116621013	185747009	A,NA	G,NA	0.971173,NA	-0.00231778,NA	0.0118166,NA	0.0734026,NA	0.000183201	0.00036697
2	rs189453599	185357907	NA,A	NA,C	NA,0.981151	NA,-0.000395603	NA,0.0314332	NA,0.00438302	0.000183039	0.000366823
2	rs2059360	186177460	G,G	T,T	0.488072,0.393849	0.0102127,-0.00494274	0.00395543,0.00874879	2.00769,0.242529	0.000182851	0.00036917
2	rs75093258	185214744	NA,A	NA,T	NA,0.922619	NA,0.00980862	NA,0.0159983	NA,0.26776	0.000182753	0.000366308
2	rs114237524	185280222	NA,A	NA,G	NA,0.968254	NA,0.0224631	NA,0.0243817	NA,0.447468	0.000182506	0.000365835
2	rs114203505	186155807	G,NA	A,NA	0.988072,NA	0.00838977,NA	0.0182119,NA	0.19042,NA	0.000182423	0.000366408
2	rs148063937	185140516	NA,T	NA,C	NA,0.984127	NA,-0.000546845	NA,0.0342017	NA,0.0055758	0.000182164	0.000365107
2	rs146953207	186252823	NA,G	NA,A	NA,0.958333	NA,-0.00307374	NA,0.0213919	NA,0.05269	0.000182075	0.000364969
2	rs79299759	185206221	NA,G	NA,A	NA,0.922619	NA,0.0096452	NA,0.0159983	NA,0.262344	0.000181837	0.000364474
2	rs6734473	186084101	A,A	T,T	0.539761,0.531746	0.00627414,-0.0149297	0.00396686,0.00856664	0.944117,1.08952	0.000181698	0.000367066
2	rs12469739	186246372	T,T	A,A	0.83996,0.902778	-0.0155867,-0.00569494	0.00539257,0.0144288	2.41482,0.159223	0.00018169	0.000363533
2	rs148674809	185522013	NA,T	NA,C	NA,0.982143	NA,0.0343013	NA,0.0322783	NA,0.540713	0.000181323	0.000363578
2	rs359893	185459600	NA,A	NA,G	NA,0.045635	NA,-0.00673154	NA,0.0204832	NA,0.129345	0.000181254	0.000363018
2	rs72898998	186115979	T,T	C,C	0.610338,0.772817	-0.0117547,-0.00799296	0.00405425,0.0102018	2.4272,0.363169	0.000180981	0.000367414
2	rs76718405	185206888	NA,T	NA,A	NA,0.922619	NA,0.00946317	NA,0.0159983	NA,0.25635	0.000180844	0.000362484
2	rs74326810	185395687	NA,G	NA,A	NA,0.957341	NA,0.0117078	NA,0.0211527	NA,0.236625	0.000180765	0.00036229
2	rs193042059	185454418	A,NA	C,NA	0.989066,NA	0.00449022,NA	0.0190121,NA	0.0897518,NA	0.000180398	0.000361962
2	rs116728279	185402496	C,NA	A,NA	0.964215,NA	-0.00988535,NA	0.0106439,NA	0.452193,NA	0.000180228	0.000361983
2	rs115653571	185365345	NA,C	NA,A	NA,0.981151	NA,0.000635948	NA,0.0314332	NA,0.00706735	0.000180155	0.000361049
2	rs77188420	186074954	NA,A	NA,G	NA,0.985119	NA,0.00354708	NA,0.0353055	NA,0.0362251	0.000179978	0.000360787
2	rs111800248	185207353	NA,T	NA,C	NA,0.922619	NA,0.00928121	NA,0.0159983	NA,0.2504	0.000179879	0.000360549
2	rs115284917	185402478	C,NA	T,NA	0.964215,NA	-0.00985758,NA	0.0106439,NA	0.45053,NA	0.000179758	0.000361037
2	rs76964730	185311327	NA,G	NA,T	NA,0.983135	NA,-0.00187847	NA,0.0331973	NA,0.0200532	0.000179734	0.000360236
2	rs76853645	185207483	NA,T	NA,C	NA,0.922619	NA,0.00923456	NA,0.0159983	NA,0.248882	0.000179636	0.000360062
2	rs143609733	185323312	NA,C	NA,T	NA,0.993056	NA,0.0251981	NA,0.0514752	NA,0.204486	0.000179615	0.000360043
2	rs144341186	185782157	C,NA	T,NA	0.991054,NA	-0.0379335,NA	0.0209976,NA	1.14978,NA	0.000179488	0.000359635
2	rs78063709	185207582	NA,G	NA,A	NA,0.922619	NA,0.00918792	NA,0.0159983	NA,0.247367	0.000179394	0.000359578
2	rs117095702	185337675	NA,G	NA,C	NA,0.986111	NA,-0.000192206	NA,0.0365264	NA,0.00182724	0.000179188	0.000359131
2	rs80267064	185269437	NA,A	NA,G	NA,0.924603	NA,0.0109803	NA,0.0161901	NA,0.303087	0.000179176	0.000359158
2	rs76394846	185207964	NA,G	NA,A	NA,0.922619	NA,0.00914129	NA,0.0159983	NA,0.245854	0.000179155	0.000359098
2	rs77805624	185207696	NA,A	NA,C	NA,0.922619	NA,0.00914129	NA,0.0159983	NA,0.245854	0.000179155	0.000359098
2	rs75559352	185208515	NA,T	NA,C	NA,0.922619	NA,0.00914129	NA,0.0159983	NA,0.245854	0.000179155	0.000359098
2	rs150711548	185112050	NA,G	NA,A	NA,0.97123	NA,0.00945416	NA,0.0255725	NA,0.14776	0.000179025	0.000358838
2	rs116233673	185402473	G,NA	A,NA	0.964215,NA	-0.00981047,NA	0.0106439,NA	0.447715,NA	0.000178965	0.000359443
2	rs78531990	185208333	NA,T	NA,G	NA,0.922619	NA,0.00909466	NA,0.0159983	NA,0.244344	0.000178917	0.000358622
2	rs144508143	185270035	NA,A	NA,G	NA,0.924603	NA,0.010911	NA,0.0161901	NA,0.300721	0.000178827	0.000358459
2	rs145088825	185517691	NA,T	NA,C	NA,0.984127	NA,0.0315104	NA,0.0342017	NA,0.447468	0.0001788	0.000358392
2	rs12693401	185767283	C,C	T,T	0.828032,0.980159	0.00113671,-0.0096035	0.00523953,0.0306528	0.0818395,0.122598	0.000178706	0.000361348
2	rs74322353	185208765	NA,G	NA,A	NA,0.922619	NA,0.00905269	NA,0.0159983	NA,0.242988	0.000178705	0.000358196
2	rs76392683	185208957	NA,A	NA,G	NA,0.922619	NA,0.00905269	NA,0.0159983	NA,0.242988	0.000178705	0.000358196
2	rs139462323	185910427	NA,G	NA,A	NA,0.96627	NA,0.0253246	NA,0.023678	NA,0.545421	0.000178703	0.000358064
2	rs79630297	186219251	NA,A	NA,G	NA,0.872024	NA,-0.0132697	NA,0.012796	NA,0.523275	0.000178566	0.00035827
2	rs192962566	186218104	G,NA	C,NA	0.987078,NA	0.0100269,NA	0.0175062,NA	0.246567,NA	0.000178558	0.000357372
2	rs118062624	185937921	NA,A	NA,G	NA,0.973214	NA,0.0217323	NA,0.0264757	NA,0.385379	0.000178457	0.00035777
2	rs75223513	185236864	NA,C	NA,A	NA,0.922619	NA,0.00898041	NA,0.0159983	NA,0.240657	0.000178342	0.000357469
2	rs75151645	185237062	NA,G	NA,T	NA,0.922619	NA,0.00898041	NA,0.0159983	NA,0.240657	0.000178342	0.000357469
2	rs79905095	185236359	NA,A	NA,G	NA,0.922619	NA,0.00898041	NA,0.0159983	NA,0.240657	0.000178342	0.000357469
2	rs12052955	185209225	NA,A	NA,C	NA,0.922619	NA,0.00895945	NA,0.0159983	NA,0.239983	0.000178238	0.00035726
2	rs77501805	185231950	NA,A	NA,T	NA,0.922619	NA,0.00893393	NA,0.0159983	NA,0.239162	0.000178111	0.000357006
2	rs78057467	185232085	NA,G	NA,A	NA,0.922619	NA,0.00893393	NA,0.0159983	NA,0.239162	0.000178111	0.000357006
2	rs76642274	185231233	NA,G	NA,A	NA,0.922619	NA,0.00893393	NA,0.0159983	NA,0.239162	0.000178111	0.000357006
2	rs12052239	185209498	NA,G	NA,A	NA,0.922619	NA,0.00891284	NA,0.0159983	NA,0.238484	0.000178007	0.000356798
2	rs12052240	185209565	NA,T	NA,A	NA,0.922619	NA,0.00891284	NA,0.0159983	NA,0.238484	0.000178007	0.000356798
2	rs12052962	185209413	NA,G	NA,C	NA,0.922619	NA,0.00891284	NA,0.0159983	NA,0.238484	0.000178007	0.000356798
2	rs78496060	185239456	NA,A	NA,G	NA,0.922619	NA,0.00890855	NA,0.0159983	NA,0.238346	0.000177985	0.000356755
2	rs79926469	185239327	NA,T	NA,A	NA,0.922619	NA,0.00890855	NA,0.0159983	NA,0.238346	0.000177985	0.000356755
2	rs35628116	185185167	A,A	G,G	0.476143,0.551587	-0.0014248,-0.0186303	0.00395881,0.00859522	0.143322,1.52006	0.000177964	0.000353802
2	rs76638094	186265388	G,NA	A,NA	0.977137,NA	-0.00437442,NA	0.0132281,NA	0.130254,NA	0.000177948	0.000356639
2	rs76885372	185230633	NA,G	NA,A	NA,0.922619	NA,0.00888745	NA,0.0159983	NA,0.237669	0.000177882	0.000356547
2	rs76196859	185241714	NA,T	NA,C	NA,0.922619	NA,0.0088622	NA,0.0159983	NA,0.236859	0.000177758	0.000356299
2	rs77837921	185240381	NA,G	NA,A	NA,0.922619	NA,0.0088622	NA,0.0159983	NA,0.236859	0.000177758	0.000356299
2	rs12052723	185242462	NA,A	NA,G	NA,0.922619	NA,0.0088622	NA,0.0159983	NA,0.236859	0.000177758	0.000356299
2	rs75806783	185239697	NA,C	NA,T	NA,0.922619	NA,0.0088622	NA,0.0159983	NA,0.236859	0.000177758	0.000356299
2	rs78647098	185240065	NA,T	NA,C	NA,0.922619	NA,0.0088622	NA,0.0159983	NA,0.236859	0.000177758	0.000356299
2	rs77028746	185239655	NA,G	NA,A	NA,0.922619	NA,0.0088622	NA,0.0159983	NA,0.236859	0.000177758	0.000356299
2	rs76403314	185241653	NA,A	NA,T	NA,0.922619	NA,0.0088622	NA,0.0159983	NA,0.236859	0.000177758	0.000356299
2	rs77596369	185239651	NA,T	NA,C	NA,0.922619	NA,0.0088622	NA,0.0159983	NA,0.236859	0.000177758	0.000356299
2	rs73037302	185280929	NA,T	NA,C	NA,0.969246	NA,0.0216511	NA,0.0247591	NA,0.418092	0.000177691	0.000356192
2	rs77890048	185229208	NA,G	NA,A	NA,0.922619	NA,0.00884098	NA,0.0159983	NA,0.236179	0.000177654	0.000356091
2	rs79234688	185228833	NA,A	NA,T	NA,0.922619	NA,0.00884098	NA,0.0159983	NA,0.236179	0.000177654	0.000356091
2	rs62200004	186127953	C,C	A,A	0.607356,0.77381	-0.0119204,-0.00801995	0.00404873,0.0102176	2.48978,0.36401	0.000177624	0.00036073
2	rs116517306	185215492	A,NA	G,NA	0.996024,NA	0.0294021,NA	0.0314177,NA	0.456737,NA	0.000177583	0.000356428
2	rs74402857	185245093	NA,C	NA,T	NA,0.922619	NA,0.00881586	NA,0.0159983	NA,0.235375	0.000177532	0.000355846
2	rs75621426	185244308	NA,T	NA,C	NA,0.922619	NA,0.00881586	NA,0.0159983	NA,0.235375	0.000177532	0.000355846
2	rs77358447	185242571	NA,A	NA,T	NA,0.922619	NA,0.00881586	NA,0.0159983	NA,0.235375	0.000177532	0.000355846
2	rs80115690	185243361	NA,C	NA,T	NA,0.922619	NA,0.00881586	NA,0.0159983	NA,0.235375	0.000177532	0.000355846
2	rs79591831	185210139	NA,A	NA,C	NA,0.922619	NA,0.0087777	NA,0.0159983	NA,0.234155	0.000177347	0.000355476
2	rs28725197	185354592	NA,G	NA,T	NA,0.981151	NA,0.0017297	NA,0.0314332	NA,0.0194892	0.000177344	0.000355421
2	rs80136847	185245191	NA,T	NA,G	NA,0.922619	NA,0.00876952	NA,0.0159983	NA,0.233894	0.000177308	0.000355397
2	rs77232985	185228247	NA,A	NA,G	NA,0.922619	NA,0.00875269	NA,0.0159983	NA,0.233357	0.000177226	0.000355234
2	rs12476178	186169210	NA,G	NA,C	NA,0.925595	NA,0.0191769	NA,0.0162889	NA,0.621462	0.000177225	0.000355296
2	rs28483561	185354580	NA,G	NA,A	NA,0.981151	NA,0.00178744	NA,0.0314332	NA,0.0201545	0.000177203	0.000355138
2	rs75185101	185245874	NA,A	NA,G	NA,0.922619	NA,0.00874468	NA,0.0159983	NA,0.233101	0.000177188	0.000355157
2	rs17583202	185226957	NA,C	NA,A	NA,0.922619	NA,0.0087311	NA,0.0159983	NA,0.232668	0.000177123	0.000355027
2	rs74697480	185234517	NA,C	NA,T	NA,0.922619	NA,0.00870623	NA,0.0159983	NA,0.231875	0.000177004	0.000354788
2	rs76953149	185248030	NA,G	NA,A	NA,0.922619	NA,0.0087031	NA,0.0159983	NA,0.231775	0.000176989	0.000354758
2	rs77005196	185248110	NA,A	NA,C	NA,0.922619	NA,0.0087031	NA,0.0159983	NA,0.231775	0.000176989	0.000354758
2	rs78471465	185249807	NA,A	NA,C	NA,0.922619	NA,0.0087031	NA,0.0159983	NA,0.231775	0.000176989	0.000354758
2	rs150452257	185251377	NA,T	NA,C	NA,0.922619	NA,0.0087031	NA,0.0159983	NA,0.231775	0.000176989	0.000354758
2	rs113806129	185260886	NA,T	NA,G	NA,0.922619	NA,0.00867099	NA,0.0159983	NA,0.230753	0.000176836	0.000354452
2	rs12614706	185193148	C,C	A,A	0.539761,0.419643	0.00433392,-0.0226966	0.00396686,0.00866195	0.561301,2.0562	0.000176836	0.000355526
2	rs117247987	185252592	NA,T	NA,G	NA,0.922619	NA,0.0086569	NA,0.0159983	NA,0.230305	0.000176769	0.000354318
2	rs113822416	185252449	NA,A	NA,C	NA,0.922619	NA,0.0086569	NA,0.0159983	NA,0.230305	0.000176769	0.000354318
2	rs1596273	185252018	NA,C	NA,T	NA,0.922619	NA,0.0086569	NA,0.0159983	NA,0.230305	0.000176769	0.000354318
2	rs1596272	185251975	NA,C	NA,G	NA,0.922619	NA,0.0086569	NA,0.0159983	NA,0.230305	0.000176769	0.000354318
2	rs78382108	185210590	NA,T	NA,G	NA,0.922619	NA,0.00863793	NA,0.0159983	NA,0.229702	0.00017668	0.000354139
2	rs112432948	185253762	NA,A	NA,C	NA,0.922619	NA,0.00863245	NA,0.0159983	NA,0.229528	0.000176654	0.000354087
2	rs76459712	185253234	NA,C	NA,T	NA,0.922619	NA,0.00863245	NA,0.0159983	NA,0.229528	0.000176654	0.000354087
2	rs113527871	185254431	NA,G	NA,A	NA,0.922619	NA,0.00863245	NA,0.0159983	NA,0.229528	0.000176654	0.000354087
2	rs79481878	185225932	NA,C	NA,A	NA,0.922619	NA,0.00861332	NA,0.0159983	NA,0.228921	0.000176564	0.000353907
2	rs78539309	185257471	NA,T	NA,C	NA,0.922619	NA,0.0085622	NA,0.0159983	NA,0.2273	0.000176325	0.000353427
2	rs850898	186212808	A,A	C,C	0.739563,0.560516	0.00971537,0.0205973	0.00450506,0.00861267	1.50806,1.77523	0.000176279	0.000357248
2	rs76228289	185210913	NA,C	NA,T	NA,0.922619	NA,0.00854943	NA,0.0159983	NA,0.226895	0.000176265	0.000353308
2	rs17583195	185224252	NA,T	NA,C	NA,0.922619	NA,0.00854943	NA,0.0159983	NA,0.226895	0.000176265	0.000353308
2	rs80052986	185257289	NA,A	NA,C	NA,0.922619	NA,0.00854033	NA,0.0159983	NA,0.226607	0.000176223	0.000353223
2	rs76834820	185959719	G,NA	A,NA	0.978131,NA	-0.00741185,NA	0.0135185,NA	0.233957,NA	0.000176197	0.00035367
2	rs359895	185463185	A,A	T,T	0.428429,0.856151	0.0152019,0.0299588	0.00399544,0.0121808	3.84798,1.8566	0.000176161	0.00035348
2	rs2216848	186229055	A,A	G,G	0.323062,0.159722	0.00581973,-0.0244907	0.00422788,0.0116683	0.772982,1.44581	0.000176087	0.000354828
2	rs17583181	185224181	NA,T	NA,C	NA,0.922619	NA,0.00850286	NA,0.0159983	NA,0.225422	0.00017605	0.000352876
2	rs114562444	185275579	G,NA	A,NA	0.986084,NA	-0.0139447,NA	0.0168779,NA	0.388612,NA	0.000175968	0.000352242
2	rs78349056	186192287	NA,T	NA,A	NA,0.962302	NA,0.00284857	NA,0.0224433	NA,0.0462398	0.000175851	0.000352464
2	rs78961890	185222873	NA,G	NA,A	NA,0.922619	NA,0.0084563	NA,0.0159983	NA,0.223952	0.000175836	0.000352447
2	rs74692079	185222242	NA,G	NA,A	NA,0.922619	NA,0.0084563	NA,0.0159983	NA,0.223952	0.000175836	0.000352447
2	rs10497649	185222536	NA,T	NA,C	NA,0.922619	NA,0.0084563	NA,0.0159983	NA,0.223952	0.000175836	0.000352447
2	rs78567350	185244263	NA,G	NA,A	NA,0.922619	NA,0.00845455	NA,0.0159983	NA,0.223897	0.000175828	0.000352431
2	rs75795852	185223453	NA,T	NA,C	NA,0.922619	NA,0.00843221	NA,0.0159983	NA,0.223192	0.000175725	0.000352226
2	rs79354902	185246447	NA,G	NA,A	NA,0.922619	NA,0.00838443	NA,0.0159983	NA,0.221688	0.000175509	0.000351792
2	rs139867223	186170299	NA,A	NA,C	NA,0.984127	NA,0.00612094	NA,0.0342017	NA,0.0665307	0.000175495	0.000351794
2	rs78406242	185118062	NA,A	NA,G	NA,0.97619	NA,-0.0118241	NA,0.0280389	NA,0.17183	0.00017546	0.000351607
2	rs112115148	185211687	NA,C	NA,T	NA,0.922619	NA,0.00836318	NA,0.0159983	NA,0.22102	0.000175413	0.000351599
2	rs4334456	185262079	NA,C	NA,T	NA,0.921627	NA,0.00862057	NA,0.0159053	NA,0.230753	0.000175382	0.000351535
2	rs74593170	185261890	NA,A	NA,G	NA,0.921627	NA,0.00862057	NA,0.0159053	NA,0.230753	0.000175382	0.000351535
2	rs112987756	185261555	NA,G	NA,A	NA,0.921627	NA,0.00862057	NA,0.0159053	NA,0.230753	0.000175382	0.000351535
2	rs78902948	185248074	NA,G	NA,A	NA,0.922619	NA,0.00833827	NA,0.0159983	NA,0.220237	0.000175301	0.000351375
2	rs72901885	185630024	C,NA	T,NA	0.934394,NA	0.0158752,NA	0.00798549,NA	1.32966,NA	0.00017525	0.000351371
2	rs76915734	185219134	NA,A	NA,G	NA,0.922619	NA,0.00832128	NA,0.0159983	NA,0.219704	0.000175224	0.000351222
2	rs78498745	185219543	NA,G	NA,A	NA,0.922619	NA,0.00832128	NA,0.0159983	NA,0.219704	0.000175224	0.000351222
2	rs76673659	185219532	NA,C	NA,G	NA,0.922619	NA,0.00832128	NA,0.0159983	NA,0.219704	0.000175224	0.000351222
2	rs78056468	185218431	NA,G	NA,A	NA,0.922619	NA,0.00827474	NA,0.0159983	NA,0.218245	0.000175017	0.000350807
2	rs76293076	185214562	NA,A	NA,C	NA,0.922619	NA,0.00827474	NA,0.0159983	NA,0.218245	0.000175017	0.000350807
2	rs80131592	185213423	NA,C	NA,G	NA,0.922619	NA,0.00827474	NA,0.0159983	NA,0.218245	0.000175017	0.000350807
2	rs75122606	185218148	NA,A	NA,G	NA,0.922619	NA,0.00827474	NA,0.0159983	NA,0.218245	0.000175017	0.000350807
2	rs77665708	185336888	NA,A	NA,G	NA,0.983135	NA,0.000179472	NA,0.0331973	NA,0.00187739	0.000174959	0.000350671
2	rs75588942	185258308	NA,C	NA,G	NA,0.922619	NA,0.00824539	NA,0.0159983	NA,0.217327	0.000174887	0.000350546
2	rs111821517	185216089	NA,A	NA,G	NA,0.922619	NA,0.0082282	NA,0.0159983	NA,0.216789	0.000174811	0.000350394
2	rs113279775	185216057	NA,T	NA,A	NA,0.922619	NA,0.0082282	NA,0.0159983	NA,0.216789	0.000174811	0.000350394
2	rs77291123	185216593	NA,C	NA,A	NA,0.922619	NA,0.0082282	NA,0.0159983	NA,0.216789	0.000174811	0.000350394
2	rs75741180	185213979	NA,T	NA,C	NA,0.922619	NA,0.0082282	NA,0.0159983	NA,0.216789	0.000174811	0.000350394
2	rs77479373	185214289	NA,A	NA,G	NA,0.922619	NA,0.0082282	NA,0.0159983	NA,0.216789	0.000174811	0.000350394
2	rs74671199	185213847	NA,C	NA,T	NA,0.922619	NA,0.0082282	NA,0.0159983	NA,0.216789	0.000174811	0.000350394
2	rs79654030	185216541	NA,A	NA,C	NA,0.922619	NA,0.0082282	NA,0.0159983	NA,0.216789	0.000174811	0.000350394
2	rs77836860	185256844	NA,C	NA,T	NA,0.922619	NA,0.00822726	NA,0.0159983	NA,0.21676	0.000174807	0.000350386
2	rs6707738	186081572	T,T	G,G	0.539761,0.531746	0.00622739,-0.014779	0.00396686,0.00856664	0.933862,1.07317	0.000174741	0.000352992
2	rs149665800	185841920	A,NA	G,NA	0.981113,NA	-0.0246093,NA	0.0145245,NA	1.04478,NA	0.000174688	0.00035067
2	rs4667039	186244158	A,A	G,G	0.319085,0.145833	0.00513282,-0.0249568	0.0042417,0.0121117	0.64542,1.40511	0.000174666	0.000351904
2	rs75942794	185217114	NA,T	NA,C	NA,0.922619	NA,0.00818166	NA,0.0159983	NA,0.215336	0.000174607	0.000349985
2	rs76692397	185519250	NA,C	NA,T	NA,0.949405	NA,0.0199387	NA,0.019504	NA,0.513367	0.000174444	0.000349688
2	rs79761896	185604892	G,G	A,A	0.94831,0.958333	0.0236604,0.0491345	0.00893021,0.0213919	2.09357,1.66502	0.000174331	0.000352409
2	rs7420385	185262478	NA,A	NA,G	NA,0.926587	NA,0.0100625	NA,0.0163898	NA,0.26821	0.000174245	0.000349278
2	rs74651300	186119486	T,NA	C,NA	0.988072,NA	0.00754566,NA	0.0182119,NA	0.168364,NA	0.000174227	0.000349915
2	rs1037618	185183571	G,G	T,T	0.476143,0.551587	-0.00137891,-0.0185824	0.00395881,0.00859522	0.138105,1.51397	0.000174198	0.000346344
2	rs10497650	185223035	NA,G	NA,A	NA,0.922619	NA,0.00806555	NA,0.0159983	NA,0.211721	0.000174105	0.000348979
2	rs77361510	185450521	NA,A	NA,C	NA,0.955357	NA,-0.00265575	NA,0.0206987	NA,0.0467684	0.000174008	0.000348664
2	rs138984146	186335518	T,NA	A,NA	0.982107,NA	-0.0140429,NA	0.014915,NA	0.46038,NA	0.00017384	0.000348428
2	rs150316917	186394341	NA,T	NA,G	NA,0.980159	NA,-0.0248443	NA,0.0306528	NA,0.379189	0.000173587	0.000348035
2	rs1424536	186175229	T,T	C,C	0.488072,0.393849	0.0101186,-0.00482315	0.00395543,0.00874879	1.97788,0.235501	0.000173451	0.000350158
2	rs76475245	185418755	NA,C	NA,A	NA,0.982143	NA,0.00599207	NA,0.0322783	NA,0.069189	0.000173423	0.000347544
2	rs4667023	186142373	NA,A	NA,G	NA,0.960318	NA,0.000902613	NA,0.0218976	NA,0.0145193	0.000173392	0.000347543
2	rs4586602	185742794	C,C	T,T	0.826044,0.980159	0.00173771,-0.0165866	0.00521577,0.0306528	0.13135,0.230304	0.000173388	0.000350487
2	rs62200010	186138376	A,A	G,G	0.607356,0.772817	-0.0118716,-0.00784817	0.00404873,0.0102018	2.47291,0.354854	0.000173236	0.000351786
2	rs142879312	185406044	NA,G	NA,A	NA,0.982143	NA,0.0061096	NA,0.0322783	NA,0.0706454	0.000173182	0.000347061
2	rs77341249	185785674	NA,T	NA,A	NA,0.96131	NA,0.0256542	NA,0.0221651	NA,0.607122	0.000173029	0.000346824
2	rs10173537	185188590	T,T	C,C	0.229622,0.356151	0.000835533,-0.0230746	0.0047009,0.00892676	0.0660433,2.01139	0.000172995	0.000347075
2	rs17714666	186217865	G,NA	T,NA	0.978131,NA	0.0126732,NA	0.0135185,NA	0.457776,NA	0.000172949	0.00034564
2	rs80078811	185471169	G,NA	C,NA	0.973161,NA	-0.00138705,NA	0.0122339,NA	0.0410869,NA	0.000172892	0.000346292
2	rs77151409	186389816	G,NA	A,NA	0.900596,NA	-0.0042778,NA	0.00660805,NA	0.286175,NA	0.000172875	0.000346543
2	rs12473452	185818253	NA,G	NA,A	NA,0.953373	NA,0.010186	NA,0.0202746	NA,0.210854	0.000172823	0.000346398
2	rs79442240	185203003	NA,A	NA,T	NA,0.983135	NA,-0.00528525	NA,0.0331973	NA,0.0587344	0.000172751	0.00034624
2	rs116657429	185989851	A,NA	C,NA	0.977137,NA	-0.00737649,NA	0.0132281,NA	0.238756,NA	0.000172486	0.000346194
2	rs113066756	185270533	NA,C	NA,G	NA,0.924603	NA,0.00947943	NA,0.0161901	NA,0.253206	0.000172438	0.000345654
2	rs145117210	185607414	NA,C	NA,A	NA,0.984127	NA,-0.00211139	NA,0.0342017	NA,0.0219222	0.000172394	0.00034551
2	rs118164303	185271369	NA,G	NA,A	NA,0.924603	NA,0.00945415	NA,0.0161901	NA,0.252389	0.000172339	0.000345455
2	rs73039240	185304594	NA,C	NA,T	NA,0.983135	NA,0.00151914	NA,0.0331973	NA,0.016148	0.000172255	0.000345255
2	rs114486623	185970574	C,NA	T,NA	0.978131,NA	-0.00709515,NA	0.0135185,NA	0.222074,NA	0.000172242	0.00034572
2	rs79036018	185272395	NA,A	NA,G	NA,0.924603	NA,0.00941003	NA,0.0161901	NA,0.250967	0.000172167	0.000345109
2	rs16826590	186111208	NA,C	NA,T	NA,0.962302	NA,0.00021795	NA,0.0224433	NA,0.00337813	0.000172156	0.000345054
2	rs74495705	185118454	NA,T	NA,A	NA,0.968254	NA,-0.0218637	NA,0.0243817	NA,0.431956	0.000172133	0.000344938
2	rs201858160	186354420	NA,T	NA,C	NA,0.985119	NA,0.0257453	NA,0.0353055	NA,0.331734	0.000172057	0.000344914
2	rs78185509	185215971	NA,C	NA,T	NA,0.957341	NA,0.0134798	NA,0.0211527	NA,0.280706	0.000171863	0.000344516
2	rs10931158	185809565	T,T	C,C	0.40159,0.239087	-0.0199807,0.00280655	0.00403319,0.0100221	6.13858,0.108212	0.000171837	0.000344778
2	rs79359643	185260014	NA,A	NA,G	NA,0.922619	NA,0.00746974	NA,0.0159983	NA,0.193436	0.000171685	0.000344129
2	rs140817773	185517764	NA,G	NA,A	NA,0.987103	NA,-0.0284442	NA,0.0378862	NA,0.344107	0.000171549	0.000343917
2	rs77413801	185393429	A,A	T,T	0.802187,0.87996	0.01067,0.027805	0.00496334,0.0131525	1.50068,1.46204	0.000171492	0.000346182
2	rs12479351	186177410	A,A	G,G	0.488072,0.393849	0.0100716,-0.00494274	0.00395543,0.00874879	1.96306,0.242529	0.000171436	0.000346086
2	rs10199843	185736625	G,G	A,A	0.826044,0.980159	0.0019123,-0.0181356	0.00521577,0.0306528	0.14637,0.256422	0.000171417	0.000346483
2	rs139817407	185197817	NA,G	NA,A	NA,0.993056	NA,-0.0219638	NA,0.0514752	NA,0.17418	0.000171101	0.000342911
2	rs147851881	185688002	NA,T	NA,C	NA,0.989087	NA,0.0320942	NA,0.0411453	NA,0.361133	0.000170933	0.000342673
2	rs143426972	185431174	NA,G	NA,T	NA,0.982143	NA,0.00735255	NA,0.0322783	NA,0.0862855	0.000170782	0.000342261
2	rs139766476	185643335	NA,G	NA,A	NA,0.984127	NA,-0.00295241	NA,0.0342017	NA,0.0309527	0.000170578	0.000341891
2	rs77785660	185398913	G,NA	A,NA	0.964215,NA	-0.0092844,NA	0.0106439,NA	0.416735,NA	0.000170573	0.000342556
2	rs185083672	185739387	G,NA	A,NA	0.992048,NA	-0.0100769,NA	0.0222601,NA	0.18657,NA	0.000170507	0.000341687
2	rs117564164	185301110	NA,T	NA,C	NA,0.982143	NA,0.00209923	NA,0.0322783	NA,0.0231249	0.000170504	0.000341747
2	rs9808030	186175741	C,C	T,T	0.488072,0.393849	0.0100716,-0.00487238	0.00395543,0.00874879	1.96306,0.238387	0.000170461	0.000344112
2	rs142178892	186343661	NA,T	NA,G	NA,0.968254	NA,0.0169338	NA,0.0243817	NA,0.312159	0.000170442	0.000341684
2	rs117789796	186183982	A,A	G,G	0.991054,0.941468	0.0283578,0.0161876	0.0209976,0.0182098	0.752402,0.427093	0.000170242	0.000343112
2	rs151287225	185432550	NA,G	NA,T	NA,0.982143	NA,0.00769243	NA,0.0322783	NA,0.0906387	0.000170174	0.000341043
2	rs141161484	185875995	G,NA	A,NA	0.980119,NA	0.0262409,NA	0.0141639,NA	1.19429,NA	0.000170168	0.000340105
2	rs71430164	185735048	A,NA	G,NA	0.970179,NA	0.0118572,NA	0.0116239,NA	0.511882,NA	0.000169783	0.000340358
2	rs12465214	185198135	A,A	C,C	0.540755,0.419643	0.00378709,-0.0227266	0.0039675,0.00866195	0.468755,2.06061	0.000169533	0.000340478
2	rs7562384	185763445	G,G	C,C	0.827038,0.980159	0.00169791,-0.0146018	0.00522759,0.0306528	0.127649,0.198036	0.000169414	0.000342447
2	rs12465962	185915464	NA,C	NA,T	NA,0.953373	NA,0.0107836	NA,0.0202746	NA,0.225622	0.000169408	0.000339548
2	rs140660570	185199703	T,NA	C,NA	0.987078,NA	0.00829165,NA	0.0175062,NA	0.19671,NA	0.000169318	0.000339317
2	rs143934924	185674034	A,NA	G,NA	0.981113,NA	-0.0229516,NA	0.0145245,NA	0.942857,NA	0.000169228	0.000339713
2	rs7574140	185355833	NA,G	NA,T	NA,0.981151	NA,0.00567178	NA,0.0314332	NA,0.0671166	0.000169171	0.000339058
2	rs981320	185299618	G,G	T,T	0.473161,0.059524	0.000585382,0.0323043	0.00396001,0.0180669	0.0542941,1.13212	0.000169089	0.000339772
2	rs12104637	185333892	NA,T	NA,C	NA,0.983135	NA,0.0033287	NA,0.0331973	NA,0.036151	0.000169081	0.000338898
2	rs144681942	185405437	NA,G	NA,A	NA,0.982143	NA,0.00840708	NA,0.0322783	NA,0.0998996	0.000168958	0.000338612
3	rs115979227	186242437	G,G	A,A	0.930418,0.756944	0.0164734,-0.0316395	0.00777053,0.00996594	1.46843,2.82403	0.039032	0.0747633
3	rs146041840	185504506	A,A	G,G	0.577535,0.860119	0.0168398,0.0397625	0.00400272,0.0123238	4.58725,2.90197	0.0108954	0.0212637
3	rs147893017	186389011	NA,T	NA,C	NA,0.907738	NA,-0.0449743	NA,0.0147711	NA,2.63289	0.00955939	0.0189114
3	rs116605043	185126898	A,NA	G,NA	0.942346,NA	0.0241706,NA	0.00848241,NA	2.35864,NA	0.00732055	0.015377
3	rs77307992	185916995	G,NA	T,NA	0.967197,NA	-0.0428429,NA	0.0111,NA	3.94492,NA	0.00544139	0.0108185
3	rs35391567	185162380	G,G	A,A	0.757455,0.875	-0.00786323,-0.0298029	0.0046128,0.0129254	1.05424,1.67523	0.0053655	0.0107562
3	rs77750613	186280091	NA,A	NA,G	NA,0.969246	NA,0.0637782	NA,0.0247591	NA,2.00015	0.00529485	0.0104606
3	rs1455885	185158374	A,A	G,G	0.756461,0.875	-0.00758938,-0.0306494	0.0046064,0.0129254	1.00244,1.75135	0.00491759	0.00985797
3	rs116784464	186221120	G,NA	A,NA	0.985089,NA	-0.0554588,NA	0.0163138,NA	3.17064,NA	0.00430575	0.00858398
3	rs1483245	186047066	G,G	A,A	0.424453,0.518849	-0.0152175,-0.0339724	0.00400022,0.00855543	3.84684,4.14499	0.00426825	0.00828206
3	rs115046736	186246807	G,NA	A,NA	0.975149,NA	-0.0282165,NA	0.0127009,NA	1.5799,NA	0.00416863	0.00826519
3	rs141701360	185701426	A,NA	T,NA	0.959245,NA	0.0363853,NA	0.00999958,NA	3.5622,NA	0.00412028	0.00827954
3	rs1483246	186050380	C,C	T,T	0.424453,0.518849	-0.0151285,-0.0339724	0.00400022,0.00855543	3.80793,4.14499	0.00407915	0.00791709
3	rs74953884	186005264	T,NA	C,NA	0.965209,NA	-0.0408808,NA	0.0107893,NA	3.82031,NA	0.00384822	0.00765207
3	rs115456739	185779904	G,NA	A,NA	0.960239,NA	0.0372257,NA	0.0101186,NA	3.63041,NA	0.00373592	0.00750822
3	rs115515236	185772643	T,NA	A,NA	0.960239,NA	0.0371182,NA	0.0101186,NA	3.61236,NA	0.0036333	0.0073021
3	rs6730058	186121778	A,NA	G,NA	0.968191,NA	-0.0416824,NA	0.0112664,NA	3.66589,NA	0.00361111	0.00717789
3	rs76235931	185193446	A,NA	C,NA	0.94831,NA	-0.0205845,NA	0.00893021,NA	1.6744,NA	0.0033388	0.00664129
3	rs116715697	185762217	T,NA	C,NA	0.960239,NA	0.036569,NA	0.0101186,NA	3.52079,NA	0.00315651	0.00634422
3	rs77793480	185870022	C,NA	G,NA	0.966203,NA	-0.0398951,NA	0.0109412,NA	3.57508,NA	0.00310247	0.00617788
3	rs7604055	186234233	T,T	C,C	0.800199,0.743056	0.00844897,-0.0281814	0.00494472,0.00978302	1.05795,2.40136	0.00294882	0.00582024
3	rs79637125	185856829	C,NA	A,NA	0.846918,NA	-0.0194282,NA	0.00549107,NA	3.39474,NA	0.00291084	0.00573918
3	rs2115623	185853465	A,A	T,T	0.750497,0.75496	-0.0217962,-0.00479019	0.00456906,0.00993854	5.73548,0.200784	0.0028421	0.00558803
3	rs79137057	185101850	NA,T	NA,G	NA,0.918651	NA,-0.0428809	NA,0.0156369	NA,2.21457	0.00283207	0.00563569
3	rs1038361	186031490	A,A	G,G	0.817097,0.808532	0.0184136,0.0193046	0.00511437,0.0108644	3.49788,1.12153	0.00265797	0.0051417
3	rs1483241	186035745	C,C	T,T	0.816103,0.804563	0.0182784,0.0196931	0.00510364,0.01078	3.46636,1.16923	0.0026272	0.00508203
3	rs58141156	186032667	G,G	A,A	0.817097,0.808532	0.0183169,0.0194005	0.00511437,0.0108644	3.46636,1.12989	0.00257608	0.00498406
3	rs13419830	186030599	G,G	A,A	0.817097,0.808532	0.0183652,0.0191078	0.00511437,0.0108644	3.4821,1.10446	0.00251825	0.00487254
3	rs6704753	186031626	C,C	T,T	0.817097,0.808532	0.0182733,0.0193046	0.00511437,0.0108644	3.45223,1.12153	0.00248534	0.00480924
3	rs2369934	186030052	C,C	A,A	0.817097,0.808532	0.0183652,0.0190119	0.00511437,0.0108644	3.4821,1.0962	0.00248108	0.00480092
3	rs1038357	186029653	G,G	T,T	0.817097,0.808532	0.0183652,0.0189161	0.00511437,0.0108644	3.4821,1.08796	0.00244466	0.00473071
3	rs56697973	186032938	T,T	G,G	0.817097,0.805556	0.0181518,0.0198192	0.00511437,0.0108009	3.41293,1.17711	0.00242826	0.0046992
3	rs6747787	186084222	G,G	A,A	0.753479,0.75	-0.0031817,-0.0376327	0.00458751,0.00987194	0.311615,3.86076	0.00241834	0.00476529
3	rs13407979	186030629	C,C	T,T	0.817097,0.808532	0.0183169,0.0189665	0.00511437,0.0108644	3.46636,1.09229	0.00240735	0.00465887
3	rs13432460	186029326	G,G	A,A	0.817097,0.808532	0.0183169,0.0188657	0.00511437,0.0108644	3.46636,1.08364	0.00237026	0.00458736
3	rs59660701	186029289	T,T	C,C	0.817097,0.808532	0.0183169,0.0188657	0.00511437,0.0108644	3.46636,1.08364	0.00237026	0.00458736
3	rs1038359	186029968	C,C	T,T	0.817097,0.808532	0.0182733,0.0189665	0.00511437,0.0108644	3.45223,1.09229	0.00235789	0.00456358
3	rs142993177	186230419	T,NA	C,NA	0.970179,NA	-0.0411144,NA	0.0116239,NA	3.39296,NA	0.00234499	0.00466841
3	rs13420749	186029481	C,C	T,T	0.816103,0.808532	0.0183267,0.0189161	0.00510364,0.0108644	3.4821,1.08796	0.00233075	0.00451081
3	rs73045260	186029131	A,A	C,C	0.817097,0.808532	0.0182733,0.0188657	0.00511437,0.0108644	3.45223,1.08364	0.00232156	0.00449353
3	rs1038358	186029742	G,G	A,A	0.817097,0.808532	0.018225,0.0189161	0.00511437,0.0108644	3.43656,1.08796	0.00228647	0.00442594
3	rs114702410	185569263	G,NA	A,NA	0.963221,NA	0.0374189,NA	0.0105045,NA	3.43441,NA	0.00228118	0.00458001
3	rs34877204	186425062	G,G	A,A	0.883698,0.954365	0.0019443,0.0632623	0.00616728,0.0204832	0.123457,2.69644	0.00225876	0.0044607
3	rs75144869	185382753	G,NA	T,NA	0.988072,NA	0.0361714,NA	0.0182119,NA	1.32775,NA	0.00224921	0.00449326
3	rs35781787	186421247	G,G	A,A	0.88171,0.954365	0.0018355,0.063145	0.00612213,0.0204832	0.116725,2.68807	0.00222507	0.00439466
3	rs146114313	185108358	T,NA	G,NA	0.905567,NA	0.0172051,NA	0.00676109,NA	1.96112,NA	0.00222125	0.00468767
3	rs73045259	186027367	A,A	C,C	0.817097,0.808532	0.0181815,0.0187699	0.00511437,0.0108644	3.42249,1.07545	0.00219016	0.00424028
3	rs35062319	186417315	A,A	T,T	0.88171,0.954365	0.0018355,0.0628517	0.00612213,0.0204832	0.116725,2.66722	0.00213459	0.00421633
3	rs72901158	185107454	T,NA	C,NA	0.905567,NA	0.0170337,NA	0.00676109,NA	1.92973,NA	0.00208936	0.00440702
3	rs62175022	185110884	A,NA	G,NA	0.905567,NA	0.016986,NA	0.00676109,NA	1.92104,NA	0.00205428	0.0043324
3	rs141131499	185170826	G,NA	A,NA	0.977137,NA	0.0338462,NA	0.0132281,NA	1.97849,NA	0.00204862	0.00419034
3	rs141885748	185132162	NA,T	NA,G	NA,0.986111	NA,0.0747163	NA,0.0365264	NA,1.38933	0.00198539	0.00395842
3	rs149165580	186232258	T,NA	C,NA	0.973161,NA	-0.0336519,NA	0.0122339,NA	2.22574,NA	0.00192051	0.0037986
3	rs35847686	186408456	G,G	C,C	0.882704,0.954365	0.001734,0.0618621	0.00614455,0.0204832	0.109138,2.59747	0.00185595	0.0036668
3	rs10177173	185189723	C,NA	G,NA	0.903579,NA	0.0163783,NA	0.00669838,NA	1.83921,NA	0.00180856	0.00380586
3	rs143272432	185752719	NA,A	NA,G	NA,0.979167	NA,0.0861558	NA,0.0299292	NA,2.39861	0.0018083	0.00360377
3	rs7599251	186398105	A,A	G,G	0.88171,0.953373	0.00178823,0.0609426	0.00612213,0.0202746	0.113387,2.57703	0.00178711	0.0035316
3	rs149526727	185894077	NA,C	NA,T	NA,0.983135	NA,0.0912523	NA,0.0331973	NA,2.22319	0.00173989	0.00346806
3	rs1100830	186227374	C,C	T,T	0.201789,0.258929	-0.00759217,0.0273023	0.00492643,0.0097585	0.909074,2.2886	0.00173544	0.00343053
3	rs72893707	185322637	A,A	G,G	0.545726,0.944444	0.000323329,-0.0566661	0.00397094,0.0186617	0.0291397,2.62097	0.00172188	0.00342314
3	rs112630861	185319770	A,A	T,T	0.540755,0.944444	-0.000364682,-0.057408	0.0039675,0.0186617	0.0330309,2.67856	0.0017207	0.0034173
3	rs72893704	185322513	G,G	C,C	0.545726,0.944444	0.000415751,-0.0567228	0.00397094,0.0186617	0.0378129,2.62535	0.00171212	0.00340365
3	rs850915	186225350	C,C	T,T	0.201789,0.258929	-0.00789117,0.0265987	0.00492643,0.0097585	0.961783,2.19269	0.00170782	0.00337619
3	rs850908	186220642	A,A	C,C	0.199801,0.257937	-0.00911675,0.023823	0.00494472,0.00977071	1.18561,1.83091	0.0016703	0.00330308
3	rs10211526	185322899	C,C	T,T	0.456262,0.056548	-0.000737924,0.0559365	0.00396952,0.0185069	0.0692929,2.6008	0.00156869	0.00311901
3	rs62175050	185134523	C,NA	T,NA	0.906561,NA	0.0165896,NA	0.00679323,NA	1.83557,NA	0.00155216	0.0032662
3	rs75858248	186169544	T,NA	C,NA	0.9334,NA	-0.0106992,NA	0.00792989,NA	0.751372,NA	0.00155033	0.00308435
3	rs7573114	185106611	G,NA	A,NA	0.908549,NA	0.016842,NA	0.00685915,NA	1.85163,NA	0.00153996	0.00324116
3	rs62175047	185130171	A,NA	G,NA	0.906561,NA	0.0165489,NA	0.00679323,NA	1.82837,NA	0.00153113	0.00322153
3	rs34571837	186386889	C,C	T,T	0.884692,0.952381	0.00185595,0.0599347	0.00619033,0.0200728	0.116725,2.54856	0.00152155	0.00300715
3	rs115538412	185124696	A,NA	G,NA	0.908549,NA	0.0167756,NA	0.00685915,NA	1.83995,NA	0.00150646	0.00316999
3	rs62175058	185143454	A,NA	G,NA	0.908549,NA	0.0167347,NA	0.00685915,NA	1.83278,NA	0.00148628	0.00312712
3	rs62175048	185132406	A,NA	C,NA	0.906561,NA	0.0164585,NA	0.00679323,NA	1.81241,NA	0.00148559	0.00312482
3	rs62175056	185142987	C,NA	T,NA	0.906561,NA	0.0164435,NA	0.00679323,NA	1.80978,NA	0.00147822	0.00310917
3	rs62175039	185111974	G,NA	A,NA	0.908549,NA	0.0167095,NA	0.00685915,NA	1.82837,NA	0.001474	0.00310103
3	rs62175015	185102632	A,NA	T,NA	0.908549,NA	0.0167095,NA	0.00685915,NA	1.82837,NA	0.001474	0.00310103
3	rs72893713	185326026	A,A	C,C	0.545726,0.944444	0.000554417,-0.0558254	0.00397094,0.0186617	0.0511172,2.55648	0.00147114	0.00292502
3	rs72893716	185326899	A,A	C,C	0.544732,0.944444	0.000415675,-0.0557744	0.00397022,0.0186617	0.0378129,2.5526	0.0014682	0.00291927
3	rs62176371	185151931	T,NA	C,NA	0.907555,NA	0.0162787,NA	0.00682591,NA	1.76735,NA	0.00146405	0.00307929
3	rs72902859	185167981	A,NA	G,NA	0.905567,NA	0.0160342,NA	0.00676109,NA	1.75168,NA	0.00146013	0.00307045
3	rs1992515	185326664	G,G	A,A	0.545726,0.944444	0.000554417,-0.0557223	0.00397094,0.0186617	0.0511172,2.54863	0.00144927	0.00288158
3	rs10172686	185322491	G,G	A,A	0.456262,0.055556	-0.000968284,0.0560932	0.00396952,0.0186616	0.0929731,2.57695	0.00144646	0.00287566
3	rs7583823	185131751	C,NA	G,NA	0.906561,NA	0.0163726,NA	0.00679323,NA	1.79733,NA	0.00144383	0.00303615
3	rs62175059	185144017	T,NA	A,NA	0.908549,NA	0.016644,NA	0.00685915,NA	1.8169,NA	0.00144259	0.00303432
3	rs62176412	185170949	C,NA	A,NA	0.904573,NA	0.0161338,NA	0.00672948,NA	1.7823,NA	0.00143921	0.0030265
3	rs62176411	185169886	G,NA	A,NA	0.904573,NA	0.0161338,NA	0.00672948,NA	1.7823,NA	0.00143921	0.0030265
3	rs62176409	185168320	T,NA	C,NA	0.904573,NA	0.0161338,NA	0.00672948,NA	1.7823,NA	0.00143921	0.0030265
3	rs62176404	185163029	A,NA	G,NA	0.906561,NA	0.0163986,NA	0.00679323,NA	1.80189,NA	0.00143896	0.00302674
3	rs62176378	185162261	T,NA	C,NA	0.906561,NA	0.0163986,NA	0.00679323,NA	1.80189,NA	0.00143896	0.00302674
3	rs6740184	185325171	A,A	T,T	0.456262,0.055556	-0.000599653,0.0556703	0.00396952,0.0186616	0.0555545,2.54469	0.00142414	0.00283168
3	rs62175052	185139542	T,NA	C,NA	0.908549,NA	0.0166031,NA	0.00685915,NA	1.80978,NA	0.00142343	0.00299363
3	rs62176372	185153440	A,NA	T,NA	0.905567,NA	0.0162096,NA	0.00676109,NA	1.7823,NA	0.00142319	0.00299266
3	rs72893721	185327700	C,C	T,T	0.545726,0.944444	0.000415751,-0.0554566	0.00397094,0.0186617	0.0378129,2.52845	0.0014229	0.00282933
3	rs72890074	185279829	T,T	G,G	0.807157,0.986111	-0.00771464,-0.0817179	0.00501139,0.0365264	0.907624,1.59737	0.00141853	0.00282611
3	rs1966770	185326455	G,G	T,T	0.454274,0.055556	-0.00083038,0.0558815	0.00397094,0.0186616	0.078647,2.56077	0.00141697	0.00281709
3	rs76479285	185166232	G,NA	A,NA	0.904573,NA	0.0160756,NA	0.00672948,NA	1.77206,NA	0.00141153	0.00296774
3	rs75685699	185497804	C,C	T,T	0.746521,0.875992	0.0173997,0.0403982	0.00454514,0.0129696	3.88913,2.73506	0.00140874	0.00276829
3	rs768352	185329691	A,A	G,G	0.547714,0.944444	0.000924746,-0.0558266	0.00397243,0.0186617	0.0883505,2.55657	0.00140615	0.00279553
3	rs62176362	185145036	C,NA	T,NA	0.908549,NA	0.0165577,NA	0.00685915,NA	1.80189,NA	0.0014025	0.00294919
3	rs62176365	185146314	T,NA	C,NA	0.908549,NA	0.0165577,NA	0.00685915,NA	1.80189,NA	0.0014025	0.00294919
3	rs62176360	185144106	T,NA	C,NA	0.908549,NA	0.0165577,NA	0.00685915,NA	1.80189,NA	0.0014025	0.00294919
3	rs62176368	185149266	C,NA	G,NA	0.908549,NA	0.0165577,NA	0.00685915,NA	1.80189,NA	0.0014025	0.00294919
3	rs62175057	185142997	C,NA	G,NA	0.908549,NA	0.0165577,NA	0.00685915,NA	1.80189,NA	0.0014025	0.00294919
3	rs62175055	185142687	G,NA	C,NA	0.908549,NA	0.0165577,NA	0.00685915,NA	1.80189,NA	0.0014025	0.00294919
3	rs62176367	185149046	C,NA	T,NA	0.908549,NA	0.0165577,NA	0.00685915,NA	1.80189,NA	0.0014025	0.00294919
3	rs62176369	185150059	G,NA	A,NA	0.908549,NA	0.0165577,NA	0.00685915,NA	1.80189,NA	0.0014025	0.00294919
3	rs62175054	185142492	G,NA	T,NA	0.908549,NA	0.0165577,NA	0.00685915,NA	1.80189,NA	0.0014025	0.00294919
3	rs62175053	185141889	C,NA	T,NA	0.908549,NA	0.0165577,NA	0.00685915,NA	1.80189,NA	0.0014025	0.00294919
3	rs62176370	185151717	C,NA	T,NA	0.908549,NA	0.0165577,NA	0.00685915,NA	1.80189,NA	0.0014025	0.00294919
3	rs62176403	185162915	G,NA	A,NA	0.906561,NA	0.0163132,NA	0.00679323,NA	1.78694,NA	0.001399	0.00294188
3	rs62176379	185162676	A,NA	C,NA	0.906561,NA	0.0163132,NA	0.00679323,NA	1.78694,NA	0.001399	0.00294188
3	rs116431470	185838651	A,NA	T,NA	0.981113,NA	-0.0283865,NA	0.0145245,NA	1.29537,NA	0.00139117	0.00278197
3	rs62176375	185156417	C,NA	T,NA	0.907555,NA	0.0163917,NA	0.00682591,NA	1.78694,NA	0.00138318	0.00290846
3	rs62176376	185157153	C,NA	A,NA	0.907555,NA	0.0163917,NA	0.00682591,NA	1.78694,NA	0.00138318	0.00290846
3	rs62176373	185155330	T,NA	C,NA	0.907555,NA	0.0163917,NA	0.00682591,NA	1.78694,NA	0.00138318	0.00290846
3	rs62176374	185156242	G,NA	T,NA	0.907555,NA	0.0163917,NA	0.00682591,NA	1.78694,NA	0.00138318	0.00290846
3	rs62175046	185128471	G,NA	T,NA	0.908549,NA	0.0165124,NA	0.00685915,NA	1.79401,NA	0.00138194	0.00290553
3	rs62176363	185145087	T,NA	C,NA	0.908549,NA	0.0165124,NA	0.00685915,NA	1.79401,NA	0.00138194	0.00290553
3	rs62176361	185144746	T,NA	C,NA	0.908549,NA	0.0165124,NA	0.00685915,NA	1.79401,NA	0.00138194	0.00290553
3	rs62175049	185133991	A,NA	G,NA	0.909543,NA	0.0165527,NA	0.00689297,NA	1.78694,NA	0.00137452	0.00288945
3	rs62175051	185134819	A,NA	G,NA	0.908549,NA	0.0164715,NA	0.00685915,NA	1.78694,NA	0.00136375	0.0028669
3	rs62175045	185127055	G,NA	A,NA	0.908549,NA	0.0164715,NA	0.00685915,NA	1.78694,NA	0.00136375	0.0028669
3	rs72902870	185171140	G,NA	C,NA	0.906561,NA	0.0162278,NA	0.00679323,NA	1.77206,NA	0.00136037	0.00285985
3	rs62176413	185172097	A,NA	G,NA	0.906561,NA	0.0162278,NA	0.00679323,NA	1.77206,NA	0.00136037	0.00285985
3	rs72902855	185166276	T,NA	C,NA	0.906561,NA	0.0162278,NA	0.00679323,NA	1.77206,NA	0.00136037	0.00285985
3	rs62176406	185165485	G,NA	T,NA	0.906561,NA	0.0162278,NA	0.00679323,NA	1.77206,NA	0.00136037	0.00285985
3	rs62176377	185161614	T,NA	C,NA	0.906561,NA	0.0162278,NA	0.00679323,NA	1.77206,NA	0.00136037	0.00285985
3	rs140442054	185606420	T,NA	G,NA	0.977137,NA	0.0423378,NA	0.0132281,NA	2.86283,NA	0.00135725	0.00272167
3	rs76627958	185508751	A,A	C,C	0.746521,0.875992	0.0174474,0.0397829	0.00454514,0.0129696	3.90766,2.66567	0.00134478	0.00264276
3	rs72902858	185167658	T,NA	A,NA	0.906561,NA	0.0161829,NA	0.00679323,NA	1.76425,NA	0.00134055	0.00281778
3	rs62176408	185167352	T,NA	A,NA	0.906561,NA	0.0161829,NA	0.00679323,NA	1.76425,NA	0.00134055	0.00281778
3	rs62176410	185169634	G,NA	A,NA	0.906561,NA	0.0161829,NA	0.00679323,NA	1.76425,NA	0.00134055	0.00281778
3	rs72902844	185160201	C,NA	T,NA	0.906561,NA	0.0161829,NA	0.00679323,NA	1.76425,NA	0.00134055	0.00281778
3	rs1966769	185326526	A,A	G,G	0.456262,0.055556	-0.000501617,0.0551488	0.00396952,0.0186616	0.0460272,2.50519	0.00133906	0.00266278
3	rs12622636	185324609	A,A	G,G	0.456262,0.055556	-0.000784006,0.0554076	0.00396952,0.0186616	0.0739504,2.52476	0.00133845	0.00266132
3	rs62176420	185175888	G,NA	A,NA	0.904573,NA	0.015902,NA	0.00672948,NA	1.74171,NA	0.0013328	0.00280062
3	rs10177272	185189820	A,NA	G,NA	0.903579,NA	0.0157727,NA	0.00669838,NA	1.73196,NA	0.00133013	0.0027932
3	rs62176405	185164825	C,NA	T,NA	0.906561,NA	0.016138,NA	0.00679323,NA	1.75646,NA	0.00132108	0.00277645
3	rs62176421	185176240	G,NA	T,NA	0.906561,NA	0.016138,NA	0.00679323,NA	1.75646,NA	0.00132108	0.00277645
3	rs62176407	185166354	T,NA	C,NA	0.906561,NA	0.016138,NA	0.00679323,NA	1.75646,NA	0.00132108	0.00277645
3	rs11890128	185506877	T,T	G,G	0.745527,0.875992	0.0173773,0.0397275	0.00453928,0.0129696	3.88913,2.65946	0.00131992	0.00259373
3	rs75482695	185469866	G,NA	A,NA	0.928429,NA	-0.0289087,NA	0.00767004,NA	3.78549,NA	0.00131676	0.00261965
3	rs62175021	185110879	C,NA	G,NA	0.908549,NA	0.0163588,NA	0.00685915,NA	1.76749,NA	0.00131499	0.00276341
3	rs62176423	185176938	T,NA	A,NA	0.904573,NA	0.0158576,NA	0.00672948,NA	1.73397,NA	0.00131347	0.0027596
3	rs62176427	185178930	G,NA	C,NA	0.904573,NA	0.0158576,NA	0.00672948,NA	1.73397,NA	0.00131347	0.0027596
3	rs62176414	185172128	C,NA	T,NA	0.906561,NA	0.0160976,NA	0.00679323,NA	1.74946,NA	0.00130385	0.00273988
3	rs62176415	185172414	A,NA	G,NA	0.906561,NA	0.0160976,NA	0.00679323,NA	1.74946,NA	0.00130385	0.00273988
3	rs35207414	186380622	C,C	T,T	0.884692,0.951389	0.00169949,0.0587774	0.00619033,0.0198773	0.105866,2.50775	0.00129285	0.00255618
3	rs62176418	185175198	A,NA	C,NA	0.906561,NA	0.0160527,NA	0.00679323,NA	1.74171,NA	0.00128502	0.00269992
3	rs62176419	185175735	G,NA	A,NA	0.906561,NA	0.0160527,NA	0.00679323,NA	1.74171,NA	0.00128502	0.00269992
3	rs62176426	185178614	G,NA	A,NA	0.906561,NA	0.0160527,NA	0.00679323,NA	1.74171,NA	0.00128502	0.00269992
3	rs62176416	185174164	G,NA	A,NA	0.906561,NA	0.0160527,NA	0.00679323,NA	1.74171,NA	0.00128502	0.00269992
3	rs62176417	185174954	A,NA	C,NA	0.906561,NA	0.0160527,NA	0.00679323,NA	1.74171,NA	0.00128502	0.00269992
3	rs35061410	186375647	G,G	A,A	0.975149,0.953373	0.00923129,0.0597017	0.0127009,0.0202746	0.330373,2.49037	0.00127027	0.00251288
3	rs72902865	185169986	G,NA	A,NA	0.906561,NA	0.0160078,NA	0.00679323,NA	1.73397,NA	0.00126652	0.00266065
3	rs72902879	185174679	C,NA	T,NA	0.906561,NA	0.0160078,NA	0.00679323,NA	1.73397,NA	0.00126652	0.00266065
3	rs62176422	185176824	A,NA	G,NA	0.906561,NA	0.0160078,NA	0.00679323,NA	1.73397,NA	0.00126652	0.00266065
3	rs62176424	185177445	G,NA	T,NA	0.906561,NA	0.0160078,NA	0.00679323,NA	1.73397,NA	0.00126652	0.00266065
3	rs72902901	185182222	A,NA	G,NA	0.906561,NA	0.0160078,NA	0.00679323,NA	1.73397,NA	0.00126652	0.00266065
3	rs62176437	185182064	A,NA	G,NA	0.906561,NA	0.0160078,NA	0.00679323,NA	1.73397,NA	0.00126652	0.00266065
3	rs62176425	185178438	T,NA	C,NA	0.906561,NA	0.0160078,NA	0.00679323,NA	1.73397,NA	0.00126652	0.00266065
3	rs11678101	185331317	G,G	T,T	0.544732,0.944444	0.00138704,-0.0554044	0.00397022,0.0186617	0.138574,2.5245	0.00126615	0.00251727
3	rs73043234	185519645	A,A	C,C	0.746521,0.875992	0.0174903,0.0396278	0.00454514,0.0129696	3.92438,2.64832	0.00126189	0.00247999
3	rs6751688	185327680	C,C	T,T	0.456262,0.055556	-0.000415228,0.0546047	0.00396952,0.0186616	0.0377775,2.46432	0.00125454	0.00249497
3	rs72902891	185179144	G,NA	A,NA	0.906561,NA	0.0159674,NA	0.00679323,NA	1.72702,NA	0.00125014	0.00262591
3	rs62176428	185179190	G,NA	A,NA	0.906561,NA	0.0159674,NA	0.00679323,NA	1.72702,NA	0.00125014	0.00262591
3	rs13015041	186374591	C,C	A,A	0.884692,0.952381	0.00146716,0.0584975	0.00619033,0.0200728	0.0900965,2.44792	0.00124791	0.0024668
3	rs62176434	185180247	C,NA	T,NA	0.904573,NA	0.0159592,NA	0.00672948,NA	1.75168,NA	0.00124598	0.00261443
3	rs62176433	185180097	C,NA	A,NA	0.907555,NA	0.0160442,NA	0.00682591,NA	1.72702,NA	0.00123749	0.00259809
3	rs62176431	185179701	G,NA	A,NA	0.907555,NA	0.0160442,NA	0.00682591,NA	1.72702,NA	0.00123749	0.00259809
3	rs67784166	186359638	T,T	C,C	0.884692,0.951389	0.00137237,0.0577532	0.00619033,0.0198773	0.0837826,2.43572	0.00122215	0.00241615
3	rs62176430	185179619	A,NA	C,NA	0.907555,NA	0.0159991,NA	0.00682591,NA	1.71932,NA	0.00121981	0.0025606
3	rs62176436	185181923	T,NA	C,NA	0.907555,NA	0.0159991,NA	0.00682591,NA	1.71932,NA	0.00121981	0.0025606
3	rs72902897	185181063	G,NA	A,NA	0.907555,NA	0.0159991,NA	0.00682591,NA	1.71932,NA	0.00121981	0.0025606
3	rs73043238	185522052	A,A	G,G	0.761431,0.887897	0.0172688,0.0382195	0.00463892,0.0135492	3.70509,2.31963	0.00121808	0.00239101
3	rs62176439	185184017	C,NA	T,NA	0.906561,NA	0.0158776,NA	0.00679323,NA	1.71163,NA	0.00121466	0.00255063
3	rs62176438	185182987	G,NA	T,NA	0.906561,NA	0.0158776,NA	0.00679323,NA	1.71163,NA	0.00121466	0.00255063
3	rs72904810	185183783	G,NA	A,NA	0.906561,NA	0.0158776,NA	0.00679323,NA	1.71163,NA	0.00121466	0.00255063
3	rs114735123	185956148	C,NA	T,NA	0.930418,NA	-0.00962437,NA	0.00777053,NA	0.666545,NA	0.00121394	0.00241399
3	rs13011116	186369129	C,C	A,A	0.884692,0.952381	0.00141976,0.0582118	0.00619033,0.0200728	0.0869307,2.42815	0.00120084	0.00237386
3	rs72904818	185185261	A,NA	G,NA	0.906561,NA	0.0158372,NA	0.00679323,NA	1.70473,NA	0.00119909	0.00251761
3	rs72904804	185182521	T,NA	G,NA	0.906561,NA	0.0158372,NA	0.00679323,NA	1.70473,NA	0.00119909	0.00251761
3	rs62176440	185184711	A,NA	G,NA	0.906561,NA	0.0158372,NA	0.00679323,NA	1.70473,NA	0.00119909	0.00251761
3	rs13007661	186377486	C,C	T,T	0.884692,0.951389	0.00146716,0.0581542	0.00619033,0.0198773	0.0900965,2.46379	0.00118693	0.00234687
3	rs62176441	185187646	T,NA	C,NA	0.906561,NA	0.0157923,NA	0.00679323,NA	1.69708,NA	0.00118208	0.00248152
3	rs4666995	185771790	G,G	A,A	0.246521,0.145833	-0.0221052,-0.0246915	0.00458751,0.0121117	5.83986,1.38211	0.00118204	0.0023219
3	rs4666994	185771745	A,A	G,G	0.246521,0.145833	-0.0221052,-0.0245495	0.00458751,0.0121117	5.83986,1.36989	0.00117723	0.00231253
3	rs34152682	186365149	C,C	T,T	0.884692,0.952381	0.00141976,0.0580405	0.00619033,0.0200728	0.0869307,2.41634	0.00117353	0.00231997
3	rs143613147	186289830	C,C	G,G	0.907555,0.951389	0.000185776,0.0581172	0.00682591,0.0198773	0.00953363,2.4612	0.00117116	0.00231551
3	rs145108720	185771198	NA,A	NA,T	NA,0.982143	NA,0.085464	NA,0.0322783	NA,2.09132	0.00115744	0.00230766
3	rs17403136	186042893	A,A	G,G	0.794235,0.811508	0.0127807,0.0260887	0.00489079,0.0109298	2.04724,1.76983	0.00115261	0.00224293
3	rs147926608	185742272	NA,C	NA,T	NA,0.982143	NA,0.0853092	NA,0.0322783	NA,2.08517	0.00114679	0.00228644
3	rs11683123	186359287	T,T	G,G	0.884692,0.952381	0.00137237,0.0578632	0.00619033,0.0200728	0.0837826,2.40415	0.00114615	0.00226589
3	rs35047001	186360115	A,A	C,C	0.884692,0.952381	0.00137237,0.057755	0.00619033,0.0200728	0.0837826,2.39672	0.00112971	0.00223344
3	rs76401013	186072680	A,NA	G,NA	0.932406,NA	-0.0092084,NA	0.00787557,NA	0.615632,NA	0.00112363	0.00223657
3	rs36012390	186350002	C,C	T,T	0.884692,0.951389	0.00141976,0.0570666	0.00619033,0.0198773	0.0869307,2.38802	0.00111362	0.00220199
3	rs80059342	185416042	NA,G	NA,A	NA,0.941468	NA,0.0374665	NA,0.0182098	NA,1.40188	0.00111224	0.00221832
3	rs1443027	185328149	A,A	G,G	0.454274,0.055556	-0.00110684,0.0543973	0.00397094,0.0186616	0.107656,2.44883	0.0011097	0.00220661
3	rs72891861	185305031	G,G	A,A	0.506958,0.958333	0.000454789,-0.0630487	0.00395468,0.0213919	0.0417013,2.4941	0.00110874	0.00220139
3	rs72896456	186356315	G,G	T,T	0.884692,0.951389	0.00137237,0.0570099	0.00619033,0.0198773	0.0837826,2.3841	0.00110531	0.00218553
3	rs35201815	186358877	T,T	C,C	0.884692,0.952381	0.00141976,0.0575774	0.00619033,0.0200728	0.0869307,2.38456	0.00110318	0.00218112
3	rs67035495	186354606	A,A	C,C	0.884692,0.952381	0.00137237,0.0575707	0.00619033,0.0200728	0.0837826,2.3841	0.00110233	0.0021794
3	rs186946445	185421441	NA,C	NA,T	NA,0.974206	NA,-0.0664171	NA,0.0269663	NA,1.86078	0.00109035	0.00217263
3	rs6739732	186352952	C,C	A,A	0.884692,0.952381	0.00137237,0.0574563	0.00619033,0.0200728	0.0837826,2.37629	0.0010857	0.00214659
3	rs725617	185778262	A,A	G,G	0.246521,0.143849	-0.0219638,-0.0243146	0.00458751,0.0121808	5.77298,1.33802	0.00108001	0.00212202
3	rs6708098	186352607	C,C	G,G	0.884692,0.952381	0.00137237,0.0573991	0.00619033,0.0200728	0.0837826,2.37238	0.0010775	0.00213039
3	rs139930910	185338974	NA,A	NA,G	NA,0.964286	NA,-0.05583	NA,0.0230345	NA,1.81358	0.00106419	0.00212185
3	rs17331619	186283318	T,T	G,G	0.872763,0.947421	0.00113148,0.055773	0.00593314,0.0191524	0.0712168,2.44484	0.00105932	0.0020949
3	rs13002265	186350498	G,G	A,A	0.884692,0.952381	0.00141976,0.0572275	0.00619033,0.0200728	0.0869307,2.36069	0.00105319	0.00208245
3	rs7590852	185766912	C,C	T,T	0.247515,0.143849	-0.0218415,-0.0247387	0.00458131,0.0121808	5.7293,1.37408	0.00105228	0.00206757
3	rs62176168	185461133	C,NA	G,NA	0.929423,NA	-0.0279724,NA	0.00771974,NA	3.53662,NA	0.00105066	0.00209038
3	rs17403547	186291818	G,G	T,T	0.869781,0.947421	0.000893828,0.0556656	0.00587486,0.0191524	0.0559751,2.43704	0.00104467	0.00206614
3	rs17508595	185483108	G,G	C,C	0.742545,0.875992	0.0165636,0.0405028	0.00452197,0.0129696	3.60318,2.74695	0.00103176	0.00202994
3	rs11681517	186349345	G,G	T,T	0.884692,0.952381	0.00141976,0.057056	0.00619033,0.0200728	0.0869307,2.34904	0.00102962	0.00203593
3	rs11676821	185334256	T,T	C,C	0.54672,0.945437	0.0012023,-0.0542951	0.00397168,0.0188207	0.117986,2.40717	0.00102807	0.0020442
3	rs113747911	185582833	A,A	G,G	0.815109,0.883929	0.0233672,0.0428693	0.005093,0.0133454	5.3494,2.88046	0.00102589	0.00202027
3	rs1344707	185766001	A,A	G,G	0.247515,0.144841	-0.0217973,-0.0248549	0.00458131,0.012146	5.70855,1.39017	0.0010251	0.00201432
3	rs34661485	186348745	C,C	T,T	0.884692,0.952381	0.00137237,0.0569989	0.00619033,0.0200728	0.0837826,2.34516	0.00102202	0.00202088
3	rs62198467	185804581	G,NA	A,NA	0.9334,NA	-0.0298619,NA	0.00792989,NA	3.77973,NA	0.00100747	0.00200363
3	rs6756881	185535322	A,A	T,T	0.803181,0.874008	0.0230122,0.044189	0.00497278,0.0128817	5.43194,3.21985	0.00100556	0.00198533
3	rs115043064	186303464	T,NA	C,NA	0.968191,NA	0.01853,NA	0.0112664,NA	0.999878,NA	0.00100034	0.00200025
3	rs74333936	185137202	NA,G	NA,A	NA,0.984127	NA,-0.067896	NA,0.0342017	NA,1.32674	0.000996039	0.00198671
3	rs1483244	186046666	T,T	C,C	0.794235,0.811508	0.0124583,0.0258359	0.00489079,0.0109298	1.96432,1.74261	0.000988364	0.00192472
3	rs56049830	185708081	T,T	C,C	0.815109,0.910714	0.0251963,0.0322703	0.005093,0.0149907	6.12338,1.50386	0.000985344	0.00193982
3	rs11676930	186048905	T,T	C,C	0.794235,0.811508	0.0125057,0.0257409	0.00489079,0.0109298	1.9764,1.73244	0.000984791	0.00191769
3	rs72892423	186283088	A,A	C,C	0.910537,0.951389	0.000140441,0.0567267	0.00692737,0.0198773	0.00708199,2.36459	0.000974465	0.00192727
3	rs11677034	186049151	T,T	C,C	0.794235,0.811508	0.0124583,0.0257409	0.00489079,0.0109298	1.96432,1.73244	0.000970135	0.00188932
3	rs74734807	185132682	NA,A	NA,C	NA,0.984127	NA,-0.0658158	NA,0.0342017	NA,1.26511	0.000968751	0.00193207
3	rs76167860	185567029	C,C	T,T	0.871769,0.980159	-0.00521059,-0.000496916	0.00591347,0.0306528	0.422229,0.00565383	0.000962091	0.00191557
3	rs17403498	186282227	G,G	A,A	0.868787,0.947421	0.00163783,0.0549857	0.00585591,0.0191524	0.108063,2.38803	0.000956424	0.00189185
3	rs1979494	185951574	NA,T	NA,G	NA,0.954365	NA,0.0362858	NA,0.0204832	NA,1.11646	0.000954082	0.00190282
3	rs67629903	186342140	T,T	C,C	0.883698,0.950397	0.000235451,0.0558413	0.00616728,0.0196877	0.0134315,2.34072	0.00095167	0.00188127
3	rs1583050	185789332	T,T	A,A	0.246521,0.143849	-0.0217782,-0.0235207	0.00458751,0.0121808	5.68578,1.27176	0.000950735	0.00186881
3	rs1483243	186046316	C,C	T,T	0.794235,0.811508	0.0123635,0.0257859	0.00489079,0.0109298	1.94027,1.73725	0.00095007	0.00185052
3	rs1601069	186050926	A,A	G,G	0.794235,0.811508	0.0125057,0.0255511	0.00489079,0.0109298	1.9764,1.7122	0.000949013	0.0018482
3	rs34420134	186328639	A,A	C,C	0.88171,0.951389	0.000185556,0.0562173	0.00612213,0.0198773	0.01063,2.32969	0.000941463	0.00186096
3	rs139807892	185305702	NA,C	NA,T	NA,0.97123	NA,-0.061259	NA,0.0255725	NA,1.77995	0.000939152	0.00187174
3	rs13418284	186025521	G,G	A,A	0.819085,0.808532	0.0167374,0.0181904	0.00513615,0.0108644	2.95116,1.02655	0.00093758	0.00182221
3	rs115058435	185172013	C,NA	G,NA	0.981113,NA	-0.0276046,NA	0.0145245,NA	1.24139,NA	0.000933923	0.00185974
3	rs9288109	186025368	C,C	T,T	0.819085,0.808532	0.0167374,0.0181401	0.00513615,0.0108644	2.95116,1.02235	0.000930621	0.00180873
3	rs1427150	185480633	C,C	T,T	0.742545,0.875992	0.0162433,0.0408649	0.00452197,0.0129696	3.48406,2.7883	0.000924258	0.00181906
3	rs2128735	186025887	A,A	T,T	0.819085,0.808532	0.0167374,0.0180897	0.00513615,0.0108644	2.95116,1.01816	0.000923733	0.00179539
3	rs9288110	186025482	C,C	T,T	0.819085,0.808532	0.0166946,0.0181904	0.00513615,0.0108644	2.93841,1.02655	0.000921435	0.00179097
3	rs116627671	185312057	A,NA	C,NA	0.986084,NA	0.0265948,NA	0.0168779,NA	0.938962,NA	0.000919569	0.00183899
3	rs76585135	186052892	G,G	T,T	0.794235,0.811508	0.0125483,0.0253115	0.00489079,0.0109298	1.98731,1.68682	0.000918442	0.00178875
3	rs75801089	185917517	C,NA	T,NA	0.962227,NA	0.0312086,NA	0.0103707,NA	2.58196,NA	0.000915659	0.00183882
3	rs76108712	186050186	A,A	G,G	0.794235,0.811508	0.0123635,0.0255961	0.00489079,0.0109298	1.94027,1.71699	0.000915489	0.00178334
3	rs10173994	186025080	T,T	C,C	0.819085,0.808532	0.0166946,0.0181401	0.00513615,0.0108644	2.93841,1.02235	0.000914596	0.00177772
3	rs60466570	186049723	A,A	G,G	0.794235,0.811508	0.0123208,0.025646	0.00489079,0.0109298	1.9295,1.72231	0.000912273	0.00177717
3	rs2887591	186025545	A,A	G,G	0.819085,0.808532	0.0167374,0.0179941	0.00513615,0.0108644	2.95116,1.01022	0.000910839	0.00177041
3	rs4666982	185334098	A,A	T,T	0.455268,0.055556	-0.00124478,0.0529907	0.00397022,0.0186616	0.122699,2.34509	0.000907353	0.00180461
3	rs72892409	186276769	C,C	T,T	0.910537,0.951389	0.000377151,0.056122	0.00692737,0.0198773	0.0192779,2.32319	0.00090348	0.00178712
3	rs7608388	185339475	T,T	C,C	0.545726,0.943452	0.00138729,-0.0525224	0.00397094,0.018507	0.138574,2.34294	0.000903404	0.0017971
3	rs200914225	185110235	NA,G	NA,T	NA,0.949405	NA,-0.0457636	NA,0.019504	NA,1.72223	0.000901121	0.00179679
3	rs12474365	185316880	C,C	G,G	0.461233,0.043651	-4.55867e-05,0.0613899	0.00396624,0.0209217	0.00400104,2.47581	0.00089515	0.00177739
3	rs10931141	185303406	T,T	C,C	0.49503,0.041667	-0.000454312,0.0612633	0.00395449,0.0213919	0.0416578,2.37829	0.00089489	0.00177718
3	rs72892408	186276714	G,G	C,C	0.910537,0.951389	0.000141396,0.0560657	0.00692737,0.0198773	0.00713056,2.31935	0.000893551	0.00176749
3	rs78178958	185112343	NA,C	NA,A	NA,0.956349	NA,-0.0409517	NA,0.0209218	NA,1.2984	0.000892885	0.00178004
3	rs9808014	186024388	A,A	G,G	0.818091,0.808532	0.0166591,0.0179141	0.00512521,0.0108644	2.93841,1.00361	0.000891573	0.00173368
3	rs56242339	185339333	T,T	C,C	0.545726,0.943452	0.00138729,-0.0524196	0.00397094,0.018507	0.138574,2.33539	0.0008906	0.00177165
3	rs72892419	186282310	A,A	C,C	0.910537,0.951389	4.68089e-05,0.0560413	0.00692737,0.0198773	0.00234776,2.31769	0.000889665	0.00175981
3	rs73041394	185479385	G,G	A,A	0.741551,0.875992	0.0161751,0.0405028	0.00451629,0.0129696	3.46647,2.74695	0.000888953	0.00174969
3	rs10174154	186025045	A,A	G,G	0.819085,0.808532	0.0166946,0.0179437	0.00513615,0.0108644	2.93841,1.00606	0.000888583	0.00172733
3	rs72893744	185342775	T,T	C,C	0.547714,0.94246	0.00166124,-0.0514878	0.00397243,0.0183564	0.170178,2.29814	0.000885342	0.0017612
3	rs17403638	186294563	A,A	C,C	0.845924,0.947421	0.00103091,0.0545956	0.00547654,0.0191524	0.07023,2.36013	0.000884866	0.00174983
3	rs6745295	185535866	T,T	G,G	0.801193,0.874008	0.0226978,0.0441399	0.00495399,0.0128817	5.33615,3.21375	0.000883911	0.00174522
3	rs76808833	185967875	G,NA	A,NA	0.987078,NA	-0.0436942,NA	0.0175062,NA	1.90092,NA	0.000872476	0.00174189
3	rs11675192	186345148	G,G	T,T	0.887674,0.950397	0.00103686,0.0552269	0.00626142,0.0196877	0.0612426,2.29848	0.000872457	0.00172501
3	rs118029527	185290733	NA,G	NA,A	NA,0.960318	NA,-0.0532357	NA,0.0218976	NA,1.8224	0.000868958	0.00173233
3	rs7574316	185337562	G,G	A,A	0.545726,0.943452	0.00134098,-0.0521627	0.00397094,0.018507	0.133364,2.31656	0.000863097	0.00171701
3	rs56372565	186052281	A,NA	C,NA	0.931412,NA	-0.00829321,NA	0.00782246,NA	0.539008,NA	0.000862869	0.0017179
3	rs117548932	185688950	NA,G	NA,A	NA,0.965278	NA,0.0343468	NA,0.0233493	NA,0.849885	0.00085616	0.00170629
3	rs58579771	186052439	C,C	T,T	0.794235,0.811508	0.0124109,0.0251576	0.00489079,0.0109298	1.95227,1.67063	0.000853819	0.00166343
3	rs7605236	185198836	C,NA	T,NA	0.975149,NA	0.0207666,NA	0.0127009,NA	0.99124,NA	0.000848015	0.00173187
3	rs1820538	185346283	G,G	A,A	0.548708,0.941468	0.00138808,-0.0494774	0.0039732,0.0182098	0.138574,2.18137	0.00084093	0.00167285
3	rs192019444	185894075	NA,G	NA,T	NA,0.988095	NA,0.0639987	NA,0.0394133	NA,0.98121	0.000835711	0.00166612
3	rs72893752	185343545	T,T	C,C	0.547714,0.94246	0.00161489,-0.0510298	0.00397243,0.0183564	0.164717,2.26466	0.000833736	0.00165865
3	rs13410908	186023356	G,G	A,A	0.819085,0.808532	0.0165995,0.0177688	0.00513615,0.0108644	2.9102,0.991641	0.00083366	0.00162098
3	rs72892443	186291074	C,C	T,T	0.867793,0.947421	0.00140303,0.0538657	0.0058372,0.0191524	0.0914878,2.30837	0.000822604	0.00162753
3	rs1036872	185339921	C,C	A,A	0.456262,0.05754	-0.00180123,0.0511102	0.00396952,0.0183564	0.187088,2.27052	0.000822586	0.00163625
3	rs72892433	186283865	A,A	T,T	0.910537,0.951389	9.36225e-05,0.0554195	0.00692737,0.0198773	0.00470842,2.27556	0.000821251	0.00162469
3	rs1483242	186044627	A,A	G,G	0.547714,0.551587	-0.0173063,-0.0299567	0.00397243,0.00859522	4.87913,3.30836	0.000821208	0.00161195
3	rs11693233	186316173	T,T	C,C	0.879722,0.951389	9.2806e-05,0.0552437	0.00607818,0.0198773	0.00532315,2.26372	0.00082091	0.00162319
3	rs66759141	186299518	G,G	A,A	0.843936,0.946429	0.000893186,0.0534478	0.00544795,0.0189842	0.0605949,2.31229	0.000818541	0.00161873
3	rs67432566	186322516	T,T	A,A	0.88171,0.951389	0.000185556,0.0551308	0.00612213,0.0198773	0.01063,2.25613	0.000817945	0.00161717
3	rs34537855	186320486	G,G	A,A	0.882704,0.951389	0.000232806,0.0551308	0.00614455,0.0198773	0.0133282,2.25613	0.000817686	0.00161663
3	rs1351711	186022709	A,A	G,G	0.82008,0.808532	0.0167306,0.0174333	0.00514721,0.0108644	2.93841,0.964261	0.000816223	0.00158732
3	rs66941454	186299068	C,C	T,T	0.843936,0.946429	0.000893186,0.0533926	0.00544795,0.0189842	0.0605949,2.30837	0.000812486	0.00160678
3	rs4581864	185313182	C,C	T,T	0.540755,0.956349	-0.000182377,-0.060307	0.0039675,0.0209218	0.0162223,2.40391	0.000800831	0.00159022
3	rs34826735	186320445	T,T	C,C	0.88171,0.951389	0.000185556,0.0549614	0.00612213,0.0198773	0.01063,2.24477	0.00080041	0.00158255
3	rs72908844	186266652	C,C	T,T	0.909543,0.949405	0.0012125,0.0538173	0.00689297,0.019504	0.0653152,2.23713	0.000793525	0.00157055
3	rs76046974	185619499	A,A	T,T	0.874751,0.980159	-0.00460292,-0.00111686	0.00597324,0.0306528	0.35561,0.0128099	0.000793247	0.00157886
3	rs34087779	186319705	C,C	T,T	0.88171,0.951389	0.000231957,0.0549049	0.00612213,0.0198773	0.0133282,2.24099	0.000793071	0.00156809
3	rs35066265	186316827	A,A	G,G	0.882704,0.951389	0.000279382,0.0549049	0.00614455,0.0198773	0.0160428,2.24099	0.000792827	0.00156758
3	rs144611551	185493595	T,NA	G,NA	0.981113,NA	-0.019941,NA	0.0145245,NA	0.770119,NA	0.000790816	0.00157877
3	rs6724681	186049966	A,A	G,G	0.547714,0.551587	-0.01717,-0.029985	0.00397243,0.00859522	4.81132,3.3137	0.000789437	0.00154969
3	rs1155013	186062831	G,NA	T,NA	0.021869,NA	0.0311056,NA	0.0135184,NA	1.66973,NA	0.000789269	0.00157271
3	rs35871462	186318515	T,T	C,C	0.880716,0.951389	-9.24151e-05,0.0547356	0.00610001,0.0198773	0.00528151,2.22967	0.000786519	0.00155506
3	rs190965920	185848277	NA,G	NA,A	NA,0.978175	NA,-0.044029	NA,0.0292559	NA,0.878326	0.00078603	0.00156647
3	rs72897001	186041879	T,NA	G,NA	0.996024,NA	0.0461425,NA	0.0314177,NA	0.847959,NA	0.000783452	0.00156102
3	rs72908847	186266890	T,T	C,C	0.909543,0.949405	0.00116581,0.0537077	0.00689297,0.019504	0.0626356,2.22967	0.000781001	0.0015458
3	rs13015110	186297338	C,C	G,G	0.843936,0.946429	0.00102553,0.0531108	0.00544795,0.0189842	0.07023,2.28837	0.00077977	0.00154226
3	rs17501315	185198948	T,T	C,C	0.860835,0.997024	-0.012274,0.127155	0.00571235,0.078473	1.4995,0.978175	0.000778931	0.00155746
3	rs72896999	186041545	C,NA	T,NA	0.996024,NA	0.0460394,NA	0.0314177,NA	0.845236,NA	0.00077842	0.001551
3	rs10184607	186019485	A,A	T,T	0.819085,0.809524	0.0166471,0.0171771	0.00513615,0.010886	2.92429,0.940862	0.000777631	0.0015124
3	rs78205749	186027175	C,C	T,T	0.931412,0.997024	0.0245796,0.13733	0.00782246,0.078473	2.77549,1.09629	0.000777473	0.00152815
3	rs111308520	186057033	T,T	C,C	0.794235,0.811508	0.012136,0.0251079	0.00489079,0.0109298	1.88318,1.66541	0.000777158	0.00151488
3	rs11900132	185483812	C,C	G,G	0.741551,0.875	0.0158984,0.0400007	0.00451629,0.0129254	3.36535,2.70555	0.000776651	0.00152919
3	rs2369933	186012962	G,G	T,T	0.819085,0.805556	0.0165092,0.0176648	0.00513615,0.0108009	2.88353,0.991641	0.000775216	0.00150774
3	rs1014959	185472113	G,G	A,A	0.740557,0.875992	0.0158785,0.0397829	0.00451065,0.0129696	3.36535,2.66567	0.0007721	0.00152072
3	rs56341618	185675346	A,A	T,T	0.816103,0.90873	0.0250727,0.0342721	0.00510364,0.014843	6.04662,1.67892	0.000768947	0.00151409
3	rs17762018	186054933	A,A	G,G	0.794235,0.811508	0.0119513,0.0252968	0.00489079,0.0109298	1.83744,1.68527	0.000762561	0.00148678
3	rs114288259	186054955	A,NA	G,NA	0.957256,NA	-0.0120793,NA	0.00977441,NA	0.664479,NA	0.000761776	0.00151842
3	rs13014885	186297215	A,A	G,G	0.843936,0.946429	0.00121223,0.0529455	0.00544795,0.0189842	0.0841173,2.27668	0.000759946	0.00150324
3	rs56259029	186052539	A,A	C,C	0.547714,0.550595	-0.01717,-0.0298282	0.00397243,0.00859346	4.81132,3.28529	0.000759739	0.00149147
3	rs76224062	186055836	A,A	G,G	0.794235,0.811508	0.011994,0.0252024	0.00489079,0.0109298	1.84794,1.67533	0.000758362	0.00147855
3	rs11691615	186315022	A,A	G,G	0.88171,0.951389	0.000185556,0.0545037	0.00612213,0.0198773	0.01063,2.21422	0.000755143	0.00149319
3	rs11681870	186316002	C,C	A,A	0.88171,0.951389	0.000231957,0.0545037	0.00612213,0.0198773	0.0133282,2.21422	0.000753632	0.00149023
3	rs2220076	186057797	G,G	A,A	0.794235,0.811508	0.0120887,0.0250135	0.00489079,0.0109298	1.87139,1.65553	0.000752505	0.00146702
3	rs35630311	186297783	C,C	T,T	0.841948,0.946429	0.00153975,0.0528904	0.00541997,0.0189842	0.109947,2.27279	0.000751507	0.00148679
3	rs77390792	186338341	A,NA	G,NA	0.968191,NA	0.0169192,NA	0.0112664,NA	0.875614,NA	0.000750117	0.00149983
3	rs72908849	186267633	T,T	C,C	0.909543,0.951389	0.00107244,0.054493	0.00689297,0.0198773	0.0573171,2.2135	0.00074659	0.00147734
3	rs2046308	186059597	T,T	C,C	0.794235,0.811508	0.0121787,0.0248172	0.00489079,0.0109298	1.89381,1.63506	0.000745044	0.00145237
3	rs72891867	185306991	G,G	A,A	0.539761,0.958333	-4.55938e-05,-0.0595815	0.00396686,0.0213919	0.00400104,2.27173	0.000740133	0.0014702
3	rs72892438	186290687	A,A	G,G	0.907555,0.951389	-0.000139283,0.0546228	0.00682591,0.0198773	0.0071284,2.22214	0.000739103	0.00146237
3	rs4667003	185836107	C,C	A,A	0.207753,0.174603	-0.0216275,0.00629469	0.00487344,0.0112602	5.04159,0.239467	0.000735024	0.00145051
3	rs2200199	186057936	A,A	G,G	0.794235,0.811508	0.011994,0.0250135	0.00489079,0.0109298	1.84794,1.65553	0.000731539	0.00142639
3	rs116709351	186346863	A,NA	C,NA	0.968191,NA	0.0167727,NA	0.0112664,NA	0.864689,NA	0.000731458	0.00146252
3	rs11686861	186312255	T,T	C,C	0.88171,0.951389	0.000324772,0.0542781	0.00612213,0.0198773	0.0187737,2.19924	0.000729644	0.00144291
3	rs55782979	185550441	T,T	C,C	0.802187,0.873016	0.0229062,0.0412982	0.00496334,0.0128386	5.40566,2.88718	0.000728935	0.00143907
3	rs149580710	185685947	G,NA	A,NA	0.955268,NA	-0.00606058,NA	0.00956466,NA	0.278755,NA	0.000726585	0.00145124
3	rs7592419	185345461	T,T	C,C	0.54672,0.94246	0.00170728,-0.0500571	0.00397168,0.0183564	0.175682,2.19435	0.000722481	0.00143742
3	rs34969380	186308604	T,T	C,C	0.879722,0.951389	-0.000231934,0.0539963	0.00607818,0.0198773	0.0134247,2.18059	0.000719594	0.00142279
3	rs11675629	186311990	T,T	A,A	0.88171,0.951389	0.000417606,0.0541653	0.00612213,0.0198773	0.024285,2.19177	0.000716757	0.00141751
3	rs11891662	185531003	T,T	A,A	0.744533,0.875992	0.0167134,0.0386009	0.00453346,0.0129696	3.64358,2.53492	0.000711968	0.00140118
3	rs56307538	185305386	T,T	G,G	0.539761,0.958333	4.55984e-05,-0.0592652	0.00396686,0.0213919	0.00400144,2.25197	0.000708263	0.00140697
3	rs12988744	186311159	A,A	G,G	0.88171,0.951389	0.000417606,0.0540526	0.00612213,0.0198773	0.024285,2.18431	0.000706671	0.0013976
3	rs62199977	186055665	G,G	C,C	0.54672,0.550595	-0.0168017,-0.0299271	0.00397168,0.00859346	4.6321,3.30392	0.000701962	0.00137794
3	rs140617151	186284016	A,A	G,G	0.908549,0.951389	0.0024615,0.0534267	0.00685915,0.0198773	0.14285,2.14316	0.000701339	0.00138806
3	rs146182424	186387646	NA,T	NA,C	NA,0.931548	NA,-0.0236931	NA,0.016928	NA,0.791501	0.000697211	0.00139035
3	rs114467731	185902552	T,NA	A,NA	0.961233,NA	-0.00821562,NA	0.0102422,NA	0.3742,NA	0.000696469	0.00139119
3	rs1346650	185858846	G,G	A,A	0.204771,0.175595	-0.0216796,0.00519853	0.00489958,0.0112351	5.01529,0.1914	0.000693559	0.0013683
3	rs77623385	185383441	G,NA	A,NA	0.970179,NA	0.0110228,NA	0.0116239,NA	0.464726,NA	0.000692697	0.00138234
3	rs111955967	185312560	A,A	G,G	0.539761,0.956349	-0.000182348,-0.0590518	0.00396686,0.0209218	0.0162223,2.32193	0.000687831	0.00136605
3	rs71430186	186308166	A,A	C,C	0.88171,0.951389	0.000371187,0.0538209	0.00612213,0.0198773	0.0215211,2.16904	0.000687678	0.00136007
3	rs28659997	186007282	A,A	G,G	0.819085,0.804563	0.0165092,0.0169602	0.00513615,0.01078	2.88353,0.936856	0.000687011	0.00133676
3	rs1429423	185868877	T,T	C,C	0.205765,0.176587	-0.0214998,0.00523651	0.00489079,0.0112102	4.95751,0.193538	0.000683343	0.00134844
3	rs74393351	186057716	G,G	A,A	0.547714,0.550595	-0.0168489,-0.0299271	0.00397243,0.00859346	4.65351,3.30392	0.000683004	0.00134111
3	rs56137845	186056401	A,A	T,T	0.547714,0.550595	-0.0168049,-0.0299788	0.00397243,0.00859346	4.6321,3.3137	0.000679379	0.00133401
3	rs12614489	185323400	G,G	A,A	0.456262,0.072421	-0.000922221,0.040985	0.00396952,0.0164928	0.0881582,1.88758	0.00067805	0.00134985
3	rs28676657	185305957	G,G	A,A	0.5,0.957341	0.000545748,-0.059109	0.0039543,0.0211527	0.050498,2.28402	0.000672046	0.00133536
3	rs1429428	185822703	T,T	C,C	0.292247,0.200397	-0.0206162,-0.00068847	0.00434734,0.0106787	5.675,0.0229191	0.000671998	0.00132742
3	rs80299747	186209570	NA,C	NA,T	NA,0.955357	NA,-0.0323834	NA,0.0206987	NA,0.929232	0.000671792	0.00134088
3	rs13014616	186297357	T,T	A,A	0.88171,0.950397	0.000371187,0.0530846	0.00612213,0.0196877	0.0215211,2.15423	0.000670756	0.00132679
3	rs72891857	185304929	T,T	C,C	0.539761,0.958333	0.000273659,-0.0588816	0.00396686,0.0213919	0.0245679,2.22812	0.000666921	0.00132496
3	rs13018827	186062357	T,T	C,C	0.563618,0.753968	-0.00907439,-0.0156614	0.0039867,0.00992501	1.64138,0.940927	0.000658551	0.00128758
3	rs17331682	186293179	G,G	A,A	0.841948,0.947421	0.00158663,0.052347	0.00541997,0.0191524	0.113666,2.20255	0.000655913	0.00129785
3	rs60269985	185467609	A,A	G,G	0.744533,0.877976	0.0157291,0.0397964	0.00453346,0.0130599	3.28288,2.63646	0.000654128	0.00128961
3	rs35920523	186304307	A,A	G,G	0.88171,0.951389	0.000417606,0.0534267	0.00612213,0.0198773	0.024285,2.14316	0.000653565	0.00129272
3	rs77247925	186370349	T,NA	G,NA	0.986084,NA	-0.0382647,NA	0.0168779,NA	1.63114,NA	0.000653412	0.00130713
3	rs13406273	185304946	C,C	T,T	0.500994,0.957341	0.000318274,-0.0587385	0.00395431,0.0211527	0.0287941,2.26055	0.000650176	0.00129186
3	rs11676655	186295052	G,G	C,C	0.88171,0.950397	0.00046403,0.0528554	0.00612213,0.0196877	0.0270654,2.13907	0.000649459	0.00128476
3	rs359900	185451906	G,NA	A,NA	0.014911,NA	0.0338694,NA	0.0163135,NA	1.42159,NA	0.000647034	0.00128697
3	rs13010556	186068037	G,G	A,A	0.564612,0.75496	-0.00920011,-0.0147609	0.00398773,0.00993854	1.67677,0.861744	0.000645967	0.00126276
3	rs72908864	186268429	A,A	G,G	0.908549,0.951389	0.000834973,0.053474	0.00685915,0.0198773	0.0442584,2.14626	0.000643958	0.00127443
3	rs387374	185445876	A,NA	C,NA	0.014911,NA	0.0337802,NA	0.0163135,NA	1.4158,NA	0.000640463	0.00127392
3	rs6731674	186300310	C,C	A,A	0.88171,0.951389	0.00046403,0.0532516	0.00612213,0.0198773	0.0270654,2.13172	0.000638439	0.00126287
3	rs72891873	185311095	T,T	C,C	0.542744,0.955357	4.5621e-05,-0.0578614	0.00396883,0.0206987	0.00400144,2.28538	0.00063764	0.00126649
3	rs1978953	185373513	T,T	C,C	0.895626,0.769841	0.0123055,0.0317928	0.00646666,0.0101552	1.24374,2.75846	0.000637067	0.00126285
3	rs142562157	185786852	C,NA	T,NA	0.95328,NA	-0.00560696,NA	0.0093687,NA	0.260016,NA	0.000637036	0.00127263
3	rs67638453	186293219	T,T	G,G	0.882704,0.951389	0.000419136,0.053139	0.00614455,0.0198773	0.024285,2.12438	0.000631657	0.00124941
3	rs75179641	185374342	A,A	C,C	0.895626,0.769841	0.0122594,0.0317928	0.00646666,0.0101552	1.23666,2.75846	0.000630942	0.00125073
3	rs141727136	185436229	G,NA	A,NA	0.985089,NA	-0.0336287,NA	0.0163138,NA	1.40596,NA	0.000629469	0.00125207
3	rs72891877	185311425	C,C	G,G	0.540755,0.955357	-0.00022796,-0.0582258	0.0039675,0.0206987	0.0203691,2.3091	0.000626254	0.00124391
3	rs17583453	185371145	T,T	C,C	0.895626,0.769841	0.0122132,0.0317946	0.00646666,0.0101552	1.22959,2.75872	0.00062514	0.00123924
3	rs17583433	185369623	T,T	G,G	0.895626,0.769841	0.0123517,0.0316474	0.00646666,0.0101552	1.25084,2.73733	0.000624526	0.00123801
3	rs373528	185442769	A,NA	G,NA	0.014911,NA	0.0335472,NA	0.0163135,NA	1.40073,NA	0.00062371	0.00124063
3	rs10432495	185455455	T,T	A,A	0.749503,0.885913	0.0163112,0.0424251	0.00456301,0.0134459	3.45507,2.79489	0.000619618	0.00122497
3	rs76142318	185361939	C,C	T,T	0.895626,0.766865	0.0131126,0.0301791	0.00646666,0.0101097	1.3707,2.54755	0.000609594	0.00120851
3	rs17583446	185370786	G,G	A,A	0.895626,0.769841	0.0121717,0.0317	0.00646666,0.0101552	1.22326,2.74496	0.000607944	0.0012052
3	rs359901	185452728	C,NA	T,NA	0.014911,NA	0.0333192,NA	0.0163135,NA	1.38606,NA	0.000607863	0.00120914
3	rs67992386	186293851	G,G	A,A	0.88171,0.951389	0.00046403,0.0528515	0.00612213,0.0198773	0.0270654,2.1057	0.000607739	0.00120223
3	rs35815004	186293415	G,G	C,C	0.880716,0.951389	0.000416097,0.0528515	0.00610001,0.0198773	0.024285,2.1057	0.00060718	0.00120115
3	rs13400786	185298579	G,G	T,T	0.496024,0.959325	-0.000136339,-0.0570663	0.00395442,0.0216401	0.012112,2.07766	0.000592258	0.0011766
3	rs410607	185445880	G,NA	A,NA	0.014911,NA	0.0329973,NA	0.0163135,NA	1.36548,NA	0.000586357	0.00116641
3	rs149789877	185859249	NA,T	NA,C	NA,0.997024	NA,0.122327	NA,0.078473	NA,0.924335	0.000585078	0.00116633
3	rs78845317	185365578	G,G	A,A	0.895626,0.769841	0.0122594,0.0314058	0.00646666,0.0101552	1.23666,2.7024	0.000583395	0.00115658
3	rs11691490	186314913	A,A	C,C	0.88171,0.951389	-0.000552042,0.0520651	0.00612213,0.0198773	0.0323814,2.05501	0.000580884	0.00114882
3	rs55701066	185628514	T,T	C,C	0.816103,0.90873	0.0243901,0.0351608	0.00510364,0.014843	5.75398,1.74851	0.000579547	0.00114181
3	rs359879	185439121	A,NA	G,NA	0.014911,NA	0.0328129,NA	0.0163135,NA	1.35375,NA	0.000574477	0.0011428
3	rs115997181	185420085	A,NA	G,NA	0.985089,NA	-0.032812,NA	0.0163138,NA	1.35366,NA	0.000574384	0.00114262
3	rs12151783	186175449	A,A	C,C	0.66501,0.697421	0.00605493,-0.0298683	0.00418899,0.00930543	0.828757,2.87668	0.000569936	0.00112723
3	rs76870040	185422774	G,NA	A,NA	0.985089,NA	-0.0327216,NA	0.0163138,NA	1.34793,NA	0.000568676	0.00113128
3	rs116184692	186425962	G,NA	A,NA	0.980119,NA	0.0222215,NA	0.0141639,NA	0.93302,NA	0.000566779	0.00112615
3	rs72901197	185135472	A,NA	G,NA	0.920477,NA	-0.00908162,NA	0.0073078,NA	0.669652,NA	0.00056616	0.00113325
3	rs115235384	185423603	A,NA	G,NA	0.984095,NA	-0.0318364,NA	0.0158037,NA	1.35696,NA	0.000565119	0.00112446
3	rs77820291	186360921	A,NA	G,NA	0.979125,NA	0.0215471,NA	0.0138296,NA	0.92364,NA	0.000563153	0.00111879
3	rs10207872	185300641	A,A	C,C	0.494036,0.041667	-0.00049973,0.0576844	0.00395458,0.0213919	0.0460272,2.15453	0.000551787	0.00109661
3	rs7590299	186107423	G,G	A,A	0.635189,0.77381	-0.0122295,-0.00757729	0.00410728,0.0102176	2.53672,0.338817	0.000549913	0.00108065
3	rs17509622	185735643	A,NA	T,NA	0.958251,NA	0.0051021,NA	0.00988495,NA	0.217706,NA	0.000543942	0.00108568
3	rs117721323	185611669	NA,C	NA,A	NA,0.900794	NA,0.00672015	NA,0.0142995	NA,0.194917	0.000540994	0.0010798
3	rs62199984	186088292	A,A	T,T	0.633201,0.77381	-0.0122155,-0.00728357	0.00410256,0.0102176	2.53672,0.322446	0.000540232	0.00106144
3	rs112183442	185803445	A,NA	G,NA	0.954274,NA	-0.0051214,NA	0.00946506,NA	0.230291,NA	0.00054004	0.00107881
3	rs17711915	186086798	T,T	C,C	0.635189,0.77381	-0.0121851,-0.00737989	0.00410728,0.0102176	2.52142,0.327785	0.000537233	0.00105539
3	rs116566770	185204448	G,NA	T,NA	0.975149,NA	0.0272703,NA	0.0127009,NA	1.49779,NA	0.000534152	0.0010622
3	rs138223121	185744346	T,NA	C,NA	0.954274,NA	-0.00454914,NA	0.00946506,NA	0.20012,NA	0.00053252	0.00106381
3	rs72898986	186105910	T,T	C,C	0.634195,0.77381	-0.0121781,-0.00752915	0.00410491,0.0102176	2.52142,0.336115	0.000530909	0.00104302
3	rs7591741	185823879	G,G	A,A	0.209742,0.172619	-0.0205796,0.00727796	0.00485638,0.0113111	4.64612,0.284044	0.000526939	0.00104191
3	rs2216836	186103012	C,C	T,T	0.634195,0.764881	-0.0121336,-0.00814066	0.00410491,0.01008	2.50616,0.377455	0.000526425	0.00103412
3	rs6709418	185829672	G,G	A,A	0.293241,0.200397	-0.0203588,-0.00238333	0.00434302,0.0106787	5.55866,0.0843934	0.000523912	0.00103476
3	rs72900969	186149451	G,NA	A,NA	0.996024,NA	0.0393592,NA	0.0314177,NA	0.677185,NA	0.000522524	0.00104128
3	rs62199986	186104461	A,A	T,T	0.634195,0.77381	-0.0121336,-0.00752915	0.00410491,0.0102176	2.50616,0.336115	0.000517139	0.00101604
3	rs72898954	186084657	C,C	T,T	0.634195,0.77381	-0.0121336,-0.00743286	0.00410491,0.0102176	2.50616,0.330733	0.000517029	0.00101584
3	rs1443032	185318914	G,G	T,T	0.464215,0.072421	-0.000455458,0.0397157	0.00396447,0.0164928	0.0416578,1.79486	0.000515957	0.0010266
3	rs16826599	186125006	A,A	G,G	0.899602,0.779762	-0.00680661,-0.0317328	0.00657888,0.0103152	0.521652,2.67868	0.000515243	0.00101846
3	rs263771	185921692	A,A	C,C	0.78827,0.823413	0.0200627,-0.00269478	0.00483962,0.0112102	4.46973,0.091498	0.000514295	0.00101321
3	rs73041379	185463535	A,A	G,G	0.744533,0.877976	0.0153129,0.0388717	0.00453346,0.0130599	3.13618,2.53517	0.000511077	0.0010083
3	rs75451268	185414169	NA,C	NA,T	NA,0.987103	NA,0.0530948	NA,0.0378862	NA,0.792943	0.000510345	0.00101546
3	rs12997698	186184294	T,T	G,G	0.66004,0.697421	0.00509186,-0.0299303	0.00417389,0.00930543	0.652689,2.88674	0.000502987	0.000994978
3	rs62199983	186084439	T,T	C,C	0.634195,0.77381	-0.0120848,-0.00748101	0.00410491,0.0102176	2.48943,0.33342	0.000502411	0.000987188
3	rs72901175	185120095	A,NA	C,NA	0.921471,NA	-0.00855269,NA	0.00734995,NA	0.611597,NA	0.000500571	0.00100172
3	rs113263210	186213144	C,NA	T,NA	0.762425,NA	-0.0113172,NA	0.00464559,NA	1.8284,NA	0.000498967	0.000990311
3	rs13011781	186186445	T,T	C,C	0.66004,0.697421	0.00508239,-0.0298781	0.00417389,0.00930543	0.651011,2.87827	0.000495818	0.000980818
3	rs13033166	186182262	A,A	G,G	0.658052,0.697421	0.0050847,-0.029826	0.00416802,0.00930543	0.652689,2.86981	0.000495086	0.000979359
3	rs1582629	186177691	T,T	A,A	0.658052,0.697421	0.00535803,-0.0296269	0.00416802,0.00930543	0.701991,2.83761	0.000493923	0.000976996
3	rs17765227	186209495	G,NA	A,NA	0.769384,NA	-0.0119422,NA	0.00469379,NA	1.96054,NA	0.000493906	0.000979846
3	rs7370700	186190221	T,T	C,C	0.746521,0.786706	-0.0150014,-0.0115865	0.00454514,0.0104354	3.01548,0.573705	0.000493108	0.000972899
3	rs12623015	186181349	T,T	C,C	0.658052,0.697421	0.00503839,-0.029826	0.00416802,0.00930543	0.644489,2.86981	0.000489551	0.000968437
3	rs7424464	185145397	A,A	G,G	0.32505,0.356151	-0.00457517,-0.0229534	0.00422113,0.00892676	0.555299,1.99432	0.000489401	0.000991985
3	rs78499510	185355748	A,A	G,G	0.895626,0.768849	0.0121256,0.0304184	0.00646666,0.0101399	1.21624,2.56847	0.00048887	0.000969424
3	rs116369456	185875202	A,NA	G,NA	0.984095,NA	0.0340279,NA	0.0158037,NA	1.50437,NA	0.000487703	0.000976201
3	rs137963300	186235466	NA,C	NA,T	NA,0.981151	NA,-0.0413598	NA,0.0314332	NA,0.725284	0.000486876	0.000971391
3	rs72904751	186196317	A,NA	G,NA	0.769384,NA	-0.0118969,NA	0.00469379,NA	1.94856,NA	0.000485791	0.000963781
3	rs13005616	186179898	T,T	C,C	0.658052,0.697421	0.0050847,-0.0297264	0.00416802,0.00930543	0.652689,2.85369	0.000483874	0.000957211
3	rs77013086	185354919	T,T	G,G	0.895626,0.768849	0.0122568,0.030222	0.00646666,0.0101399	1.23626,2.54093	0.000483651	0.000959075
3	rs12373743	186212068	A,NA	G,NA	0.762425,NA	-0.011223,NA	0.00464559,NA	1.80412,NA	0.000481883	0.000956467
3	rs145812831	186300457	C,NA	T,NA	0.991054,NA	0.0291579,NA	0.0209976,NA	0.782663,NA	0.000480272	0.00095829
3	rs13036089	185302013	G,G	C,C	0.511928,0.041667	-0.000499836,0.0557757	0.00395543,0.0213919	0.0460272,2.03976	0.000480004	0.000953992
3	rs12989637	186183016	T,T	C,C	0.658052,0.697421	0.00489948,-0.0298781	0.00416802,0.00930543	0.620157,2.87827	0.000479397	0.000948413
3	rs13005569	186179745	C,C	G,G	0.658052,0.697421	0.00499208,-0.0297786	0.00416802,0.00930543	0.636333,2.86212	0.000478878	0.000947365
3	rs12465090	185190616	G,G	A,A	0.323062,0.356151	-0.00440626,-0.0230049	0.00422788,0.00892676	0.526772,2.00156	0.00047868	0.000969844
3	rs62198801	186202274	T,NA	C,NA	0.769384,NA	-0.0118516,NA	0.00469379,NA	1.93662,NA	0.000477853	0.000948064
3	rs1364472	186203635	A,NA	G,NA	0.769384,NA	-0.0118516,NA	0.00469379,NA	1.93662,NA	0.000477853	0.000948064
3	rs13019088	185341872	A,A	G,G	0.468191,0.074405	-0.00175207,0.0375238	0.00396233,0.0162889	0.181538,1.67279	0.000475032	0.000946229
3	rs116775825	185641160	C,NA	A,NA	0.957256,NA	-0.00507076,NA	0.00977441,NA	0.219025,NA	0.000474733	0.000948194
3	rs12612763	186154075	T,T	C,C	0.898608,0.777778	-0.00640706,-0.0308482	0.00655017,0.0102821	0.484127,2.56893	0.000473494	0.000936392
3	rs80263644	185957731	G,NA	C,NA	0.90159,NA	-0.00958335,NA	0.00663768,NA	0.827395,NA	0.00046732	0.000926397
3	rs116420562	185325838	C,NA	A,NA	0.99006,NA	0.0221276,NA	0.01993,NA	0.573675,NA	0.000463097	0.000920335
3	rs142513763	185739463	NA,T	NA,C	NA,0.952381	NA,0.0277665	NA,0.0200728	NA,0.778388	0.000462288	0.000921962
3	rs4666675	186087349	C,C	T,T	0.629225,0.77381	-0.0119622,-0.00723541	0.00409337,0.0102176	2.45916,0.319788	0.000462163	0.000908287
3	rs113696648	185791234	C,NA	G,NA	0.982107,NA	0.0348763,NA	0.014915,NA	1.71288,NA	0.000461918	0.000927175
3	rs6745420	186187295	C,C	T,T	0.26839,0.46627	-0.00919912,-0.0295927	0.00446187,0.00856887	1.40633,3.257	0.000460509	0.000906964
3	rs147937632	185629000	NA,A	NA,G	NA,0.963294	NA,0.0230051	NA,0.0227328	NA,0.506473	0.000458962	0.000915031
3	rs6732464	186074740	G,G	A,A	0.634195,0.77381	-0.0119026,-0.00866094	0.00410491,0.0102176	2.42756,0.401611	0.000455893	0.000895933
3	rs72902877	185173074	G,NA	A,NA	0.926441,NA	-0.00870448,NA	0.0075738,NA	0.601302,NA	0.000455144	0.000910963
3	rs10179499	185625582	NA,G	NA,A	NA,0.045635	NA,0.0106146	NA,0.0204832	NA,0.21874	0.000454712	0.000909775
3	rs62198776	186196841	C,NA	G,NA	0.769384,NA	-0.0117111,NA	0.00469379,NA	1.89981,NA	0.000454316	0.000901462
3	rs62198775	186195787	C,NA	T,NA	0.769384,NA	-0.0117111,NA	0.00469379,NA	1.89981,NA	0.000454316	0.000901462
3	rs12693377	185326251	T,T	C,C	0.45825,0.074405	-0.000875854,0.0377513	0.00396816,0.0162889	0.0833829,1.68887	0.000453578	0.000903062
3	rs17616987	185351514	A,A	G,G	0.895626,0.768849	0.0123451,0.0297711	0.00646666,0.0101399	1.24982,2.47828	0.000452209	0.000896789
3	rs189804042	185602784	T,NA	C,NA	0.982107,NA	0.0346621,NA	0.014915,NA	1.69623,NA	0.000450934	0.000905086
3	rs752777	186092092	T,T	A,A	0.629225,0.77381	-0.0119179,-0.00723541	0.00409337,0.0102176	2.44409,0.319788	0.000450445	0.000885321
3	rs10190639	185306320	C,C	T,T	0.532803,0.957341	-0.000318737,-0.0552875	0.00396284,0.0211527	0.0287733,2.04789	0.000449222	0.000892869
3	rs142428638	185721551	NA,A	NA,T	NA,0.997024	NA,0.108211	NA,0.078473	NA,0.774934	0.000448652	0.000894493
3	rs17765288	186214156	C,NA	T,NA	0.762425,NA	-0.011024,NA	0.00464559,NA	1.75341,NA	0.000448311	0.000889956
3	rs72904763	186199815	T,NA	C,NA	0.769384,NA	-0.0116658,NA	0.00469379,NA	1.88801,NA	0.000447056	0.000887085
3	rs56300049	186072601	A,A	G,G	0.634195,0.77381	-0.0118582,-0.00900018	0.00410491,0.0102176	2.41259,0.42205	0.000446556	0.000877614
3	rs12997247	186184378	G,G	A,A	0.27336,0.46627	-0.00905949,-0.0298411	0.00443621,0.00856887	1.38579,3.30385	0.000445924	0.000878298
3	rs118007872	186371436	NA,T	NA,C	NA,0.9375	NA,-0.0219765	NA,0.0176595	NA,0.670949	0.000444546	0.000886282
3	rs62198803	186208380	A,NA	G,NA	0.770378,NA	-0.0117743,NA	0.0047009,NA	1.91165,NA	0.000443731	0.000880465
3	rs17616975	185350744	T,T	C,C	0.895626,0.768849	0.0122986,0.0297181	0.00646666,0.0101399	1.24268,2.47097	0.000443375	0.000879292
3	rs6745548	186187392	C,C	T,T	0.663022,0.697421	0.00490946,-0.0296185	0.00418287,0.00930543	0.618861,2.83626	0.000442555	0.000875719
3	rs7575327	186181992	C,C	T,T	0.271372,0.46627	-0.0090802,-0.0298411	0.00444635,0.00856887	1.38579,3.30385	0.000441142	0.000868918
3	rs4667031	186181894	C,C	A,A	0.271372,0.46627	-0.0090802,-0.0298411	0.00444635,0.00856887	1.38579,3.30385	0.000441142	0.000868918
3	rs1364471	186209004	C,C	A,A	0.692843,0.702381	0.00866191,-0.0213576	0.0042859,0.00934946	1.36374,1.65072	0.000440641	0.00087213
3	rs1364476	186185502	T,T	C,C	0.27336,0.46627	-0.00905949,-0.0297888	0.00443621,0.00856887	1.38579,3.29397	0.000440575	0.000867782
3	rs850894	186210402	T,T	A,A	0.318091,0.297619	-0.00862751,0.0212404	0.00424522,0.00934946	1.37546,1.63645	0.000440061	0.000870683
3	rs72904748	186196303	C,NA	T,NA	0.769384,NA	-0.0116205,NA	0.00469379,NA	1.87625,NA	0.00043995	0.000873016
3	rs62198774	186194040	C,NA	T,NA	0.769384,NA	-0.0116205,NA	0.00469379,NA	1.87625,NA	0.00043995	0.000873016
3	rs143245512	185650721	NA,T	NA,G	NA,0.975198	NA,0.0528026	NA,0.0274863	NA,1.26181	0.000439704	0.000877071
3	rs6715005	186198929	C,C	T,T	0.693837,0.703373	0.00826141,-0.0221247	0.00428977,0.00935847	1.2666,1.74298	0.00043823	0.000867459
3	rs117552234	185616452	NA,A	NA,T	NA,0.948413	NA,0.0147419	NA,0.0193256	NA,0.35108	0.00043788	0.000873143
3	rs192444460	185445949	NA,G	NA,A	NA,0.982143	NA,-0.0365949	NA,0.0322783	NA,0.590224	0.000437496	0.000872102
3	rs11683254	186184601	C,C	T,T	0.27336,0.46627	-0.00905949,-0.0297413	0.00443621,0.00856887	1.38579,3.28499	0.00043578	0.000858356
3	rs10170741	185333717	T,T	C,C	0.471173,0.074405	-0.00137964,0.0371169	0.00396089,0.0162889	0.138105,1.64422	0.000435138	0.000866516
3	rs1364475	186185653	T,T	C,C	0.27336,0.465278	-0.00905949,-0.0297929	0.00443621,0.00857004	1.38579,3.29397	0.000431185	0.000849358
3	rs6746292	186184047	G,G	A,A	0.27336,0.46627	-0.00910529,-0.0296367	0.00443621,0.00856887	1.39662,3.26529	0.000430952	0.000848842
3	rs17762120	186061890	G,G	A,A	0.883698,0.94246	0.0132716,0.0266278	0.00616728,0.0183564	1.50303,0.833002	0.00043058	0.000848027
3	rs17762216	186063153	C,C	T,T	0.883698,0.94246	0.0133636,0.0263966	0.00616728,0.0183564	1.51934,0.822656	0.000430168	0.000847159
3	rs11692149	185342042	G,G	A,A	0.468191,0.074405	-0.00170617,0.0367692	0.00396233,0.0162889	0.17603,1.62	0.000429751	0.0008561
3	rs6733780	185327466	T,T	G,G	0.457256,0.074405	-0.000876002,0.037261	0.00396883,0.0162889	0.0833829,1.65431	0.000428784	0.000853745
3	rs1582627	186188010	C,C	G,G	0.663022,0.697421	0.00495542,-0.0294157	0.00418287,0.00930543	0.626833,2.80367	0.000427096	0.000845164
3	rs17714537	186216660	T,NA	A,NA	0.762425,NA	-0.0108862,NA	0.00464559,NA	1.71869,NA	0.000426879	0.000847492
3	rs1364474	186185662	G,G	A,A	0.27336,0.465278	-0.00901369,-0.0297929	0.00443621,0.00857004	1.375,3.29397	0.000425732	0.000838657
3	rs1424531	186178928	G,G	A,A	0.271372,0.46627	-0.00903429,-0.0297413	0.00444635,0.00856887	1.375,3.28499	0.000425693	0.000838565
3	rs10191779	186283892	NA,G	NA,A	NA,0.049603	NA,-0.0311648	NA,0.0196878	NA,0.945264	0.00042319	0.00084342
3	rs78623500	185996677	NA,C	NA,T	NA,0.983135	NA,-0.0402925	NA,0.0331973	NA,0.648105	0.000419747	0.000836789
3	rs146558654	185860091	NA,A	NA,G	NA,0.994048	NA,0.0714208	NA,0.0555718	NA,0.701753	0.000418557	0.000834211
3	rs74906732	185470277	NA,G	NA,A	NA,0.968254	NA,0.0247505	NA,0.0243817	NA,0.508574	0.00041678	0.000830869
3	rs1364478	186178889	A,A	G,G	0.271372,0.46627	-0.00898838,-0.029689	0.00444635,0.00856887	1.36425,3.27513	0.000415373	0.000818295
3	rs34648882	185997949	G,NA	C,NA	0.949304,NA	-0.00685419,NA	0.00901262,NA	0.349741,NA	0.000415239	0.000829538
3	rs1424532	186178814	G,G	A,A	0.649105,0.697421	0.00473641,-0.0291239	0.0041428,0.00930543	0.597019,2.75712	0.00041515	0.000821341
3	rs1582626	186199224	T,T	C,C	0.693837,0.702381	0.00826141,-0.0217481	0.00428977,0.00934946	1.2666,1.69872	0.00041396	0.000819462
3	rs6757185	186199020	T,T	C,C	0.693837,0.702381	0.00826141,-0.0217481	0.00428977,0.00934946	1.2666,1.69872	0.00041396	0.000819462
3	rs13034332	186204586	A,A	C,C	0.692843,0.702381	0.0085727,-0.0211518	0.0042859,0.00934946	1.3422,1.6257	0.000410771	0.000813102
3	rs148607139	185653516	NA,G	NA,T	NA,0.988095	NA,-0.0708429	NA,0.0394133	NA,1.14106	0.000410528	0.000818405
3	rs114520323	185886173	G,NA	A,NA	0.993042,NA	-0.0408626,NA	0.0237851,NA	1.06652,NA	0.000404009	0.000806873
3	rs117487603	186237015	NA,G	NA,T	NA,0.984127	NA,-0.0531394	NA,0.0342017	NA,0.919897	0.000401872	0.0008022
3	rs116170303	185257322	C,NA	T,NA	0.975149,NA	0.0164938,NA	0.0127009,NA	0.712046,NA	0.000401016	0.000815264
3	rs182256574	185613160	NA,A	NA,G	NA,0.954365	NA,-0.00870812	NA,0.0204832	NA,0.173447	0.000400794	0.00080177
3	rs2369595	185626426	T,T	C,C	0.201789,0.14881	-0.0247209,-0.0256458	0.00492643,0.0120109	6.28229,1.48488	0.000399341	0.000788903
3	rs12693388	185637684	G,G	A,A	0.202783,0.14881	-0.0246329,-0.025639	0.0049174,0.0120109	6.26267,1.48426	0.00039852	0.000787257
3	rs140386255	185788251	NA,A	NA,G	NA,0.950397	NA,0.025591	NA,0.0196877	NA,0.712973	0.000393484	0.000784801
3	rs55937523	185516968	G,NA	A,NA	0.928429,NA	-0.00599371,NA	0.00767004,NA	0.361969,NA	0.000391846	0.000780282
3	rs12693399	185757011	T,T	A,A	0.215706,0.131944	-0.0212407,-0.0237806	0.00480694,0.0126309	5.00316,1.22376	0.000389036	0.000765781
3	rs11681671	186203532	T,T	C,C	0.692843,0.702381	0.0083886,-0.0212415	0.0042859,0.00934946	1.29828,1.63659	0.00038705	0.000766233
3	rs183538908	186258029	NA,A	NA,T	NA,0.996032	NA,0.0998202	NA,0.0679934	NA,0.847464	0.00038678	0.000771408
3	rs77357807	185348508	T,T	C,C	0.912525,0.828373	0.0123252,0.0299611	0.00699802,0.011337	1.10681,2.08497	0.000385308	0.000763617
3	rs6434124	186189299	A,A	G,G	0.27336,0.46627	-0.00896512,-0.0293122	0.00443621,0.00856887	1.36361,3.20452	0.000385112	0.000758773
3	rs10803982	186188372	G,G	A,A	0.27336,0.46627	-0.00891979,-0.0293642	0.00443621,0.00856887	1.35301,3.21422	0.000384843	0.000758263
3	rs144438251	186176800	NA,C	NA,A	NA,0.986111	NA,0.0354086	NA,0.0365264	NA,0.478409	0.000384328	0.000765073
3	rs11694167	186203864	T,T	A,A	0.692843,0.702381	0.0083886,-0.0211879	0.0042859,0.00934946	1.29828,1.63008	0.000383683	0.000759576
3	rs76643097	185346426	T,T	C,C	0.909543,0.85119	0.0123059,0.0310565	0.00689297,0.0120109	1.1295,2.01243	0.000383357	0.000760161
3	rs76594857	185852178	G,G	T,T	0.874751,0.936508	0.0248636,-0.0208527	0.00597324,0.0175302	4.50198,0.630356	0.000381949	0.000758248
3	rs78498827	185343336	A,NA	G,NA	0.973161,NA	0.00535659,NA	0.0122339,NA	0.179473,NA	0.000381215	0.00076112
3	rs78788091	185674563	NA,A	NA,G	NA,0.951389	NA,0.0115698	NA,0.0198773	NA,0.251405	0.000380653	0.000761008
3	rs7561033	186189193	T,T	A,A	0.27336,0.46627	-0.00891979,-0.0293122	0.00443621,0.00856887	1.35301,3.20452	0.000380372	0.00074947
3	rs6434125	186189341	T,T	C,C	0.27336,0.46627	-0.00891979,-0.0293122	0.00443621,0.00856887	1.35301,3.20452	0.000380372	0.00074947
3	rs6751584	186202776	T,T	C,C	0.692843,0.702381	0.00825394,-0.0214413	0.0042859,0.00934946	1.2666,1.66095	0.000379299	0.00075093
3	rs4366862	185458441	A,A	T,T	0.742545,0.886905	0.0144781,0.0385396	0.00452197,0.0134972	2.86453,2.36668	0.000374924	0.00074021
3	rs6709795	186189411	G,G	A,A	0.274354,0.46627	-0.00890741,-0.0292129	0.0044312,0.00856887	1.35247,3.18605	0.000373481	0.000735864
3	rs2113498	186195774	A,A	C,C	0.691849,0.702381	0.00792659,-0.0220012	0.00428205,0.00934946	1.19279,1.7302	0.000372572	0.000737671
3	rs190306973	185498111	A,NA	G,NA	0.992048,NA	0.0182795,NA	0.0222601,NA	0.385582,NA	0.00037242	0.00074097
3	rs149951278	186278042	NA,C	NA,T	NA,0.984127	NA,0.045603	NA,0.0342017	NA,0.738939	0.000371933	0.000741511
3	rs1364473	186188807	T,T	A,A	0.27336,0.465278	-0.00891979,-0.0293162	0.00443621,0.00857004	1.35301,3.20452	0.000371846	0.000732678
3	rs12465889	185321888	T,T	A,A	0.476143,0.073413	-0.000181978,0.0355387	0.00395881,0.0163898	0.0162223,1.52097	0.00037129	0.000739802
3	rs6738842	186189586	G,G	C,C	0.271372,0.46627	-0.00894018,-0.0289623	0.00444635,0.00856887	1.35301,3.13966	0.000369547	0.000728118
3	rs12616371	185198425	A,A	T,T	0.338966,0.357143	-0.0033608,-0.0229201	0.00417686,0.00892123	0.37568,1.99164	0.000368888	0.000745725
3	rs141200721	186199232	NA,T	NA,C	NA,0.983135	NA,-0.0473145	NA,0.0331973	NA,0.812243	0.0003672	0.000732962
3	rs13020990	186193810	C,C	T,T	0.691849,0.701389	0.00788024,-0.0219801	0.00428205,0.00934051	1.18227,1.7302	0.00036707	0.000726827
3	rs922629	185580915	NA,C	NA,A	NA,0.044643	NA,0.00702183	NA,0.0206987	NA,0.13405	0.000362985	0.000726015
3	rs62198805	186219624	T,NA	A,NA	0.762425,NA	-0.0103834,NA	0.00464559,NA	1.59499,NA	0.000359635	0.000714238
3	rs16826057	185458209	C,C	G,G	0.740557,0.885913	0.0137605,0.040023	0.00451065,0.0134459	2.64142,2.53541	0.000358085	0.000707259
3	rs74620122	185798066	T,NA	A,NA	0.960239,NA	0.00307835,NA	0.0101186,NA	0.118641,NA	0.000356651	0.000711152
3	rs62198810	186223491	G,NA	A,NA	0.763419,NA	-0.0103538,NA	0.0046523,NA	1.58426,NA	0.000356445	0.000708109
3	rs150012746	185263886	T,NA	C,NA	0.973161,NA	-0.020852,NA	0.0122339,NA	1.05405,NA	0.000354614	0.000708385
3	rs62198806	186221261	C,NA	A,NA	0.762425,NA	-0.0103389,NA	0.00464559,NA	1.58426,NA	0.000354413	0.000703888
3	rs62198804	186219512	G,NA	C,NA	0.762425,NA	-0.0103389,NA	0.00464559,NA	1.58426,NA	0.000354413	0.000703888
3	rs72906820	186218831	C,NA	T,NA	0.762425,NA	-0.0103389,NA	0.00464559,NA	1.58426,NA	0.000354413	0.000703888
3	rs117688717	186379889	NA,A	NA,G	NA,0.982143	NA,-0.0352391	NA,0.0322783	NA,0.560742	0.000353989	0.000706259
3	rs359875	185481648	NA,A	NA,G	NA,0.053571	NA,0.00929409	NA,0.0189843	NA,0.204509	0.000352578	0.000704776
3	rs142353297	185254694	G,NA	T,NA	0.974155,NA	-0.0210539,NA	0.0124606,NA	1.0405,NA	0.000352208	0.000703496
3	rs185091869	185869628	C,NA	G,NA	0.993042,NA	-0.0349476,NA	0.0237851,NA	0.848476,NA	0.000351288	0.000701866
3	rs62198809	186223261	T,NA	C,NA	0.763419,NA	-0.0103092,NA	0.0046523,NA	1.57356,NA	0.000351287	0.000697884
3	rs359887	185489987	NA,T	NA,C	NA,0.052579	NA,0.00925876	NA,0.0191525	NA,0.201491	0.000351092	0.000701856
3	rs140596901	185218979	G,NA	T,NA	0.986084,NA	-0.0258781,NA	0.0168779,NA	0.902352,NA	0.00035071	0.000698845
3	rs114284627	185246567	A,NA	G,NA	0.974155,NA	-0.021013,NA	0.0124606,NA	1.03751,NA	0.000350459	0.000700002
3	rs62198823	186226016	T,NA	G,NA	0.763419,NA	-0.0102975,NA	0.0046523,NA	1.57074,NA	0.000349942	0.000695217
3	rs6752797	186220730	G,NA	A,NA	0.762425,NA	-0.0102944,NA	0.00464559,NA	1.57356,NA	0.000349297	0.000693748
3	rs359888	185492340	NA,G	NA,A	NA,0.052579	NA,0.00915912	NA,0.0191525	NA,0.198944	0.000348887	0.000697445
3	rs191173608	185619500	NA,T	NA,A	NA,0.968254	NA,0.0385775	NA,0.0243817	NA,0.944636	0.000348778	0.000695681
3	rs145703276	185973219	T,NA	G,NA	0.972167,NA	0.0226884,NA	0.0120196,NA	1.22858,NA	0.000348229	0.000690732
3	rs141010557	185977214	C,NA	T,NA	0.972167,NA	0.0226884,NA	0.0120196,NA	1.22858,NA	0.000348229	0.000690732
3	rs11690860	185578739	NA,T	NA,C	NA,0.044643	NA,0.0062952	NA,0.0206987	NA,0.118601	0.000347741	0.000695483
3	rs1364482	186256775	NA,T	NA,G	NA,0.051587	NA,-0.025871	NA,0.0193257	NA,0.743108	0.000347432	0.000692847
3	rs113618218	185864874	A,NA	G,NA	0.984095,NA	0.0350822,NA	0.0158037,NA	1.57794,NA	0.000346851	0.000695613
3	rs73041376	185460423	T,T	C,C	0.744533,0.886905	0.0144251,0.039698	0.00453346,0.0134972	2.83475,2.48553	0.000346639	0.000684539
3	rs180779251	186279833	C,NA	T,NA	0.978131,NA	0.0299505,NA	0.0135185,NA	1.57309,NA	0.000346212	0.000690175
3	rs4666971	185190874	C,C	T,T	0.338966,0.357143	-0.0031309,-0.0229392	0.00417686,0.00892123	0.343417,1.99432	0.00034619	0.000699458
3	rs111393571	185410267	G,NA	T,NA	0.958251,NA	0.0229221,NA	0.00988495,NA	1.69035,NA	0.000346189	0.000692345
3	rs116778430	185859294	A,NA	G,NA	0.973161,NA	-0.00601951,NA	0.0122339,NA	0.205725,NA	0.000345221	0.000690188
3	rs72906836	186224432	A,NA	G,NA	0.763419,NA	-0.0102533,NA	0.0046523,NA	1.5602,NA	0.000344967	0.000685352
3	rs7588228	185191288	G,G	A,A	0.335984,0.357143	-0.00318288,-0.0228924	0.00418592,0.00892123	0.349664,1.98775	0.000342149	0.000691357
3	rs139253948	186070949	NA,T	NA,G	NA,0.989087	NA,0.0559345	NA,0.0411453	NA,0.759433	0.000340522	0.000679238
3	rs28535247	185321078	C,C	G,G	0.475149,0.073413	0.000637558,0.035712	0.00395919,0.0163898	0.0594497,1.53257	0.00034038	0.000677435
3	rs1480482	185548223	A,NA	C,NA	0.913519,NA	-0.0253236,NA	0.00703429,NA	3.49731,NA	0.000339945	0.000674546
3	rs188135628	186355742	NA,A	NA,T	NA,0.997024	NA,0.0955887	NA,0.078473	NA,0.65134	0.00033957	0.000677475
3	rs7581514	185602681	T,T	C,C	0.202783,0.14881	-0.0241799,-0.0262373	0.0049174,0.0120109	6.05658,1.53868	0.000338814	0.000669265
3	rs77129532	186245402	A,NA	G,NA	0.908549,NA	-0.022995,NA	0.00685915,NA	3.09638,NA	0.000338005	0.000672896
3	rs7557163	186272532	NA,C	NA,T	NA,0.052579	NA,-0.0266367	NA,0.0191525	NA,0.784376	0.000336888	0.000671658
3	rs74469819	185335135	NA,A	NA,G	NA,0.943452	NA,0.0302728	NA,0.018507	NA,0.991861	0.000336371	0.000670016
3	rs34713272	185542953	G,G	A,A	0.823062,0.935516	0.00256757,-0.0122122	0.00518099,0.0174041	0.207473,0.316165	0.000335879	0.000667187
3	rs77724485	185783202	NA,T	NA,C	NA,0.970238	NA,-0.0431405	NA,0.0251555	NA,1.06371	0.000335503	0.00066928
3	rs7574128	185665765	NA,T	NA,C	NA,0.045635	NA,0.0057809	NA,0.0204832	NA,0.109149	0.000335488	0.000670961
3	rs1455877	185199294	T,T	G,G	0.333002,0.357143	-0.00315564,-0.0230374	0.00419521,0.00892123	0.344929,2.00815	0.000334579	0.00067576
3	rs62176213	185541423	G,NA	C,NA	0.90159,NA	-0.0252303,NA	0.00663768,NA	3.84142,NA	0.000334483	0.000663971
3	rs111978801	185673479	T,NA	A,NA	0.982107,NA	0.0318325,NA	0.014915,NA	1.48384,NA	0.000334371	0.000670713
3	rs62198807	186222266	C,NA	T,NA	0.762425,NA	-0.0101563,NA	0.00464559,NA	1.54062,NA	0.00033409	0.000663607
3	rs12475925	185190513	T,T	A,A	0.335984,0.357143	-0.00309251,-0.0228924	0.00418592,0.00892123	0.337208,1.98775	0.000333485	0.000673705
3	rs117696808	185361231	NA,A	NA,G	NA,0.975198	NA,0.0310195	NA,0.0274863	NA,0.586549	0.000332702	0.000663313
3	rs2370109	186276387	NA,G	NA,A	NA,0.052579	NA,-0.0263731	NA,0.0191525	NA,0.773373	0.000331488	0.000660898
3	rs17501204	185174964	T,NA	C,NA	0.963221,NA	-0.0155811,NA	0.0105045,NA	0.860123,NA	0.000331308	0.000660849
3	rs143345591	185569289	NA,C	NA,G	NA,0.985119	NA,0.0346632	NA,0.0353055	NA,0.486522	0.000331191	0.00066055
3	rs2216849	186274617	NA,C	NA,T	NA,0.052579	NA,-0.0262516	NA,0.0191525	NA,0.768326	0.000329048	0.000656038
3	rs13023579	186190812	A,A	G,G	0.690855,0.701389	0.00760009,-0.0218613	0.00427824,0.00934051	1.12114,1.71537	0.000327796	0.000649142
3	rs116612336	186165047	T,NA	C,NA	0.974155,NA	0.022832,NA	0.0124606,NA	1.17456,NA	0.000326365	0.000647756
3	rs140299354	185195379	T,NA	C,NA	0.955268,NA	-0.0177866,NA	0.00956466,NA	1.20108,NA	0.000325659	0.000650541
3	rs359885	185487473	C,C	A,A	0.422465,0.839286	0.0165631,0.0329259	0.00400272,0.0116392	4.45544,2.33059	0.000324184	0.000645844
3	rs62198824	186227764	T,NA	C,NA	0.764414,NA	-0.0101798,NA	0.00465908,NA	1.5392,NA	0.000323351	0.000642426
3	rs3931750	186259284	NA,G	NA,A	NA,0.048611	NA,-0.0261823	NA,0.0198773	NA,0.726366	0.000323065	0.000644223
3	rs1364481	186255407	NA,C	NA,T	NA,0.050595	NA,-0.0254809	NA,0.019504	NA,0.718053	0.000322502	0.00064315
3	rs12470221	186264360	NA,T	NA,G	NA,0.048611	NA,-0.0261457	NA,0.0198773	NA,0.724941	0.000322385	0.000642867
3	rs77252721	185423677	A,NA	T,NA	0.958251,NA	0.0224269,NA	0.00988495,NA	1.633,NA	0.000321416	0.000642758
3	rs62200787	185727353	A,A	T,T	0.875746,0.780754	-0.027426,-0.0061919	0.0059937,0.0103319	5.32387,0.260449	0.000321363	0.000634344
3	rs79507771	185749965	A,NA	G,NA	0.991054,NA	-0.040556,NA	0.0209976,NA	1.27225,NA	0.000320835	0.000639959
3	rs117658201	185340116	NA,T	NA,G	NA,0.963294	NA,0.0402698	NA,0.0227328	NA,1.11641	0.000320139	0.000637968
3	rs359884	185486334	C,C	T,T	0.422465,0.839286	0.0165154,0.0329761	0.00400272,0.0116392	4.43292,2.33645	0.000318378	0.000634273
3	rs2052794	185455751	A,A	T,T	0.743539,0.884921	0.0144067,0.0375786	0.00452769,0.0133953	2.83475,2.29877	0.000317697	0.000627525
3	rs13424692	185938738	A,A	G,G	0.771372,0.820437	0.0173235,0.00970541	0.00470807,0.0111371	3.63141,0.416224	0.000317482	0.000622982
3	rs145392796	185537625	T,NA	C,NA	0.973161,NA	0.0225258,NA	0.0122339,NA	1.18321,NA	0.00031687	0.000629453
3	rs359891	185497226	G,G	A,A	0.422465,0.839286	0.0165154,0.0329179	0.00400272,0.0116392	4.43292,2.32966	0.000316618	0.000630768
3	rs75702296	185281705	A,A	G,G	0.605368,0.94246	-0.00314284,-0.0355631	0.00404514,0.0183564	0.359328,1.27818	0.000314541	0.000624647
3	rs16826468	185995464	C,C	T,T	0.819085,0.822421	0.0165092,0.011426	0.00513615,0.0111856	2.88353,0.512831	0.000314268	0.000613842
3	rs1483232	185995792	A,A	G,G	0.819085,0.822421	0.0165092,0.011426	0.00513615,0.0111856	2.88353,0.512831	0.000314268	0.000613842
3	rs143097614	185545188	A,NA	G,NA	0.973161,NA	0.0224477,NA	0.0122339,NA	1.17702,NA	0.000313957	0.000623679
3	rs56382904	186100156	G,G	A,A	0.728628,0.786706	-0.0135183,-0.00910528	0.00444635,0.0104354	2.62647,0.416899	0.000313292	0.000619028
3	rs17430980	185578958	G,NA	C,NA	0.974155,NA	0.0221234,NA	0.0124606,NA	1.12021,NA	0.000312504	0.000620778
3	rs7561599	185198456	C,C	A,A	0.33499,0.357143	-0.00292727,-0.0229201	0.00418899,0.00892123	0.314547,1.99164	0.000310644	0.000627182
3	rs359886	185489407	A,A	G,G	0.422465,0.839286	0.0164725,0.0329259	0.00400272,0.0116392	4.41271,2.33059	0.000310446	0.000618468
3	rs10439305	185195951	A,A	G,G	0.33499,0.357143	-0.00288251,-0.0229671	0.00418899,0.00892123	0.308583,1.99825	0.000310053	0.000625921
3	rs115103722	185702685	G,NA	A,NA	0.982107,NA	0.0310562,NA	0.014915,NA	1.42802,NA	0.000309928	0.000621574
3	rs115808501	186163942	A,NA	G,NA	0.992048,NA	0.0205411,NA	0.0222601,NA	0.4484,NA	0.000309731	0.000618011
3	rs7423030	185197430	T,T	C,C	0.33499,0.357143	-0.00291384,-0.0229201	0.00418899,0.00892123	0.312755,1.99164	0.000309541	0.000624934
3	rs62198829	186233366	T,NA	C,NA	0.764414,NA	-0.0100337,NA	0.00465908,NA	1.50484,NA	0.000309015	0.000614002
3	rs7596555	186232188	T,NA	C,NA	0.764414,NA	-0.0100337,NA	0.00465908,NA	1.50484,NA	0.000309015	0.000614002
3	rs112869258	185745353	C,NA	A,NA	0.982107,NA	0.0310232,NA	0.014915,NA	1.42567,NA	0.000308946	0.000619602
3	rs1378666	185196800	C,C	T,T	0.333002,0.357143	-0.00293161,-0.0229201	0.00419521,0.00892123	0.314547,1.99164	0.000307298	0.000620328
3	rs4666972	185198788	A,A	G,G	0.333002,0.357143	-0.00302124,-0.0227942	0.00419521,0.00892123	0.326588,1.97398	0.000306484	0.00061882
3	rs2194476	186102815	T,T	C,C	0.729622,0.786706	-0.0135771,-0.00920674	0.00445148,0.0104354	2.64048,0.422928	0.00030535	0.000603342
3	rs76432705	185210414	NA,G	NA,A	NA,0.958333	NA,-0.0291478	NA,0.0213919	NA,0.761901	0.000304762	0.000607508
3	rs138524896	186168462	NA,T	NA,C	NA,0.97619	NA,0.0414378	NA,0.0280389	NA,0.855603	0.000304435	0.000607183
3	rs2369343	185196480	T,T	G,G	0.333996,0.358135	-0.00288464,-0.0227555	0.00419209,0.00891575	0.308583,1.97054	0.000303934	0.000613446
3	rs6434094	185500162	C,C	A,A	0.422465,0.838294	0.0163771,0.0328362	0.00400272,0.0116103	4.36796,2.32966	0.000303689	0.000604998
3	rs7591301	186189948	C,C	G,G	0.828032,0.784722	0.0103437,0.0261295	0.00523953,0.0104003	1.31548,1.92111	0.000303309	0.00060403
3	rs13384132	185977366	A,A	G,G	0.819085,0.822421	0.0165567,0.0106565	0.00513615,0.0111856	2.89755,0.467569	0.00030306	0.000592082
3	rs2054548	185502024	T,T	C,C	0.422465,0.839286	0.0164725,0.0326544	0.00400272,0.0116392	4.41271,2.29906	0.00030262	0.000602885
3	rs2887461	185196453	G,G	C,C	0.33499,0.357143	-0.00282335,-0.0229201	0.00418899,0.00892123	0.300756,1.99164	0.000302282	0.000610147
3	rs2045284	185194719	A,A	G,G	0.333002,0.357143	-0.00288679,-0.0228924	0.00419521,0.00892123	0.308583,1.98775	0.000301952	0.000609472
3	rs2369192	185195132	A,A	G,G	0.33499,0.357143	-0.00283775,-0.0228924	0.00418899,0.00892123	0.302655,1.98775	0.000301654	0.000608901
3	rs13011519	185192742	G,G	A,A	0.332008,0.357143	-0.00293381,-0.0228409	0.00419836,0.00892123	0.314547,1.98053	0.000301143	0.000607935
3	rs80115096	185990449	A,NA	G,NA	0.981113,NA	0.0295014,NA	0.0145245,NA	1.37427,NA	0.000300134	0.000602253
3	rs117626487	185212176	NA,G	NA,A	NA,0.981151	NA,-0.0219926	NA,0.0314332	NA,0.315031	0.000299679	0.000598318
3	rs115438240	185883877	G,NA	T,NA	0.935388,NA	-0.00437143,NA	0.00804241,NA	0.231545,NA	0.000297644	0.000592526
3	rs2054549	185501950	A,A	C,C	0.422465,0.839286	0.0164248,0.0327049	0.00400272,0.0116392	4.3903,2.3049	0.000297256	0.000592196
3	rs75110371	186333995	C,NA	T,NA	0.982107,NA	0.0312911,NA	0.014915,NA	1.4448,NA	0.000296355	0.000591164
3	rs1424529	186266064	NA,C	NA,G	NA,0.051587	NA,-0.0239335	NA,0.0193257	NA,0.66644	0.000295411	0.000589032
3	rs78017667	185981833	NA,G	NA,A	NA,0.992063	NA,0.0456869	NA,0.0481747	NA,0.464774	0.00029451	0.000587245
3	rs76074967	186379293	NA,A	NA,C	NA,0.977182	NA,-0.0299757	NA,0.0286274	NA,0.5301	0.000293643	0.000585876
3	rs850899	186213494	A,A	T,T	0.67495,0.839286	-0.00654049,0.0266036	0.00422113,0.0116392	0.916246,1.65225	0.000293585	0.000582387
3	rs140007057	185732138	NA,G	NA,A	NA,0.972222	NA,-0.0191076	NA,0.0260119	NA,0.334794	0.000293402	0.000585321
3	rs12621107	185192753	A,A	G,G	0.333996,0.357143	-0.00270545,-0.0229392	0.00419209,0.00892123	0.285095,1.99432	0.000293292	0.000591855
3	rs2045285	185194107	A,A	G,G	0.333002,0.357143	-0.00284197,-0.0227942	0.00419521,0.00892123	0.302655,1.97398	0.00029238	0.000590088
3	rs7564347	185505380	T,T	A,A	0.421471,0.839286	0.01643,0.0323351	0.00400399,0.0116392	4.3903,2.26224	0.000292065	0.000581851
3	rs116004376	186331057	T,NA	C,NA	0.989066,NA	0.0253476,NA	0.0190121,NA	0.738846,NA	0.000291938	0.000582707
3	rs12467899	185190493	C,C	G,G	0.333002,0.357143	-0.00266263,-0.0229906	0.00419521,0.00892123	0.279315,2.00156	0.000291203	0.000587457
3	rs10209504	185192086	G,G	T,T	0.33499,0.357143	-0.00265868,-0.0229392	0.00418899,0.00892123	0.279315,1.99432	0.000291015	0.00058717
3	rs112047269	186016474	C,C	T,T	0.899602,0.940476	0.0199654,0.00362234	0.00657888,0.0180669	2.61849,0.0751561	0.000290941	0.000571808
3	rs144568632	185687961	NA,T	NA,C	NA,0.991071	NA,0.0591641	NA,0.0454422	NA,0.714602	0.000289672	0.000577755
3	rs79790803	185526978	NA,A	NA,G	NA,0.954365	NA,0.0318149	NA,0.0204832	NA,0.919479	0.000287796	0.000574174
3	rs137942900	185525348	NA,A	NA,G	NA,0.963294	NA,-0.0115245	NA,0.0227328	NA,0.213115	0.000286955	0.0005734
3	rs2170202	185599568	C,C	G,G	0.201789,0.14881	-0.0239543,-0.0260103	0.00492643,0.0120109	5.93569,1.51792	0.000286858	0.000566902
3	rs9678203	185529712	C,C	T,T	0.418489,0.839286	0.0164461,0.0305141	0.00400792,0.0116392	4.3903,2.058	0.000282219	0.000562026
3	rs1480478	185505556	A,A	T,T	0.421471,0.839286	0.0163394,0.0323911	0.00400399,0.0116392	4.34791,2.26867	0.000281282	0.000560364
3	rs12693385	185507229	T,T	C,C	0.421471,0.839286	0.0163394,0.0323911	0.00400399,0.0116392	4.34791,2.26867	0.000281282	0.000560364
3	rs76167198	185178176	NA,T	NA,A	NA,0.969246	NA,-0.0305878	NA,0.0247591	NA,0.66419	0.000280378	0.000559233
3	rs140848110	186265840	NA,T	NA,C	NA,0.99504	NA,0.0633614	NA,0.0608454	NA,0.526202	0.000279553	0.000557796
3	rs2162456	185415420	T,T	A,A	0.358847,0.421627	-0.0154671,-0.028069	0.00412196,0.00865635	3.75654,2.92646	0.000278676	0.000550612
3	rs146556322	185250778	C,NA	G,NA	0.985089,NA	-0.0210324,NA	0.0163138,NA	0.704837,NA	0.000278487	0.000555169
3	rs6713145	186189784	G,G	A,A	0.271372,0.439484	-0.00931425,-0.0260403	0.00444635,0.00861267	1.44143,2.60227	0.000278204	0.000548835
3	rs72902780	186177455	G,G	A,A	0.61332,0.768849	-0.0126372,-0.00620901	0.00405994,0.0101399	2.73187,0.267351	0.00027817	0.000547283
3	rs13430188	185281789	G,G	T,T	0.60835,0.938492	-0.00255907,-0.0329528	0.00405055,0.0177919	0.277755,1.19377	0.000277131	0.000550661
3	rs77194274	185569542	T,NA	C,NA	0.959245,NA	0.00134449,NA	0.00999958,NA	0.0491275,NA	0.000277012	0.000553006
3	rs116843446	185591217	NA,A	NA,G	NA,0.992063	NA,0.0703898	NA,0.0481747	NA,0.841704	0.000276257	0.000551075
3	rs10198049	185508842	C,C	T,T	0.421471,0.839286	0.0163823,0.0319657	0.00400399,0.0116392	4.36796,2.22001	0.000276255	0.000550363
3	rs76629295	185520300	T,T	G,G	0.893638,0.979167	-0.00641468,-0.00949324	0.00641306,0.0299292	0.498683,0.124302	0.000276223	0.000548098
3	rs2035321	185529731	G,G	C,C	0.418489,0.839286	0.0163984,0.0305141	0.00400792,0.0116392	4.36796,2.058	0.000275728	0.000549101
3	rs72891853	185304341	T,T	C,C	0.544732,0.941468	0.000406228,-0.0385711	0.00397022,0.0182098	0.0369191,1.46646	0.000275694	0.000548535
3	rs79876807	185945681	C,NA	T,NA	0.976143,NA	-0.0059062,NA	0.0129561,NA	0.188097,NA	0.000275269	0.000549236
3	rs143888564	186045589	NA,A	NA,C	NA,0.968254	NA,-0.00747928	NA,0.0243817	NA,0.119742	0.000274152	0.000546955
3	rs373424244	185895276	NA,A	NA,T	NA,0.96627	NA,-0.00996345	NA,0.023678	NA,0.171399	0.000273607	0.000547102
3	rs78635942	185849560	NA,A	NA,T	NA,0.972222	NA,-0.0461254	NA,0.0260119	NA,1.11811	0.000273319	0.000545661
3	rs6434095	185513327	A,A	G,G	0.422465,0.839286	0.0164725,0.0315098	0.00400272,0.0116392	4.41271,2.16846	0.000273271	0.000544447
3	rs79039276	186362352	NA,C	NA,T	NA,0.946429	NA,0.0178231	NA,0.0189842	NA,0.458651	0.000273128	0.000544475
3	rs147808655	185367324	G,NA	A,NA	0.950298,NA	-0.0246047,NA	0.00909753,NA	2.16496,NA	0.000272852	0.000544493
3	rs78764810	186096722	G,NA	A,NA	0.960239,NA	-0.00013859,NA	0.0101186,NA	0.00477207,NA	0.000272597	0.00054363
3	rs78111949	185778810	C,NA	A,NA	0.971173,NA	0.0169979,NA	0.0118166,NA	0.823044,NA	0.0002722	0.000542997
3	rs1477457	186299528	NA,A	NA,G	NA,0.063492	NA,-0.0184632	NA,0.0175302	NA,0.534259	0.000271541	0.000541385
3	rs116434896	186235608	T,NA	A,NA	0.99006,NA	-0.0216899,NA	0.01993,NA	0.558365,NA	0.000270814	0.00053936
3	rs145745708	185398286	G,NA	A,NA	0.973161,NA	0.00333458,NA	0.0122339,NA	0.105028,NA	0.000270156	0.000539514
3	rs74269782	185606784	NA,A	NA,C	NA,0.977182	NA,0.0436297	NA,0.0286274	NA,0.894508	0.000268759	0.000536324
3	rs1424538	186301351	NA,C	NA,T	NA,0.063492	NA,-0.0182579	NA,0.0175302	NA,0.52631	0.000268419	0.000535167
3	rs74432599	185575653	NA,G	NA,C	NA,0.973214	NA,0.0473786	NA,0.0264757	NA,1.13352	0.000268406	0.000534538
3	rs1593661	185410634	A,A	G,G	0.358847,0.421627	-0.0154223,-0.0279223	0.00412196,0.00865635	3.73773,2.9007	0.000267275	0.000528122
3	rs12693410	186310420	NA,C	NA,T	NA,0.063492	NA,-0.0181011	NA,0.0175302	NA,0.520271	0.000266083	0.000530512
3	rs2194508	186317662	NA,A	NA,G	NA,0.063492	NA,-0.0180542	NA,0.0175302	NA,0.518469	0.000265391	0.000529135
3	rs78600519	186091441	NA,T	NA,C	NA,0.945437	NA,0.00432628	NA,0.0188207	NA,0.0871437	0.000264972	0.000529686
3	rs34233446	186177399	G,G	A,A	0.61332,0.768849	-0.0125441,-0.00616111	0.00405994,0.0101399	2.69821,0.264843	0.000264817	0.000521094
3	rs1424528	186239607	G,G	A,A	0.087475,0.125	-0.00635949,-0.0290024	0.00699802,0.0129254	0.43952,1.60479	0.000264687	0.000522841
3	rs1345933	186337915	NA,G	NA,T	NA,0.063492	NA,-0.0179943	NA,0.0175302	NA,0.516173	0.000264514	0.000527387
3	rs191552265	185770011	NA,T	NA,C	NA,0.972222	NA,-0.0163893	NA,0.0260119	NA,0.276833	0.000263883	0.000526445
3	rs11673741	186314367	NA,C	NA,T	NA,0.063492	NA,-0.0179484	NA,0.0175302	NA,0.514413	0.000263845	0.000526053
3	rs13021843	185512838	A,A	G,G	0.422465,0.839286	0.0163771,0.0316156	0.00400272,0.0116392	4.36796,2.18037	0.000263612	0.000525196
3	rs7576818	186334636	NA,G	NA,A	NA,0.0625	NA,-0.017974	NA,0.0176595	NA,0.510369	0.000263276	0.000524942
3	rs10195783	186334104	NA,C	NA,T	NA,0.063492	NA,-0.017898	NA,0.0175302	NA,0.512486	0.000263114	0.000524599
3	rs142256797	185195480	NA,T	NA,G	NA,0.955357	NA,0.02168	NA,0.0206987	NA,0.530306	0.000262929	0.000524731
3	rs17713228	186171788	A,NA	T,NA	0.991054,NA	0.0169198,NA	0.0209976,NA	0.376381,NA	0.000262069	0.000522822
3	rs144771771	185793851	NA,A	NA,C	NA,0.990079	NA,0.0598612	NA,0.0431319	NA,0.782046	0.000261433	0.000521421
3	rs72894945	185849870	C,NA	G,NA	0.99006,NA	0.0224456,NA	0.01993,NA	0.584908,NA	0.000261316	0.000521163
3	rs6434096	185516724	C,C	T,T	0.422465,0.838294	0.0163771,0.0312761	0.00400272,0.0116103	4.36796,2.15098	0.00026116	0.00052031
3	rs72894496	186336243	T,NA	G,NA	0.981113,NA	0.0177486,NA	0.0145245,NA	0.654201,NA	0.000261154	0.000520865
3	rs138786316	185466841	C,NA	T,NA	0.968191,NA	0.00462957,NA	0.0112664,NA	0.166769,NA	0.000260997	0.00052239
3	rs116498128	186037370	A,NA	G,NA	0.977137,NA	-0.0259446,NA	0.0132281,NA	1.30241,NA	0.000260732	0.000519482
3	rs13429081	185963522	T,T	A,A	0.82008,0.820437	0.0164066,0.00979134	0.00514721,0.0111371	2.84308,0.421003	0.000260472	0.000509301
3	rs75772007	186328089	NA,A	NA,G	NA,0.933532	NA,-0.0124619	NA,0.0171606	NA,0.330015	0.00026032	0.000519307
3	rs77715599	185593114	NA,A	NA,G	NA,0.954365	NA,-0.0391592	NA,0.0204832	NA,1.25255	0.000260318	0.000518665
3	rs62198772	186189829	A,A	T,T	0.593439,0.763889	-0.013026,-0.00225222	0.00402521,0.0100654	2.91658,0.0846293	0.000260226	0.000512265
3	rs113636298	185954299	A,NA	C,NA	0.976143,NA	-0.00535728,NA	0.0129561,NA	0.167973,NA	0.000260194	0.00051916
3	rs2370391	186329834	NA,C	NA,T	NA,0.063492	NA,-0.0176862	NA,0.0175302	NA,0.504421	0.000260091	0.000518575
3	rs6752582	186321570	NA,G	NA,A	NA,0.063492	NA,-0.0176862	NA,0.0175302	NA,0.504421	0.000260091	0.000518575
3	rs78035114	185945275	NA,C	NA,T	NA,0.951389	NA,0.0265679	NA,0.0198773	NA,0.741475	0.000259745	0.000518438
3	rs75484301	186190111	NA,G	NA,A	NA,0.902778	NA,-0.0276792	NA,0.0144288	NA,1.25909	0.000259642	0.000517199
3	rs7557829	186172142	C,C	T,T	0.61332,0.768849	-0.0124997,-0.00672954	0.00405994,0.0101399	2.68225,0.295075	0.000258685	0.000509032
3	rs7570449	186172416	G,G	A,A	0.61332,0.768849	-0.0124997,-0.00672954	0.00405994,0.0101399	2.68225,0.295075	0.000258685	0.000509032
3	rs77519010	185544474	NA,A	NA,G	NA,0.97619	NA,0.0424907	NA,0.0280389	NA,0.887175	0.00025799	0.00051477
3	rs141620747	186023917	NA,G	NA,A	NA,0.988095	NA,0.0596127	NA,0.0394133	NA,0.884701	0.000257207	0.000513067
3	rs10165431	185943483	C,C	T,T	0.82008,0.820437	0.0164066,0.0095591	0.00514721,0.0111371	2.84308,0.408134	0.000256739	0.000502049
3	rs75992008	186308908	NA,G	NA,A	NA,0.93254	NA,-0.0115818	NA,0.017043	NA,0.303835	0.000255425	0.000509552
3	rs403115	185475579	C,C	T,T	0.418489,0.839286	0.0158927,0.0332945	0.00400792,0.0116392	4.13491,2.37377	0.000255078	0.000508273
3	rs73045229	185962398	T,T	G,G	0.82008,0.820437	0.016359,0.00974724	0.00514721,0.0111371	2.82921,0.418548	0.000254982	0.000498615
3	rs149506571	185498355	NA,A	NA,T	NA,0.985119	NA,0.0258076	NA,0.0353055	NA,0.332741	0.000254622	0.000507885
3	rs75493215	185944434	C,C	T,T	0.82008,0.820437	0.016359,0.00970541	0.00514721,0.0111371	2.82921,0.416224	0.000254316	0.00049732
3	rs11679155	186176928	A,A	T,T	0.61332,0.768849	-0.0124553,-0.00620901	0.00405994,0.0101399	2.66634,0.267351	0.000252753	0.000497424
3	rs4667029	186176136	G,G	C,C	0.61332,0.768849	-0.0124553,-0.00640536	0.00405994,0.0101399	2.66634,0.277708	0.00025268	0.000497269
3	rs139480157	185452996	NA,C	NA,T	NA,0.970238	NA,0.0459681	NA,0.0251555	NA,1.16976	0.000252492	0.000503083
3	rs144232364	186150363	NA,T	NA,C	NA,0.97619	NA,0.0395617	NA,0.0280389	NA,0.800637	0.000251722	0.00050132
3	rs72896494	186374250	A,NA	T,NA	0.989066,NA	0.023649,NA	0.0190121,NA	0.670523,NA	0.000251624	0.000502217
3	rs4592808	185421299	G,G	A,A	0.358847,0.422619	-0.0147275,-0.0286131	0.00412196,0.00865361	3.4522,3.0247	0.000251376	0.000497075
3	rs148974764	185540693	NA,T	NA,A	NA,0.962302	NA,0.0385205	NA,0.0224433	NA,1.06501	0.000251183	0.000501227
3	rs141007716	185689305	NA,G	NA,A	NA,0.964286	NA,0.00858564	NA,0.0230345	NA,0.149139	0.000251025	0.00050034
3	rs57684299	185952048	T,T	C,C	0.82008,0.820437	0.0163161,0.00974931	0.00514721,0.0111371	2.81675,0.418663	0.000250816	0.000490502
3	rs75823947	185958897	NA,A	NA,G	NA,0.945437	NA,0.00350973	NA,0.0188207	NA,0.0695266	0.000249301	0.000498326
3	rs114205704	185402349	C,NA	T,NA	0.963221,NA	-0.0127788,NA	0.0105045,NA	0.65016,NA	0.000248753	0.000495096
3	rs112496053	185950120	G,G	T,T	0.82008,0.820437	0.0163161,0.00960786	0.00514721,0.0111371	2.81675,0.410824	0.00024862	0.000486234
3	rs115082372	185609871	T,NA	A,NA	0.939364,NA	-0.00421088,NA	0.00828432,NA	0.213784,NA	0.000247925	0.000493418
3	rs62200005	186128320	G,G	A,A	0.737575,0.787698	-0.0134364,-0.00931919	0.00449401,0.0104531	2.55422,0.4287	0.000247479	0.000488939
3	rs17763513	186127906	A,A	T,T	0.737575,0.787698	-0.0134364,-0.00931919	0.00449401,0.0104531	2.55422,0.4287	0.000247479	0.000488939
3	rs6434130	186348199	NA,G	NA,A	NA,0.0625	NA,-0.0168215	NA,0.0176595	NA,0.467476	0.000247187	0.000492875
3	rs7421031	186171939	C,C	A,A	0.61332,0.768849	-0.0124065,-0.00687376	0.00405994,0.0101399	2.64889,0.302909	0.000246529	0.000485177
3	rs116164641	185206616	T,NA	G,NA	0.984095,NA	0.0124553,NA	0.0158037,NA	0.365902,NA	0.000246469	0.000493881
3	rs146059790	186409301	T,NA	A,NA	0.985089,NA	0.019853,NA	0.0163138,NA	0.650479,NA	0.000246459	0.000491016
3	rs10803986	186350285	NA,G	NA,A	NA,0.0625	NA,-0.0167203	NA,0.0176595	NA,0.46378	0.000245921	0.000490352
3	rs572520293	185840732	NA,C	NA,T	NA,0.997024	NA,0.0667828	NA,0.078473	NA,0.403675	0.000245571	0.000489756
3	rs117828782	185756754	NA,G	NA,A	NA,0.984127	NA,0.0241748	NA,0.0342017	NA,0.319056	0.000245402	0.000489498
3	rs77900340	186208092	A,NA	C,NA	0.991054,NA	-0.020806,NA	0.0209976,NA	0.492487,NA	0.000245032	0.000489073
3	rs151067850	185271397	A,NA	G,NA	0.986084,NA	0.0138025,NA	0.0168779,NA	0.383547,NA	0.000244518	0.000488269
3	rs76570449	186007425	T,NA	C,NA	0.971173,NA	0.00104389,NA	0.0118166,NA	0.0317014,NA	0.000244029	0.000487397
3	rs899847	185530491	A,A	G,G	0.422465,0.839286	0.0163342,0.0309311	0.00400272,0.0116392	4.34791,2.1039	0.00024402	0.000486181
3	rs1424527	186364350	NA,T	NA,G	NA,0.0625	NA,-0.016565	NA,0.0176595	NA,0.458131	0.000244005	0.000486534
3	rs114105057	185474546	A,NA	G,NA	0.968191,NA	0.00403232,NA	0.0112664,NA	0.142419,NA	0.000243808	0.000487928
3	rs56269130	186149165	C,C	T,T	0.614314,0.772817	-0.0124612,-0.00727231	0.00406188,0.0102018	2.66634,0.322446	0.000242815	0.000477861
3	rs17763801	186145762	G,G	A,A	0.614314,0.772817	-0.0124612,-0.00712801	0.00406188,0.0102018	2.66634,0.314492	0.000242709	0.000477661
3	rs79325626	185935586	NA,T	NA,C	NA,0.945437	NA,0.00288412	NA,0.0188207	NA,0.0564029	0.000242016	0.000483733
3	rs146768419	185426661	G,NA	A,NA	0.975149,NA	-0.0124064,NA	0.0127009,NA	0.483255,NA	0.000241993	0.000481244
3	rs117533872	185681823	NA,C	NA,G	NA,0.958333	NA,-0.0331207	NA,0.0213919	NA,0.915225	0.000241811	0.000482385
3	rs138759793	186156451	NA,T	NA,A	NA,0.985119	NA,0.0469445	NA,0.0353055	NA,0.736058	0.000241774	0.000482426
3	rs56249605	186080525	T,NA	C,NA	0.985089,NA	0.00863228,NA	0.0163138,NA	0.224238,NA	0.000241592	0.000481443
3	rs10931177	186355015	NA,G	NA,A	NA,0.0625	NA,-0.0163025	NA,0.0176595	NA,0.448644	0.00024084	0.00048023
3	rs1477455	186370097	NA,C	NA,T	NA,0.0625	NA,-0.0163025	NA,0.0176595	NA,0.448644	0.00024084	0.00048023
3	rs11686701	186166152	A,A	G,G	0.61332,0.772817	-0.0123621,-0.00688262	0.00405994,0.0102018	2.63307,0.301117	0.000240753	0.000473865
3	rs77036058	185357248	T,NA	C,NA	0.992048,NA	-0.0187564,NA	0.0222601,NA	0.398536,NA	0.000240525	0.000479497
3	rs144492613	186022837	NA,C	NA,T	NA,0.989087	NA,-0.0503095	NA,0.0411453	NA,0.65476	0.000240511	0.000480412
3	rs13028074	185307758	A,A	G,G	0.514911,0.059524	-0.000409063,0.0370428	0.00395606,0.0180669	0.0373257,1.39433	0.000240114	0.000477752
3	rs183501422	185906412	NA,C	NA,T	NA,0.989087	NA,0.0547082	NA,0.0411453	NA,0.736037	0.00024007	0.000478882
3	rs2370130	186185061	G,G	C,C	0.61332,0.768849	-0.0122733,-0.00627478	0.00405994,0.0101399	2.60159,0.270806	0.000239527	0.000471465
3	rs145148178	186012566	NA,C	NA,T	NA,0.975198	NA,-0.0165244	NA,0.0274863	NA,0.261444	0.00023936	0.000477532
3	rs58500675	185422549	G,G	A,A	0.763419,0.827381	0.0127004,0.0312993	0.0046523,0.0113111	2.19826,2.24754	0.000238834	0.000471933
3	rs117357185	185522217	NA,T	NA,C	NA,0.987103	NA,-0.0486929	NA,0.0378862	NA,0.701784	0.000238775	0.00047622
3	rs79618953	186273038	C,NA	T,NA	0.983101,NA	0.0307547,NA	0.0153396,NA	1.34706,NA	0.000238691	0.000476168
3	rs115478732	186363998	C,NA	T,NA	0.989066,NA	0.0198385,NA	0.0190121,NA	0.527636,NA	0.000238635	0.000476341
3	rs1424525	186362164	NA,A	NA,G	NA,0.0625	NA,-0.0160955	NA,0.0176595	NA,0.441213	0.000238408	0.000475384
3	rs80098514	185886626	C,NA	G,NA	0.993042,NA	0.0161485,NA	0.0237851,NA	0.303487,NA	0.000237959	0.000474451
3	rs149705229	185684057	G,NA	A,NA	0.975149,NA	0.0210661,NA	0.0127009,NA	1.01239,NA	0.000237771	0.000472694
3	rs1424526	186363932	NA,T	NA,C	NA,0.0625	NA,-0.0159945	NA,0.0176595	NA,0.437605	0.000237241	0.000473059
3	rs17430153	185401265	C,C	A,A	0.750497,0.827381	0.0113308,0.0316619	0.00456906,0.0113111	1.88133,2.29046	0.000237237	0.00046895
3	rs140112793	185452214	NA,A	NA,G	NA,0.944444	NA,0.0220036	NA,0.0186617	NA,0.622754	0.000236939	0.000472608
3	rs10931166	186141363	G,G	C,C	0.614314,0.772817	-0.0124124,-0.0074039	0.00406188,0.0102018	2.64889,0.329758	0.000236916	0.000466282
3	rs56107470	186156228	T,T	C,C	0.614314,0.772817	-0.0124124,-0.00722421	0.00406188,0.0102018	2.64889,0.319788	0.000236744	0.000465953
3	rs56065350	186156180	A,A	C,C	0.614314,0.772817	-0.0124124,-0.00722421	0.00406188,0.0102018	2.64889,0.319788	0.000236744	0.000465953
3	rs35830509	185324256	C,NA	T,NA	0.89662,NA	-0.0111495,NA	0.00649407,NA	1.06549,NA	0.000236677	0.000472047
3	rs10497663	185946827	C,C	T,T	0.82008,0.820437	0.016178,0.00965663	0.00514721,0.0111371	2.7768,0.41352	0.000236492	0.00046261
3	rs1483247	185937040	T,T	C,C	0.847913,0.9375	0.0184133,0.00346252	0.00550577,0.0176595	3.08369,0.0733725	0.000235995	0.000466712
3	rs17713084	186169599	C,C	T,T	0.61332,0.771825	-0.0123177,-0.00672786	0.00405994,0.0101861	2.61731,0.293335	0.000235333	0.000463236
3	rs115199421	185413042	A,NA	G,NA	0.964215,NA	-0.0123267,NA	0.0106439,NA	0.607612,NA	0.000234949	0.000467622
3	rs11900568	186365918	NA,G	NA,T	NA,0.0625	NA,-0.0157822	NA,0.0176595	NA,0.430061	0.000234833	0.000468261
3	rs141146639	185984143	NA,G	NA,A	NA,0.945437	NA,0.00278828	NA,0.0188207	NA,0.0544208	0.00023478	0.000469239
3	rs62174888	185389301	A,NA	G,NA	0.928429,NA	-0.01907,NA	0.00767004,NA	1.88915,NA	0.000234771	0.000467816
3	rs415350	185469503	NA,T	NA,C	NA,0.045635	NA,0.000501595	NA,0.0204832	NA,0.0085687	0.000234673	0.000468929
3	rs17616565	185175593	NA,A	NA,G	NA,0.955357	NA,0.019002	NA,0.0206987	NA,0.445383	0.000234009	0.000467003
3	rs7576335	186185951	A,A	G,G	0.61332,0.768849	-0.0122244,-0.0061976	0.00405994,0.0101399	2.58435,0.266753	0.00023363	0.000459898
3	rs187702888	186390783	NA,C	NA,T	NA,0.967262	NA,-0.0293574	NA,0.0240217	NA,0.654308	0.000233573	0.000465553
3	rs139019195	186379891	T,NA	C,NA	0.989066,NA	0.0194505,NA	0.0190121,NA	0.513883,NA	0.000232708	0.000464507
3	rs75801814	185418069	T,NA	C,NA	0.964215,NA	-0.0122417,NA	0.0106439,NA	0.601893,NA	0.000232661	0.000463075
3	rs74904345	185275374	NA,A	NA,C	NA,0.97619	NA,-0.0235519	NA,0.0280389	NA,0.396939	0.000232632	0.000464162
3	rs188036455	185767386	NA,A	NA,T	NA,0.990079	NA,0.0489461	NA,0.0431319	NA,0.590982	0.000232211	0.00046313
3	rs359882	185483858	A,A	G,G	0.417495,0.838294	0.0157168,0.0328441	0.00400926,0.0116103	4.05303,2.33059	0.000231861	0.000461967
3	rs4667025	186150287	A,A	G,G	0.61332,0.772817	-0.0122733,-0.00707991	0.00405994,0.0102018	2.60159,0.311855	0.000231809	0.000456329
3	rs62200016	186157051	A,A	G,G	0.614314,0.772817	-0.012368,-0.00732039	0.00406188,0.0102018	2.63307,0.325112	0.000231501	0.000455662
3	rs62200019	186160032	A,A	C,C	0.614314,0.772817	-0.012368,-0.00722421	0.00406188,0.0102018	2.63307,0.319788	0.000231419	0.000455506
3	rs62200018	186159757	A,A	G,G	0.614314,0.772817	-0.012368,-0.00717612	0.00406188,0.0102018	2.63307,0.317137	0.000231386	0.000455442
3	rs138995932	185796870	NA,T	NA,C	NA,0.989087	NA,0.0532772	NA,0.0411453	NA,0.709143	0.000231191	0.000461148
3	rs6708416	186106391	T,T	C,C	0.454274,0.468254	-0.0062783,0.0155724	0.00397094,0.00856664	0.943615,1.16056	0.000230623	0.000456542
3	rs79026511	185410092	A,NA	G,NA	0.964215,NA	-0.0121451,NA	0.0106439,NA	0.595418,NA	0.000230103	0.000457992
3	rs75054270	185415357	A,NA	C,NA	0.964215,NA	-0.0121451,NA	0.0106439,NA	0.595418,NA	0.000230103	0.000457992
3	rs78604756	185409661	G,NA	A,NA	0.964215,NA	-0.0121451,NA	0.0106439,NA	0.595418,NA	0.000230103	0.000457992
3	rs76229435	185409485	G,NA	A,NA	0.964215,NA	-0.0121451,NA	0.0106439,NA	0.595418,NA	0.000230103	0.000457992
3	rs79279076	185409177	C,NA	T,NA	0.964215,NA	-0.0121451,NA	0.0106439,NA	0.595418,NA	0.000230103	0.000457992
3	rs12617296	185879070	NA,G	NA,T	NA,0.934524	NA,-0.00120468	NA,0.0172809	NA,0.0248334	0.000229909	0.000459335
3	rs17584193	185552092	NA,G	NA,A	NA,0.787698	NA,-0.0101788	NA,0.0104531	NA,0.481254	0.000229557	0.000458606
3	rs56321552	185787483	C,NA	G,NA	0.957256,NA	-0.00189357,NA	0.00977441,NA	0.0724296,NA	0.000229555	0.000457617
3	rs144048758	186043223	NA,T	NA,A	NA,0.987103	NA,-0.0448376	NA,0.0378862	NA,0.625952	0.000229551	0.000457815
3	rs55764167	185520787	T,T	G,G	0.420477,0.839286	0.0161587,0.0312482	0.00400528,0.0116392	4.26158,2.13916	0.000229421	0.000457138
3	rs10803987	186419445	NA,G	NA,A	NA,0.063492	NA,-0.0146755	NA,0.0175302	NA,0.395229	0.000229234	0.000457096
3	rs4575687	186372741	NA,C	NA,T	NA,0.0625	NA,-0.0152614	NA,0.0176595	NA,0.411757	0.000229157	0.000456954
3	rs117018927	185171373	NA,G	NA,A	NA,0.956349	NA,0.0186365	NA,0.0209218	NA,0.428229	0.000228882	0.000456768
3	rs76430972	185619139	T,NA	C,NA	0.972167,NA	-0.0243653,NA	0.0120196,NA	1.3701,NA	0.000228783	0.000455938
3	rs2161837	186187920	G,G	A,A	0.61332,0.768849	-0.01218,-0.00634464	0.00405994,0.0101399	2.56873,0.274492	0.000228328	0.000449485
3	rs2113496	186180975	C,C	T,T	0.61332,0.768849	-0.01218,-0.00635748	0.00405994,0.0101399	2.56873,0.275171	0.000228325	0.000449479
3	rs55732877	185414218	T,T	C,C	0.761431,0.827381	0.0127593,0.0306991	0.00463892,0.0113111	2.22543,2.17742	0.000228179	0.000450868
3	rs12623057	186121149	NA,A	NA,G	NA,0.951389	NA,0.0036435	NA,0.0198773	NA,0.0682561	0.000227993	0.000455593
3	rs17582900	185175321	NA,A	NA,C	NA,0.955357	NA,0.0183397	NA,0.0206987	NA,0.425274	0.000227918	0.000454843
3	rs10188385	185949889	C,C	T,T	0.819085,0.820437	0.016186,0.00932021	0.00513615,0.0111371	2.78917,0.39505	0.000227884	0.000445869
3	rs79123036	186283383	T,NA	C,NA	0.909543,NA	-0.00600799,NA	0.00689297,NA	0.416325,NA	0.000227549	0.000454227
3	rs4265972	186394771	NA,G	NA,T	NA,0.0625	NA,-0.0151046	NA,0.0176595	NA,0.406303	0.000227512	0.000453675
3	rs17582879	185168559	NA,A	NA,T	NA,0.955357	NA,0.0182391	NA,0.0206987	NA,0.42225	0.000227026	0.000453063
3	rs117705240	185673528	NA,G	NA,T	NA,0.981151	NA,-0.0151936	NA,0.0314332	NA,0.201461	0.000226592	0.000452015
3	rs77780547	185413358	T,NA	C,NA	0.964215,NA	-0.0120078,NA	0.0106439,NA	0.586263,NA	0.000226547	0.000450926
3	rs13028532	186234448	G,G	A,A	0.686879,0.606151	-0.00565615,0.00560254	0.00426327,0.00874879	0.733761,0.282391	0.000226422	0.000449177
3	rs72900954	186146726	A,A	G,G	0.614314,0.772817	-0.0123235,-0.00732039	0.00406188,0.0102018	2.61731,0.325112	0.00022632	0.000445496
3	rs11690994	186144250	G,G	C,C	0.614314,0.772817	-0.0123235,-0.00730727	0.00406188,0.0102018	2.61731,0.324384	0.000226308	0.000445473
3	rs147941569	185873665	A,NA	T,NA	0.99006,NA	0.0130496,NA	0.01993,NA	0.290207,NA	0.000226303	0.000450842
3	rs72898984	186105221	C,NA	T,NA	0.985089,NA	-0.016314,NA	0.0163138,NA	0.498524,NA	0.000226276	0.000450989
3	rs78866252	185796365	C,NA	T,NA	0.985089,NA	0.0283553,NA	0.0163138,NA	1.08518,NA	0.000226228	0.000451098
3	rs118098805	186124774	NA,A	NA,T	NA,0.979167	NA,0.0325574	NA,0.0299292	NA,0.558025	0.000226163	0.000451103
3	rs10189609	186240664	T,T	C,C	0.087475,0.126984	-0.00714623,-0.0268831	0.00699802,0.0128386	0.512622,1.4405	0.000226017	0.000446285
3	rs72890082	185281730	T,T	C,C	0.610338,0.94246	-0.00224126,-0.0337617	0.00405425,0.0183564	0.236281,1.18124	0.000225846	0.000448739
3	rs79459829	185172105	NA,A	NA,G	NA,0.955357	NA,0.0180604	NA,0.0206987	NA,0.416896	0.000225461	0.00044994
3	rs184736968	186174344	NA,A	NA,T	NA,0.969246	NA,-0.0138594	NA,0.0247591	NA,0.239851	0.00022486	0.000448407
3	rs139769838	185774385	NA,A	NA,G	NA,0.977182	NA,-0.0297686	NA,0.0286274	NA,0.525198	0.000224661	0.00044799
3	rs144344777	186101072	NA,C	NA,T	NA,0.989087	NA,0.038649	NA,0.0411453	NA,0.458969	0.000224609	0.000448077
3	rs79804708	185409033	A,NA	G,NA	0.964215,NA	-0.0119192,NA	0.0106439,NA	0.580387,NA	0.0002243	0.000446462
3	rs118085642	186076705	NA,T	NA,C	NA,0.990079	NA,0.0336142	NA,0.0431319	NA,0.36073	0.000224128	0.000447007
3	rs17501536	185305804	T,T	C,C	0.533797,0.940476	0.000273417,-0.0370239	0.00396336,0.0180669	0.0245679,1.39323	0.000223969	0.000445757
3	rs145078188	185616233	G,NA	A,NA	0.986084,NA	0.00714286,NA	0.0168779,NA	0.172538,NA	0.000223919	0.00044608
3	rs75876499	185722257	NA,G	NA,A	NA,0.951389	NA,0.000822197	NA,0.0198773	NA,0.0145709	0.000223476	0.000446522
3	rs4666680	186179807	T,T	C,C	0.61332,0.767857	-0.0121356,-0.00634797	0.00405994,0.0101248	2.55315,0.275171	0.000223295	0.000439616
3	rs7567961	186379274	NA,T	NA,G	NA,0.0625	NA,-0.0146895	NA,0.0176595	NA,0.391997	0.000223294	0.000445272
3	rs62198770	186180657	G,G	A,A	0.61332,0.768849	-0.0121356,-0.0063048	0.00405994,0.0101399	2.55315,0.272388	0.000223243	0.000439508
3	rs62200034	186179341	A,A	T,T	0.61332,0.768849	-0.0121356,-0.00635748	0.00405994,0.0101399	2.55315,0.275171	0.000223228	0.000439477
3	rs146889840	185407161	A,NA	G,NA	0.964215,NA	-0.0118704,NA	0.0106439,NA	0.577165,NA	0.000223081	0.000444039
3	rs143420793	186073333	G,NA	A,NA	0.985089,NA	-0.0273911,NA	0.0163138,NA	1.03082,NA	0.000222839	0.000444861
3	rs17438513	185927330	G,NA	A,NA	0.982107,NA	0.0264001,NA	0.014915,NA	1.11509,NA	0.000222452	0.000443889
3	rs72902802	186181108	A,NA	G,NA	0.984095,NA	-0.015847,NA	0.0158037,NA	0.50033,NA	0.000222361	0.000442928
3	rs149125854	186392733	NA,G	NA,A	NA,0.994048	NA,0.0389327	NA,0.0555718	NA,0.315548	0.000222354	0.000443655
3	rs76590930	186114846	NA,T	NA,C	NA,0.977182	NA,0.0362712	NA,0.0286274	NA,0.687927	0.000221668	0.000441611
3	rs139534755	185917885	G,NA	A,NA	0.99006,NA	0.0126724,NA	0.01993,NA	0.279942,NA	0.00022126	0.000440806
3	rs117203987	186382976	NA,G	NA,C	NA,0.9375	NA,0.0144787	NA,0.0176595	NA,0.384806	0.000221226	0.000441153
3	rs56165353	186146452	T,T	C,C	0.614314,0.772817	-0.0122791,-0.00722421	0.00406188,0.0102018	2.60159,0.319788	0.000221203	0.000435459
3	rs62200012	186149734	T,T	C,C	0.614314,0.772817	-0.0122791,-0.00717612	0.00406188,0.0102018	2.60159,0.317137	0.000221171	0.000435398
3	rs4666654	185200769	NA,T	NA,G	NA,0.96627	NA,-0.0311713	NA,0.023678	NA,0.725803	0.000220653	0.000440485
3	rs4666655	185200770	NA,T	NA,A	NA,0.967262	NA,-0.0317008	NA,0.0240217	NA,0.728286	0.000220037	0.000439253
3	rs10931179	186395589	NA,A	NA,T	NA,0.0625	NA,-0.0143247	NA,0.0176595	NA,0.379581	0.000219747	0.000438205
3	rs79896103	185573098	A,A	G,G	0.868787,0.981151	-0.00150727,0.00302761	0.00585591,0.0314332	0.0986095,0.0346726	0.000219676	0.00043746
3	rs17582851	185165554	NA,A	NA,G	NA,0.955357	NA,0.0173412	NA,0.0206987	NA,0.395612	0.000219432	0.000437904
3	rs17438423	185885037	T,NA	C,NA	0.99006,NA	0.0125302,NA	0.01993,NA	0.276103,NA	0.000219408	0.00043712
3	rs145597980	186183709	A,NA	G,NA	0.983101,NA	-0.0147284,NA	0.0153396,NA	0.472397,NA	0.000219015	0.000437055
3	rs138483049	186022684	NA,G	NA,A	NA,0.96627	NA,-0.000600073	NA,0.023678	NA,0.00887085	0.000218741	0.000436435
3	rs80042520	185483305	G,NA	A,NA	0.993042,NA	-0.0152851,NA	0.0237851,NA	0.28361,NA	0.000218496	0.00043592
3	rs17762722	186082561	T,NA	C,NA	0.991054,NA	0.0138462,NA	0.0209976,NA	0.292749,NA	0.000218483	0.000435882
3	rs55955629	186170085	C,C	A,A	0.737575,0.782738	-0.0131695,-0.0085067	0.00449401,0.0103658	2.47049,0.385265	0.000218293	0.000431416
3	rs150202673	186111517	NA,C	NA,T	NA,0.989087	NA,0.0371263	NA,0.0411453	NA,0.43547	0.000218262	0.000435418
3	rs146638869	185770641	NA,A	NA,T	NA,0.974206	NA,0.0337935	NA,0.0269663	NA,0.677488	0.000218189	0.000435325
3	rs142671142	186208712	NA,A	NA,T	NA,0.987103	NA,0.0427542	NA,0.0378862	NA,0.586511	0.000218145	0.000435219
3	rs143775880	186000693	NA,T	NA,C	NA,0.90377	NA,-0.0183015	NA,0.014495	NA,0.684593	0.000218011	0.00043427
3	rs199613058	185720330	NA,C	NA,T	NA,0.94246	NA,-0.0241308	NA,0.0183564	NA,0.724333	0.000216831	0.000432583
3	rs76278036	186337432	NA,A	NA,G	NA,0.957341	NA,0.0135111	NA,0.0211527	NA,0.281506	0.0002168	0.000432461
3	rs148954956	185727583	C,NA	A,NA	0.986084,NA	0.00667368,NA	0.0168779,NA	0.159555,NA	0.000216705	0.000431725
3	rs10931167	186141413	A,A	T,T	0.60835,0.772817	-0.0122448,-0.00756557	0.00405055,0.0102018	2.60159,0.338817	0.000216287	0.000425806
3	rs17618478	185979127	NA,G	NA,A	NA,0.955357	NA,0.0271655	NA,0.0206987	NA,0.722673	0.000216245	0.000431355
3	rs143359015	185931030	A,NA	T,NA	0.99006,NA	0.0122656,NA	0.01993,NA	0.269,NA	0.00021603	0.000430398
3	rs13429304	186137472	A,A	T,T	0.83499,0.701389	0.0117103,0.0237594	0.00532652,0.00934051	1.55417,1.95985	0.000216013	0.00042995
3	rs72901002	186161945	T,T	C,C	0.614314,0.772817	-0.0122302,-0.0074039	0.00406188,0.0102018	2.58435,0.329758	0.000215976	0.000425195
3	rs13016602	186190465	C,C	T,T	0.423459,0.459325	-0.00804948,-0.0237764	0.00400146,0.00857778	1.354,2.25385	0.000215931	0.000427884
3	rs62200017	186158561	A,A	G,G	0.614314,0.772817	-0.0122302,-0.00732039	0.00406188,0.0102018	2.58435,0.325112	0.000215896	0.00042504
3	rs4600609	186165639	A,A	G,G	0.614314,0.772817	-0.0122302,-0.00693074	0.00406188,0.0102018	2.58435,0.303725	0.000215699	0.000424671
3	rs117699249	186259814	NA,A	NA,G	NA,0.965278	NA,-0.0104384	NA,0.0233493	NA,0.183868	0.000215574	0.000430009
3	rs183524446	186385233	NA,T	NA,A	NA,0.967262	NA,-0.0268062	NA,0.0240217	NA,0.577642	0.000214838	0.000428265
3	rs10186035	185562421	C,C	A,A	0.84493,0.980159	0.000296501,-0.0130157	0.00546217,0.0306528	0.0192197,0.173202	0.000214629	0.000426892
3	rs62200007	186132462	G,G	A,A	0.61332,0.77381	-0.0122244,-0.00801995	0.00405994,0.0102176	2.58435,0.36401	0.000214231	0.000421749
3	rs62200008	186132827	G,G	A,A	0.612326,0.77381	-0.0121298,-0.00767356	0.00405803,0.0102176	2.55315,0.344242	0.000214183	0.000421719
3	rs137889297	186129066	A,NA	G,NA	0.991054,NA	0.0134839,NA	0.0209976,NA	0.283358,NA	0.000214143	0.000427225
3	rs142647669	185875747	T,NA	C,NA	0.99006,NA	0.0121113,NA	0.01993,NA	0.264887,NA	0.000214102	0.000426562
3	rs11679301	186147147	C,C	T,T	0.737575,0.786706	-0.0131263,-0.00885878	0.00449401,0.0104354	2.45707,0.402385	0.000214013	0.000422978
3	rs62200032	186167338	A,A	G,G	0.737575,0.786706	-0.0131263,-0.00826861	0.00449401,0.0104354	2.45707,0.368406	0.000213951	0.000422886
3	rs80334045	185155893	NA,T	NA,A	NA,0.955357	NA,0.0166248	NA,0.0206987	NA,0.374819	0.000213828	0.000426718
3	rs146429929	185544980	A,NA	G,NA	0.986084,NA	0.0064431,NA	0.0168779,NA	0.153262,NA	0.000213304	0.000424958
3	rs116592362	185979806	C,NA	T,NA	0.977137,NA	-0.0237714,NA	0.0132281,NA	1.14068,NA	0.000213023	0.000424506
3	rs74777390	185788236	NA,T	NA,C	NA,0.933532	NA,-0.00207019	NA,0.0171606	NA,0.0438418	0.000212904	0.000425291
3	rs850896	186211576	C,C	A,A	0.739563,0.561508	0.00971537,0.021611	0.00450506,0.00861478	1.50806,1.91646	0.000212848	0.000419858
3	rs76396657	186339638	NA,G	NA,A	NA,0.969246	NA,0.0132857	NA,0.0247591	NA,0.228011	0.000212757	0.000424568
3	rs359903	185456102	NA,A	NA,T	NA,0.045635	NA,-0.00141802	NA,0.0204832	NA,0.0246566	0.000212399	0.0004243
3	rs57589450	185398287	T,T	C,C	0.756461,0.822421	0.0112374,0.02858	0.0046064,0.0111856	1.83248,1.974	0.000212305	0.000419848
3	rs116537344	186007205	T,NA	A,NA	0.952286,NA	-0.0241457,NA	0.00927543,NA	2.03452,NA	0.000211939	0.000422386
3	rs149943618	186025622	C,NA	G,NA	0.978131,NA	-0.00965096,NA	0.0135185,NA	0.323046,NA	0.000211711	0.000421724
3	rs72902840	185159267	T,NA	C,NA	0.99006,NA	-0.0262742,NA	0.01993,NA	0.727241,NA	0.000211678	0.000422762
3	rs142514977	186115830	NA,G	NA,A	NA,0.920635	NA,0.0239855	NA,0.0158141	NA,0.888271	0.000211439	0.000421745
3	rs80240045	185304367	G,G	T,T	0.900596,0.814484	0.0108549,0.0258662	0.00660805,0.0109969	0.998055,1.72895	0.00021123	0.000418731
3	rs72902704	186161946	G,G	A,A	0.614314,0.772817	-0.0121858,-0.00725894	0.00406188,0.0102018	2.56873,0.321707	0.000211089	0.00041561
3	rs113825700	186324792	G,NA	C,NA	0.976143,NA	-0.00655652,NA	0.0129561,NA	0.212668,NA	0.000210859	0.000420565
3	rs1593663	185395708	C,C	T,T	0.756461,0.821429	0.0113318,0.0279985	0.0046064,0.0111612	1.8572,1.91639	0.000210606	0.000416495
3	rs58794562	185949321	T,T	A,A	0.900596,0.9375	0.0190916,0.00377107	0.00660805,0.0176595	2.41307,0.0804499	0.000210488	0.000414223
3	rs78580783	186066988	C,NA	A,NA	0.977137,NA	-0.0236304,NA	0.0132281,NA	1.13055,NA	0.000210439	0.000419364
3	rs140244146	185287988	NA,C	NA,T	NA,0.985119	NA,0.01767	NA,0.0353055	NA,0.209905	0.000210103	0.000418923
3	rs143405075	185892173	G,NA	A,NA	0.99006,NA	0.0117826,NA	0.01993,NA	0.256185,NA	0.000210092	0.000418581
3	rs142609753	186029963	A,NA	G,NA	0.978131,NA	-0.00955957,NA	0.0135185,NA	0.319234,NA	0.000210083	0.000418487
3	rs17431722	185767753	G,NA	A,NA	0.970179,NA	0.0140539,NA	0.0116239,NA	0.644659,NA	0.000209627	0.000418201
3	rs144700802	185922589	C,NA	T,NA	0.978131,NA	-0.0239359,NA	0.0135185,NA	1.11562,NA	0.00020929	0.000416989
3	rs2194507	186241518	T,T	A,A	0.319085,0.140873	0.00510071,-0.0262433	0.0042417,0.0122874	0.639854,1.48549	0.000208792	0.000414287
3	rs76672122	185744293	NA,C	NA,T	NA,0.920635	NA,-0.0280463	NA,0.0158141	NA,1.11835	0.000208424	0.000415579
3	rs150674352	185146750	NA,A	NA,G	NA,0.955357	NA,0.0158209	NA,0.0206987	NA,0.351968	0.000207991	0.000415066
3	rs359896	185465575	NA,T	NA,C	NA,0.046627	NA,-0.00261828	NA,0.0202746	NA,0.0470884	0.000207309	0.000414133
3	rs12612663	186183648	NA,A	NA,G	NA,0.956349	NA,8.11003e-05	NA,0.0209218	NA,0.0013453	0.000206937	0.000413391
3	rs2033137	185405580	C,C	T,T	0.368787,0.420635	-0.014063,-0.0278412	0.00409792,0.00865913	3.22206,2.88495	0.000206783	0.000408831
3	rs75142797	185845180	C,NA	G,NA	0.913519,NA	-0.00666022,NA	0.00703429,NA	0.463783,NA	0.000206329	0.000409774
3	rs140866347	186000808	T,NA	A,NA	0.95328,NA	-0.0241604,NA	0.0093687,NA	2.00379,NA	0.000206171	0.000410882
3	rs13393271	185400303	A,A	G,G	0.750497,0.829365	0.0111445,0.0316217	0.00456906,0.0113631	1.83201,2.26853	0.000205805	0.000406928
3	rs9288112	186106512	A,A	G,G	0.539761,0.531746	0.0063209,-0.0155211	0.00396686,0.00856664	0.954424,1.1548	0.000205649	0.000407136
3	rs149548682	185828887	NA,T	NA,C	NA,0.947421	NA,-0.000338496	NA,0.0191524	NA,0.00616753	0.000205567	0.000410511
3	rs148634908	185380233	NA,C	NA,A	NA,0.960318	NA,0.0179692	NA,0.0218976	NA,0.385236	0.00020544	0.00040991
3	rs17429724	185332233	G,NA	C,NA	0.889662,NA	-0.0102706,NA	0.00631051,NA	0.984546,NA	0.000205125	0.000409154
3	rs17712737	186140393	C,C	T,T	0.61332,0.772817	-0.0121356,-0.00809428	0.00405994,0.0102018	2.55315,0.369028	0.000205106	0.000403839
3	rs1559510	186124709	T,T	C,C	0.61332,0.77381	-0.0121356,-0.00806804	0.00405994,0.0102176	2.55315,0.366785	0.000205051	0.000403733
3	rs115919021	186126915	A,A	T,T	0.61332,0.77381	-0.0121356,-0.00801995	0.00405994,0.0102176	2.55315,0.36401	0.000204946	0.000403528
3	rs10931157	185805453	A,A	G,G	0.319085,0.21131	-0.0187472,0.0102757	0.0042417,0.010471	5.00515,0.486218	0.000204918	0.000409115
3	rs114061651	186022147	C,NA	A,NA	0.978131,NA	-0.00925045,NA	0.0135185,NA	0.306451,NA	0.000204738	0.000407853
3	rs115496992	185376826	A,NA	T,NA	0.987078,NA	0.0079921,NA	0.0175062,NA	0.188419,NA	0.000204647	0.000408064
3	rs117874974	186038901	NA,C	NA,T	NA,0.970238	NA,-0.0321932	NA,0.0251555	NA,0.69761	0.000204637	0.000408181
3	rs2053564	185313859	C,C	G,G	0.467197,0.061508	4.55521e-05,0.0366963	0.00396284,0.0177919	0.00400144,1.40719	0.000204522	0.000406963
3	rs139340190	186018901	G,NA	T,NA	0.978131,NA	-0.00920689,NA	0.0135185,NA	0.304663,NA	0.000204005	0.000406394
3	rs140400930	185286607	NA,T	NA,C	NA,0.96627	NA,0.0247379	NA,0.023678	NA,0.528516	0.000203617	0.00040624
3	rs79251692	185932478	C,NA	T,NA	0.976143,NA	-0.00278301,NA	0.0129561,NA	0.0809629,NA	0.00020339	0.000406134
3	rs78823671	185205871	A,NA	G,NA	0.977137,NA	-0.00937372,NA	0.0132281,NA	0.320065,NA	0.000203202	0.000406361
3	rs74434225	185453035	NA,A	NA,C	NA,0.940476	NA,-0.0253376	NA,0.0180669	NA,0.793751	0.000203136	0.000405034
3	rs13414260	185303623	G,NA	A,NA	0.994036,NA	0.0127863,NA	0.0256781,NA	0.208646,NA	0.000202413	0.000404117
3	rs114467461	185974790	C,NA	G,NA	0.982107,NA	-0.007667,NA	0.014915,NA	0.216654,NA	0.000202238	0.000403159
3	rs77418555	185918613	NA,A	NA,G	NA,0.936508	NA,-0.00402071	NA,0.0175302	NA,0.0869335	0.000202013	0.000403479
3	rs79120985	185169229	T,NA	C,NA	0.99006,NA	-0.012451,NA	0.01993,NA	0.27397,NA	0.000201843	0.00040346
3	rs75132823	185801596	NA,T	NA,C	NA,0.953373	NA,-0.0320735	NA,0.0202746	NA,0.944391	0.000201612	0.000401799
3	rs4519476	185395223	A,A	G,G	0.756461,0.821429	0.0112846,0.027755	0.0046064,0.0111612	1.84482,1.88966	0.000201313	0.000398153
3	rs78015828	185595456	NA,G	NA,A	NA,0.938492	NA,-0.00529486	NA,0.0177919	NA,0.115766	0.000201109	0.000401698
3	rs1075143	186178601	A,A	G,G	0.877734,0.948413	0.0144024,0.00807386	0.00603539,0.0193256	1.76911,0.169984	0.000200772	0.000396012
3	rs74709121	186042615	T,T	C,C	0.860835,0.764881	-0.0111361,-0.0316563	0.00571235,0.01008	1.29041,2.77298	0.000200712	0.000397839
3	rs359894	185460180	NA,C	NA,T	NA,0.045635	NA,-0.00311751	NA,0.0204832	NA,0.0559962	0.000200696	0.000400869
3	rs62200003	186119460	G,G	A,A	0.61332,0.771825	-0.0119979,-0.00838344	0.00405994,0.0101861	2.50516,0.386693	0.000200442	0.000394802
3	rs78621838	185385913	NA,C	NA,A	NA,0.959325	NA,0.016756	NA,0.0216401	NA,0.357782	0.000200203	0.000399461
3	rs62200009	186138361	T,T	C,C	0.61332,0.772817	-0.0120867,-0.00789644	0.00405994,0.0102018	2.53607,0.357618	0.000199803	0.000393436
3	rs17763597	186140309	A,A	G,G	0.61332,0.772817	-0.0120867,-0.00784817	0.00405994,0.0102018	2.53607,0.354854	0.000199715	0.000393265
3	rs77666609	185396009	NA,T	NA,G	NA,0.957341	NA,-0.0249019	NA,0.0211527	NA,0.621424	0.000199543	0.000398165
3	rs138655785	186370944	NA,T	NA,C	NA,0.954365	NA,-0.0114314	NA,0.0204832	NA,0.238986	0.00019954	0.000397973
3	rs138585846	186261991	A,NA	T,NA	0.992048,NA	0.0143482,NA	0.0222601,NA	0.28466,NA	0.000199267	0.000398018
3	rs11679554	186126485	A,A	G,G	0.61332,0.77381	-0.0120867,-0.00752915	0.00405994,0.0102176	2.53607,0.336115	0.000199244	0.000392353
3	rs6755404	185797228	C,C	A,A	0.206759,0.130952	-0.0196199,-0.0168632	0.00488208,0.0126714	4.23282,0.736952	0.00019922	0.000393499
3	rs116911340	186386583	NA,G	NA,A	NA,0.969246	NA,0.0107844	NA,0.0247591	NA,0.178391	0.000198697	0.000396503
3	rs143853197	186035204	C,NA	T,NA	0.9334,NA	-0.00578935,NA	0.00792989,NA	0.332221,NA	0.000198412	0.000394935
3	rs76418209	186274781	NA,C	NA,G	NA,0.93254	NA,-0.00653446	NA,0.017043	NA,0.154025	0.000198219	0.00039544
3	rs13033517	186099376	T,T	G,G	0.538767,0.531746	0.00622641,-0.0154722	0.00396624,0.00856664	0.933862,1.14934	0.000198187	0.000392398
3	rs12693403	186103275	G,G	C,C	0.538767,0.531746	0.00622641,-0.0154722	0.00396624,0.00856664	0.933862,1.14934	0.000198187	0.000392398
3	rs115630146	186143346	C,NA	G,NA	0.993042,NA	0.0166834,NA	0.0237851,NA	0.316018,NA	0.000198088	0.000395361
3	rs191990330	186257320	NA,C	NA,A	NA,0.969246	NA,-0.0105964	NA,0.0247591	NA,0.174792	0.000198065	0.000395083
3	rs145146343	185373387	NA,G	NA,A	NA,0.997024	NA,0.0420526	NA,0.078473	NA,0.227651	0.00019799	0.000395031
3	rs359904	185456521	NA,A	NA,G	NA,0.045635	NA,-0.00364373	NA,0.0204832	NA,0.0661029	0.000197465	0.000394399
3	rs78148914	185843104	NA,C	NA,T	NA,0.924603	NA,-0.0270648	NA,0.0161901	NA,1.02418	0.000197109	0.000393021
3	rs141122652	185120849	NA,A	NA,G	NA,0.955357	NA,0.0140865	NA,0.0206987	NA,0.304381	0.000196888	0.000392901
3	rs17430202	185418612	A,NA	G,NA	0.978131,NA	0.0183491,NA	0.0135185,NA	0.757766,NA	0.000196819	0.000392582
3	rs13026881	185195472	G,G	A,A	0.316103,0.357143	-0.00158507,-0.0226959	0.00425236,0.00892123	0.149149,1.96026	0.000196752	0.000394671
3	rs117209555	185202790	NA,T	NA,C	NA,0.922619	NA,0.0117461	NA,0.0159983	NA,0.334587	0.000196316	0.000391704
3	rs143442842	185832265	C,NA	A,NA	0.992048,NA	-0.0429465,NA	0.0222601,NA	1.27008,NA	0.000196178	0.000391441
3	rs11890214	186102323	T,T	G,G	0.538767,0.531746	0.00617966,-0.0155211	0.00396624,0.00856664	0.92366,1.1548	0.000196061	0.000388215
3	rs140380858	186020330	G,NA	A,NA	0.978131,NA	-0.00871442,NA	0.0135185,NA	0.284692,NA	0.000196027	0.000390523
3	rs75540850	185202372	NA,G	NA,A	NA,0.922619	NA,0.0117039	NA,0.0159983	NA,0.33308	0.000196001	0.000391075
3	rs144691305	186134751	C,NA	T,NA	0.982107,NA	0.0233876,NA	0.014915,NA	0.932306,NA	0.000195728	0.000391165
3	rs145081674	186020721	A,NA	G,NA	0.978131,NA	-0.00857418,NA	0.0135185,NA	0.279085,NA	0.000194992	0.000388947
3	rs17438590	185948301	A,A	T,T	0.900596,0.9375	0.0188142,0.00381918	0.00660805,0.0176595	2.35545,0.0815615	0.000194855	0.000383559
3	rs75486007	185704355	NA,A	NA,G	NA,0.920635	NA,-0.0264023	NA,0.0158141	NA,1.02223	0.000194846	0.000388542
3	rs79520634	185277768	NA,C	NA,G	NA,0.919643	NA,0.0136954	NA,0.0157247	NA,0.415914	0.000194626	0.000388278
3	rs76706177	185550243	A,NA	G,NA	0.981113,NA	0.0280132,NA	0.0145245,NA	1.26945,NA	0.000193976	0.000387836
3	rs13025179	186098005	G,G	A,A	0.539761,0.531746	0.00622739,-0.0153696	0.00396686,0.00856664	0.933862,1.13791	0.000193935	0.000383992
3	rs150198790	186229658	NA,G	NA,A	NA,0.981151	NA,0.0130929	NA,0.0314332	NA,0.169397	0.000193921	0.000386593
3	rs78347276	186191153	NA,T	NA,G	NA,0.963294	NA,0.00610235	NA,0.0227328	NA,0.103274	0.000193676	0.000386462
3	rs117956842	185105454	NA,T	NA,C	NA,0.955357	NA,0.0134955	NA,0.0206987	NA,0.288696	0.000193535	0.000386206
3	rs4618010	186105302	G,G	A,A	0.539761,0.531746	0.00618063,-0.0154722	0.00396686,0.00856664	0.92366,1.14934	0.000193377	0.000382913
3	rs78011041	185639136	G,NA	T,NA	0.971173,NA	-0.00174669,NA	0.0118166,NA	0.0542917,NA	0.000193284	0.000385911
3	rs144282428	185217394	NA,C	NA,T	NA,0.959325	NA,0.0166053	NA,0.0216401	NA,0.353714	0.000193146	0.000385384
3	rs850900	186214568	C,C	G,G	0.912525,0.853175	0.00629773,0.0267898	0.00699802,0.0120777	0.433967,1.57599	0.000192981	0.000381172
3	rs527389075	185338176	NA,C	NA,A	NA,0.986111	NA,-0.00480906	NA,0.0365264	NA,0.0480541	0.000192118	0.000383372
3	rs117470509	186261463	NA,A	NA,G	NA,0.958333	NA,-0.00502692	NA,0.0213919	NA,0.0892606	0.00019204	0.000383148
3	rs186502020	185537618	A,NA	G,NA	0.986084,NA	0.00482948,NA	0.0168779,NA	0.110828,NA	0.000191928	0.000382421
3	rs113142240	185202958	NA,A	NA,C	NA,0.922619	NA,0.0111088	NA,0.0159983	NA,0.31207	0.000191741	0.000382575
3	rs191992173	185930867	NA,T	NA,G	NA,0.969246	NA,-0.0306799	NA,0.0247591	NA,0.666965	0.000191534	0.00038204
3	rs72898979	186103938	A,NA	T,NA	0.968191,NA	-0.00424685,NA	0.0112664,NA	0.151066,NA	0.000191518	0.000382278
3	rs62200006	186129655	T,T	C,C	0.61332,0.77381	-0.0119979,-0.00801995	0.00405994,0.0102176	2.50516,0.36401	0.000191517	0.00037717
3	rs140039895	185969678	NA,A	NA,C	NA,0.973214	NA,0.025073	NA,0.0264757	NA,0.463909	0.000191243	0.000381489
3	rs78470965	186305213	A,NA	G,NA	0.970179,NA	-0.0200837,NA	0.0116239,NA	1.07559,NA	0.000191124	0.00038151
3	rs10931162	186087018	T,T	G,G	0.539761,0.531746	0.00622739,-0.015267	0.00396686,0.00856664	0.933862,1.12653	0.000191057	0.000378293
3	rs149786764	186056097	A,A	C,C	0.860835,0.764881	-0.010803,-0.031204	0.00571235,0.01008	1.23208,2.70686	0.000191028	0.000378684
3	rs145262452	186124710	NA,A	NA,G	NA,0.993056	NA,0.0484249	NA,0.0514752	NA,0.459875	0.000191022	0.000381016
3	rs75960822	185735610	NA,T	NA,C	NA,0.978175	NA,0.00590238	NA,0.0292559	NA,0.0756627	0.000190953	0.000381251
3	rs62199988	186110190	G,G	C,C	0.611332,0.772817	-0.0118045,-0.00781062	0.00405613,0.0102018	2.44239,0.352708	0.000190914	0.000376151
3	rs117736653	185748421	NA,G	NA,A	NA,0.943452	NA,-0.00392091	NA,0.018507	NA,0.0797642	0.000190779	0.000381022
3	rs143411434	185777005	NA,A	NA,T	NA,0.974206	NA,-0.00543068	NA,0.0269663	NA,0.0755164	0.000190645	0.000380308
3	rs74954231	185485836	A,A	G,G	0.95328,0.959325	0.0214608,0.0552322	0.0093687,0.0216401	1.65795,1.97057	0.000190279	0.000376982
3	rs6745533	185807024	T,T	C,C	0.398608,0.239087	-0.020146,0.00314755	0.0040382,0.0100221	6.21657,0.122932	0.000190269	0.000379526
3	rs79079179	185652021	NA,T	NA,G	NA,0.922619	NA,0.0237924	NA,0.0159983	NA,0.863382	0.000190255	0.000379549
3	rs79332364	185102328	NA,G	NA,A	NA,0.955357	NA,0.0128777	NA,0.0206987	NA,0.272586	0.000190247	0.000379642
3	rs140296212	186150337	NA,T	NA,C	NA,0.964286	NA,0.00466238	NA,0.0230345	NA,0.0759288	0.000190052	0.000379224
3	rs114037518	186002667	C,NA	T,NA	0.978131,NA	-0.00831743,NA	0.0135185,NA	0.26891,NA	0.000190003	0.000378538
3	rs141265790	185781404	NA,A	NA,G	NA,0.97123	NA,0.0283073	NA,0.0255725	NA,0.571349	0.000189978	0.000379044
3	rs1483233	185996004	A,NA	G,NA	0.967197,NA	0.0236697,NA	0.0111,NA	1.48182,NA	0.00018921	0.000375645
3	rs142174908	186244816	A,A	G,G	0.802187,0.752976	-0.00756544,0.0152304	0.00496334,0.00991158	0.894685,0.905231	0.000189051	0.000374425
3	rs17712328	186109320	A,A	G,G	0.733598,0.786706	-0.0125681,-0.00881043	0.00447241,0.0104354	2.30522,0.399561	0.00018891	0.000373555
3	rs1593662	185395311	A,A	G,G	0.754473,0.803571	0.011621,0.026847	0.00459376,0.0107594	1.94252,1.90004	0.000188757	0.000373266
3	rs76132212	185950929	NA,C	NA,T	NA,0.97619	NA,0.030889	NA,0.0280389	NA,0.567649	0.000188313	0.000375316
3	rs72489096	185738948	NA,G	NA,C	NA,0.978175	NA,0.00511758	NA,0.0292559	NA,0.0649268	0.000188139	0.00037562
3	rs78789074	185203455	NA,G	NA,T	NA,0.922619	NA,0.0105611	NA,0.0159983	NA,0.293142	0.000188121	0.000375352
3	rs77701107	185447706	A,NA	G,NA	0.989066,NA	0.00512104,NA	0.0190121,NA	0.103664,NA	0.000187859	0.000374431
3	rs6736030	186081430	G,G	A,A	0.538767,0.531746	0.00631991,-0.0148276	0.00396624,0.00856664	0.954424,1.07843	0.000187385	0.000370957
3	rs144460868	185906904	T,NA	C,NA	0.977137,NA	-0.0233047,NA	0.0132281,NA	1.10729,NA	0.000187279	0.000373185
3	rs75200908	185203903	NA,T	NA,C	NA,0.922619	NA,0.0104208	NA,0.0159983	NA,0.288354	0.000187238	0.000373589
3	rs17429154	185141092	G,NA	T,NA	0.958251,NA	-0.00673328,NA	0.00988495,NA	0.304723,NA	0.00018722	0.000374306
3	rs11683056	186088401	T,T	G,G	0.538767,0.531746	0.00622641,-0.0153207	0.00396624,0.00856664	0.933862,1.13248	0.000187163	0.000370614
3	rs117020242	185889111	NA,A	NA,G	NA,0.978175	NA,0.0363972	NA,0.0292559	NA,0.670676	0.000186991	0.000372722
3	rs141557724	185946597	C,NA	T,NA	0.978131,NA	-0.00810004,NA	0.0135185,NA	0.260387,NA	0.00018685	0.000372265
3	rs79792096	185560356	NA,C	NA,G	NA,0.987103	NA,0.0107413	NA,0.0378862	NA,0.109701	0.000186554	0.000372374
3	rs72898998	186115979	T,T	C,C	0.610338,0.772817	-0.0117547,-0.00799296	0.00405425,0.0102018	2.4272,0.363169	0.000186467	0.000367414
3	rs2059360	186177460	G,G	T,T	0.488072,0.393849	0.0102127,-0.00494274	0.00395543,0.00874879	2.00769,0.242529	0.000186352	0.00036917
3	rs79562683	185655848	NA,A	NA,T	NA,0.922619	NA,0.0231596	NA,0.0159983	NA,0.830554	0.000186224	0.000371512
3	rs77793227	185204499	NA,A	NA,G	NA,0.922619	NA,0.0102385	NA,0.0159983	NA,0.28217	0.000186117	0.000371352
3	rs4340470	185262444	NA,C	NA,T	NA,0.927579	NA,0.0128093	NA,0.0164929	NA,0.359159	0.000186032	0.000371158
3	rs115155462	185402468	C,NA	T,NA	0.964215,NA	-0.0101187,NA	0.0106439,NA	0.466259,NA	0.000185889	0.000370132
3	rs77198288	185204550	NA,C	NA,T	NA,0.922619	NA,0.0101917	NA,0.0159983	NA,0.280592	0.000185834	0.000370788
3	rs55878663	185299754	C,C	T,T	0.527833,0.940476	-0.000809362,-0.032888	0.00396044,0.0180669	0.0767192,1.163	0.000185647	0.000369467
3	rs78256234	185266750	C,NA	T,NA	0.935388,NA	0.00444555,NA	0.00804241,NA	0.236253,NA	0.000185603	0.000369218
3	rs117335027	185882877	NA,T	NA,G	NA,0.96627	NA,0.00217136	NA,0.023678	NA,0.0329515	0.000185531	0.000370599
3	rs6734473	186084101	A,A	T,T	0.539761,0.531746	0.00627414,-0.0149297	0.00396686,0.00856664	0.944117,1.08952	0.000185401	0.000367066
3	rs76124619	185205164	NA,A	NA,G	NA,0.922619	NA,0.0100562	NA,0.0159983	NA,0.276031	0.000185025	0.000369174
3	rs183358297	186144390	NA,A	NA,C	NA,0.992063	NA,0.045307	NA,0.0481747	NA,0.459702	0.000184973	0.000368946
3	rs147827357	186143471	NA,T	NA,A	NA,0.992063	NA,0.0452674	NA,0.0481747	NA,0.459175	0.000184896	0.000368791
3	rs12475744	185406549	NA,G	NA,A	NA,0.975198	NA,0.000821227	NA,0.0274863	NA,0.0104769	0.000184807	0.000368824
3	rs148186420	185773896	G,NA	T,NA	0.991054,NA	-0.0384597,NA	0.0209976,NA	1.17388,NA	0.000184799	0.000368859
3	rs117750301	186295898	NA,G	NA,A	NA,0.967262	NA,0.0135917	NA,0.0240217	NA,0.242966	0.000184597	0.000368364
3	rs78167161	185738134	A,NA	G,NA	0.958251,NA	0.0183987,NA	0.00988495,NA	1.20271,NA	0.000184538	0.000368095
3	rs111529535	185205428	NA,T	NA,G	NA,0.922619	NA,0.00992072	NA,0.0159983	NA,0.271496	0.000184233	0.000367593
3	rs114203505	186155807	G,NA	A,NA	0.988072,NA	0.00838977,NA	0.0182119,NA	0.19042,NA	0.000184019	0.000366408
3	rs189453599	185357907	NA,A	NA,C	NA,0.981151	NA,-0.000395603	NA,0.0314332	NA,0.00438302	0.000183818	0.000366823
3	rs116621013	185747009	A,NA	G,NA	0.971173,NA	-0.00231778,NA	0.0118166,NA	0.0734026,NA	0.000183803	0.00036697
3	rs75093258	185214744	NA,A	NA,T	NA,0.922619	NA,0.00980862	NA,0.0159983	NA,0.26776	0.000183589	0.000366308
3	rs114237524	185280222	NA,A	NA,G	NA,0.968254	NA,0.0224631	NA,0.0243817	NA,0.447468	0.000183363	0.000365835
3	rs62200004	186127953	C,C	A,A	0.607356,0.77381	-0.0119204,-0.00801995	0.00404873,0.0102176	2.48978,0.36401	0.000183139	0.00036073
3	rs148063937	185140516	NA,T	NA,C	NA,0.984127	NA,-0.000546845	NA,0.0342017	NA,0.0055758	0.000182976	0.000365107
3	rs146953207	186252823	NA,G	NA,A	NA,0.958333	NA,-0.00307374	NA,0.0213919	NA,0.05269	0.000182927	0.000364969
3	rs12693401	185767283	C,C	T,T	0.828032,0.980159	0.00113671,-0.0096035	0.00523953,0.0306528	0.0818395,0.122598	0.000182674	0.000361348
3	rs79299759	185206221	NA,G	NA,A	NA,0.922619	NA,0.0096452	NA,0.0159983	NA,0.262344	0.00018267	0.000364474
3	rs148674809	185522013	NA,T	NA,C	NA,0.982143	NA,0.0343013	NA,0.0322783	NA,0.540713	0.000182288	0.000363578
3	rs12469739	186246372	T,T	A,A	0.83996,0.902778	-0.0155867,-0.00569494	0.00539257,0.0144288	2.41482,0.159223	0.000181876	0.000363533
3	rs359893	185459600	NA,A	NA,G	NA,0.045635	NA,-0.00673154	NA,0.0204832	NA,0.129345	0.000181797	0.000363018
3	rs116728279	185402496	C,NA	A,NA	0.964215,NA	-0.00988535,NA	0.0106439,NA	0.452193,NA	0.000181788	0.000361983
3	rs76718405	185206888	NA,T	NA,A	NA,0.922619	NA,0.00946317	NA,0.0159983	NA,0.25635	0.000181672	0.000362484
3	rs193042059	185454418	A,NA	C,NA	0.989066,NA	0.00449022,NA	0.0190121,NA	0.0897518,NA	0.000181597	0.000361962
3	rs74326810	185395687	NA,G	NA,A	NA,0.957341	NA,0.0117078	NA,0.0211527	NA,0.236625	0.000181558	0.00036229
3	rs115284917	185402478	C,NA	T,NA	0.964215,NA	-0.00985758,NA	0.0106439,NA	0.45053,NA	0.000181312	0.000361037
3	rs72904822	185189715	A,A	G,G	0.475149,0.555556	-0.00186654,-0.0185392	0.00395919,0.00860262	0.195641,1.50644	0.000181017	0.000364347
3	rs850898	186212808	A,A	C,C	0.739563,0.560516	0.00971537,0.0205973	0.00450506,0.00861267	1.50806,1.77523	0.000181001	0.000357248
3	rs115653571	185365345	NA,C	NA,A	NA,0.981151	NA,0.000635948	NA,0.0314332	NA,0.00706735	0.000180926	0.000361049
3	rs77188420	186074954	NA,A	NA,G	NA,0.985119	NA,0.00354708	NA,0.0353055	NA,0.0362251	0.000180842	0.000360787
3	rs111800248	185207353	NA,T	NA,C	NA,0.922619	NA,0.00928121	NA,0.0159983	NA,0.2504	0.000180703	0.000360549
3	rs76964730	185311327	NA,G	NA,T	NA,0.983135	NA,-0.00187847	NA,0.0331973	NA,0.0200532	0.000180534	0.000360236
3	rs116233673	185402473	G,NA	A,NA	0.964215,NA	-0.00981047,NA	0.0106439,NA	0.447715,NA	0.00018051	0.000359443
3	rs143609733	185323312	NA,C	NA,T	NA,0.993056	NA,0.0251981	NA,0.0514752	NA,0.204486	0.000180461	0.000360043
3	rs76853645	185207483	NA,T	NA,C	NA,0.922619	NA,0.00923456	NA,0.0159983	NA,0.248882	0.000180459	0.000360062
3	rs78063709	185207582	NA,G	NA,A	NA,0.922619	NA,0.00918792	NA,0.0159983	NA,0.247367	0.000180216	0.000359578
3	rs144341186	185782157	C,NA	T,NA	0.991054,NA	-0.0379335,NA	0.0209976,NA	1.14978,NA	0.00018018	0.000359635
3	rs80267064	185269437	NA,A	NA,G	NA,0.924603	NA,0.0109803	NA,0.0161901	NA,0.303087	0.000180015	0.000359158
3	rs76394846	185207964	NA,G	NA,A	NA,0.922619	NA,0.00914129	NA,0.0159983	NA,0.245854	0.000179976	0.000359098
3	rs77805624	185207696	NA,A	NA,C	NA,0.922619	NA,0.00914129	NA,0.0159983	NA,0.245854	0.000179976	0.000359098
3	rs75559352	185208515	NA,T	NA,C	NA,0.922619	NA,0.00914129	NA,0.0159983	NA,0.245854	0.000179976	0.000359098
3	rs117095702	185337675	NA,G	NA,C	NA,0.986111	NA,-0.000192206	NA,0.0365264	NA,0.00182724	0.000179975	0.000359131
3	rs150711548	185112050	NA,G	NA,A	NA,0.97123	NA,0.00945416	NA,0.0255725	NA,0.14776	0.000179845	0.000358838
3	rs78531990	185208333	NA,T	NA,G	NA,0.922619	NA,0.00909466	NA,0.0159983	NA,0.244344	0.000179737	0.000358622
3	rs79630297	186219251	NA,A	NA,G	NA,0.872024	NA,-0.0132697	NA,0.012796	NA,0.523275	0.000179736	0.00035827
3	rs144508143	185270035	NA,A	NA,G	NA,0.924603	NA,0.010911	NA,0.0161901	NA,0.300721	0.000179664	0.000358459
3	rs145088825	185517691	NA,T	NA,C	NA,0.984127	NA,0.0315104	NA,0.0342017	NA,0.447468	0.000179624	0.000358392
3	rs74322353	185208765	NA,G	NA,A	NA,0.922619	NA,0.00905269	NA,0.0159983	NA,0.242988	0.000179524	0.000358196
3	rs76392683	185208957	NA,A	NA,G	NA,0.922619	NA,0.00905269	NA,0.0159983	NA,0.242988	0.000179524	0.000358196
3	rs139462323	185910427	NA,G	NA,A	NA,0.96627	NA,0.0253246	NA,0.023678	NA,0.545421	0.000179394	0.000358064
3	rs118062624	185937921	NA,A	NA,G	NA,0.973214	NA,0.0217323	NA,0.0264757	NA,0.385379	0.000179344	0.00035777
3	rs75223513	185236864	NA,C	NA,A	NA,0.922619	NA,0.00898041	NA,0.0159983	NA,0.240657	0.000179159	0.000357469
3	rs75151645	185237062	NA,G	NA,T	NA,0.922619	NA,0.00898041	NA,0.0159983	NA,0.240657	0.000179159	0.000357469
3	rs79905095	185236359	NA,A	NA,G	NA,0.922619	NA,0.00898041	NA,0.0159983	NA,0.240657	0.000179159	0.000357469
3	rs12052955	185209225	NA,A	NA,C	NA,0.922619	NA,0.00895945	NA,0.0159983	NA,0.239983	0.000179055	0.00035726
3	rs78057467	185232085	NA,G	NA,A	NA,0.922619	NA,0.00893393	NA,0.0159983	NA,0.239162	0.000178927	0.000357006
3	rs76642274	185231233	NA,G	NA,A	NA,0.922619	NA,0.00893393	NA,0.0159983	NA,0.239162	0.000178927	0.000357006
3	rs77501805	185231950	NA,A	NA,T	NA,0.922619	NA,0.00893393	NA,0.0159983	NA,0.239162	0.000178927	0.000357006
3	rs116517306	185215492	A,NA	G,NA	0.996024,NA	0.0294021,NA	0.0314177,NA	0.456737,NA	0.000178877	0.000356428
3	rs192962566	186218104	G,NA	C,NA	0.987078,NA	0.0100269,NA	0.0175062,NA	0.246567,NA	0.000178846	0.000357372
3	rs12052239	185209498	NA,G	NA,A	NA,0.922619	NA,0.00891284	NA,0.0159983	NA,0.238484	0.000178823	0.000356798
3	rs12052240	185209565	NA,T	NA,A	NA,0.922619	NA,0.00891284	NA,0.0159983	NA,0.238484	0.000178823	0.000356798
3	rs12052962	185209413	NA,G	NA,C	NA,0.922619	NA,0.00891284	NA,0.0159983	NA,0.238484	0.000178823	0.000356798
3	rs78496060	185239456	NA,A	NA,G	NA,0.922619	NA,0.00890855	NA,0.0159983	NA,0.238346	0.000178801	0.000356755
3	rs79926469	185239327	NA,T	NA,A	NA,0.922619	NA,0.00890855	NA,0.0159983	NA,0.238346	0.000178801	0.000356755
3	rs2216848	186229055	A,A	G,G	0.323062,0.159722	0.00581973,-0.0244907	0.00422788,0.0116683	0.772982,1.44581	0.000178772	0.000354828
3	rs76638094	186265388	G,NA	A,NA	0.977137,NA	-0.00437442,NA	0.0132281,NA	0.130254,NA	0.000178723	0.000356639
3	rs12614706	185193148	C,C	A,A	0.539761,0.419643	0.00433392,-0.0226966	0.00396686,0.00866195	0.561301,2.0562	0.000178722	0.000355526
3	rs76885372	185230633	NA,G	NA,A	NA,0.922619	NA,0.00888745	NA,0.0159983	NA,0.237669	0.000178697	0.000356547
3	rs62200010	186138376	A,A	G,G	0.607356,0.772817	-0.0118716,-0.00784817	0.00404873,0.0102018	2.47291,0.354854	0.000178581	0.000351786
3	rs76196859	185241714	NA,T	NA,C	NA,0.922619	NA,0.0088622	NA,0.0159983	NA,0.236859	0.000178573	0.000356299
3	rs77837921	185240381	NA,G	NA,A	NA,0.922619	NA,0.0088622	NA,0.0159983	NA,0.236859	0.000178573	0.000356299
3	rs77596369	185239651	NA,T	NA,C	NA,0.922619	NA,0.0088622	NA,0.0159983	NA,0.236859	0.000178573	0.000356299
3	rs76403314	185241653	NA,A	NA,T	NA,0.922619	NA,0.0088622	NA,0.0159983	NA,0.236859	0.000178573	0.000356299
3	rs77028746	185239655	NA,G	NA,A	NA,0.922619	NA,0.0088622	NA,0.0159983	NA,0.236859	0.000178573	0.000356299
3	rs78647098	185240065	NA,T	NA,C	NA,0.922619	NA,0.0088622	NA,0.0159983	NA,0.236859	0.000178573	0.000356299
3	rs75806783	185239697	NA,C	NA,T	NA,0.922619	NA,0.0088622	NA,0.0159983	NA,0.236859	0.000178573	0.000356299
3	rs12052723	185242462	NA,A	NA,G	NA,0.922619	NA,0.0088622	NA,0.0159983	NA,0.236859	0.000178573	0.000356299
3	rs73037302	185280929	NA,T	NA,C	NA,0.969246	NA,0.0216511	NA,0.0247591	NA,0.418092	0.000178533	0.000356192
3	rs77890048	185229208	NA,G	NA,A	NA,0.922619	NA,0.00884098	NA,0.0159983	NA,0.236179	0.000178469	0.000356091
3	rs79234688	185228833	NA,A	NA,T	NA,0.922619	NA,0.00884098	NA,0.0159983	NA,0.236179	0.000178469	0.000356091
3	rs74402857	185245093	NA,C	NA,T	NA,0.922619	NA,0.00881586	NA,0.0159983	NA,0.235375	0.000178346	0.000355846
3	rs75621426	185244308	NA,T	NA,C	NA,0.922619	NA,0.00881586	NA,0.0159983	NA,0.235375	0.000178346	0.000355846
3	rs77358447	185242571	NA,A	NA,T	NA,0.922619	NA,0.00881586	NA,0.0159983	NA,0.235375	0.000178346	0.000355846
3	rs80115690	185243361	NA,C	NA,T	NA,0.922619	NA,0.00881586	NA,0.0159983	NA,0.235375	0.000178346	0.000355846
3	rs6707738	186081572	T,T	G,G	0.539761,0.531746	0.00622739,-0.014779	0.00396686,0.00856664	0.933862,1.07317	0.000178282	0.000352992
3	rs79591831	185210139	NA,A	NA,C	NA,0.922619	NA,0.0087777	NA,0.0159983	NA,0.234155	0.00017816	0.000355476
3	rs80136847	185245191	NA,T	NA,G	NA,0.922619	NA,0.00876952	NA,0.0159983	NA,0.233894	0.000178121	0.000355397
3	rs28725197	185354592	NA,G	NA,T	NA,0.981151	NA,0.0017297	NA,0.0314332	NA,0.0194892	0.000178108	0.000355421
3	rs79761896	185604892	G,G	A,A	0.94831,0.958333	0.0236604,0.0491345	0.00893021,0.0213919	2.09357,1.66502	0.000178108	0.000352409
3	rs12476178	186169210	NA,G	NA,C	NA,0.925595	NA,0.0191769	NA,0.0162889	NA,0.621462	0.000178103	0.000355296
3	rs77232985	185228247	NA,A	NA,G	NA,0.922619	NA,0.00875269	NA,0.0159983	NA,0.233357	0.000178039	0.000355234
3	rs75185101	185245874	NA,A	NA,G	NA,0.922619	NA,0.00874468	NA,0.0159983	NA,0.233101	0.000178001	0.000355157
3	rs28483561	185354580	NA,G	NA,A	NA,0.981151	NA,0.00178744	NA,0.0314332	NA,0.0201545	0.000177966	0.000355138
3	rs17583202	185226957	NA,C	NA,A	NA,0.922619	NA,0.0087311	NA,0.0159983	NA,0.232668	0.000177935	0.000355027
3	rs74697480	185234517	NA,C	NA,T	NA,0.922619	NA,0.00870623	NA,0.0159983	NA,0.231875	0.000177816	0.000354788
3	rs150452257	185251377	NA,T	NA,C	NA,0.922619	NA,0.0087031	NA,0.0159983	NA,0.231775	0.000177801	0.000354758
3	rs78471465	185249807	NA,A	NA,C	NA,0.922619	NA,0.0087031	NA,0.0159983	NA,0.231775	0.000177801	0.000354758
3	rs77005196	185248110	NA,A	NA,C	NA,0.922619	NA,0.0087031	NA,0.0159983	NA,0.231775	0.000177801	0.000354758
3	rs76953149	185248030	NA,G	NA,A	NA,0.922619	NA,0.0087031	NA,0.0159983	NA,0.231775	0.000177801	0.000354758
3	rs113806129	185260886	NA,T	NA,G	NA,0.922619	NA,0.00867099	NA,0.0159983	NA,0.230753	0.000177647	0.000354452
3	rs117247987	185252592	NA,T	NA,G	NA,0.922619	NA,0.0086569	NA,0.0159983	NA,0.230305	0.00017758	0.000354318
3	rs113822416	185252449	NA,A	NA,C	NA,0.922619	NA,0.0086569	NA,0.0159983	NA,0.230305	0.00017758	0.000354318
3	rs1596273	185252018	NA,C	NA,T	NA,0.922619	NA,0.0086569	NA,0.0159983	NA,0.230305	0.00017758	0.000354318
3	rs1596272	185251975	NA,C	NA,G	NA,0.922619	NA,0.0086569	NA,0.0159983	NA,0.230305	0.00017758	0.000354318
3	rs76834820	185959719	G,NA	A,NA	0.978131,NA	-0.00741185,NA	0.0135185,NA	0.233957,NA	0.000177504	0.00035367
3	rs78382108	185210590	NA,T	NA,G	NA,0.922619	NA,0.00863793	NA,0.0159983	NA,0.229702	0.00017749	0.000354139
3	rs113527871	185254431	NA,G	NA,A	NA,0.922619	NA,0.00863245	NA,0.0159983	NA,0.229528	0.000177464	0.000354087
3	rs76459712	185253234	NA,C	NA,T	NA,0.922619	NA,0.00863245	NA,0.0159983	NA,0.229528	0.000177464	0.000354087
3	rs112432948	185253762	NA,A	NA,C	NA,0.922619	NA,0.00863245	NA,0.0159983	NA,0.229528	0.000177464	0.000354087
3	rs79481878	185225932	NA,C	NA,A	NA,0.922619	NA,0.00861332	NA,0.0159983	NA,0.228921	0.000177374	0.000353907
3	rs359895	185463185	A,A	T,T	0.428429,0.856151	0.0152019,0.0299588	0.00399544,0.0121808	3.84798,1.8566	0.000177309	0.00035348
3	rs4667039	186244158	A,A	G,G	0.319085,0.145833	0.00513282,-0.0249568	0.0042417,0.0121117	0.64542,1.40511	0.00017727	0.000351904
3	rs78539309	185257471	NA,T	NA,C	NA,0.922619	NA,0.0085622	NA,0.0159983	NA,0.2273	0.000177134	0.000353427
3	rs4586602	185742794	C,C	T,T	0.826044,0.980159	0.00173771,-0.0165866	0.00521577,0.0306528	0.13135,0.230304	0.00017713	0.000350487
3	rs76228289	185210913	NA,C	NA,T	NA,0.922619	NA,0.00854943	NA,0.0159983	NA,0.226895	0.000177074	0.000353308
3	rs17583195	185224252	NA,T	NA,C	NA,0.922619	NA,0.00854943	NA,0.0159983	NA,0.226895	0.000177074	0.000353308
3	rs80052986	185257289	NA,A	NA,C	NA,0.922619	NA,0.00854033	NA,0.0159983	NA,0.226607	0.000177032	0.000353223
3	rs17583181	185224181	NA,T	NA,C	NA,0.922619	NA,0.00850286	NA,0.0159983	NA,0.225422	0.000176857	0.000352876
3	rs1424536	186175229	T,T	C,C	0.488072,0.393849	0.0101186,-0.00482315	0.00395543,0.00874879	1.97788,0.235501	0.000176737	0.000350158
3	rs78349056	186192287	NA,T	NA,A	NA,0.962302	NA,0.00284857	NA,0.0224433	NA,0.0462398	0.000176643	0.000352464
3	rs74692079	185222242	NA,G	NA,A	NA,0.922619	NA,0.0084563	NA,0.0159983	NA,0.223952	0.000176643	0.000352447
3	rs10497649	185222536	NA,T	NA,C	NA,0.922619	NA,0.0084563	NA,0.0159983	NA,0.223952	0.000176643	0.000352447
3	rs78961890	185222873	NA,G	NA,A	NA,0.922619	NA,0.0084563	NA,0.0159983	NA,0.223952	0.000176643	0.000352447
3	rs78567350	185244263	NA,G	NA,A	NA,0.922619	NA,0.00845455	NA,0.0159983	NA,0.223897	0.000176634	0.000352431
3	rs75795852	185223453	NA,T	NA,C	NA,0.922619	NA,0.00843221	NA,0.0159983	NA,0.223192	0.000176532	0.000352226
3	rs139867223	186170299	NA,A	NA,C	NA,0.984127	NA,0.00612094	NA,0.0342017	NA,0.0665307	0.00017633	0.000351794
3	rs79354902	185246447	NA,G	NA,A	NA,0.922619	NA,0.00838443	NA,0.0159983	NA,0.221688	0.000176314	0.000351792
3	rs114562444	185275579	G,NA	A,NA	0.986084,NA	-0.0139447,NA	0.0168779,NA	0.388612,NA	0.000176305	0.000352242
3	rs112115148	185211687	NA,C	NA,T	NA,0.922619	NA,0.00836318	NA,0.0159983	NA,0.22102	0.000176218	0.000351599
3	rs112987756	185261555	NA,G	NA,A	NA,0.921627	NA,0.00862057	NA,0.0159053	NA,0.230753	0.000176183	0.000351535
3	rs4334456	185262079	NA,C	NA,T	NA,0.921627	NA,0.00862057	NA,0.0159053	NA,0.230753	0.000176183	0.000351535
3	rs74593170	185261890	NA,A	NA,G	NA,0.921627	NA,0.00862057	NA,0.0159053	NA,0.230753	0.000176183	0.000351535
3	rs78406242	185118062	NA,A	NA,G	NA,0.97619	NA,-0.0118241	NA,0.0280389	NA,0.17183	0.000176178	0.000351607
3	rs72901885	185630024	C,NA	T,NA	0.934394,NA	0.0158752,NA	0.00798549,NA	1.32966,NA	0.000176151	0.000351371
3	rs78902948	185248074	NA,G	NA,A	NA,0.922619	NA,0.00833827	NA,0.0159983	NA,0.220237	0.000176105	0.000351375
3	rs76673659	185219532	NA,C	NA,G	NA,0.922619	NA,0.00832128	NA,0.0159983	NA,0.219704	0.000176029	0.000351222
3	rs78498745	185219543	NA,G	NA,A	NA,0.922619	NA,0.00832128	NA,0.0159983	NA,0.219704	0.000176029	0.000351222
3	rs76915734	185219134	NA,A	NA,G	NA,0.922619	NA,0.00832128	NA,0.0159983	NA,0.219704	0.000176029	0.000351222
3	rs149665800	185841920	A,NA	G,NA	0.981113,NA	-0.0246093,NA	0.0145245,NA	1.04478,NA	0.000176012	0.00035067
3	rs35628116	185185167	A,A	G,G	0.476143,0.551587	-0.0014248,-0.0186303	0.00395881,0.00859522	0.143322,1.52006	0.000175869	0.000353802
3	rs78056468	185218431	NA,G	NA,A	NA,0.922619	NA,0.00827474	NA,0.0159983	NA,0.218245	0.00017582	0.000350807
3	rs76293076	185214562	NA,A	NA,C	NA,0.922619	NA,0.00827474	NA,0.0159983	NA,0.218245	0.00017582	0.000350807
3	rs80131592	185213423	NA,C	NA,G	NA,0.922619	NA,0.00827474	NA,0.0159983	NA,0.218245	0.00017582	0.000350807
3	rs75122606	185218148	NA,A	NA,G	NA,0.922619	NA,0.00827474	NA,0.0159983	NA,0.218245	0.00017582	0.000350807
3	rs77665708	185336888	NA,A	NA,G	NA,0.983135	NA,0.000179472	NA,0.0331973	NA,0.00187739	0.000175743	0.000350671
3	rs74651300	186119486	T,NA	C,NA	0.988072,NA	0.00754566,NA	0.0182119,NA	0.168364,NA	0.000175719	0.000349915
3	rs75588942	185258308	NA,C	NA,G	NA,0.922619	NA,0.00824539	NA,0.0159983	NA,0.217327	0.00017569	0.000350546
3	rs79654030	185216541	NA,A	NA,C	NA,0.922619	NA,0.0082282	NA,0.0159983	NA,0.216789	0.000175614	0.000350394
3	rs74671199	185213847	NA,C	NA,T	NA,0.922619	NA,0.0082282	NA,0.0159983	NA,0.216789	0.000175614	0.000350394
3	rs77479373	185214289	NA,A	NA,G	NA,0.922619	NA,0.0082282	NA,0.0159983	NA,0.216789	0.000175614	0.000350394
3	rs75741180	185213979	NA,T	NA,C	NA,0.922619	NA,0.0082282	NA,0.0159983	NA,0.216789	0.000175614	0.000350394
3	rs111821517	185216089	NA,A	NA,G	NA,0.922619	NA,0.0082282	NA,0.0159983	NA,0.216789	0.000175614	0.000350394
3	rs113279775	185216057	NA,T	NA,A	NA,0.922619	NA,0.0082282	NA,0.0159983	NA,0.216789	0.000175614	0.000350394
3	rs77291123	185216593	NA,C	NA,A	NA,0.922619	NA,0.0082282	NA,0.0159983	NA,0.216789	0.000175614	0.000350394
3	rs77836860	185256844	NA,C	NA,T	NA,0.922619	NA,0.00822726	NA,0.0159983	NA,0.21676	0.00017561	0.000350386
3	rs75942794	185217114	NA,T	NA,C	NA,0.922619	NA,0.00818166	NA,0.0159983	NA,0.215336	0.000175409	0.000349985
3	rs76692397	185519250	NA,C	NA,T	NA,0.949405	NA,0.0199387	NA,0.019504	NA,0.513367	0.000175274	0.000349688
3	rs10199843	185736625	G,G	A,A	0.826044,0.980159	0.0019123,-0.0181356	0.00521577,0.0306528	0.14637,0.256422	0.000175096	0.000346483
3	rs7420385	185262478	NA,A	NA,G	NA,0.926587	NA,0.0100625	NA,0.0163898	NA,0.26821	0.000175063	0.000349278
3	rs10497650	185223035	NA,G	NA,A	NA,0.922619	NA,0.00806555	NA,0.0159983	NA,0.211721	0.000174905	0.000348979
3	rs77413801	185393429	A,A	T,T	0.802187,0.87996	0.01067,0.027805	0.00496334,0.0131525	1.50068,1.46204	0.00017472	0.000346182
3	rs77361510	185450521	NA,A	NA,C	NA,0.955357	NA,-0.00265575	NA,0.0206987	NA,0.0467684	0.000174686	0.000348664
3	rs12479351	186177410	A,A	G,G	0.488072,0.393849	0.0100716,-0.00494274	0.00395543,0.00874879	1.96306,0.242529	0.000174681	0.000346086
3	rs138984146	186335518	T,NA	A,NA	0.982107,NA	-0.0140429,NA	0.014915,NA	0.46038,NA	0.000174618	0.000348428
3	rs150316917	186394341	NA,T	NA,G	NA,0.980159	NA,-0.0248443	NA,0.0306528	NA,0.379189	0.000174478	0.000348035
3	rs4667023	186142373	NA,A	NA,G	NA,0.960318	NA,0.000902613	NA,0.0218976	NA,0.0145193	0.000174182	0.000347543
3	rs76475245	185418755	NA,C	NA,A	NA,0.982143	NA,0.00599207	NA,0.0322783	NA,0.069189	0.000174151	0.000347544
3	rs10173537	185188590	T,T	C,C	0.229622,0.356151	0.000835533,-0.0230746	0.0047009,0.00892676	0.0660433,2.01139	0.000174111	0.000347075
3	rs142879312	185406044	NA,G	NA,A	NA,0.982143	NA,0.0061096	NA,0.0322783	NA,0.0706454	0.00017391	0.000347061
3	rs77341249	185785674	NA,T	NA,A	NA,0.96131	NA,0.0256542	NA,0.0221651	NA,0.607122	0.000173826	0.000346824
3	rs116657429	185989851	A,NA	C,NA	0.977137,NA	-0.00737649,NA	0.0132281,NA	0.238756,NA	0.000173738	0.000346194
3	rs77151409	186389816	G,NA	A,NA	0.900596,NA	-0.0042778,NA	0.00660805,NA	0.286175,NA	0.000173698	0.000346543
3	rs9808030	186175741	C,C	T,T	0.488072,0.393849	0.0100716,-0.00487238	0.00395543,0.00874879	1.96306,0.238387	0.000173681	0.000344112
3	rs12473452	185818253	NA,G	NA,A	NA,0.953373	NA,0.010186	NA,0.0202746	NA,0.210854	0.000173605	0.000346398
3	rs79442240	185203003	NA,A	NA,T	NA,0.983135	NA,-0.00528525	NA,0.0331973	NA,0.0587344	0.000173519	0.00034624
3	rs114486623	185970574	C,NA	T,NA	0.978131,NA	-0.00709515,NA	0.0135185,NA	0.222074,NA	0.000173508	0.00034572
3	rs80078811	185471169	G,NA	C,NA	0.973161,NA	-0.00138705,NA	0.0122339,NA	0.0410869,NA	0.00017343	0.000346292
3	rs113066756	185270533	NA,C	NA,G	NA,0.924603	NA,0.00947943	NA,0.0161901	NA,0.253206	0.000173245	0.000345654
3	rs145117210	185607414	NA,C	NA,A	NA,0.984127	NA,-0.00211139	NA,0.0342017	NA,0.0219222	0.000173146	0.00034551
3	rs118164303	185271369	NA,G	NA,A	NA,0.924603	NA,0.00945415	NA,0.0161901	NA,0.252389	0.000173146	0.000345455
3	rs7562384	185763445	G,G	C,C	0.827038,0.980159	0.00169791,-0.0146018	0.00522759,0.0306528	0.127649,0.198036	0.000173062	0.000342447
3	rs73039240	185304594	NA,C	NA,T	NA,0.983135	NA,0.00151914	NA,0.0331973	NA,0.016148	0.000173029	0.000345255
3	rs79036018	185272395	NA,A	NA,G	NA,0.924603	NA,0.00941003	NA,0.0161901	NA,0.250967	0.000172972	0.000345109
3	rs16826590	186111208	NA,C	NA,T	NA,0.962302	NA,0.00021795	NA,0.0224433	NA,0.00337813	0.000172928	0.000345054
3	rs117789796	186183982	A,A	G,G	0.991054,0.941468	0.0283578,0.0161876	0.0209976,0.0182098	0.752402,0.427093	0.000172899	0.000343112
3	rs201858160	186354420	NA,T	NA,C	NA,0.985119	NA,0.0257453	NA,0.0353055	NA,0.331734	0.000172887	0.000344914
3	rs74495705	185118454	NA,T	NA,A	NA,0.968254	NA,-0.0218637	NA,0.0243817	NA,0.431956	0.000172835	0.000344938
3	rs10931158	185809565	T,T	C,C	0.40159,0.239087	-0.0199807,0.00280655	0.00403319,0.0100221	6.13858,0.108212	0.000172825	0.000344778
3	rs17714666	186217865	G,NA	T,NA	0.978131,NA	0.0126732,NA	0.0135185,NA	0.457776,NA	0.000172721	0.00034564
3	rs78185509	185215971	NA,C	NA,T	NA,0.957341	NA,0.0134798	NA,0.0211527	NA,0.280706	0.000172682	0.000344516
3	rs79359643	185260014	NA,A	NA,G	NA,0.922619	NA,0.00746974	NA,0.0159983	NA,0.193436	0.000172474	0.000344129
3	rs140817773	185517764	NA,G	NA,A	NA,0.987103	NA,-0.0284442	NA,0.0378862	NA,0.344107	0.000172398	0.000343917
3	rs850861	186190449	T,T	C,C	0.735586,0.554563	0.00873454,0.0232375	0.00448312,0.00860072	1.28923,2.16139	0.000172261	0.000340309
3	rs1037618	185183571	G,G	T,T	0.476143,0.551587	-0.00137891,-0.0185824	0.00395881,0.00859522	0.138105,1.51397	0.000172176	0.000346344
3	rs77785660	185398913	G,NA	A,NA	0.964215,NA	-0.0092844,NA	0.0106439,NA	0.416735,NA	0.000172012	0.000342556
3	rs139817407	185197817	NA,G	NA,A	NA,0.993056	NA,-0.0219638	NA,0.0514752	NA,0.17418	0.00017184	0.000342911
3	rs147851881	185688002	NA,T	NA,C	NA,0.989087	NA,0.0320942	NA,0.0411453	NA,0.361133	0.000171769	0.000342673
3	rs143426972	185431174	NA,G	NA,T	NA,0.982143	NA,0.00735255	NA,0.0322783	NA,0.0862855	0.000171508	0.000342261
3	rs139766476	185643335	NA,G	NA,A	NA,0.984127	NA,-0.00295241	NA,0.0342017	NA,0.0309527	0.000171342	0.000341891
3	rs117564164	185301110	NA,T	NA,C	NA,0.982143	NA,0.00209923	NA,0.0322783	NA,0.0231249	0.000171273	0.000341747
3	rs142178892	186343661	NA,T	NA,G	NA,0.968254	NA,0.0169338	NA,0.0243817	NA,0.312159	0.000171272	0.000341684
3	rs185083672	185739387	G,NA	A,NA	0.992048,NA	-0.0100769,NA	0.0222601,NA	0.18657,NA	0.000171209	0.000341687
3	rs12465214	185198135	A,A	C,C	0.540755,0.419643	0.00378709,-0.0227266	0.0039675,0.00866195	0.468755,2.06061	0.000170973	0.000340478
3	rs151287225	185432550	NA,G	NA,T	NA,0.982143	NA,0.00769243	NA,0.0322783	NA,0.0906387	0.000170898	0.000341043
3	rs981320	185299618	G,G	T,T	0.473161,0.059524	0.000585382,0.0323043	0.00396001,0.0180669	0.0542941,1.13212	0.000170712	0.000339772
3	rs71430164	185735048	A,NA	G,NA	0.970179,NA	0.0118572,NA	0.0116239,NA	0.511882,NA	0.000170605	0.000340358
3	rs11686547	185391309	G,G	C,C	0.802187,0.87996	0.0107602,0.0271782	0.00496334,0.0131525	1.52052,1.41126	0.000170554	0.000337936
3	rs143934924	185674034	A,NA	G,NA	0.981113,NA	-0.0229516,NA	0.0145245,NA	0.942857,NA	0.000170515	0.000339713
3	rs12465962	185915464	NA,C	NA,T	NA,0.953373	NA,0.0107836	NA,0.0202746	NA,0.225622	0.000170168	0.000339548
3	rs140660570	185199703	T,NA	C,NA	0.987078,NA	0.00829165,NA	0.0175062,NA	0.19671,NA	0.000170028	0.000339317
3	rs141161484	185875995	G,NA	A,NA	0.980119,NA	0.0262409,NA	0.0141639,NA	1.19429,NA	0.000169965	0.000340105
3	rs7574140	185355833	NA,G	NA,T	NA,0.981151	NA,0.00567178	NA,0.0314332	NA,0.0671166	0.000169916	0.000339058
3	rs12104637	185333892	NA,T	NA,C	NA,0.983135	NA,0.0033287	NA,0.0331973	NA,0.036151	0.000169845	0.000338898
3	rs4667038	186234733	T,T	A,A	0.087475,0.135913	-0.0065575,-0.0266484	0.00699802,0.0124737	0.457507,1.48613	0.000169735	0.000335417
3	rs144681942	185405437	NA,G	NA,A	NA,0.982143	NA,0.00840708	NA,0.0322783	NA,0.0998996	0.000169682	0.000338612
3	rs145165876	185312226	NA,T	NA,A	NA,0.983135	NA,0.00344441	NA,0.0331973	NA,0.0374587	0.00016966	0.000338528
3	rs850902	186217242	G,G	T,T	0.912525,0.854167	0.00570553,0.0260371	0.00699802,0.0121117	0.38206,1.50066	0.000169625	0.000335266
3	rs114447460	185310065	NA,G	NA,A	NA,0.983135	NA,0.00347987	NA,0.0331973	NA,0.0378602	0.000169604	0.000338415
3	rs76170275	185440866	NA,C	NA,A	NA,0.981151	NA,0.00788507	NA,0.0314332	NA,0.0958641	0.000169341	0.000337923
3	rs150600280	185436338	NA,G	NA,T	NA,0.981151	NA,0.00789972	NA,0.0314332	NA,0.0960594	0.000169317	0.000337875
```
