## Supplementary material for "Characterization of shared and ancestry-specific signals driving complex traits using multi-ancestry fine-mapping": susiex_nc3.cs80.snp

```
BP	SNP	PIP(CS1)	LogBF(CS1,Pop1)	LogBF(CS1,Pop2)	PIP(CS2)	LogBF(CS2,Pop1)	LogBF(CS2,Pop2)	PIP(CS3)	LogBF(CS3,Pop1)	LogBF(CS3,Pop2)
185101436	rs35453312	7.59557e-12	-1.47376	-1.2768	3.03308e-05	-1.77492	-1.3375	3.03869e-05	-1.77754	-1.33768
185101850	rs79137057	6.83714e-10	-1.52857e-10	1.74941	0.00281157	-1.52857e-10	1.41691	0.00283207	-1.52857e-10	1.41953
185101885	rs114673851	3.02331e-11	-1.36919	-3.11674e-10	0.000113631	-1.79163	-3.11674e-10	0.000114138	-1.79183	-3.11674e-10
185102328	rs79332364	3.26546e-11	-1.52857e-10	-1.29214	0.000189432	-1.52857e-10	-1.28056	0.000190247	-1.52857e-10	-1.28092
185102632	rs62175015	8.86075e-11	-0.293912	-3.11674e-10	0.00162943	0.871401	-3.11674e-10	0.001474	0.766499	-3.11674e-10
185104151	rs60870675	2.30675e-11	-1.84283	0.203125	0.000114425	-1.32896	-0.455707	0.000113254	-1.34409	-0.455509
185104261	rs67219359	2.30675e-11	-1.84283	0.203125	0.000114425	-1.32896	-0.455707	0.000113254	-1.34409	-0.455509
185104555	rs34378931	7.59557e-12	-1.47376	-1.2768	3.03308e-05	-1.77492	-1.3375	3.03869e-05	-1.77754	-1.33768
185104678	rs13010985	2.30895e-11	-1.84188	0.203125	0.000113107	-1.34054	-0.455707	0.000111969	-1.3555	-0.455509
185105294	rs13012486	7.65225e-12	-1.46633	-1.2768	3.043e-05	-1.77165	-1.3375	3.04845e-05	-1.77434	-1.33768
185105454	rs117956842	3.31999e-11	-1.52857e-10	-1.27558	0.000192709	-1.52857e-10	-1.26341	0.000193535	-1.52857e-10	-1.26378
185106135	rs78550796	2.83787e-11	-1.52857e-10	-1.43249	0.000165022	-1.52857e-10	-1.41851	0.000165841	-1.52857e-10	-1.41821
185106149	rs3886202	7.65225e-12	-1.46633	-1.2768	3.043e-05	-1.77165	-1.3375	3.04845e-05	-1.77434	-1.33768
185106389	rs12476793	2.28231e-11	-1.84307	0.192717	0.000114558	-1.31974	-0.463769	0.000113375	-1.33497	-0.463573
185106611	rs7573114	9.16522e-11	-0.260129	-3.11674e-10	0.00170382	0.916045	-3.11674e-10	0.00153996	0.810277	-3.11674e-10
185106843	rs75631546	1.87891e-11	-1.84485	-3.11674e-10	0.000117339	-1.75952	-3.11674e-10	0.000117738	-1.76078	-3.11674e-10
185106990	rs10195766	6.7726e-11	-1.79642	1.23377	0.000121392	-1.83746	0.111903	0.000122084	-1.83669	0.112163
185107332	rs1455882	2.32883e-11	-1.84386	0.213681	0.000117818	-1.30792	-0.447521	0.000116582	-1.32332	-0.447323
185107454	rs72901158	1.04653e-10	-0.127477	-3.11674e-10	0.00232252	1.22582	-3.11674e-10	0.00208936	1.11537	-3.11674e-10
185107933	rs34281530	7.65078e-12	-1.46633	-1.27699	3.04505e-05	-1.77165	-1.33683	3.05058e-05	-1.77434	-1.33699
185108358	rs146114313	1.09657e-10	-0.0807707	-3.11674e-10	0.00247191	1.28816	-3.11674e-10	0.00222125	1.17659	-3.11674e-10
185109256	rs4666965	2.31475e-11	-1.83992	0.203682	0.000111597	-1.35441	-0.455274	0.000110502	-1.36913	-0.455077
185109674	rs76376012	7.39627e-12	-1.48841	-1.28874	2.9854e-05	-1.78123	-1.34703	2.99131e-05	-1.78374	-1.3472
185109812	rs146556421	2.3523e-11	-1.84386	0.22371	0.000118739	-1.30792	-0.439738	0.000117493	-1.32332	-0.439539
185109822	rs116200287	2.28052e-11	-1.84386	0.192717	0.00011592	-1.30792	-0.463769	0.000114703	-1.32332	-0.463573
185110235	rs200914225	3.32684e-10	-1.52857e-10	1.02906	0.000896477	-1.52857e-10	0.273887	0.000901121	-1.52857e-10	0.274403
185110879	rs62175021	8.11683e-11	-0.381604	-3.11674e-10	0.00145032	0.754955	-3.11674e-10	0.00131499	0.652348	-3.11674e-10
185110884	rs62175022	1.03313e-10	-0.140369	-3.11674e-10	0.00228281	1.20858	-3.11674e-10	0.00205428	1.09844	-3.11674e-10
185111607	rs985364	2.30566e-11	-1.84386	0.203682	0.000116908	-1.30792	-0.455274	0.000115682	-1.32332	-0.455077
185111854	rs985365	2.30748e-11	-1.84307	0.203682	0.000115535	-1.31974	-0.455274	0.000114342	-1.33497	-0.455077
185111870	rs985366	9.84556e-11	-1.75108	1.56256	0.000166256	-1.84535	0.434293	0.00016703	-1.84514	0.434072
185111974	rs62175039	8.86075e-11	-0.293912	-3.11674e-10	0.00162943	0.871401	-3.11674e-10	0.001474	0.766499	-3.11674e-10
185112050	rs150711548	2.94383e-11	-1.52857e-10	-1.39583	0.000179025	-1.52857e-10	-1.33706	0.000179845	-1.52857e-10	-1.33714
185112343	rs78178958	1.67307e-10	-1.52857e-10	0.341702	0.000887951	-1.52857e-10	0.26433	0.000892885	-1.52857e-10	0.265221
185112559	rs4666966	2.32319e-11	-1.84451	0.211912	0.000119349	-1.29597	-0.446563	0.00011808	-1.31154	-0.446336
185112616	rs17616273	7.58091e-12	-1.46633	-1.28617	3.02031e-05	-1.77165	-1.34499	3.02574e-05	-1.77434	-1.34516
185112752	rs58955428	7.52475e-12	-1.47376	-1.28617	3.01046e-05	-1.77492	-1.34499	3.01605e-05	-1.77754	-1.34516
185112978	rs13030431	4.17234e-11	-1.27529	0.228223	7.12851e-05	-1.80408	-0.453817	7.14215e-05	-1.80711	-0.453529
185113480	rs13008429	2.35632e-11	-1.84215	0.22371	0.00011598	-1.33143	-0.439738	0.000114803	-1.34648	-0.439539
185113520	rs13031852	4.21457e-11	-1.27529	0.238293	7.18402e-05	-1.80408	-0.44606	7.19777e-05	-1.80711	-0.445771
185114098	rs12611642	2.35415e-11	-1.84307	0.22371	0.000117344	-1.31974	-0.439738	0.000116133	-1.33497	-0.439539
185114248	rs35559717	7.61843e-12	-1.45882	-1.28874	3.02422e-05	-1.76831	-1.34703	3.02948e-05	-1.77106	-1.3472
185114368	rs12988831	2.3523e-11	-1.84386	0.22371	0.000118739	-1.30792	-0.439738	0.000117493	-1.32332	-0.439539
185114479	rs36072037	7.61843e-12	-1.45882	-1.28874	3.02422e-05	-1.76831	-1.34703	3.02948e-05	-1.77106	-1.3472
185115506	rs13022582	7.58846e-12	-1.45882	-1.29268	3.01478e-05	-1.76831	-1.35016	3.02003e-05	-1.77106	-1.35033
185115584	rs13001255	7.58846e-12	-1.45882	-1.29268	3.01478e-05	-1.76831	-1.35016	3.02003e-05	-1.77106	-1.35033
185116373	rs1378672	2.4279e-11	-1.84451	0.255997	0.000123221	-1.29597	-0.414634	0.000121908	-1.31154	-0.414433
185117189	rs34955339	7.62706e-12	-1.45124	-1.29519	3.0191e-05	-1.7649	-1.35214	3.02418e-05	-1.7677	-1.35231
185117293	rs56112436	2.42949e-11	-1.84386	0.255997	0.000121758	-1.30792	-0.414634	0.00012048	-1.32332	-0.414433
185118062	rs78406242	3.11067e-11	-1.52857e-10	-1.34071	0.00017546	-1.52857e-10	-1.35718	0.000176178	-1.52857e-10	-1.35774
185118065	rs16825757	7.6462e-12	-1.45124	-1.29268	3.02509e-05	-1.7649	-1.35016	3.03018e-05	-1.7677	-1.35033
185118454	rs74495705	4.33007e-11	-1.52857e-10	-1.00996	0.000172133	-1.52857e-10	-1.37632	0.000172835	-1.52857e-10	-1.3769
185118489	rs7585856	9.23621e-11	-1.7994	1.54699	0.000166071	-1.83385	0.42168	0.000166969	-1.8329	0.421468
185120095	rs72901175	3.10426e-11	-1.34277	-3.11674e-10	0.000501396	-0.307189	-3.11674e-10	0.000500571	-0.313487	-3.11674e-10
185120849	rs141122652	3.37566e-11	-1.52857e-10	-1.25895	0.000196052	-1.52857e-10	-1.24621	0.000196888	-1.52857e-10	-1.2466
185121286	rs10931128	2.51825e-11	-1.84501	0.293031	0.000130583	-1.26505	-0.387532	0.000129148	-1.28106	-0.38722
185121367	rs12623178	5.39902e-12	-1.68902	-1.40289	3.06353e-05	-1.68321	-1.41922	3.0809e-05	-1.68222	-1.41921
185122468	rs5021561	7.62706e-12	-1.45124	-1.29519	3.0191e-05	-1.7649	-1.35214	3.02418e-05	-1.7677	-1.35231
185122501	rs7580981	4.22946e-11	-1.76313	0.729665	8.81563e-05	-1.84444	-0.201034	8.86161e-05	-1.8441	-0.200821
185123284	rs17616326	7.62706e-12	-1.45124	-1.29519	3.0191e-05	-1.7649	-1.35214	3.02418e-05	-1.7677	-1.35231
185123318	rs34909680	7.62706e-12	-1.45124	-1.29519	3.0191e-05	-1.7649	-1.35214	3.02418e-05	-1.7677	-1.35231
185123705	rs1037620	4.48111e-11	-1.2872	0.311523	7.57836e-05	-1.80726	-0.389447	7.59383e-05	-1.81017	-0.38915
185124696	rs115538412	9.01087e-11	-0.277112	-3.11674e-10	0.00166604	0.893616	-3.11674e-10	0.00150646	0.788282	-3.11674e-10
185124945	rs13027778	7.60624e-12	-1.45124	-1.29792	3.01259e-05	-1.7649	-1.3543	3.01766e-05	-1.7677	-1.35447
185125592	rs74676048	3.36913e-11	-1.52857e-10	-1.26089	0.000163817	-1.52857e-10	-1.42583	0.000164608	-1.52857e-10	-1.42567
185126769	rs6735475	6.57147e-12	-1.47459	-1.4208	2.68068e-05	-1.79518	-1.44075	2.68697e-05	-1.79748	-1.44075
185126898	rs116605043	2.63855e-10	0.79727	-3.11674e-10	0.00811584	2.47699	-3.11674e-10	0.00732055	2.3692	-3.11674e-10
185127055	rs62175045	8.34651e-11	-0.3537	-3.11674e-10	0.00150521	0.7921	-3.11674e-10	0.00136375	0.688755	-3.11674e-10
185127391	rs12472546	2.3878e-11	-1.8411	0.235934	0.000116946	-1.34299	-0.419888	0.00011577	-1.35787	-0.419765
185128121	rs1350109	9.15041e-11	-1.79037	1.52863	0.0001664	-1.83253	0.422335	0.000167292	-1.83151	0.422018
185128471	rs62175046	8.43186e-11	-0.343527	-3.11674e-10	0.0015257	0.805621	-3.11674e-10	0.00138194	0.702009	-3.11674e-10
185129674	rs34147693	2.46637e-11	-1.83992	0.267129	0.000118473	-1.35441	-0.395488	0.000117302	-1.36913	-0.395363
185129767	rs7557221	4.16065e-11	-1.32045	0.270577	7.31122e-05	-1.82175	-0.410841	7.33009e-05	-1.82404	-0.410623
185130171	rs62175047	8.99015e-11	-0.279414	-3.11674e-10	0.00169299	0.909668	-3.11674e-10	0.00153113	0.804521	-3.11674e-10
185130361	rs4666968	2.46643e-11	-1.8399	0.267129	0.000118572	-1.35358	-0.395488	0.000117385	-1.36842	-0.395363
185130567	rs13015358	7.52325e-12	-1.45124	-1.30889	2.98678e-05	-1.7649	-1.36291	2.99184e-05	-1.7677	-1.36306
185130889	rs7606514	9.06776e-11	-1.78587	1.51505	0.000164694	-1.83207	0.411578	0.000165579	-1.83105	0.411261
185131751	rs7583823	8.59409e-11	-0.324469	-3.11674e-10	0.00159462	0.849804	-3.11674e-10	0.00144383	0.745817	-3.11674e-10
185132162	rs141885748	2.06429e-10	-1.52857e-10	0.551828	0.00197695	-1.52857e-10	1.06473	0.00198539	-1.52857e-10	1.06433
185132244	rs1378670	2.79396e-11	-1.84284	0.394761	0.00013656	-1.32334	-0.28449	0.000135145	-1.33855	-0.284342
185132406	rs62175048	8.78407e-11	-0.302604	-3.11674e-10	0.00164167	0.878883	-3.11674e-10	0.00148559	0.774331	-3.11674e-10
185132682	rs74734807	1.53246e-10	-1.52857e-10	0.253913	0.000964257	-1.52857e-10	0.346772	0.000968751	-1.52857e-10	0.346771
185133991	rs62175049	8.47881e-11	-0.337974	-3.11674e-10	0.00151702	0.799918	-3.11674e-10	0.00137452	0.69662	-3.11674e-10
185134045	rs13004575	7.50694e-12	-1.44871	-1.31359	3.01239e-05	-1.7527	-1.36656	3.01736e-05	-1.75555	-1.36672
185134237	rs13005060	4.3483e-11	-1.31806	0.312297	7.55711e-05	-1.82113	-0.378382	7.57637e-05	-1.82346	-0.378161
185134472	rs17582652	7.52077e-12	-1.44687	-1.31359	2.97828e-05	-1.76409	-1.36656	2.9833e-05	-1.76691	-1.36672
185134523	rs62175050	9.08498e-11	-0.268921	-3.11674e-10	0.00171671	0.923579	-3.11674e-10	0.00155216	0.818165	-3.11674e-10
185134528	rs13005737	2.57567e-11	-1.83824	0.308811	0.000120621	-1.36915	-0.362788	0.000119451	-1.38367	-0.362661
185134620	rs13010727	2.8571e-11	-1.83959	0.413854	0.000132899	-1.35789	-0.277105	0.000131597	-1.37258	-0.276912
185134645	rs13010926	2.86527e-11	-1.83959	0.416711	0.000132826	-1.35789	-0.277656	0.000131516	-1.37258	-0.277524
185134819	rs62175051	8.34651e-11	-0.3537	-3.11674e-10	0.00150521	0.7921	-3.11674e-10	0.00136375	0.688755	-3.11674e-10
185134867	rs13011224	2.86527e-11	-1.83959	0.416711	0.000132826	-1.35789	-0.277656	0.000131516	-1.37258	-0.277524
185134937	rs13011943	2.83234e-11	-1.83959	0.405152	0.000131616	-1.35789	-0.286809	0.000130318	-1.37258	-0.286677
185135444	rs13012735	1.95487e-11	-1.80522	-3.11674e-10	0.000107847	-1.84387	-3.11674e-10	0.000108388	-1.84352	-3.11674e-10
185135472	rs72901197	3.37432e-11	-1.25935	-3.11674e-10	0.000567416	-0.183493	-3.11674e-10	0.00056616	-0.190361	-3.11674e-10
185137075	rs13025515	5.19462e-12	-1.81249	-1.31802	4.67656e-05	-1.30401	-1.37542	4.58561e-05	-1.32819	-1.37554
185137202	rs74333936	1.72897e-10	-1.52857e-10	0.374566	0.000991655	-1.52857e-10	0.37479	0.000996039	-1.52857e-10	0.374549
185138026	rs6716598	5.12803e-12	-1.81396	-1.32944	4.62883e-05	-1.30583	-1.38387	4.5392e-05	-1.32993	-1.38397
185139542	rs62175052	8.62575e-11	-0.320792	-3.11674e-10	0.00157244	0.835796	-3.11674e-10	0.00142343	0.73159	-3.11674e-10
185139659	rs12996639	7.42652e-12	-1.45124	-1.32183	2.95699e-05	-1.7649	-1.37293	2.96202e-05	-1.7677	-1.37308
185139854	rs7574799	5.13796e-12	-1.81645	-1.32503	4.59591e-05	-1.31622	-1.38062	4.50796e-05	-1.34008	-1.38073
185139877	rs56289413	2.59574e-11	-1.84081	0.319136	0.000125672	-1.3465	-0.344407	0.000124413	-1.36137	-0.344263
185139882	rs540094544	2.25842e-11	-1.66088	-3.11674e-10	0.000112293	-1.80348	-3.11674e-10	0.000112773	-1.80386	-3.11674e-10
185139909	rs17582708	2.59574e-11	-1.84081	0.319136	0.000125672	-1.3465	-0.344407	0.000124413	-1.36137	-0.344263
185140516	rs148063937	2.79881e-11	-1.52857e-10	-1.44635	0.000182164	-1.52857e-10	-1.31968	0.000182976	-1.52857e-10	-1.31988
185141033	rs17582722	7.46684e-12	-1.44358	-1.32407	2.96222e-05	-1.76141	-1.37465	2.96709e-05	-1.76428	-1.37479
185141092	rs17429154	2.31364e-11	-1.63672	-3.11674e-10	0.000187122	-1.29283	-3.11674e-10	0.00018722	-1.29695	-3.11674e-10
185141889	rs62175053	8.52807e-11	-0.332181	-3.11674e-10	0.00154886	0.820686	-3.11674e-10	0.0014025	0.716778	-3.11674e-10
185142324	rs17616410	7.43395e-12	-1.44358	-1.32849	2.95223e-05	-1.76141	-1.37803	2.9571e-05	-1.76428	-1.37817
185142474	rs17616422	7.43395e-12	-1.44358	-1.32849	2.95223e-05	-1.76141	-1.37803	2.9571e-05	-1.76428	-1.37817
185142492	rs62175054	8.52807e-11	-0.332181	-3.11674e-10	0.00154886	0.820686	-3.11674e-10	0.0014025	0.716778	-3.11674e-10
185142687	rs62175055	8.52807e-11	-0.332181	-3.11674e-10	0.00154886	0.820686	-3.11674e-10	0.0014025	0.716778	-3.11674e-10
185142749	rs34982547	7.43395e-12	-1.44358	-1.32849	2.95223e-05	-1.76141	-1.37803	2.9571e-05	-1.76428	-1.37817
185142987	rs62175056	8.75062e-11	-0.30642	-3.11674e-10	0.00163337	0.873812	-3.11674e-10	0.00147822	0.769358	-3.11674e-10
185142997	rs62175057	8.52807e-11	-0.332181	-3.11674e-10	0.00154886	0.820686	-3.11674e-10	0.0014025	0.716778	-3.11674e-10
185143062	rs12617183	2.59552e-11	-1.84081	0.319051	0.000124381	-1.3465	-0.354738	0.000123132	-1.36137	-0.354611
185143454	rs62175058	8.91762e-11	-0.287515	-3.11674e-10	0.00164328	0.879864	-3.11674e-10	0.00148628	0.774797	-3.11674e-10
185144017	rs62175059	8.71495e-11	-0.310504	-3.11674e-10	0.00159403	0.849432	-3.11674e-10	0.00144259	0.74496	-3.11674e-10
185144106	rs62176360	8.52807e-11	-0.332181	-3.11674e-10	0.00154886	0.820686	-3.11674e-10	0.0014025	0.716778	-3.11674e-10
185144672	rs7608058	5.6279e-11	-1.79322	1.04541	0.000107724	-1.83839	-0.00662495	0.000108325	-1.83765	-0.00645163
185144746	rs62176361	8.43186e-11	-0.343527	-3.11674e-10	0.0015257	0.805621	-3.11674e-10	0.00138194	0.702009	-3.11674e-10
185144925	rs112677189	3.36056e-11	-1.26344	-3.11674e-10	0.000127447	-1.67689	-3.11674e-10	0.000128419	-1.67394	-3.11674e-10
185144961	rs72902810	2.11307e-11	-1.7274	-3.11674e-10	0.000109193	-1.83146	-3.11674e-10	0.000109678	-1.83169	-3.11674e-10
185145036	rs62176362	8.52807e-11	-0.332181	-3.11674e-10	0.00154886	0.820686	-3.11674e-10	0.0014025	0.716778	-3.11674e-10
185145087	rs62176363	8.43186e-11	-0.343527	-3.11674e-10	0.0015257	0.805621	-3.11674e-10	0.00138194	0.702009	-3.11674e-10
185145103	rs34527769	2.05691e-11	-1.75434	-3.11674e-10	0.00011265	-1.8003	-3.11674e-10	0.000113217	-1.79993	-3.11674e-10
185145397	rs7424464	1.06896e-10	-1.58587	1.47959	0.00050283	-0.713361	0.409027	0.000489401	-0.744646	0.40859
185145760	rs79191357	7.21706e-12	-1.4625	-1.33918	2.89939e-05	-1.77139	-1.38612	2.90472e-05	-1.77407	-1.38625
185145880	rs180887606	1.97041e-11	-1.7973	-3.11674e-10	0.000112576	-1.80096	-3.11674e-10	0.000113114	-1.80084	-3.11674e-10
185145893	rs35408372	5.23718e-12	-1.78756	-1.33478	5.26721e-05	-1.17274	-1.38776	5.15093e-05	-1.19961	-1.38786
185146271	rs10172042	5.11393e-12	-1.81138	-1.33478	4.65944e-05	-1.29534	-1.38776	4.56816e-05	-1.31968	-1.38786
185146314	rs62176365	8.52807e-11	-0.332181	-3.11674e-10	0.00154886	0.820686	-3.11674e-10	0.0014025	0.716778	-3.11674e-10
185146624	rs10198670	5.11393e-12	-1.81138	-1.33478	4.65944e-05	-1.29534	-1.38776	4.56816e-05	-1.31968	-1.38786
185146750	rs150674352	3.56027e-11	-1.52857e-10	-1.20571	0.000207118	-1.52857e-10	-1.1913	0.000207991	-1.52857e-10	-1.19174
185146845	rs34132897	7.2199e-12	-1.46633	-1.33496	2.90783e-05	-1.77165	-1.38294	2.91316e-05	-1.77434	-1.38308
185147129	rs35624355	5.10072e-12	-1.81396	-1.33478	4.61084e-05	-1.30583	-1.38776	4.52157e-05	-1.32993	-1.38786
185147435	rs13010002	7.2199e-12	-1.46633	-1.33496	2.90783e-05	-1.77165	-1.38294	2.91316e-05	-1.77434	-1.38308
185147775	rs7578793	7.40179e-12	-1.44358	-1.33282	2.94252e-05	-1.76141	-1.38132	2.94737e-05	-1.76428	-1.38146
185148001	rs17616428	2.68271e-11	-1.83969	0.350977	0.000126848	-1.352	-0.329601	0.000125586	-1.36678	-0.329471
185148099	rs76723862	2.79763e-11	-1.52857e-10	-1.44677	0.000161122	-1.52857e-10	-1.44242	0.000161871	-1.52857e-10	-1.44244
185148318	rs35215142	2.6766e-11	-1.84197	0.350977	0.000129805	-1.32895	-0.329601	0.000128469	-1.34408	-0.329471
185148619	rs10931129	7.18581e-12	-1.4625	-1.34352	2.88998e-05	-1.77139	-1.38937	2.89531e-05	-1.77407	-1.38949
185148983	rs9753048	5.0924e-12	-1.81138	-1.339	4.64524e-05	-1.29534	-1.39081	4.55425e-05	-1.31968	-1.39091
185149046	rs62176367	8.52807e-11	-0.332181	-3.11674e-10	0.00154886	0.820686	-3.11674e-10	0.0014025	0.716778	-3.11674e-10
185149266	rs62176368	8.52807e-11	-0.332181	-3.11674e-10	0.00154886	0.820686	-3.11674e-10	0.0014025	0.716778	-3.11674e-10
185149638	rs71430137	7.37876e-12	-1.44358	-1.33594	2.93559e-05	-1.76141	-1.38368	2.94045e-05	-1.76428	-1.38381
185150059	rs62176369	8.52807e-11	-0.332181	-3.11674e-10	0.00154886	0.820686	-3.11674e-10	0.0014025	0.716778	-3.11674e-10
185150119	rs188315569	2.3544e-11	-1.61926	-3.11674e-10	0.000161494	-1.44012	-3.11674e-10	0.000162731	-1.43714	-3.11674e-10
185150130	rs66805122	2.71345e-11	-1.83969	0.362372	0.000127993	-1.352	-0.320614	0.00012672	-1.36678	-0.320484
185150456	rs79652913	2.81306e-11	-1.52857e-10	-1.44127	0.000166531	-1.52857e-10	-1.4094	0.000167275	-1.52857e-10	-1.4096
185151717	rs62176370	8.52807e-11	-0.332181	-3.11674e-10	0.00154886	0.820686	-3.11674e-10	0.0014025	0.716778	-3.11674e-10
185151931	rs62176371	8.22803e-11	-0.367997	-3.11674e-10	0.00161761	0.86412	-3.11674e-10	0.00146405	0.759722	-3.11674e-10
185152526	rs34335736	2.72705e-11	-1.84508	0.372762	0.000142616	-1.25202	-0.312414	0.000140998	-1.26821	-0.312283
185152755	rs12475866	2.75457e-11	-1.84546	0.38318	0.00014561	-1.23947	-0.304184	0.000143934	-1.25583	-0.304054
185153037	rs79604163	1.99022e-11	-1.7873	-3.11674e-10	0.000108412	-1.83865	-3.11674e-10	0.000108989	-1.83799	-3.11674e-10
185153304	rs71430138	6.88208e-12	-1.50277	-1.34643	2.83832e-05	-1.78725	-1.39154	2.84441e-05	-1.78964	-1.39166
185153440	rs62176372	8.41229e-11	-0.345851	-3.11674e-10	0.00157171	0.835332	-3.11674e-10	0.00142319	0.731418	-3.11674e-10
185153664	rs67783340	2.75479e-11	-1.84538	0.38318	0.000145403	-1.24089	-0.304184	0.000143705	-1.25742	-0.304054
185155330	rs62176373	8.3504e-11	-0.353234	-3.11674e-10	0.00152739	0.806733	-3.11674e-10	0.00138318	0.7029	-3.11674e-10
185155893	rs80334045	3.65744e-11	-1.52857e-10	-1.17878	0.000212936	-1.52857e-10	-1.1636	0.000213828	-1.52857e-10	-1.16406
185156242	rs62176374	8.3504e-11	-0.353234	-3.11674e-10	0.00152739	0.806733	-3.11674e-10	0.00138318	0.7029	-3.11674e-10
185156417	rs62176375	8.3504e-11	-0.353234	-3.11674e-10	0.00152739	0.806733	-3.11674e-10	0.00138318	0.7029	-3.11674e-10
185157153	rs62176376	8.3504e-11	-0.353234	-3.11674e-10	0.00152739	0.806733	-3.11674e-10	0.00138318	0.7029	-3.11674e-10
185157849	rs13025307	7.01353e-12	-1.48112	-1.34916	2.84439e-05	-1.77811	-1.39854	2.85005e-05	-1.78068	-1.39864
185158374	rs1455885	1.25625e-10	-0.856127	0.911299	0.0049648	1.09307	0.892472	0.00491759	1.0778	0.893533
185158380	rs78346995	2.80883e-11	-1.52857e-10	-1.44277	0.000160752	-1.52857e-10	-1.44472	0.000161499	-1.52857e-10	-1.44474
185159267	rs72902840	4.75539e-11	-0.916266	-3.11674e-10	0.000211128	-1.17212	-3.11674e-10	0.000211678	-1.17417	-3.11674e-10
185159605	rs1455884	5.08423e-11	-1.80478	0.955384	0.000100496	-1.82882	-0.0856539	0.000101089	-1.82773	-0.0855035
185160201	rs72902844	8.0524e-11	-0.389574	-3.11674e-10	0.00147921	0.774677	-3.11674e-10	0.00134055	0.671599	-3.11674e-10
185161362	rs12479091	2.75432e-11	-1.84503	0.382652	0.000143071	-1.25664	-0.304602	0.000141439	-1.2729	-0.304471
185161604	rs34137255	6.89523e-12	-1.48841	-1.35889	2.82949e-05	-1.78123	-1.40067	2.83525e-05	-1.78374	-1.40079
185161614	rs62176377	8.14281e-11	-0.378408	-3.11674e-10	0.00150152	0.789649	-3.11674e-10	0.00136037	0.686273	-3.11674e-10
185162261	rs62176378	8.49915e-11	-0.335577	-3.11674e-10	0.00159006	0.846944	-3.11674e-10	0.00143896	0.742439	-3.11674e-10
185162380	rs35391567	1.19174e-10	-0.772624	0.775077	0.00541976	1.31642	0.756802	0.0053655	1.30068	0.757832
185162676	rs62176379	8.31842e-11	-0.357072	-3.11674e-10	0.00154504	0.818216	-3.11674e-10	0.001399	0.714276	-3.11674e-10
185162915	rs62176403	8.31842e-11	-0.357072	-3.11674e-10	0.00154504	0.818216	-3.11674e-10	0.001399	0.714276	-3.11674e-10
185163029	rs62176404	8.49915e-11	-0.335577	-3.11674e-10	0.00159006	0.846944	-3.11674e-10	0.00143896	0.742439	-3.11674e-10
185163509	rs1378667	4.9548e-11	-1.80821	0.933026	9.89352e-05	-1.82765	-0.102471	9.95248e-05	-1.82651	-0.102322
185164544	rs17582837	7.19795e-12	-1.44358	-1.36075	2.88225e-05	-1.76141	-1.40202	2.88707e-05	-1.76428	-1.40213
185164825	rs62176405	7.96333e-11	-0.400696	-3.11674e-10	0.00145729	0.75975	-3.11674e-10	0.00132108	0.656969	-3.11674e-10
185164916	rs4666970	7.85038e-11	-1.81522	1.40024	0.000153571	-1.81129	0.320868	0.000154491	-1.80966	0.32056
185165485	rs62176406	8.14281e-11	-0.378408	-3.11674e-10	0.00150152	0.789649	-3.11674e-10	0.00136037	0.686273	-3.11674e-10
185165554	rs17582851	3.75078e-11	-1.52857e-10	-1.15358	0.00021852	-1.52857e-10	-1.13771	0.000219432	-1.52857e-10	-1.1382
185166232	rs76479285	8.25636e-11	-0.36456	-3.11674e-10	0.00155841	0.826833	-3.11674e-10	0.00141153	0.723195	-3.11674e-10
185166276	rs72902855	8.14281e-11	-0.378408	-3.11674e-10	0.00150152	0.789649	-3.11674e-10	0.00136037	0.686273	-3.11674e-10
185166354	rs62176407	7.96333e-11	-0.400696	-3.11674e-10	0.00145729	0.75975	-3.11674e-10	0.00132108	0.656969	-3.11674e-10
185166416	rs1455878	4.96229e-12	-1.81752	-1.35875	4.51863e-05	-1.30903	-1.40477	4.43043e-05	-1.3333	-1.40485
185166472	rs1455879	7.04923e-12	-1.45882	-1.36639	2.85087e-05	-1.76831	-1.40606	2.856e-05	-1.77106	-1.40617
185166726	rs970039	2.80855e-11	-1.83695	0.394074	0.000133385	-1.33577	-0.295572	0.000132011	-1.35091	-0.295441
185167352	rs62176408	8.0524e-11	-0.389574	-3.11674e-10	0.00147921	0.774677	-3.11674e-10	0.00134055	0.671599	-3.11674e-10
185167549	rs13003128	7.3109e-12	-1.42728	-1.36149	2.90257e-05	-1.75385	-1.40255	2.90706e-05	-1.75684	-1.40266
185167658	rs72902858	8.0524e-11	-0.389574	-3.11674e-10	0.00147921	0.774677	-3.11674e-10	0.00134055	0.671599	-3.11674e-10
185167981	rs72902859	7.91213e-11	-0.407147	-3.11674e-10	0.00161268	0.861065	-3.11674e-10	0.00146013	0.757045	-3.11674e-10
185168320	rs62176409	8.37908e-11	-0.349806	-3.11674e-10	0.00158958	0.846638	-3.11674e-10	0.00143921	0.742614	-3.11674e-10
185168559	rs17582879	3.87734e-11	-1.52857e-10	-1.12039	0.000226088	-1.52857e-10	-1.10366	0.000227026	-1.52857e-10	-1.10417
185169229	rs79120985	2.1972e-11	-1.68836	-3.11674e-10	0.000201658	-1.21801	-3.11674e-10	0.000201843	-1.22175	-3.11674e-10
185169317	rs9283491	4.95155e-12	-1.81986	-1.35857	4.47342e-05	-1.31938	-1.40447	4.38715e-05	-1.34342	-1.40455
185169634	rs62176410	8.0524e-11	-0.389574	-3.11674e-10	0.00147921	0.774677	-3.11674e-10	0.00134055	0.671599	-3.11674e-10
185169886	rs62176411	8.37908e-11	-0.349806	-3.11674e-10	0.00158958	0.846638	-3.11674e-10	0.00143921	0.742614	-3.11674e-10
185169986	rs72902865	7.71248e-11	-0.432703	-3.11674e-10	0.0013959	0.716711	-3.11674e-10	0.00126652	0.61479	-3.11674e-10
185170579	rs6747393	4.70102e-11	-1.82546	0.897697	9.9648e-05	-1.81121	-0.111735	0.000100286	-1.80964	-0.111572
185170826	rs141131499	1.87195e-10	0.454024	-3.11674e-10	0.00214611	1.14683	-3.11674e-10	0.00204862	1.09569	-3.11674e-10
185170949	rs62176412	8.37908e-11	-0.349806	-3.11674e-10	0.00158958	0.846638	-3.11674e-10	0.00143921	0.742614	-3.11674e-10
185171057	rs9808115	8.33474e-11	-1.80316	1.44805	0.000162401	-1.82804	0.393525	0.000163289	-1.82687	0.393153
185171140	rs72902870	8.14281e-11	-0.378408	-3.11674e-10	0.00150152	0.789649	-3.11674e-10	0.00136037	0.686273	-3.11674e-10
185171373	rs117018927	3.90901e-11	-1.52857e-10	-1.11226	0.000227938	-1.52857e-10	-1.09551	0.000228882	-1.52857e-10	-1.09603
185171936	rs34819685	6.84234e-12	-1.48098	-1.37402	2.8508e-05	-1.76296	-1.41144	2.8558e-05	-1.76576	-1.41154
185172013	rs115058435	9.31858e-11	-0.243534	-3.11674e-10	0.000926687	0.30703	-3.11674e-10	0.000933923	0.310157	-3.11674e-10
185172065	rs7597071	2.83582e-11	-1.84558	0.412367	0.000143788	-1.2896	-0.266646	0.000142203	-1.30548	-0.266501
185172097	rs62176413	8.14281e-11	-0.378408	-3.11674e-10	0.00150152	0.789649	-3.11674e-10	0.00136037	0.686273	-3.11674e-10
185172105	rs79459829	3.85127e-11	-1.52857e-10	-1.12714	0.000224529	-1.52857e-10	-1.11058	0.000225461	-1.52857e-10	-1.11109
185172128	rs62176414	7.88431e-11	-0.410669	-3.11674e-10	0.0014379	0.746353	-3.11674e-10	0.00130385	0.643839	-3.11674e-10
185172414	rs62176415	7.88431e-11	-0.410669	-3.11674e-10	0.0014379	0.746353	-3.11674e-10	0.00130385	0.643839	-3.11674e-10
185173074	rs72902877	3.03262e-11	-1.36612	-3.11674e-10	0.000456026	-0.402035	-3.11674e-10	0.000455144	-0.408624	-3.11674e-10
185174164	rs62176416	7.79775e-11	-0.421708	-3.11674e-10	0.00141671	0.73151	-3.11674e-10	0.00128502	0.629293	-3.11674e-10
185174454	rs77206382	6.87715e-12	-1.47361	-1.37631	2.85633e-05	-1.75943	-1.41303	2.86118e-05	-1.76229	-1.41313
185174679	rs72902879	7.71248e-11	-0.432703	-3.11674e-10	0.0013959	0.716711	-3.11674e-10	0.00126652	0.61479	-3.11674e-10
185174954	rs62176417	7.79775e-11	-0.421708	-3.11674e-10	0.00141671	0.73151	-3.11674e-10	0.00128502	0.629293	-3.11674e-10
185174964	rs17501204	4.79323e-11	-0.90834	-3.11674e-10	0.000329651	-0.726551	-3.11674e-10	0.000331308	-0.72619	-3.11674e-10
185175198	rs62176418	7.79775e-11	-0.421708	-3.11674e-10	0.00141671	0.73151	-3.11674e-10	0.00128502	0.629293	-3.11674e-10
185175321	rs17582900	3.89222e-11	-1.52857e-10	-1.11657	0.000226977	-1.52857e-10	-1.09974	0.000227918	-1.52857e-10	-1.10025
185175392	rs116822194	2.01289e-11	-1.77597	-3.11674e-10	0.000115329	-1.7768	-3.11674e-10	0.000116024	-1.77544	-3.11674e-10
185175593	rs17616565	3.99378e-11	-1.52857e-10	-1.09081	0.000233048	-1.52857e-10	-1.07334	0.000234009	-1.52857e-10	-1.07388
185175735	rs62176419	7.79775e-11	-0.421708	-3.11674e-10	0.00141671	0.73151	-3.11674e-10	0.00128502	0.629293	-3.11674e-10
185175888	rs62176420	7.90487e-11	-0.408065	-3.11674e-10	0.00146978	0.768283	-3.11674e-10	0.0013328	0.665798	-3.11674e-10
185176240	rs62176421	7.96333e-11	-0.400696	-3.11674e-10	0.00145729	0.75975	-3.11674e-10	0.00132108	0.656969	-3.11674e-10
185176267	rs17616577	7.04182e-12	-1.45331	-1.37295	2.88513e-05	-1.75174	-1.41069	2.88987e-05	-1.75465	-1.4108
185176824	rs62176422	7.71248e-11	-0.432703	-3.11674e-10	0.0013959	0.716711	-3.11674e-10	0.00126652	0.61479	-3.11674e-10
185176938	rs62176423	7.81802e-11	-0.419113	-3.11674e-10	0.00144804	0.753379	-3.11674e-10	0.00131347	0.651189	-3.11674e-10
185177006	rs180916231	2.395e-11	-1.60216	-3.11674e-10	0.00014754	-1.53049	-3.11674e-10	0.000147806	-1.53334	-3.11674e-10
185177398	rs114678617	1.97902e-11	-1.79294	-3.11674e-10	0.000117567	-1.75758	-3.11674e-10	0.000118296	-1.75604	-3.11674e-10
185177445	rs62176424	7.71248e-11	-0.432703	-3.11674e-10	0.0013959	0.716711	-3.11674e-10	0.00126652	0.61479	-3.11674e-10
185177463	rs13394020	4.93545e-12	-1.81797	-1.36372	4.37112e-05	-1.34751	-1.39948	4.28852e-05	-1.37112	-1.39959
185177465	rs13433033	4.94279e-12	-1.81555	-1.36465	4.39314e-05	-1.33743	-1.40453	4.30917e-05	-1.36129	-1.40462
185178176	rs76167198	5.48831e-11	-1.52857e-10	-0.772923	0.000278934	-1.52857e-10	-0.893612	0.000280378	-1.52857e-10	-0.893099
185178438	rs62176425	7.71248e-11	-0.432703	-3.11674e-10	0.0013959	0.716711	-3.11674e-10	0.00126652	0.61479	-3.11674e-10
185178614	rs62176426	7.79775e-11	-0.421708	-3.11674e-10	0.00141671	0.73151	-3.11674e-10	0.00128502	0.629293	-3.11674e-10
185178755	rs72902887	1.96759e-11	-1.79873	-3.11674e-10	0.000141058	-1.57541	-3.11674e-10	0.0001416	-1.57623	-3.11674e-10
185178930	rs62176427	7.81802e-11	-0.419113	-3.11674e-10	0.00144804	0.753379	-3.11674e-10	0.00131347	0.651189	-3.11674e-10
185179144	rs72902891	7.63683e-11	-0.442562	-3.11674e-10	0.00137749	0.70343	-3.11674e-10	0.00125014	0.601776	-3.11674e-10
185179149	rs74454668	2.04067e-11	-1.76226	-3.11674e-10	0.000163033	-1.43063	-3.11674e-10	0.00016372	-1.43108	-3.11674e-10
185179190	rs62176428	7.63683e-11	-0.442562	-3.11674e-10	0.00137749	0.70343	-3.11674e-10	0.00125014	0.601776	-3.11674e-10
185179203	rs62176429	5.50048e-12	-1.73444	-1.33886	3.44357e-05	-1.61188	-1.37361	3.46535e-05	-1.60998	-1.37385
185179619	rs62176430	7.59081e-11	-0.448605	-3.11674e-10	0.00134242	0.677646	-3.11674e-10	0.00121981	0.577216	-3.11674e-10
185179701	rs62176431	7.67425e-11	-0.437674	-3.11674e-10	0.00136228	0.692329	-3.11674e-10	0.00123749	0.591605	-3.11674e-10
185180076	rs76165554	5.58395e-12	-1.7473	-1.31093	3.5658e-05	-1.61255	-1.33806	3.58798e-05	-1.6107	-1.33836
185180088	rs186545293	2.88764e-11	-1.52857e-10	-1.4151	0.000163975	-1.52857e-10	-1.42487	0.000164719	-1.52857e-10	-1.425
185180097	rs62176433	7.67425e-11	-0.437674	-3.11674e-10	0.00136228	0.692329	-3.11674e-10	0.00123749	0.591605	-3.11674e-10
185180148	rs6708577	4.86853e-11	-1.82325	0.930501	0.000101296	-1.81959	-0.0869521	0.000101928	-1.81819	-0.0867879
185180247	rs62176434	8.0999e-11	-0.383692	-3.11674e-10	0.00137016	0.698096	-3.11674e-10	0.00124598	0.598437	-3.11674e-10
185181063	rs72902897	7.59081e-11	-0.448605	-3.11674e-10	0.00134242	0.677646	-3.11674e-10	0.00121981	0.577216	-3.11674e-10
185181923	rs62176436	7.59081e-11	-0.448605	-3.11674e-10	0.00134242	0.677646	-3.11674e-10	0.00121981	0.577216	-3.11674e-10
185182064	rs62176437	7.71248e-11	-0.432703	-3.11674e-10	0.0013959	0.716711	-3.11674e-10	0.00126652	0.61479	-3.11674e-10
185182222	rs72902901	7.71248e-11	-0.432703	-3.11674e-10	0.0013959	0.716711	-3.11674e-10	0.00126652	0.61479	-3.11674e-10
185182521	rs72904804	7.39983e-11	-0.474087	-3.11674e-10	0.0013201	0.660877	-3.11674e-10	0.00119909	0.560084	-3.11674e-10
185182785	rs114996822	1.96327e-11	-1.80093	-3.11674e-10	0.000109569	-1.82803	-3.11674e-10	0.000110161	-1.8273	-3.11674e-10
185182987	rs62176438	7.47229e-11	-0.464343	-3.11674e-10	0.0013376	0.674043	-3.11674e-10	0.00121466	0.572983	-3.11674e-10
185183326	rs181125590	3.16072e-11	-1.32474	-3.11674e-10	0.000116971	-1.76266	-3.11674e-10	0.000117651	-1.76151	-3.11674e-10
185183571	rs1037618	3.25505e-11	-1.84577	0.550433	0.000174198	-1.25278	-0.111616	0.000172176	-1.26918	-0.111537
185183783	rs72904810	7.47229e-11	-0.464343	-3.11674e-10	0.0013376	0.674043	-3.11674e-10	0.00121466	0.572983	-3.11674e-10
185184017	rs62176439	7.47229e-11	-0.464343	-3.11674e-10	0.0013376	0.674043	-3.11674e-10	0.00121466	0.572983	-3.11674e-10
185184495	rs72904814	1.94318e-11	-1.81122	-3.11674e-10	0.000143807	-1.55611	-3.11674e-10	0.000144363	-1.55691	-3.11674e-10
185184711	rs62176440	7.39983e-11	-0.474087	-3.11674e-10	0.0013201	0.660877	-3.11674e-10	0.00119909	0.560084	-3.11674e-10
185185167	rs35628116	3.29115e-11	-1.84557	0.561264	0.000177964	-1.24025	-0.102757	0.000175869	-1.25682	-0.102678
185185261	rs72904818	7.39983e-11	-0.474087	-3.11674e-10	0.0013201	0.660877	-3.11674e-10	0.00119909	0.560084	-3.11674e-10
185186285	rs28455799	4.8942e-11	-1.82342	0.935931	0.000106516	-1.82049	-0.0357992	0.000107167	-1.81914	-0.035713
185186484	rs71430140	6.86181e-12	-1.47361	-1.37854	2.85194e-05	-1.75943	-1.41457	2.85678e-05	-1.76229	-1.41467
185186670	rs4143776	7.25919e-12	-1.48098	-1.31488	2.96815e-05	-1.76296	-1.3711	2.97264e-05	-1.76576	-1.37144
185187144	rs719736	3.53954e-11	-1.78346	0.57191	0.000131436	-1.53379	-0.112279	0.000130574	-1.54539	-0.111902
185187646	rs62176441	7.32045e-11	-0.484872	-3.11674e-10	0.00130098	0.646289	-3.11674e-10	0.00118208	0.545793	-3.11674e-10
185188572	rs10183564	8.47385e-11	-1.82503	1.48647	0.00016826	-1.80705	0.407982	0.000169288	-1.80532	0.407681
185188590	rs10173537	8.50552e-11	-1.83481	1.49998	0.000172995	-1.79006	0.418732	0.000174111	-1.78798	0.41843
185188599	rs12470720	3.23792e-11	-1.84581	0.545196	0.0001652	-1.25708	-0.16035	0.000163305	-1.27342	-0.160198
185189715	rs72904822	3.21985e-11	-1.83652	0.530315	0.000183363	-1.11783	-0.195286	0.000181017	-1.13564	-0.195009
185189723	rs10177173	9.20257e-11	-0.256061	-3.11674e-10	0.00200092	1.07678	-3.11674e-10	0.00180856	0.971049	-3.11674e-10
185189820	rs10177272	7.82817e-11	-0.417815	-3.11674e-10	0.00146501	0.765033	-3.11674e-10	0.00133013	0.663798	-3.11674e-10
185190493	rs12467899	8.63204e-11	-1.81002	1.48996	0.000296341	-1.26954	0.43646	0.000291203	-1.29138	0.436158
185190513	rs12475925	8.69893e-11	-1.77642	1.46408	0.000340333	-1.11041	0.415745	0.000333485	-1.13508	0.415445
185190616	rs12465090	1.05013e-10	-1.61539	1.49134	0.000491399	-0.791578	0.464249	0.00047868	-0.821996	0.463791
185190874	rs4666971	8.85124e-11	-1.77137	1.47639	0.00035339	-1.08261	0.425596	0.00034619	-1.10754	0.425294
185191161	rs12998742	3.10482e-11	0.101989	-1.44458	0.000131266	-0.223611	-1.42375	0.000130529	-0.233789	-1.42386
185191288	rs7588228	8.7703e-11	-1.76825	1.46408	0.000349328	-1.08432	0.415745	0.000342149	-1.10944	0.415445
185192086	rs10209504	8.51889e-11	-1.80964	1.47639	0.000296242	-1.25901	0.425596	0.000291015	-1.28116	0.425294
185192742	rs13011519	8.4646e-11	-1.79021	1.45056	0.000306884	-1.20306	0.404939	0.000301143	-1.22629	0.404639
185192753	rs12621107	8.54979e-11	-1.80602	1.47639	0.000298651	-1.25091	0.425596	0.000293292	-1.27336	0.425294
185193148	rs12614706	2.40632e-10	-0.888453	1.59359	0.000176836	-1.75744	0.408073	0.000178722	-1.75092	0.407512
185193446	rs76235931	2.07493e-10	0.55697	-3.11674e-10	0.00331355	1.58119	-3.11674e-10	0.0033388	1.58413	-3.11674e-10
185194107	rs2045285	8.29803e-11	-1.79783	1.4383	0.000297795	-1.22332	0.395141	0.00029238	-1.24603	0.394842
185194719	rs2045284	8.54303e-11	-1.7945	1.46408	0.000307612	-1.21149	0.415745	0.000301952	-1.23441	0.415445
185195132	rs2369192	8.51837e-11	-1.79739	1.46408	0.00030734	-1.21238	0.415745	0.000301654	-1.2354	0.415445
185195379	rs140299354	8.69065e-11	-0.313296	-3.11674e-10	0.000324988	-0.740797	-3.11674e-10	0.000325659	-0.743387	-3.11674e-10
185195472	rs13026881	7.72737e-11	-1.84342	1.41264	0.000197958	-1.61118	0.374648	0.000196752	-1.62164	0.37435
185195480	rs142256797	4.47618e-11	-1.52857e-10	-0.976775	0.00026187	-1.52857e-10	-0.956737	0.000262929	-1.52857e-10	-0.957352
185195951	rs10439305	8.71674e-11	-1.79405	1.48376	0.000315966	-1.20045	0.431494	0.000310053	-1.22369	0.431192
185196453	rs2887461	8.57162e-11	-1.79845	1.47136	0.000307958	-1.21619	0.421572	0.000302282	-1.23915	0.421271
185196480	rs2369343	8.28681e-11	-1.79404	1.43316	0.000309606	-1.20857	0.419283	0.000303934	-1.23138	0.41895
185196800	rs1378666	8.63509e-11	-1.79107	1.47136	0.000313126	-1.19955	0.421572	0.000307298	-1.22269	0.421271
185197430	rs7423030	8.63007e-11	-1.79165	1.47136	0.000315491	-1.19203	0.421572	0.000309541	-1.21542	0.421271
185197817	rs139817407	3.10839e-11	-1.52857e-10	-1.34144	0.000171101	-1.52857e-10	-1.38233	0.00017184	-1.52857e-10	-1.38268
185198135	rs12465214	2.02941e-10	-1.06711	1.6019	0.000169533	-1.8061	0.414561	0.000170973	-1.80173	0.413999
185198153	rs17429424	5.34401e-12	-1.84295	-1.2592	3.19067e-05	-1.80222	-1.25955	3.21472e-05	-1.80025	-1.25866
185198425	rs12616371	9.00683e-11	-1.74892	1.47136	0.000376976	-1.01398	0.421572	0.000368888	-1.04001	0.421271
185198456	rs7561599	8.63911e-11	-1.7906	1.47136	0.000316637	-1.1884	0.421572	0.000310644	-1.21186	0.421271
185198788	rs4666972	8.41474e-11	-1.78386	1.4383	0.000312432	-1.17534	0.395141	0.000306484	-1.19891	0.394842
185198836	rs7605236	4.72045e-11	-0.923639	-3.11674e-10	0.00088461	0.26056	-3.11674e-10	0.000848015	0.213661	-3.11674e-10
185198948	rs17501315	1.2969e-10	0.301879	-0.214861	0.00077914	0.146415	-0.0128102	0.000778931	0.139704	-0.0110185
185199294	rs1455877	9.07607e-11	-1.77222	1.50232	0.000341295	-1.1382	0.446363	0.000334579	-1.16242	0.44606
185199321	rs72904840	1.95127e-11	-1.80706	-3.11674e-10	0.000108878	-1.83436	-3.11674e-10	0.000109406	-1.83417	-3.11674e-10
185199703	rs140660570	2.07654e-11	-1.74484	-3.11674e-10	0.000169318	-1.39281	-3.11674e-10	0.000170028	-1.39328	-3.11674e-10
185200769	rs4666654	6.84287e-11	-1.52857e-10	-0.552337	0.00021988	-1.52857e-10	-1.1315	0.000220653	-1.52857e-10	-1.13265
185200770	rs4666655	6.86948e-11	-1.52857e-10	-0.548456	0.000219264	-1.52857e-10	-1.13431	0.000220037	-1.52857e-10	-1.13544
185201225	rs34568398	3.84437e-11	0.317831	-1.44676	0.000106034	-0.424663	-1.43616	0.000105364	-0.435731	-1.43609
185201390	rs10186072	6.72329e-12	-1.59573	-1.27683	3.23177e-05	-1.83041	-1.21856	3.2533e-05	-1.82814	-1.21884
185201899	rs6733345	9.03861e-12	-1.84578	-0.730844	4.02595e-05	-1.82079	-1.00845	4.04963e-05	-1.81946	-1.00856
185202063	rs6748312	9.32249e-12	-1.83843	-0.707268	4.01073e-05	-1.84307	-0.989958	4.03121e-05	-1.84251	-0.990077
185202299	rs17429465	4.64155e-12	-1.82131	-1.42177	3.00443e-05	-1.68165	-1.44027	3.02466e-05	-1.67953	-1.44032
185202372	rs75540850	3.45161e-11	-1.52857e-10	-1.2367	0.000195112	-1.52857e-10	-1.25101	0.000196001	-1.52857e-10	-1.25112
185202790	rs117209555	3.45736e-11	-1.52857e-10	-1.23504	0.000195426	-1.52857e-10	-1.2494	0.000196316	-1.52857e-10	-1.24951
185202958	rs113142240	3.37383e-11	-1.52857e-10	-1.25949	0.000190871	-1.52857e-10	-1.27299	0.000191741	-1.52857e-10	-1.27309
185203003	rs79442240	2.84547e-11	-1.52857e-10	-1.42981	0.000172751	-1.52857e-10	-1.37273	0.000173519	-1.52857e-10	-1.37295
185203302	rs73038462	1.00592e-11	-1.84317	-0.626469	4.3254e-05	-1.84562	-0.911874	4.34585e-05	-1.84545	-0.911985
185203455	rs78789074	3.30764e-11	-1.52857e-10	-1.27931	0.000187266	-1.52857e-10	-1.29206	0.000188121	-1.52857e-10	-1.29215
185203547	rs13400857	9.9562e-12	-1.03448	-1.44545	4.1632e-05	-1.35135	-1.44437	4.1564e-05	-1.35774	-1.44427
185203903	rs75200908	3.29148e-11	-1.52857e-10	-1.28421	0.000186386	-1.52857e-10	-1.29676	0.000187238	-1.52857e-10	-1.29686
185204448	rs116566770	1.53661e-10	0.256618	-3.11674e-10	0.000528332	-0.254861	-3.11674e-10	0.000534152	-0.248557	-3.11674e-10
185204499	rs77793227	3.27095e-11	-1.52857e-10	-1.29046	0.00018527	-1.52857e-10	-1.30277	0.000186117	-1.52857e-10	-1.30286
185204550	rs77198288	3.26577e-11	-1.52857e-10	-1.29205	0.000184988	-1.52857e-10	-1.30429	0.000185834	-1.52857e-10	-1.30438
185204609	rs35809014	2.6793e-11	-0.0616079	-1.42838	0.000122404	-0.318842	-1.39842	0.000121727	-0.329451	-1.398
185205164	rs76124619	3.25095e-11	-1.52857e-10	-1.2966	0.000184183	-1.52857e-10	-1.30866	0.000185025	-1.52857e-10	-1.30875
185205259	rs76662524	2.14751e-11	-1.71124	-3.11674e-10	0.000125069	-1.69572	-3.11674e-10	0.000125635	-1.69586	-3.11674e-10
185205338	rs72904844	1.89795e-11	-1.83477	-3.11674e-10	0.000109171	-1.83167	-3.11674e-10	0.000109705	-1.83145	-3.11674e-10
185205428	rs111529535	3.23642e-11	-1.52857e-10	-1.30108	0.000183394	-1.52857e-10	-1.31295	0.000184233	-1.52857e-10	-1.31304
185205871	rs78823671	2.33794e-11	-1.62627	-3.11674e-10	0.000203199	-1.2104	-3.11674e-10	0.000203202	-1.21503	-3.11674e-10
185206196	rs12693374	2.76699e-11	-0.0440999	-1.41368	0.000127231	-0.302642	-1.37594	0.000126532	-0.313308	-1.37544
185206221	rs79299759	3.20775e-11	-1.52857e-10	-1.30997	0.000181837	-1.52857e-10	-1.32147	0.00018267	-1.52857e-10	-1.32156
185206616	rs116164641	2.3868e-11	-1.60559	-3.11674e-10	0.000247473	-1.01328	-3.11674e-10	0.000246469	-1.022	-3.11674e-10
185206888	rs76718405	3.18944e-11	-1.52857e-10	-1.3157	0.000180844	-1.52857e-10	-1.32695	0.000181672	-1.52857e-10	-1.32703
185207198	rs1455888	3.99062e-11	-1.3625	0.270897	0.000103654	-1.83777	-0.0457551	0.000104277	-1.83642	-0.0457675
185207353	rs111800248	3.17162e-11	-1.52857e-10	-1.3213	0.000179879	-1.52857e-10	-1.3323	0.000180703	-1.52857e-10	-1.33238
185207483	rs76853645	3.16713e-11	-1.52857e-10	-1.32272	0.000179636	-1.52857e-10	-1.33366	0.000180459	-1.52857e-10	-1.33374
185207504	rs971784	7.86694e-12	-1.486	-1.22946	0.000116771	-0.749287	-1.01509	0.000111913	-0.796043	-1.01547
185207573	rs971783	4.65322e-12	-1.81628	-1.42429	3.11465e-05	-1.64436	-1.44152	3.13553e-05	-1.64228	-1.44157
185207582	rs78063709	3.16268e-11	-1.52857e-10	-1.32413	0.000179394	-1.52857e-10	-1.335	0.000180216	-1.52857e-10	-1.33508
185207659	rs971782	4.6562e-12	-1.81615	-1.42378	3.05515e-05	-1.6639	-1.44127	3.07548e-05	-1.66187	-1.44132
185207696	rs77805624	3.15825e-11	-1.52857e-10	-1.32553	0.000179155	-1.52857e-10	-1.33634	0.000179976	-1.52857e-10	-1.33642
185207964	rs76394846	3.15825e-11	-1.52857e-10	-1.32553	0.000179155	-1.52857e-10	-1.33634	0.000179976	-1.52857e-10	-1.33642
185208333	rs78531990	3.15386e-11	-1.52857e-10	-1.32692	0.000178917	-1.52857e-10	-1.33766	0.000179737	-1.52857e-10	-1.33774
185208515	rs75559352	3.15825e-11	-1.52857e-10	-1.32553	0.000179155	-1.52857e-10	-1.33634	0.000179976	-1.52857e-10	-1.33642
185208765	rs74322353	3.14993e-11	-1.52857e-10	-1.32816	0.000178705	-1.52857e-10	-1.33885	0.000179524	-1.52857e-10	-1.33893
185208768	rs11685073	4.66234e-12	-1.82257	-1.41604	3.0038e-05	-1.68494	-1.43718	3.02393e-05	-1.68285	-1.43725
185208957	rs76392683	3.14993e-11	-1.52857e-10	-1.32816	0.000178705	-1.52857e-10	-1.33885	0.000179524	-1.52857e-10	-1.33893
185209225	rs12052955	3.1413e-11	-1.52857e-10	-1.33091	0.000178238	-1.52857e-10	-1.34147	0.000179055	-1.52857e-10	-1.34155
185209279	rs12327924	9.76524e-12	-1.05536	-1.44394	4.24297e-05	-1.34897	-1.42777	4.23457e-05	-1.35586	-1.42751
185209413	rs12052962	3.13703e-11	-1.52857e-10	-1.33227	0.000178007	-1.52857e-10	-1.34277	0.000178823	-1.52857e-10	-1.34284
185209498	rs12052239	3.13703e-11	-1.52857e-10	-1.33227	0.000178007	-1.52857e-10	-1.34277	0.000178823	-1.52857e-10	-1.34284
185209565	rs12052240	3.13703e-11	-1.52857e-10	-1.33227	0.000178007	-1.52857e-10	-1.34277	0.000178823	-1.52857e-10	-1.34284
185209669	rs2168382	7.93559e-12	-1.47983	-1.22694	0.000118452	-0.738533	-1.01154	0.000113498	-0.78552	-1.01193
185209930	rs12464743	2.44233e-11	-1.7123	0.129713	0.000100545	-1.74034	-0.173642	0.000100548	-1.74497	-0.173638
185209989	rs993147	1.01803e-11	-1.84202	-0.615657	4.54731e-05	-1.80452	-0.90295	4.57616e-05	-1.80273	-0.903058
185210139	rs79591831	3.12483e-11	-1.52857e-10	-1.33616	0.000177347	-1.52857e-10	-1.34648	0.00017816	-1.52857e-10	-1.34655
185210414	rs76432705	6.22734e-11	-1.52857e-10	-0.646595	0.000302838	-1.52857e-10	-0.811387	0.000304762	-1.52857e-10	-0.809706
185210590	rs78382108	3.11248e-11	-1.52857e-10	-1.34012	0.00017668	-1.52857e-10	-1.35025	0.00017749	-1.52857e-10	-1.35032
185210610	rs12328731	9.66658e-12	-1.06288	-1.44658	4.07544e-05	-1.38033	-1.43669	4.06872e-05	-1.38682	-1.4365
185210745	rs1455887	7.77352e-12	-1.51076	-1.21664	0.000113823	-0.79284	-0.997101	0.000109191	-0.838648	-0.997494
185210913	rs76228289	3.10481e-11	-1.52857e-10	-1.34259	0.000176265	-1.52857e-10	-1.3526	0.000177074	-1.52857e-10	-1.35267
185211017	rs113292544	6.90801e-12	-1.74469	-1.10075	5.76456e-05	-1.37	-1.10028	5.81623e-05	-1.36451	-1.10149
185211687	rs112115148	3.089e-11	-1.52857e-10	-1.3477	0.000175413	-1.52857e-10	-1.35745	0.000176218	-1.52857e-10	-1.35752
185211705	rs2198717	2.23694e-11	-1.76032	0.0898877	0.000101192	-1.69816	-0.209405	0.000101122	-1.70351	-0.209401
185211739	rs2219224	6.3687e-12	-1.767	-1.15973	4.04847e-05	-1.72541	-1.09825	4.0426e-05	-1.73163	-1.09814
185212176	rs117626487	3.67091e-11	-1.52857e-10	-1.17511	0.000298729	-1.52857e-10	-0.82505	0.000299679	-1.52857e-10	-0.826526
185212246	rs2198715	1.16256e-11	-0.884517	-1.4404	4.93646e-05	-1.20556	-1.41979	4.92307e-05	-1.21324	-1.41948
185212419	rs76777147	9.7534e-12	-1.05536	-1.44515	4.22875e-05	-1.34897	-1.43113	4.22027e-05	-1.35586	-1.43089
185213008	rs71430144	1.15806e-11	-0.884517	-1.44428	4.89285e-05	-1.20556	-1.42866	4.8793e-05	-1.21324	-1.42841
185213131	rs1378676	2.27113e-11	-1.76501	0.109739	0.000103664	-1.69185	-0.191585	0.00010358	-1.69731	-0.191582
185213344	rs1378675	5.7722e-12	-1.76687	-1.2582	3.6804e-05	-1.73504	-1.18394	3.67618e-05	-1.74105	-1.18373
185213404	rs1378674	2.27113e-11	-1.76501	0.109739	0.000103664	-1.69185	-0.191585	0.00010358	-1.69731	-0.191582
185213412	rs1378673	2.28179e-11	-1.76032	0.109739	0.000103012	-1.69816	-0.191585	0.00010294	-1.70351	-0.191582
185213423	rs80131592	3.08166e-11	-1.52857e-10	-1.35007	0.000175017	-1.52857e-10	-1.3597	0.00017582	-1.52857e-10	-1.35977
185213847	rs74671199	3.07784e-11	-1.52857e-10	-1.35131	0.000174811	-1.52857e-10	-1.36088	0.000175614	-1.52857e-10	-1.36095
185213965	rs115793784	2.49249e-11	-1.56226	-3.11674e-10	0.000162374	-1.43468	-3.11674e-10	0.000162739	-1.43709	-3.11674e-10
185213969	rs56735653	1.07132e-11	-1.84202	-0.564634	4.68689e-05	-1.80071	-0.876525	4.71656e-05	-1.79893	-0.876642
185213979	rs75741180	3.07784e-11	-1.52857e-10	-1.35131	0.000174811	-1.52857e-10	-1.36088	0.000175614	-1.52857e-10	-1.36095
185214225	rs71430145	1.15701e-11	-0.884517	-1.44519	4.88033e-05	-1.20556	-1.43122	4.86673e-05	-1.21324	-1.43099
185214289	rs77479373	3.07784e-11	-1.52857e-10	-1.35131	0.000174811	-1.52857e-10	-1.36088	0.000175614	-1.52857e-10	-1.36095
185214562	rs76293076	3.08166e-11	-1.52857e-10	-1.35007	0.000175017	-1.52857e-10	-1.3597	0.00017582	-1.52857e-10	-1.35977
185214641	rs1598498	2.38736e-11	-1.73507	0.129713	0.000101716	-1.72876	-0.173642	0.000101699	-1.73358	-0.173638
185214699	rs1598497	2.40047e-11	-1.72959	0.129713	0.000101158	-1.73426	-0.173642	0.000101153	-1.73897	-0.173638
185214744	rs75093258	3.22462e-11	-1.52857e-10	-1.30473	0.000182753	-1.52857e-10	-1.31645	0.000183589	-1.52857e-10	-1.31654
185215055	rs35424521	9.86263e-12	-1.04419	-1.44519	4.26597e-05	-1.34011	-1.43122	4.25716e-05	-1.34706	-1.43099
185215228	rs1455886	1.07165e-11	-1.83499	-0.571359	4.75478e-05	-1.78092	-0.881929	4.78657e-05	-1.77879	-0.882046
185215376	rs34553303	2.43333e-11	-1.72555	0.139268	0.000101442	-1.74005	-0.165054	0.000101458	-1.74454	-0.16505
185215492	rs116517306	2.86213e-11	-1.42398	-3.11674e-10	0.000177583	-1.34515	-3.11674e-10	0.000178877	-1.34254	-3.11674e-10
185215971	rs78185509	3.31953e-11	-1.52857e-10	-1.27572	0.000171863	-1.52857e-10	-1.37789	0.000172682	-1.52857e-10	-1.37778
185216057	rs113279775	3.07784e-11	-1.52857e-10	-1.35131	0.000174811	-1.52857e-10	-1.36088	0.000175614	-1.52857e-10	-1.36095
185216089	rs111821517	3.07784e-11	-1.52857e-10	-1.35131	0.000174811	-1.52857e-10	-1.36088	0.000175614	-1.52857e-10	-1.36095
185216541	rs79654030	3.07784e-11	-1.52857e-10	-1.35131	0.000174811	-1.52857e-10	-1.36088	0.000175614	-1.52857e-10	-1.36095
185216593	rs77291123	3.07784e-11	-1.52857e-10	-1.35131	0.000174811	-1.52857e-10	-1.36088	0.000175614	-1.52857e-10	-1.36095
185216956	rs73038473	1.08648e-11	-1.84082	-0.551783	4.75417e-05	-1.79679	-0.866184	4.78463e-05	-1.79494	-0.866302
185217017	rs10174203	9.43365e-12	-1.0884	-1.44544	4.11598e-05	-1.37509	-1.43203	4.10846e-05	-1.3818	-1.4318
185217114	rs75942794	3.07405e-11	-1.52857e-10	-1.35255	0.000174607	-1.52857e-10	-1.36205	0.000175409	-1.52857e-10	-1.36212
185217338	rs13008055	2.26779e-11	-1.78645	0.129713	0.000109139	-1.65832	-0.173642	0.000108988	-1.66436	-0.173638
185217394	rs144282428	3.76101e-11	-1.52857e-10	-1.15086	0.000192275	-1.52857e-10	-1.26566	0.000193146	-1.52857e-10	-1.26579
185218148	rs75122606	3.08166e-11	-1.52857e-10	-1.35007	0.000175017	-1.52857e-10	-1.3597	0.00017582	-1.52857e-10	-1.35977
185218431	rs78056468	3.08166e-11	-1.52857e-10	-1.35007	0.000175017	-1.52857e-10	-1.3597	0.00017582	-1.52857e-10	-1.35977
185218979	rs140596901	5.08321e-11	-0.849601	-3.11674e-10	0.000348257	-0.671644	-3.11674e-10	0.00035071	-0.669279	-3.11674e-10
185219134	rs76915734	3.08551e-11	-1.52857e-10	-1.34883	0.000175224	-1.52857e-10	-1.35852	0.000176029	-1.52857e-10	-1.35859
185219532	rs76673659	3.08551e-11	-1.52857e-10	-1.34883	0.000175224	-1.52857e-10	-1.35852	0.000176029	-1.52857e-10	-1.35859
185219543	rs78498745	3.08551e-11	-1.52857e-10	-1.34883	0.000175224	-1.52857e-10	-1.35852	0.000176029	-1.52857e-10	-1.35859
185220324	rs6728015	1.09425e-11	-1.83369	-0.551783	4.84532e-05	-1.7778	-0.866184	4.87795e-05	-1.77562	-0.866302
185220706	rs12465092	2.5706e-11	-1.72959	0.198187	0.000107586	-1.73426	-0.112033	0.000107581	-1.73897	-0.112029
185221268	rs17501385	9.2186e-12	-1.11112	-1.44579	4.03835e-05	-1.39297	-1.4332	4.03145e-05	-1.39955	-1.43298
185221379	rs12998972	2.42463e-11	-1.77827	0.188404	0.000113479	-1.67212	-0.120844	0.000113348	-1.67793	-0.12084
185221572	rs17583152	1.11042e-11	-1.83951	-0.531299	4.85244e-05	-1.79286	-0.849662	4.88387e-05	-1.79093	-0.849782
185221959	rs10209231	7.01329e-12	-1.64316	-1.18716	8.4928e-05	-0.927932	-1.15485	8.30424e-05	-0.954562	-1.15532
185222242	rs74692079	3.09684e-11	-1.52857e-10	-1.34516	0.000175836	-1.52857e-10	-1.35504	0.000176643	-1.52857e-10	-1.35511
185222421	rs10497648	9.28326e-12	-1.8364	-0.713513	4.3874e-05	-1.76767	-0.975591	4.41735e-05	-1.76518	-0.975936
185222536	rs10497649	3.09684e-11	-1.52857e-10	-1.34516	0.000175836	-1.52857e-10	-1.35504	0.000176643	-1.52857e-10	-1.35511
185222597	rs112007611	7.28626e-12	-1.51034	-1.2818	3.00026e-05	-1.68179	-1.44151	3.02554e-05	-1.67806	-1.4415
185222643	rs12611587	2.60986e-11	-1.73507	0.218824	0.00011021	-1.72876	-0.0934378	0.000110191	-1.73358	-0.0934338
185222873	rs78961890	3.09684e-11	-1.52857e-10	-1.34516	0.000175836	-1.52857e-10	-1.35504	0.000176643	-1.52857e-10	-1.35511
185223035	rs10497650	3.06473e-11	-1.52857e-10	-1.35559	0.000174105	-1.52857e-10	-1.36493	0.000174905	-1.52857e-10	-1.365
185223403	rs17429535	1.06579e-11	-0.968838	-1.44299	4.58386e-05	-1.27402	-1.42544	4.5732e-05	-1.28128	-1.42516
185223453	rs75795852	3.0948e-11	-1.52857e-10	-1.34582	0.000175725	-1.52857e-10	-1.35566	0.000176532	-1.52857e-10	-1.35574
185224181	rs17583181	3.10081e-11	-1.52857e-10	-1.34388	0.00017605	-1.52857e-10	-1.35382	0.000176857	-1.52857e-10	-1.35389
185224252	rs17583195	3.10481e-11	-1.52857e-10	-1.34259	0.000176265	-1.52857e-10	-1.3526	0.000177074	-1.52857e-10	-1.35267
185224396	rs10203961	1.06497e-11	-0.968838	-1.44376	4.57527e-05	-1.27402	-1.42731	4.56457e-05	-1.28128	-1.42705
185225000	rs17501434	8.93285e-12	-1.14298	-1.44541	3.94386e-05	-1.4179	-1.43194	3.93789e-05	-1.4243	-1.43171
185225303	rs17616825	1.12402e-11	-1.84043	-0.518203	4.8907e-05	-1.79559	-0.839076	4.92213e-05	-1.79371	-0.839197
185225932	rs79481878	3.11034e-11	-1.52857e-10	-1.34081	0.000176564	-1.52857e-10	-1.3509	0.000177374	-1.52857e-10	-1.35098
185226957	rs17583202	3.12069e-11	-1.52857e-10	-1.33749	0.000177123	-1.52857e-10	-1.34774	0.000177935	-1.52857e-10	-1.34782
185226984	rs1443021	7.94109e-12	-1.54239	-1.16369	0.00010694	-0.722326	-1.12999	0.000104295	-0.751526	-1.13048
185227071	rs1443022	5.86682e-12	-1.76664	-1.24218	3.74546e-05	-1.73638	-1.16508	3.7411e-05	-1.74242	-1.16485
185227239	rs17583216	1.13206e-11	-1.8331	-0.518401	5.04535e-05	-1.78115	-0.822384	5.0797e-05	-1.77893	-0.822475
185227863	rs62177062	4.50149e-12	-1.84558	-1.42814	2.79895e-05	-1.76333	-1.42942	2.81505e-05	-1.76201	-1.42966
185227945	rs77905203	2.90943e-11	-1.52857e-10	-1.40759	0.000160612	-1.52857e-10	-1.4456	0.000161366	-1.52857e-10	-1.44556
185228030	rs12997790	2.54863e-11	-1.77957	0.239584	0.000118625	-1.6739	-0.0747179	0.000118496	-1.67964	-0.0747138
185228247	rs77232985	3.1226e-11	-1.52857e-10	-1.33688	0.000177226	-1.52857e-10	-1.34716	0.000178039	-1.52857e-10	-1.34723
185228531	rs62177063	1.87865e-11	-1.84499	-3.11674e-10	0.000117194	-1.76076	-3.11674e-10	0.000117776	-1.76045	-3.11674e-10
185228736	rs12466190	7.41242e-12	-1.45836	-1.31661	3.14116e-05	-1.63127	-1.44614	3.16902e-05	-1.62709	-1.44614
185228828	rs7605147	8.46834e-12	-1.42062	-1.22117	0.000132152	-0.637187	-1.00344	0.000126356	-0.686301	-1.00383
185228833	rs79234688	3.13051e-11	-1.52857e-10	-1.33435	0.000177654	-1.52857e-10	-1.34475	0.000178469	-1.52857e-10	-1.34482
185229120	rs4666975	8.28514e-12	-1.43452	-1.22914	0.000127643	-0.660703	-1.01464	0.000122105	-0.709331	-1.01503
185229208	rs77890048	3.13051e-11	-1.52857e-10	-1.33435	0.000177654	-1.52857e-10	-1.34475	0.000178469	-1.52857e-10	-1.34482
185229307	rs4666976	5.72166e-12	-1.79169	-1.24218	3.87741e-05	-1.70175	-1.16508	3.8694e-05	-1.7087	-1.16485
185229509	rs4666977	5.88127e-12	-1.78019	-1.22617	3.92625e-05	-1.70797	-1.14635	3.91844e-05	-1.71484	-1.14612
185229946	rs60781654	1.13653e-11	-1.82936	-0.518203	5.02747e-05	-1.76801	-0.839076	5.06207e-05	-1.76568	-0.839197
185229980	rs10176508	8.67299e-12	-1.39351	-1.2244	0.000137668	-0.59177	-1.00797	0.000131508	-0.641807	-1.00836
185230446	rs1443023	2.5635e-11	-1.78369	0.249514	0.000120509	-1.6671	-0.0657598	0.000120365	-1.67295	-0.0657557
185230499	rs10200357	1.0821e-11	-0.9527	-1.44394	4.63323e-05	-1.26098	-1.42777	4.62201e-05	-1.26832	-1.42751
185230633	rs76885372	3.13472e-11	-1.52857e-10	-1.333	0.000177882	-1.52857e-10	-1.34347	0.000178697	-1.52857e-10	-1.34354
185230912	rs73038494	1.14848e-11	-1.83907	-0.498029	5.0795e-05	-1.77405	-0.822735	5.11393e-05	-1.77183	-0.822857
185231203	rs11695126	4.89879e-12	-1.81763	-1.37151	3.06535e-05	-1.69391	-1.40793	3.08549e-05	-1.69188	-1.40806
185231233	rs76642274	3.13896e-11	-1.52857e-10	-1.33165	0.000178111	-1.52857e-10	-1.34218	0.000178927	-1.52857e-10	-1.34226
185231581	rs113241539	5.35054e-12	-1.69262	-1.40831	4.73679e-05	-1.25849	-1.40815	4.78663e-05	-1.25227	-1.40855
185231928	rs34376643	5.9465e-12	-1.77377	-1.22156	3.81747e-05	-1.74144	-1.14097	3.81353e-05	-1.74736	-1.14074
185231950	rs77501805	3.13896e-11	-1.52857e-10	-1.33165	0.000178111	-1.52857e-10	-1.34218	0.000178927	-1.52857e-10	-1.34226
185232019	rs62177067	4.83168e-12	-1.83906	-1.36387	2.91476e-05	-1.74982	-1.40239	2.93225e-05	-1.74836	-1.40253
185232085	rs78057467	3.13896e-11	-1.52857e-10	-1.33165	0.000178111	-1.52857e-10	-1.34218	0.000178927	-1.52857e-10	-1.34226
185232216	rs13015290	1.07044e-11	-0.964482	-1.44299	4.60002e-05	-1.27051	-1.42544	4.58922e-05	-1.27778	-1.42516
185232251	rs36029149	1.87854e-11	-1.84505	-3.11674e-10	0.000107798	-1.84433	-3.11674e-10	0.000108297	-1.84436	-3.11674e-10
185232665	rs28876978	2.84796e-11	-1.77306	0.344121	0.000127584	-1.69554	0.0197298	0.000127478	-1.70103	0.019734
185232666	rs55869038	1.16107e-11	-1.83518	-0.491021	5.04804e-05	-1.78595	-0.817048	5.08181e-05	-1.78381	-0.817171
185233001	rs61196908	1.16505e-11	-1.83176	-0.491021	5.11223e-05	-1.77332	-0.817048	5.14699e-05	-1.77107	-0.817171
185233191	rs13387150	1.05866e-11	-0.976187	-1.44235	4.56343e-05	-1.27995	-1.42397	4.55303e-05	-1.28717	-1.42369
185234102	rs7349369	2.92018e-11	-1.76861	0.364716	0.000129177	-1.70178	0.0383722	0.000129085	-1.70715	0.0383764
185234256	rs7349432	8.46853e-12	-1.41392	-1.22785	0.000132404	-0.62591	-1.01282	0.000126567	-0.675254	-1.01321
185234517	rs74697480	3.11848e-11	-1.52857e-10	-1.3382	0.000177004	-1.52857e-10	-1.34841	0.000177816	-1.52857e-10	-1.34849
185234932	rs74269778	1.16729e-11	-1.82283	-0.498029	5.25144e-05	-1.74076	-0.822735	5.29007e-05	-1.73796	-0.822857
185235166	rs35071123	1.07136e-11	-0.964482	-1.44213	4.60905e-05	-1.27051	-1.42347	4.59829e-05	-1.27778	-1.42319
185235230	rs71430148	1.05866e-11	-0.976187	-1.44235	4.56343e-05	-1.27995	-1.42397	4.55303e-05	-1.28717	-1.42369
185235861	rs1372949	7.68192e-12	-1.50049	-1.23877	0.000124409	-0.672767	-1.02824	0.000118991	-0.721562	-1.02862
185235987	rs73035481	1.17911e-11	-1.83315	-0.477632	5.15159e-05	-1.77652	-0.806172	5.18636e-05	-1.77432	-0.806296
185236359	rs79905095	3.14323e-11	-1.52857e-10	-1.33029	0.000178342	-1.52857e-10	-1.34088	0.000179159	-1.52857e-10	-1.34096
185236742	rs71430149	1.07066e-11	-0.964482	-1.44278	4.60224e-05	-1.27051	-1.42495	4.59145e-05	-1.27778	-1.42468
185236864	rs75223513	3.14323e-11	-1.52857e-10	-1.33029	0.000178342	-1.52857e-10	-1.34088	0.000179159	-1.52857e-10	-1.34096
185237062	rs75151645	3.14323e-11	-1.52857e-10	-1.33029	0.000178342	-1.52857e-10	-1.34088	0.000179159	-1.52857e-10	-1.34096
185237961	rs71430150	1.05754e-11	-0.976187	-1.44341	4.55212e-05	-1.27995	-1.42645	4.54168e-05	-1.28717	-1.42618
185238681	rs7582066	8.19375e-12	-1.41392	-1.26084	0.000126327	-0.62591	-1.05981	0.000120761	-0.675254	-1.06017
185238697	rs150893624	2.80171e-11	-1.52857e-10	-1.44531	0.000160533	-1.52857e-10	-1.44608	0.000161279	-1.52857e-10	-1.4461
185239327	rs79926469	3.13664e-11	-1.52857e-10	-1.33239	0.000177985	-1.52857e-10	-1.34288	0.000178801	-1.52857e-10	-1.34296
185239448	rs1596269	7.25394e-12	-1.64459	-1.15199	8.44868e-05	-0.970365	-1.11763	8.26593e-05	-0.996381	-1.11813
185239456	rs78496060	3.13664e-11	-1.52857e-10	-1.33239	0.000177985	-1.52857e-10	-1.34288	0.000178801	-1.52857e-10	-1.34296
185239457	rs56061105	4.95044e-12	-1.82814	-1.35051	3.07448e-05	-1.71582	-1.38304	3.09357e-05	-1.71411	-1.38322
185239651	rs77596369	3.13243e-11	-1.52857e-10	-1.33373	0.000177758	-1.52857e-10	-1.34416	0.000178573	-1.52857e-10	-1.34424
185239655	rs77028746	3.13243e-11	-1.52857e-10	-1.33373	0.000177758	-1.52857e-10	-1.34416	0.000178573	-1.52857e-10	-1.34424
185239697	rs75806783	3.13243e-11	-1.52857e-10	-1.33373	0.000177758	-1.52857e-10	-1.34416	0.000178573	-1.52857e-10	-1.34424
185240065	rs78647098	3.13243e-11	-1.52857e-10	-1.33373	0.000177758	-1.52857e-10	-1.34416	0.000178573	-1.52857e-10	-1.34424
185240097	rs2369583	1.18445e-11	-1.83572	-0.470547	5.14936e-05	-1.78272	-0.800409	5.1836e-05	-1.78062	-0.800534
185240381	rs77837921	3.13243e-11	-1.52857e-10	-1.33373	0.000177758	-1.52857e-10	-1.34416	0.000178573	-1.52857e-10	-1.34424
185241181	rs59306717	1.19368e-11	-1.82796	-0.470547	5.24153e-05	-1.76498	-0.800409	5.27782e-05	-1.76261	-0.800534
185241622	rs716544	2.76147e-11	-1.75089	0.291106	0.00011798	-1.72586	-0.0282059	0.000117963	-1.73067	-0.0282018
185241653	rs76403314	3.13243e-11	-1.52857e-10	-1.33373	0.000177758	-1.52857e-10	-1.34416	0.000178573	-1.52857e-10	-1.34424
185241714	rs76196859	3.13243e-11	-1.52857e-10	-1.33373	0.000177758	-1.52857e-10	-1.34416	0.000178573	-1.52857e-10	-1.34424
185241773	rs716545	1.18366e-11	-1.83639	-0.470547	5.11782e-05	-1.78886	-0.800409	5.15179e-05	-1.78677	-0.800534
185241884	rs73035491	1.18445e-11	-1.83572	-0.470547	5.14936e-05	-1.78272	-0.800409	5.1836e-05	-1.78062	-0.800534
185242461	rs78168692	2.32249e-11	-1.63291	-3.11674e-10	0.00010802	-1.84227	-3.11674e-10	0.000108518	-1.84233	-3.11674e-10
185242462	rs12052723	3.13243e-11	-1.52857e-10	-1.33373	0.000177758	-1.52857e-10	-1.34416	0.000178573	-1.52857e-10	-1.34424
185242571	rs77358447	3.12825e-11	-1.52857e-10	-1.33507	0.000177532	-1.52857e-10	-1.34544	0.000178346	-1.52857e-10	-1.34551
185242840	rs72890013	4.93258e-12	-1.82548	-1.35679	3.04003e-05	-1.71297	-1.39717	3.05955e-05	-1.71107	-1.39731
185242856	rs13028278	1.03857e-11	-0.991902	-1.4458	4.46444e-05	-1.29262	-1.43324	4.45434e-05	-1.29975	-1.43302
185243361	rs80115690	3.12825e-11	-1.52857e-10	-1.33507	0.000177532	-1.52857e-10	-1.34544	0.000178346	-1.52857e-10	-1.34551
185243509	rs73035493	1.18963e-11	-1.84174	-0.460168	5.08576e-05	-1.8036	-0.791958	5.11804e-05	-1.8018	-0.792084
185243700	rs12693375	1.0263e-11	-1.00332	-1.44626	4.41552e-05	-1.3018	-1.43507	4.40573e-05	-1.30888	-1.43487
185244259	rs13036001	1.0263e-11	-1.00332	-1.44626	4.41552e-05	-1.3018	-1.43507	4.40573e-05	-1.30888	-1.43487
185244263	rs78567350	3.0967e-11	-1.52857e-10	-1.34521	0.000175828	-1.52857e-10	-1.35508	0.000176634	-1.52857e-10	-1.35515
185244308	rs75621426	3.12825e-11	-1.52857e-10	-1.33507	0.000177532	-1.52857e-10	-1.34544	0.000178346	-1.52857e-10	-1.34551
185244435	rs60929313	1.18687e-11	-1.83696	-0.467257	5.12422e-05	-1.79029	-0.797731	5.1581e-05	-1.78823	-0.797856
185244995	rs149390917	2.16398e-11	-1.70359	-3.11674e-10	0.000107653	-1.84568	-3.11674e-10	0.000108155	-1.84567	-3.11674e-10
185245093	rs74402857	3.12825e-11	-1.52857e-10	-1.33507	0.000177532	-1.52857e-10	-1.34544	0.000178346	-1.52857e-10	-1.34551
185245191	rs80136847	3.1241e-11	-1.52857e-10	-1.3364	0.000177308	-1.52857e-10	-1.3467	0.000178121	-1.52857e-10	-1.34678
185245874	rs75185101	3.12189e-11	-1.52857e-10	-1.33711	0.000177188	-1.52857e-10	-1.34737	0.000178001	-1.52857e-10	-1.34745
185246350	rs58391394	1.29027e-11	-1.83459	-0.386108	5.61943e-05	-1.77994	-0.71583	5.65654e-05	-1.7778	-0.716043
185246447	rs79354902	3.09078e-11	-1.52857e-10	-1.34712	0.000175509	-1.52857e-10	-1.3569	0.000176314	-1.52857e-10	-1.35697
185246567	rs114284627	6.74006e-11	-0.567475	-3.11674e-10	0.000349665	-0.66761	-3.11674e-10	0.000350459	-0.669993	-3.11674e-10
185246887	rs73035497	1.30153e-11	-1.83328	-0.378724	5.67163e-05	-1.77683	-0.709698	5.70936e-05	-1.77463	-0.709912
185247017	rs73035500	1.30153e-11	-1.83328	-0.378724	5.67163e-05	-1.77683	-0.709698	5.70936e-05	-1.77463	-0.709912
185247257	rs36012782	2.94084e-11	0.0217984	-1.41865	0.000105977	-0.42153	-1.43984	0.000105247	-0.432934	-1.43999
185247681	rs72890016	4.81281e-12	-1.82017	-1.38668	2.99841e-05	-1.69989	-1.42403	3.01817e-05	-1.6979	-1.4241
185248030	rs76953149	3.11821e-11	-1.52857e-10	-1.33829	0.000176989	-1.52857e-10	-1.3485	0.000177801	-1.52857e-10	-1.34857
185248074	rs78902948	3.08692e-11	-1.52857e-10	-1.34837	0.000175301	-1.52857e-10	-1.35808	0.000176105	-1.52857e-10	-1.35816
185248110	rs77005196	3.11821e-11	-1.52857e-10	-1.33829	0.000176989	-1.52857e-10	-1.3485	0.000177801	-1.52857e-10	-1.34857
185249000	rs12468883	2.82553e-11	-1.76986	0.333017	0.000125459	-1.70229	0.00968308	0.000125383	-1.70755	0.00968725
185249807	rs78471465	3.11821e-11	-1.52857e-10	-1.33829	0.000176989	-1.52857e-10	-1.3485	0.000177801	-1.52857e-10	-1.34857
185250066	rs58886342	1.30543e-11	-1.83328	-0.375733	5.68574e-05	-1.77683	-0.707213	5.72357e-05	-1.77463	-0.707427
185250200	rs35690105	1.0257e-11	-1.00332	-1.44684	4.39244e-05	-1.3018	-1.44031	4.38248e-05	-1.30888	-1.44016
185250235	rs142320943	1.88486e-11	-1.84169	-3.11674e-10	0.000121194	-1.72719	-3.11674e-10	0.000121557	-1.72885	-3.11674e-10
185250355	rs12478223	2.84206e-11	-1.76403	0.333017	0.00012476	-1.70788	0.00968308	0.000124685	-1.71313	0.00968725
185250673	rs12473165	2.83841e-11	-1.76532	0.333017	0.000124697	-1.70838	0.00968308	0.000124636	-1.71352	0.00968725
185250778	rs146556322	3.73774e-11	-1.15706	-3.11674e-10	0.000276759	-0.901437	-3.11674e-10	0.000278487	-0.899866	-3.11674e-10
185251050	rs35656673	1.03757e-11	-0.991902	-1.44676	4.42851e-05	-1.29262	-1.44132	4.41815e-05	-1.29975	-1.44118
185251377	rs150452257	3.11821e-11	-1.52857e-10	-1.33829	0.000176989	-1.52857e-10	-1.3485	0.000177801	-1.52857e-10	-1.34857
185251502	rs138343632	2.29538e-11	-1.64464	-3.11674e-10	0.000124133	-1.70323	-3.11674e-10	0.000124454	-1.7053	-3.11674e-10
185251751	rs35943580	1.03757e-11	-0.991902	-1.44676	4.42851e-05	-1.29262	-1.44132	4.41815e-05	-1.29975	-1.44118
185251767	rs1596270	8.29067e-12	-1.54209	-1.1209	0.000104675	-0.770445	-1.10328	0.00010218	-0.798799	-1.1037
185251841	rs1596271	8.29067e-12	-1.54209	-1.1209	0.000104675	-0.770445	-1.10328	0.00010218	-0.798799	-1.1037
185251975	rs1596272	3.11414e-11	-1.52857e-10	-1.33959	0.000176769	-1.52857e-10	-1.34974	0.00017758	-1.52857e-10	-1.34981
185252018	rs1596273	3.11414e-11	-1.52857e-10	-1.33959	0.000176769	-1.52857e-10	-1.34974	0.00017758	-1.52857e-10	-1.34981
185252129	rs6751401	4.91068e-12	-1.82201	-1.36471	3.02781e-05	-1.70432	-1.40985	3.0476e-05	-1.70236	-1.40994
185252168	rs35371490	1.02587e-11	-1.00332	-1.44669	4.38597e-05	-1.3018	-1.44179	4.37594e-05	-1.30888	-1.44166
185252449	rs113822416	3.11414e-11	-1.52857e-10	-1.33959	0.000176769	-1.52857e-10	-1.34974	0.00017758	-1.52857e-10	-1.34981
185252515	rs1579762	8.46901e-12	-1.52539	-1.11632	0.000108505	-0.739218	-1.09857	0.000105875	-0.767984	-1.099
185252592	rs117247987	3.11414e-11	-1.52857e-10	-1.33959	0.000176769	-1.52857e-10	-1.34974	0.00017758	-1.52857e-10	-1.34981
185252749	rs1579763	1.31177e-11	-1.83582	-0.368348	5.68565e-05	-1.78298	-0.701074	5.7229e-05	-1.78089	-0.701289
185253044	rs34768597	1.02647e-11	-1.00332	-1.4461	4.37782e-05	-1.3018	-1.44365	4.36769e-05	-1.30888	-1.44354
185253234	rs76459712	3.11201e-11	-1.52857e-10	-1.34028	0.000176654	-1.52857e-10	-1.35039	0.000177464	-1.52857e-10	-1.35047
185253762	rs112432948	3.11201e-11	-1.52857e-10	-1.34028	0.000176654	-1.52857e-10	-1.35039	0.000177464	-1.52857e-10	-1.35047
185254137	rs11680948	4.90115e-12	-1.82201	-1.36665	3.02388e-05	-1.70432	-1.41115	3.04365e-05	-1.70236	-1.41123
185254281	rs59153068	1.33026e-11	-1.83593	-0.354245	5.75127e-05	-1.78324	-0.689338	5.78891e-05	-1.78115	-0.689555
185254406	rs12615674	2.82553e-11	-1.76986	0.333017	0.000125459	-1.70229	0.00968308	0.000125383	-1.70755	0.00968725
185254431	rs113527871	3.11201e-11	-1.52857e-10	-1.34028	0.000176654	-1.52857e-10	-1.35039	0.000177464	-1.52857e-10	-1.35047
185254694	rs142353297	6.77513e-11	-0.562285	-3.11674e-10	0.000351412	-0.662627	-3.11674e-10	0.000352208	-0.665015	-3.11674e-10
185254891	rs1584013	7.92684e-12	-1.42974	-1.27814	0.000119947	-0.652589	-1.08495	0.000114726	-0.701385	-1.0853
185255174	rs10183205	7.92684e-12	-1.42974	-1.27814	0.000119947	-0.652589	-1.08495	0.000114726	-0.701385	-1.0853
185256342	rs1348340	1.34186e-11	-1.8347	-0.346784	5.80463e-05	-1.78022	-0.683124	5.84292e-05	-1.77808	-0.683342
185256366	rs1372950	2.85731e-11	-1.76887	0.343208	0.00012802	-1.6913	0.0189038	0.000127916	-1.69677	0.018908
185256424	rs1348341	2.82913e-11	-1.15771	-0.277869	8.67537e-05	-1.50819	-0.553321	8.65334e-05	-1.51576	-0.552948
185256619	rs4666978	2.85448e-11	-1.76986	0.343208	0.000126621	-1.70229	0.0189038	0.000126545	-1.70755	0.018908
185256792	rs148137840	2.05544e-11	-1.75505	-3.11674e-10	0.000112043	-1.8057	-3.11674e-10	0.000112565	-1.80571	-3.11674e-10
185256844	rs77836860	3.07777e-11	-1.52857e-10	-1.35134	0.000174807	-1.52857e-10	-1.3609	0.00017561	-1.52857e-10	-1.36097
185257203	rs62177069	4.90408e-12	-1.82201	-1.36605	3.02508e-05	-1.70432	-1.41075	3.04486e-05	-1.70236	-1.41084
185257289	rs80052986	3.10402e-11	-1.52857e-10	-1.34285	0.000176223	-1.52857e-10	-1.35284	0.000177032	-1.52857e-10	-1.35291
185257322	rs116170303	3.17613e-11	-1.31988	-3.11674e-10	0.000414414	-0.49772	-3.11674e-10	0.000401016	-0.535237	-3.11674e-10
185257415	rs981091	8.42304e-12	-1.54209	-1.10506	0.000106391	-0.770445	-1.08702	0.000103854	-0.798799	-1.08745
185257471	rs78539309	3.10591e-11	-1.52857e-10	-1.34224	0.000176325	-1.52857e-10	-1.35226	0.000177134	-1.52857e-10	-1.35233
185257591	rs73981607	1.31795e-11	-1.83406	-0.365406	5.72413e-05	-1.77868	-0.698627	5.76204e-05	-1.77652	-0.698843
185257639	rs34617802	1.01719e-11	-1.01466	-1.44384	4.32794e-05	-1.31091	-1.446	4.31796e-05	-1.31792	-1.44595
185258308	rs75588942	3.07925e-11	-1.52857e-10	-1.35086	0.000174887	-1.52857e-10	-1.36045	0.00017569	-1.52857e-10	-1.36052
185258495	rs35545995	2.86177e-11	-1.77856	0.354451	0.000129535	-1.68972	0.0290793	0.000129427	-1.6952	0.0290834
185258714	rs10931132	7.97001e-12	-1.43691	-1.26553	0.000120691	-0.664765	-1.06659	0.000115466	-0.713309	-1.06695
185260014	rs79359643	3.01967e-11	-1.52857e-10	-1.3704	0.000171685	-1.52857e-10	-1.37893	0.000172474	-1.52857e-10	-1.37899
185260061	rs57809381	2.70586e-11	-1.09988	-0.380242	8.26585e-05	-1.46734	-0.642529	8.24101e-05	-1.47535	-0.642176
185260313	rs190164834	1.87852e-11	-1.84506	-3.11674e-10	0.00012485	-1.69748	-3.11674e-10	0.000125218	-1.69918	-3.11674e-10
185260886	rs113806129	3.11538e-11	-1.52857e-10	-1.33919	0.000176836	-1.52857e-10	-1.34936	0.000177647	-1.52857e-10	-1.34944
185261555	rs112987756	3.11947e-11	-1.52857e-10	-1.33788	0.000175382	-1.52857e-10	-1.35762	0.000176183	-1.52857e-10	-1.35771
185261835	rs60575740	4.91543e-12	-1.82262	-1.36313	3.07706e-05	-1.68924	-1.40878	3.09746e-05	-1.68719	-1.40887
185261890	rs74593170	3.11947e-11	-1.52857e-10	-1.33788	0.000175382	-1.52857e-10	-1.35762	0.000176183	-1.52857e-10	-1.35771
185262079	rs4334456	3.11947e-11	-1.52857e-10	-1.33788	0.000175382	-1.52857e-10	-1.35762	0.000176183	-1.52857e-10	-1.35771
185262202	rs71430151	9.6665e-12	-1.07133	-1.43813	4.13322e-05	-1.35617	-1.44677	4.12465e-05	-1.36288	-1.44679
185262236	rs894528	9.30882e-12	-1.4744	-1.07276	0.000148273	-0.722624	-0.802909	0.000142045	-0.769712	-0.80338
185262305	rs57981874	4.9117e-12	-1.82437	-1.36214	3.06502e-05	-1.69383	-1.40812	3.08524e-05	-1.69181	-1.40821
185262444	rs4340470	3.51402e-11	-1.52857e-10	-1.21878	0.000185161	-1.52857e-10	-1.30336	0.000186032	-1.52857e-10	-1.30332
185262478	rs7420385	3.19801e-11	-1.52857e-10	-1.31301	0.000174245	-1.52857e-10	-1.36412	0.000175063	-1.52857e-10	-1.36409
185262687	rs12464712	2.6558e-11	-1.78584	0.287047	0.000125145	-1.6647	-0.0304091	0.000124964	-1.67063	-0.0305768
185262732	rs7593965	9.2928e-12	-1.48247	-1.06642	0.000147423	-0.736685	-0.794593	0.000141273	-0.783474	-0.795067
185263248	rs71430152	1.07601e-11	-1.06038	-1.3419	4.40294e-05	-1.34745	-1.39228	4.3915e-05	-1.35422	-1.39276
185263801	rs1596275	2.66657e-11	-1.7818	0.287047	0.000124291	-1.67155	-0.0304091	0.000124126	-1.67736	-0.0305768
185263886	rs150012746	6.93944e-11	-0.538322	-3.11674e-10	0.000353897	-0.655581	-3.11674e-10	0.000354614	-0.658207	-3.11674e-10
185263900	rs10931133	2.66657e-11	-1.7818	0.287047	0.000124291	-1.67155	-0.0304091	0.000124126	-1.67736	-0.0305768
185263973	rs116418089	2.15091e-11	-1.70965	-3.11674e-10	0.000107892	-1.84345	-3.11674e-10	0.000108401	-1.8434	-3.11674e-10
185264003	rs1596276	2.66657e-11	-1.7818	0.287047	0.000124291	-1.67155	-0.0304091	0.000124126	-1.67736	-0.0305768
185264159	rs1596277	9.45961e-12	-1.48247	-1.04863	0.000150888	-0.736685	-0.77136	0.000144593	-0.783474	-0.771842
185264292	rs72890056	2.63985e-11	-1.78189	0.277071	0.000123195	-1.67139	-0.039425	0.000123031	-1.67721	-0.0395922
185264629	rs71430153	9.61755e-12	-1.08221	-1.43233	4.10273e-05	-1.36482	-1.44553	4.09425e-05	-1.37147	-1.4456
185264965	rs2369337	9.39241e-12	-1.5569	-0.981326	0.000123106	-0.736752	-0.97479	0.000120136	-0.765402	-0.975209
185265742	rs958506	9.84586e-12	-1.48853	-1.00255	0.00015847	-0.747288	-0.71173	0.00015189	-0.79385	-0.712233
185266750	rs78256234	2.13066e-11	-1.71911	-3.11674e-10	0.000183649	-1.31156	-3.11674e-10	0.000185603	-1.30563	-3.11674e-10
185268339	rs73037226	1.95301e-11	-1.17745	-0.62872	6.35621e-05	-1.51038	-0.862191	6.34092e-05	-1.51778	-0.861849
185269437	rs80267064	3.30919e-11	-1.52857e-10	-1.27884	0.000179176	-1.52857e-10	-1.33622	0.000180015	-1.52857e-10	-1.3362
185270035	rs144508143	3.30124e-11	-1.52857e-10	-1.28124	0.000178827	-1.52857e-10	-1.33817	0.000179664	-1.52857e-10	-1.33815
185270105	rs7594397	2.64736e-11	-1.77352	0.271534	0.000118571	-1.68455	-0.0645234	0.000118451	-1.69014	-0.0645925
185270454	rs59248537	4.83346e-12	-1.83104	-1.37152	3.08512e-05	-1.71262	-1.38279	3.10488e-05	-1.71073	-1.38294
185270533	rs113066756	3.15355e-11	-1.52857e-10	-1.32702	0.000172438	-1.52857e-10	-1.37455	0.000173245	-1.52857e-10	-1.37453
185271369	rs118164303	3.15121e-11	-1.52857e-10	-1.32776	0.000172339	-1.52857e-10	-1.37512	0.000173146	-1.52857e-10	-1.3751
185271397	rs151067850	2.51103e-11	-1.55485	-3.11674e-10	0.000243811	-1.02819	-3.11674e-10	0.000244518	-1.02995	-3.11674e-10
185272346	rs2887457	9.08539e-12	-1.6236	-0.947863	0.000111	-0.873957	-0.941097	0.000108492	-0.90103	-0.94153
185272395	rs79036018	3.14715e-11	-1.52857e-10	-1.32905	0.000172167	-1.52857e-10	-1.37612	0.000172972	-1.52857e-10	-1.3761
185272710	rs11694125	4.90136e-12	-1.82316	-1.36546	3.17139e-05	-1.69065	-1.37719	3.19216e-05	-1.68861	-1.37735
185273128	rs1304514	2.54221e-11	-1.84483	0.30232	0.00014836	-1.48805	-0.0368971	0.000147775	-1.49658	-0.0369669
185273227	rs34826481	1.83474e-11	-1.27344	-0.595195	6.02419e-05	-1.5773	-0.848921	6.01386e-05	-1.58392	-0.84867
185273621	rs13034795	2.49866e-11	-1.78589	0.226099	0.000114118	-1.66462	-0.122728	0.000113972	-1.67055	-0.122727
185275249	rs138042466	2.48893e-11	-1.56369	-3.11674e-10	0.000151679	-1.50282	-3.11674e-10	0.000152063	-1.50494	-3.11674e-10
185275320	rs67721100	1.58174e-11	-1.30291	-0.714106	5.42073e-05	-1.59736	-0.934414	5.41256e-05	-1.60372	-0.934208
185275344	rs2034059	1.06288e-11	-1.56473	-0.84983	0.000140399	-0.720486	-0.859613	0.000136983	-0.749387	-0.859991
185275374	rs74904345	3.92206e-11	-1.52857e-10	-1.10893	0.000231584	-1.52857e-10	-1.07964	0.000232632	-1.52857e-10	-1.07978
185275579	rs114562444	2.47433e-11	-1.56957	-3.11674e-10	0.000175968	-1.35428	-3.11674e-10	0.000176305	-1.35702	-3.11674e-10
185276003	rs6748031	1.57602e-11	-1.30291	-0.717732	5.40394e-05	-1.59736	-0.937515	5.39569e-05	-1.60372	-0.937329
185276674	rs2034058	1.00481e-11	-1.60892	-0.861833	0.000126725	-0.810788	-0.871779	0.000123792	-0.838497	-0.872136
185276786	rs2034057	1.06747e-11	-1.51843	-0.891827	0.00016554	-0.844305	-0.571067	0.000159027	-0.888545	-0.571616
185277167	rs4363994	3.05078e-11	-1.78935	0.429201	0.000136081	-1.64957	0.0382367	0.000135886	-1.65577	0.0383501
185277576	rs1443033	1.38068e-11	-1.62927	-0.523693	0.000162957	-0.853832	-0.57727	0.000159299	-0.880956	-0.577499
185277768	rs79520634	3.73737e-11	-1.52857e-10	-1.15716	0.00019369	-1.52857e-10	-1.25833	0.000194626	-1.52857e-10	-1.25816
185279087	rs10204602	1.23729e-11	-1.76114	-0.501481	0.000104878	-1.19948	-0.672317	0.000103063	-1.22083	-0.673066
185279284	rs75418006	6.25039e-12	-1.7925	-1.15299	3.68748e-05	-1.74931	-1.16775	3.70102e-05	-1.74964	-1.1684
185279320	rs10204810	2.81471e-11	-1.18741	-0.253274	0.000100074	-1.30303	-0.615648	0.000100588	-1.30265	-0.615555
185279829	rs72890074	8.81771e-11	-0.951418	0.652636	0.00140959	-0.580334	1.3068	0.00141853	-0.581813	1.30995
185280179	rs13027676	8.36116e-12	-1.55393	-1.10061	2.94738e-05	-1.80539	-1.33569	2.96506e-05	-1.8046	-1.33516
185280222	rs114237524	4.19156e-11	-1.52857e-10	-1.04247	0.000182506	-1.52857e-10	-1.3178	0.000183363	-1.52857e-10	-1.31777
185280417	rs10931138	9.92678e-12	-1.52223	-0.960664	4.93213e-05	-1.29851	-1.32772	4.94723e-05	-1.30012	-1.32771
185280929	rs73037302	3.99252e-11	-1.52857e-10	-1.09112	0.000177691	-1.52857e-10	-1.34454	0.000178533	-1.52857e-10	-1.34447
185281089	rs2369346	1.60788e-11	-1.19301	-0.807618	9.00156e-05	-0.763324	-1.26128	9.02705e-05	-0.765278	-1.26115
185281705	rs75702296	2.24188e-11	-1.64822	-0.0200154	0.000310204	-1.06658	0.279226	0.000314541	-1.06099	0.282866
185281730	rs72890082	1.70946e-11	-1.76276	-0.176606	0.000222943	-1.22421	0.106542	0.000225846	-1.21938	0.109996
185281789	rs13430188	1.84632e-11	-1.73014	-0.132207	0.000273606	-1.20149	0.288595	0.000277131	-1.19658	0.29183
185281970	rs34143243	1.61405e-11	-1.31678	-0.68002	5.58078e-05	-1.55414	-0.948534	5.6049e-05	-1.55531	-0.947706
185282179	rs2034055	5.62497e-11	-1.43095	0.682618	0.00013717	-1.33088	-0.272491	0.000139255	-1.32351	-0.269418
185282393	rs12623744	5.17075e-12	-1.81123	-1.32388	2.86366e-05	-1.7374	-1.4325	2.88498e-05	-1.73487	-1.43227
185282410	rs5027800	8.73304e-12	-1.42716	-1.18385	4.93358e-05	-1.33785	-1.28808	5.00391e-05	-1.32971	-1.28672
185282546	rs13430946	1.57264e-11	-1.5384	-0.484387	6.60255e-05	-1.82764	-0.506905	6.64704e-05	-1.82744	-0.505045
185282792	rs62177074	4.77614e-12	-1.84359	-1.37091	2.6075e-05	-1.8274	-1.4362	2.62329e-05	-1.82626	-1.43596
185282856	rs147807755	2.07655e-11	-1.74483	-3.11674e-10	0.000113911	-1.78917	-3.11674e-10	0.000114568	-1.78807	-3.11674e-10
185282940	rs35943449	4.75441e-12	-1.84519	-1.37387	2.70886e-05	-1.79507	-1.43041	2.72735e-05	-1.79323	-1.43009
185283055	rs12475586	6.43702e-12	-1.52276	-1.3933	4.18413e-05	-1.8216	-0.969105	4.20885e-05	-1.82135	-0.968116
185283405	rs10200549	5.8727e-12	-1.60548	-1.40234	4.31744e-05	-1.79004	-0.969301	4.34434e-05	-1.7896	-0.96818
185283552	rs138740039	2.80487e-11	-1.52857e-10	-1.44419	0.000168104	-1.52857e-10	-1.4	0.000168867	-1.52857e-10	-1.40013
185283563	rs72890091	2.05876e-11	-1.78408	0.0306338	0.00012313	-1.77234	0.0610004	0.000124264	-1.77139	0.0645601
185283979	rs1596274	5.00594e-12	-1.84563	-1.32188	2.72912e-05	-1.81154	-1.40648	2.7473e-05	-1.81003	-1.406
185284301	rs6759504	4.9549e-12	-1.84513	-1.33262	2.68747e-05	-1.81703	-1.41637	2.70482e-05	-1.81566	-1.41596
185284407	rs115774350	2.01925e-11	-1.77282	-3.11674e-10	0.000109193	-1.83147	-3.11674e-10	0.000109582	-1.83256	-3.11674e-10
185284429	rs6759838	9.05411e-12	-1.84577	-0.72914	2.7134e-05	-1.84409	-1.37971	2.72908e-05	-1.84364	-1.37905
185284762	rs117123567	2.80934e-11	-1.52857e-10	-1.4426	0.000167147	-1.52857e-10	-1.40571	0.000167907	-1.52857e-10	-1.40583
185285700	rs34947560	1.88883e-11	-1.83959	-3.11674e-10	0.000108577	-1.83713	-3.11674e-10	0.000109364	-1.83455	-3.11674e-10
185285918	rs78457147	4.50085e-11	-0.971277	-3.11674e-10	0.000130907	-1.6501	-3.11674e-10	0.000131697	-1.64873	-3.11674e-10
185285988	rs79189484	2.93438e-11	-1.52857e-10	-1.39905	0.000161274	-1.52857e-10	-1.44148	0.000162006	-1.52857e-10	-1.44161
185286325	rs35238455	1.6025e-11	-1.76385	-0.240124	4.26998e-05	-1.64949	-1.12091	4.31537e-05	-1.64565	-1.11882
185286545	rs35120899	1.4027e-11	-1.81757	-0.319583	3.96096e-05	-1.68039	-1.16512	4.00193e-05	-1.6768	-1.16307
185286607	rs140400930	4.59198e-11	-1.52857e-10	-0.951233	0.000202664	-1.52857e-10	-1.21304	0.000203617	-1.52857e-10	-1.213
185286708	rs6728914	1.87721e-11	-1.84576	-3.11674e-10	0.000162611	-1.43323	-3.11674e-10	0.000163116	-1.43478	-3.11674e-10
185286857	rs149550709	3.30292e-11	-1.52857e-10	-1.28074	0.000167553	-1.52857e-10	-1.40329	0.00016822	-1.52857e-10	-1.40396
185287387	rs1443029	1.43381e-11	-1.75134	-0.363862	4.27388e-05	-1.57348	-1.196	4.32083e-05	-1.56907	-1.19413
185287802	rs117178801	2.91602e-11	-1.52857e-10	-1.40533	0.000161075	-1.52857e-10	-1.44272	0.00016182	-1.52857e-10	-1.44276
185287988	rs140244146	3.05483e-11	-1.52857e-10	-1.35882	0.000208863	-1.52857e-10	-1.18291	0.000210103	-1.52857e-10	-1.18164
185288923	rs2053561	6.20767e-12	-1.73172	-1.22062	2.57516e-05	-1.84075	-1.43534	2.5856e-05	-1.8411	-1.43559
185288944	rs57887412	1.83746e-11	-1.82532	-0.0418341	0.00011523	-1.77696	-0.000695093	0.000116285	-1.77616	0.00296848
185289177	rs10931139	6.40976e-12	-1.71888	-1.20143	2.55581e-05	-1.84444	-1.43919	2.56669e-05	-1.84464	-1.4394
185289181	rs117732421	3.19247e-11	-1.52857e-10	-1.31475	0.000161875	-1.52857e-10	-1.43776	0.000162638	-1.52857e-10	-1.43771
185289796	rs12467320	6.45005e-12	-1.72035	-1.19369	2.55662e-05	-1.84283	-1.44049	2.56737e-05	-1.84309	-1.44068
185290078	rs145564661	1.97244e-11	-1.79627	-3.11674e-10	0.000109132	-1.83202	-3.11674e-10	0.000109756	-1.83098	-3.11674e-10
185290272	rs62177078	6.41429e-12	-1.72983	-1.18977	2.55938e-05	-1.84115	-1.44109	2.56999e-05	-1.84148	-1.44127
185290399	rs111322575	3.13396e-11	-1.52857e-10	-1.33325	0.000161174	-1.52857e-10	-1.4421	0.000161932	-1.52857e-10	-1.44206
185290461	rs72891806	1.61821e-11	-1.82952	-0.164703	0.000102771	-1.7667	-0.125391	0.000103703	-1.76582	-0.121889
185290469	rs62177116	6.57912e-12	-1.72488	-1.16935	2.55908e-05	-1.83865	-1.4437	2.56962e-05	-1.83906	-1.44383
185290507	rs62177117	6.22437e-12	-1.72343	-1.22623	2.58524e-05	-1.84132	-1.43087	2.59559e-05	-1.84167	-1.43117
185290733	rs118029527	4.2168e-10	-1.52857e-10	1.26612	0.000864127	-1.52857e-10	0.237133	0.000868958	-1.52857e-10	0.238058
185290975	rs117971769	3.11939e-11	-1.52857e-10	-1.33791	0.000161027	-1.52857e-10	-1.44302	0.000161783	-1.52857e-10	-1.44298
185291065	rs72891809	1.56709e-11	-1.83951	-0.186813	0.000103492	-1.73725	-0.147839	0.000104443	-1.73623	-0.144367
185291191	rs72891812	1.62164e-11	-1.8274	-0.164703	0.000102314	-1.77115	-0.125391	0.000103239	-1.7703	-0.121889
185291297	rs72891817	1.61847e-11	-1.83817	-0.155892	0.000106235	-1.74248	-0.116446	0.000107214	-1.74148	-0.112932
185291398	rs12997115	6.52942e-12	-1.72035	-1.18146	2.5521e-05	-1.84283	-1.44226	2.5629e-05	-1.84309	-1.44242
185291792	rs56085469	2.04536e-11	-1.75997	-3.11674e-10	0.000128011	-1.67247	-3.11674e-10	0.000128814	-1.67087	-3.11674e-10
185292116	rs185602205	2.99685e-11	-1.37798	-3.11674e-10	0.000132586	-1.63735	-3.11674e-10	0.000133065	-1.6384	-3.11674e-10
185292644	rs1020275	1.61022e-11	-1.83483	-0.16434	0.000103871	-1.75641	-0.125022	0.000104815	-1.75552	-0.12152
185292706	rs113806976	2.84238e-11	-1.52857e-10	-1.4309	0.000164016	-1.52857e-10	-1.42462	0.000164766	-1.52857e-10	-1.42471
185293075	rs12986601	6.31468e-12	-1.72009	-1.21516	2.582e-05	-1.83976	-1.43367	2.59236e-05	-1.84014	-1.43395
185293581	rs1020276	1.30008e-11	-1.74691	-0.466203	3.99285e-05	-1.58704	-1.25046	4.03533e-05	-1.58277	-1.24879
185293646	rs10931140	6.23653e-12	-1.72514	-1.22257	2.58089e-05	-1.84203	-1.43183	2.59139e-05	-1.84233	-1.43212
185293709	rs34526004	3.02596e-11	-1.36831	-3.11674e-10	0.000144917	-1.54843	-3.11674e-10	0.000145699	-1.5477	-3.11674e-10
185293916	rs11691711	6.12014e-12	-1.74766	-1.21888	2.59236e-05	-1.83666	-1.43277	2.60249e-05	-1.83713	-1.43305
185294022	rs145130586	3.02629e-11	-1.36821	-3.11674e-10	0.000133457	-1.63081	-3.11674e-10	0.000133936	-1.63187	-3.11674e-10
185294366	rs35348384	6.20495e-12	-1.72514	-1.22765	2.59104e-05	-1.84203	-1.42791	2.60147e-05	-1.84233	-1.42824
185294447	rs35182289	6.21376e-12	-1.72514	-1.22623	2.58338e-05	-1.84203	-1.43087	2.59387e-05	-1.84233	-1.43117
185294807	rs35528973	6.39679e-12	-1.71888	-1.20345	2.56323e-05	-1.84444	-1.43629	2.57405e-05	-1.84464	-1.43653
185295053	rs13023807	6.39679e-12	-1.71888	-1.20345	2.56323e-05	-1.84444	-1.43629	2.57405e-05	-1.84464	-1.43653
185295084	rs4542807	6.39679e-12	-1.71888	-1.20345	2.56323e-05	-1.84444	-1.43629	2.57405e-05	-1.84464	-1.43653
185295352	rs12469495	6.4214e-12	-1.71888	-1.19961	2.56123e-05	-1.84444	-1.43707	2.57206e-05	-1.84464	-1.43731
185295361	rs12465756	6.36609e-12	-1.72369	-1.20345	2.56466e-05	-1.84389	-1.43629	2.57539e-05	-1.84412	-1.43653
185295412	rs7425409	6.4214e-12	-1.71888	-1.19961	2.56123e-05	-1.84444	-1.43707	2.57206e-05	-1.84464	-1.43731
185295645	rs114449917	1.90413e-11	-1.83152	-3.11674e-10	0.000107865	-1.8437	-3.11674e-10	0.000108421	-1.84321	-3.11674e-10
185295690	rs13007054	6.33584e-12	-1.72933	-1.20258	2.56203e-05	-1.84473	-1.43647	2.5729e-05	-1.84491	-1.43671
185295893	rs13007491	6.37166e-12	-1.72369	-1.20258	2.56419e-05	-1.84389	-1.43647	2.57493e-05	-1.84412	-1.43671
185296097	rs13031180	6.37166e-12	-1.72369	-1.20258	2.56419e-05	-1.84389	-1.43647	2.57493e-05	-1.84412	-1.43671
185296258	rs13008156	6.39607e-12	-1.72369	-1.19875	2.56222e-05	-1.84389	-1.43724	2.57297e-05	-1.84412	-1.43747
185296336	rs13031629	6.39053e-12	-1.72841	-1.1949	2.56198e-05	-1.84324	-1.43798	2.57266e-05	-1.84351	-1.4382
185297967	rs12693376	7.33267e-12	-1.74422	-1.04156	2.6067e-05	-1.81783	-1.44608	2.62176e-05	-1.81679	-1.44602
185298565	rs138458889	2.90471e-11	-1.52857e-10	-1.40921	0.000161476	-1.52857e-10	-1.44023	0.00016222	-1.52857e-10	-1.44028
185298579	rs13400786	5.54399e-11	-1.84578	1.08295	0.000584692	-1.66191	1.50841	0.000592258	-1.66083	1.51553
185298603	rs190480880	1.87709e-11	-1.84582	-3.11674e-10	0.000123692	-1.70679	-3.11674e-10	0.000124108	-1.70809	-3.11674e-10
185298651	rs1443030	2.80774e-11	-1.52857e-10	-1.44316	0.000167973	-1.52857e-10	-1.40078	0.000168734	-1.52857e-10	-1.40091
185299081	rs56356754	1.34385e-11	-1.83726	-0.342738	0.000165134	-1.63429	0.216461	0.000166682	-1.63348	0.220334
185299194	rs117623344	2.97489e-11	-1.52857e-10	-1.38534	0.00016053	-1.52857e-10	-1.44611	0.000161276	-1.52857e-10	-1.44612
185299199	rs111615469	2.9542e-11	-1.52857e-10	-1.39232	0.000160691	-1.52857e-10	-1.4451	0.000161436	-1.52857e-10	-1.44513
185299226	rs13002540	1.28705e-11	-1.84293	-0.380264	0.000154622	-1.65393	0.170327	0.000156047	-1.65323	0.174147
185299618	rs981320	1.35012e-11	-1.83955	-0.335803	0.000169089	-1.61913	0.224969	0.000170712	-1.61811	0.228853
185299754	rs55878663	1.42692e-11	-1.83152	-0.288505	0.000183855	-1.59332	0.282877	0.000185647	-1.59222	0.286827
185300641	rs10207872	6.49885e-11	-1.83191	1.22799	0.000545119	-1.79836	1.57478	0.000551787	-1.79774	1.58166
185300983	rs17616904	2.17555e-11	-1.82172	0.123455	4.98422e-05	-1.74458	-0.871143	5.03521e-05	-1.74209	-0.868102
185301110	rs117564164	2.79965e-11	-1.52857e-10	-1.44605	0.000170504	-1.52857e-10	-1.38583	0.000171273	-1.52857e-10	-1.38598
185301163	rs113620567	2.83635e-11	-1.52857e-10	-1.43303	0.000164455	-1.52857e-10	-1.42195	0.000165206	-1.52857e-10	-1.42205
185301349	rs142146998	2.83911e-11	-1.52857e-10	-1.43205	0.000164247	-1.52857e-10	-1.42321	0.000164997	-1.52857e-10	-1.42331
185301719	rs147439545	1.93041e-11	-1.81781	-3.11674e-10	0.000143892	-1.55552	-3.11674e-10	0.000144934	-1.55296	-3.11674e-10
185301920	rs10803975	1.98703e-11	-1.7889	-3.11674e-10	0.000119293	-1.74301	-3.11674e-10	0.000119789	-1.74351	-3.11674e-10
185302013	rs13036089	5.34317e-11	-1.83088	1.03115	0.000474216	-1.72826	1.36534	0.000480004	-1.72742	1.37198
185303265	rs78693982	3.52554e-11	-1.21551	-3.11674e-10	0.000111884	-1.80712	-3.11674e-10	0.000112426	-1.80694	-3.11674e-10
185303406	rs10931141	9.34858e-11	-1.83312	1.5928	0.000883081	-1.8038	2.06263	0.00089489	-1.80321	2.07067
185303623	rs13414260	2.16041e-11	-1.70524	-3.11674e-10	0.000201745	-1.21758	-3.11674e-10	0.000202413	-1.21893	-3.11674e-10
185303702	rs13000020	2.49626e-11	-1.8336	0.272851	5.28678e-05	-1.78254	-0.774255	5.34062e-05	-1.78041	-0.770898
185304341	rs72891853	2.25163e-11	-1.83593	0.172041	0.000272916	-1.82961	0.914194	0.000275694	-1.82923	0.91928
185304367	rs80240045	1.25471e-10	-0.785209	0.839151	0.000207545	-0.826024	-0.363213	0.00021123	-0.816536	-0.359755
185304594	rs73039240	2.79824e-11	-1.52857e-10	-1.44655	0.000172255	-1.52857e-10	-1.37561	0.000173029	-1.52857e-10	-1.37578
185304879	rs115607263	1.93886e-11	-1.81344	-3.11674e-10	0.000126404	-1.6851	-3.11674e-10	0.000126402	-1.68977	-3.11674e-10
185304929	rs72891857	7.14688e-11	-1.84066	1.33179	0.000658475	-1.8164	1.78174	0.000666921	-1.81602	1.78946
185304946	rs13406273	7.68831e-11	-1.83732	1.40148	0.000642099	-1.82463	1.76479	0.000650176	-1.82415	1.77216
185305031	rs72891861	1.14502e-10	-1.83363	1.79609	0.00109386	-1.80794	2.28082	0.00110874	-1.80737	2.28911
185305321	rs12620514	3.22218e-11	-1.81853	0.513044	6.3339e-05	-1.75384	-0.622247	6.4033e-05	-1.75131	-0.618523
185305386	rs56307538	7.41652e-11	-1.84488	1.37304	0.000699205	-1.80084	1.82619	0.000708263	-1.80038	1.83396
185305702	rs139807892	3.76577e-10	-1.52857e-10	1.15299	0.000933463	-1.52857e-10	0.314315	0.000939152	-1.52857e-10	0.31574
185305804	rs17501536	2.00568e-11	-1.84005	0.0604836	0.000221838	-1.83536	0.712723	0.000223969	-1.83511	0.71738
185305957	rs28676657	8.08042e-11	-1.82836	1.44226	0.000663761	-1.83475	1.80809	0.000672046	-1.83441	1.8155
185306320	rs10190639	5.29109e-11	-1.84507	1.03556	0.000443846	-1.80456	1.37545	0.000449222	-1.80408	1.38236
185306991	rs72891867	7.66911e-11	-1.84562	1.40727	0.00073061	-1.79377	1.86306	0.000740133	-1.79328	1.87087
185307758	rs13028074	2.02178e-11	-1.83383	0.06226	0.000237695	-1.76845	0.714849	0.000240114	-1.76763	0.719509
185309580	rs113729781	2.62974e-11	-1.50866	-3.11674e-10	0.00011054	-1.81921	-3.11674e-10	0.000111253	-1.81743	-3.11674e-10
185310065	rs114447460	2.8068e-11	-1.52857e-10	-1.4435	0.00016884	-1.52857e-10	-1.39563	0.000169604	-1.52857e-10	-1.39577
185311095	rs72891873	7.76724e-11	-1.84493	1.4193	0.000629255	-1.7971	1.71705	0.00063764	-1.79658	1.72511
185311327	rs76964730	2.80526e-11	-1.52857e-10	-1.44405	0.000179734	-1.52857e-10	-1.33311	0.000180534	-1.52857e-10	-1.33332
185311425	rs72891877	8.06257e-11	-1.84552	1.45721	0.000618039	-1.77666	1.67862	0.000626254	-1.77608	1.6866
185312057	rs116627671	5.82996e-11	-0.712534	-3.11674e-10	0.000920265	0.300076	-3.11674e-10	0.000919569	0.294668	-3.11674e-10
185312221	rs115260997	6.03949e-11	-0.677224	-3.11674e-10	0.0001664	-1.41019	-3.11674e-10	0.00016803	-1.4051	-3.11674e-10
185312226	rs145165876	2.80656e-11	-1.52857e-10	-1.44358	0.000168897	-1.52857e-10	-1.3953	0.00016966	-1.52857e-10	-1.39544
185312560	rs111955967	8.2041e-11	-1.84577	1.47486	0.000678682	-1.7829	1.77846	0.000687831	-1.78236	1.78666
185313182	rs4581864	9.46251e-11	-1.84574	1.61754	0.000790019	-1.78081	1.92828	0.000800831	-1.78026	1.93667
185313859	rs2053564	2.00191e-11	-1.84541	0.0639614	0.000202483	-1.81627	0.602338	0.000204522	-1.81586	0.607296
185314106	rs34414873	8.86719e-12	-1.843	-0.752773	3.93537e-05	-1.80958	-1.04241	3.96905e-05	-1.8079	-1.04022
185314442	rs117252764	2.87634e-11	-1.52857e-10	-1.41902	0.000162637	-1.52857e-10	-1.43306	0.000163384	-1.52857e-10	-1.43314
185315592	rs75613006	1.89091e-11	-1.83849	-3.11674e-10	0.000134283	-1.62463	-3.11674e-10	0.000133831	-1.63266	-3.11674e-10
185315953	rs78875968	3.94946e-11	-1.10196	-3.11674e-10	0.00011712	-1.76139	-3.11674e-10	0.000117591	-1.76203	-3.11674e-10
185316457	rs12998657	9.32905e-12	-1.83543	-0.709561	4.0027e-05	-1.82576	-1.00927	4.0356e-05	-1.8245	-1.00699
185316880	rs12474365	1.07409e-10	-1.84485	1.74336	0.000883033	-1.8015	2.06027	0.00089515	-1.80107	2.06882
185317458	rs79009285	2.80967e-11	-1.52857e-10	-1.44248	0.000168224	-1.52857e-10	-1.39929	0.000168985	-1.52857e-10	-1.39943
185317841	rs146961537	2.54737e-11	-1.54048	-3.11674e-10	0.000119641	-1.74009	-3.11674e-10	0.00012011	-1.74083	-3.11674e-10
185318914	rs1443032	4.04707e-11	-1.83461	0.757059	0.000510907	-1.82454	1.53614	0.000515957	-1.82418	1.54097
185319044	rs143657855	2.81458e-11	-1.52857e-10	-1.44073	0.000167364	-1.52857e-10	-1.40441	0.000168123	-1.52857e-10	-1.40454
185319446	rs12612676	4.49132e-11	-1.84059	0.867196	7.43311e-05	-1.80094	-0.415118	7.51419e-05	-1.79912	-0.410741
185319770	rs112630861	1.72661e-10	-1.84408	2.21729	0.00169952	-1.76342	2.67693	0.0017207	-1.76279	2.68404
185321078	rs28535247	2.60341e-11	-1.83888	0.320161	0.000337169	-1.66561	0.961609	0.00034038	-1.66494	0.965763
185321107	rs150785056	2.85264e-11	-1.52857e-10	-1.4273	0.000163791	-1.52857e-10	-1.426	0.00016454	-1.52857e-10	-1.42609
185321631	rs142980190	2.84828e-11	-1.52857e-10	-1.42883	0.00016406	-1.52857e-10	-1.42435	0.00016481	-1.52857e-10	-1.42445
185321888	rs12465889	2.56078e-11	-1.83614	0.300902	0.000368649	-1.55386	0.939116	0.00037129	-1.5555	0.94325
185322491	rs10172686	1.51391e-10	-1.79253	2.03427	0.00143126	-1.7409	2.48263	0.00144646	-1.74193	2.48957
185322513	rs72893704	1.59358e-10	-1.82827	2.1213	0.00169444	-1.66454	2.57506	0.00171212	-1.66584	2.58209
185322637	rs72893707	1.5747e-10	-1.83232	2.11342	0.0017042	-1.65044	2.5667	0.00172188	-1.65178	2.57372
185322899	rs10211526	1.57709e-10	-1.8096	2.09223	0.00155276	-1.71301	2.53621	0.00156869	-1.71416	2.54292
185323213	rs79027774	6.97932e-11	-0.532592	-3.11674e-10	0.000117908	-1.75468	-3.11674e-10	0.000118391	-1.75525	-3.11674e-10
185323312	rs143609733	3.07994e-11	-1.52857e-10	-1.35063	0.000179615	-1.52857e-10	-1.33377	0.000180461	-1.52857e-10	-1.33373
185323400	rs12614489	4.93446e-11	-1.79621	0.916907	0.000672259	-1.73559	1.72165	0.00067805	-1.73664	1.72663
185324256	rs35830509	5.37362e-11	-0.794042	-3.11674e-10	0.000235426	-1.06319	-3.11674e-10	0.000236677	-1.06254	-3.11674e-10
185324305	rs77640787	1.8849e-11	-1.84167	-3.11674e-10	0.000163199	-1.42962	-3.11674e-10	0.000163707	-1.43116	-3.11674e-10
185324609	rs12622636	1.3596e-10	-1.80645	1.94068	0.00132464	-1.71885	2.38316	0.00133845	-1.71998	2.39001
185325073	rs34023681	9.55946e-11	-1.83398	1.61596	0.000106067	-1.80694	-0.0535759	0.000107263	-1.80517	-0.0487812
185325171	rs6740184	1.39247e-10	-1.81827	1.97639	0.00140955	-1.69468	2.42112	0.00142414	-1.69592	2.42801
185325686	rs141471068	3.61512e-11	-1.19042	-3.11674e-10	0.000114275	-1.78598	-3.11674e-10	0.000114743	-1.78654	-3.11674e-10
185325780	rs60629413	2.82962e-11	-1.52857e-10	-1.4354	0.000165529	-1.52857e-10	-1.41544	0.000166283	-1.52857e-10	-1.41555
185325838	rs116420562	3.32262e-11	-1.27479	-3.11674e-10	0.00045745	-0.398918	-3.11674e-10	0.000463097	-0.3913	-3.11674e-10
185325852	rs182584787	1.95981e-11	-1.80269	-3.11674e-10	0.000118682	-1.74814	-3.11674e-10	0.000118895	-1.75099	-3.11674e-10
185326026	rs72893713	1.41803e-10	-1.82121	1.99753	0.00145601	-1.68471	2.44359	0.00147114	-1.68593	2.45049
185326251	rs12693377	3.47398e-11	-1.79914	0.568901	0.000449689	-1.7319	1.31587	0.000453578	-1.73303	1.32096
185326450	rs111937446	2.90663e-11	-1.40855	-3.11674e-10	0.000121528	-1.72444	-3.11674e-10	0.000122108	-1.72433	-3.11674e-10
185326455	rs1966770	1.45451e-10	-1.80352	2.00523	0.00140211	-1.73063	2.45177	0.00141697	-1.73165	2.45869
185326526	rs1966769	1.29038e-10	-1.8237	1.90568	0.0013255	-1.68097	2.34593	0.00133906	-1.68227	2.35275
185326664	rs1992515	1.39821e-10	-1.82121	1.98345	0.00143439	-1.68471	2.42862	0.00144927	-1.68593	2.43552
185326899	rs72893716	1.39844e-10	-1.82817	1.99057	0.0014532	-1.67925	2.43619	0.0014682	-1.68054	2.44309
185327466	rs6733780	3.27665e-11	-1.79931	0.510591	0.000425143	-1.7197	1.24753	0.000428784	-1.72084	1.25256
185327680	rs6751688	1.19442e-10	-1.82799	1.8327	0.00124198	-1.6684	2.26828	0.00125454	-1.66974	2.27503
185327700	rs72893721	1.33908e-10	-1.82827	1.9473	0.00140844	-1.66454	2.39019	0.0014229	-1.66584	2.39705
185328149	rs1443027	1.21683e-10	-1.78179	1.80508	0.00109813	-1.76211	2.23889	0.0011097	-1.76301	2.24561
185328168	rs140317421	3.93781e-11	-1.10492	-3.11674e-10	0.000123054	-1.71196	-3.11674e-10	0.000123725	-1.71117	-3.11674e-10
185329691	rs768352	1.45419e-10	-1.7962	1.99769	0.00139133	-1.73033	2.44377	0.00140615	-1.7313	2.45067
185331317	rs11678101	1.43326e-10	-1.75322	1.94022	0.00125271	-1.77418	2.38266	0.00126615	-1.77502	2.38952
185332233	rs17429724	4.76949e-11	-0.913304	-3.11674e-10	0.00020407	-1.20612	-3.11674e-10	0.000205125	-1.20562	-3.11674e-10
185333717	rs10170741	3.37304e-11	-1.75334	0.49361	0.000431566	-1.68477	1.22761	0.000435138	-1.68619	1.23261
185333874	rs12104636	2.82433e-11	-1.52857e-10	-1.43727	0.00016608	-1.52857e-10	-1.41212	0.000166835	-1.52857e-10	-1.41223
185333892	rs12104637	2.80581e-11	-1.52857e-10	-1.44385	0.000169081	-1.52857e-10	-1.39421	0.000169845	-1.52857e-10	-1.39435
185334098	rs4666982	1.02512e-10	-1.76908	1.62093	0.000898071	-1.767	2.04267	0.000907353	-1.76791	2.04921
185334256	rs11676821	1.14222e-10	-1.77266	1.73267	0.00101718	-1.76196	2.16217	0.00102807	-1.76282	2.16903
185334909	rs79496971	3.01214e-11	-1.52857e-10	-1.37289	0.000163888	-1.52857e-10	-1.4254	0.000164589	-1.52857e-10	-1.42579
185335135	rs74469819	8.5941e-11	-1.52857e-10	-0.324469	0.000333757	-1.52857e-10	-0.714174	0.000336371	-1.52857e-10	-0.711021
185336888	rs77665708	2.7977e-11	-1.52857e-10	-1.44675	0.000174959	-1.52857e-10	-1.36003	0.000175743	-1.52857e-10	-1.36022
185337456	rs188817743	2.17971e-11	-1.69635	-3.11674e-10	0.000113372	-1.79391	-3.11674e-10	0.000113786	-1.79492	-3.11674e-10
185337562	rs7574316	1.00933e-10	-1.7593	1.59563	0.00085465	-1.77635	2.00246	0.000863097	-1.77717	2.00846
185337675	rs117095702	2.79883e-11	-1.52857e-10	-1.44634	0.000179188	-1.52857e-10	-1.33615	0.000179975	-1.52857e-10	-1.33642
185338176	rs527389075	2.83117e-11	-1.52857e-10	-1.43485	0.000191291	-1.52857e-10	-1.27079	0.000192118	-1.52857e-10	-1.27113
185338521	rs150718771	1.8798e-11	-1.84438	-3.11674e-10	0.000130887	-1.65025	-3.11674e-10	0.00013102	-1.65389	-3.11674e-10
185338974	rs139930910	4.11295e-10	-1.52857e-10	1.24118	0.00105879	-1.52857e-10	0.440297	0.00106419	-1.52857e-10	0.440728
185339333	rs56242339	1.04868e-10	-1.75444	1.62901	0.000881835	-1.78058	2.038	0.0008906	-1.78137	2.04403
185339475	rs7608388	1.06283e-10	-1.75444	1.64241	0.000894502	-1.78058	2.05226	0.000903404	-1.78137	2.0583
185339908	rs76338598	5.93915e-11	-0.693978	-3.11674e-10	0.00011712	-1.76138	-3.11674e-10	0.000117583	-1.76209	-3.11674e-10
185339921	rs1036872	9.8606e-11	-1.7042	1.5172	0.000814331	-1.81418	1.99196	0.000822586	-1.81476	1.99797
185340116	rs117658201	1.04044e-10	-1.52857e-10	-0.133315	0.00031793	-1.52857e-10	-0.762754	0.000320139	-1.52857e-10	-0.760481
185341838	rs80147689	2.83413e-11	-1.43381	-3.11674e-10	0.000141948	-1.56913	-3.11674e-10	0.000143104	-1.56567	-3.11674e-10
185341872	rs13019088	3.78996e-11	-1.71051	0.567321	0.000471421	-1.72843	1.35959	0.000475032	-1.72977	1.36392
185342042	rs11692149	3.44561e-11	-1.7164	0.477954	0.000426533	-1.72282	1.25392	0.000429751	-1.7242	1.25816
185342576	rs150770858	1.90364e-11	-1.83178	-3.11674e-10	0.000126483	-1.68448	-3.11674e-10	0.000126607	-1.68815	-3.11674e-10
185342775	rs72893744	1.01554e-10	-1.72361	1.56607	0.00087663	-1.79308	2.04458	0.000885342	-1.7939	2.05064
185343266	rs145053223	3.04022e-11	-1.52857e-10	-1.36361	0.000160412	-1.52857e-10	-1.44684	0.00016116	-1.52857e-10	-1.44684
185343336	rs78498827	2.06304e-11	-1.75136	-3.11674e-10	0.00038005	-0.584284	-3.11674e-10	0.000381215	-0.585874	-3.11674e-10
185343431	rs72893750	2.18775e-11	-1.69267	-3.11674e-10	0.00014336	-1.55923	-3.11674e-10	0.000144406	-1.55661	-3.11674e-10
185343545	rs72893752	9.51759e-11	-1.72924	1.50684	0.000825602	-1.78927	1.9808	0.000833736	-1.79012	1.9868
185344637	rs72893754	1.94133e-11	-1.81217	-3.11674e-10	0.000127103	-1.67959	-3.11674e-10	0.000127793	-1.67883	-3.11674e-10
185345461	rs7592419	8.51328e-11	-1.71689	1.38297	0.000715461	-1.79892	1.84726	0.000722481	-1.7997	1.85315
185345788	rs16825970	2.83264e-11	-1.52857e-10	-1.43434	0.000165248	-1.52857e-10	-1.41714	0.000166	-1.52857e-10	-1.41725
185346202	rs4146075	5.99865e-11	-0.30675	-0.37726	2.69834e-05	-1.83825	-1.39111	2.71574e-05	-1.83693	-1.39066
185346283	rs1820538	8.09498e-11	-1.75589	1.37159	0.000832625	-1.77548	1.97547	0.00084093	-1.77642	1.98169
185346426	rs76643097	2.42869e-10	-0.570403	1.2848	0.000376948	-0.616084	0.0236061	0.000383357	-0.610152	0.029881
185346471	rs190358934	2.88184e-11	-1.52857e-10	-1.41711	0.000163638	-1.52857e-10	-1.42693	0.000164385	-1.52857e-10	-1.42702
185346581	rs72893759	1.62117e-11	-1.83159	-0.160802	0.000124561	-1.82353	0.123741	0.000125831	-1.82325	0.128952
185347541	rs142599986	1.91606e-11	-1.82528	-3.11674e-10	0.000123061	-1.71191	-3.11674e-10	0.000124058	-1.70849	-3.11674e-10
185348508	rs77357807	2.65613e-10	-0.639772	1.44368	0.000378455	-0.649482	0.0609925	0.000385308	-0.64091	0.0657168
185348877	rs75460878	2.84701e-11	-1.52857e-10	-1.42927	0.000166842	-1.52857e-10	-1.40754	0.000167583	-1.52857e-10	-1.40776
185349505	rs1348342	4.89634e-12	-1.84561	-1.34404	3.67219e-05	-1.81801	-1.1032	3.68808e-05	-1.81908	-1.10246
185349579	rs114555556	2.83563e-11	-1.52857e-10	-1.43328	0.000167952	-1.52857e-10	-1.4009	0.000168695	-1.52857e-10	-1.40114
185350592	rs1372953	4.86503e-12	-1.84536	-1.3507	3.6196e-05	-1.82017	-1.11547	3.63537e-05	-1.82119	-1.11475
185350602	rs1992514	5.17151e-11	-0.289887	-0.542492	2.90805e-05	-1.78354	-1.37098	2.93407e-05	-1.77984	-1.37042
185350711	rs1372952	9.89674e-12	-1.81748	-0.668443	6.94581e-05	-1.84134	-0.442526	7.00821e-05	-1.84125	-0.438324
185350744	rs17616975	6.55235e-10	-0.389868	2.09673	0.00043611	-0.90791	0.461218	0.000443375	-0.903068	0.468246
185351514	rs17616987	6.72278e-10	-0.377733	2.11028	0.00044478	-0.898164	0.471159	0.000452209	-0.893298	0.478205
185352144	rs146890786	1.89302e-11	-1.83737	-3.11674e-10	0.000125446	-1.69271	-3.11674e-10	0.000125835	-1.69426	-3.11674e-10
185352219	rs1427149	1.12848e-11	-1.70422	-0.650447	0.000124165	-1.72838	0.0254122	0.000124806	-1.73165	0.0291747
185353473	rs1014024	1.1918e-11	-1.73051	-0.569565	8.35366e-05	-1.80041	-0.298895	8.41467e-05	-1.80125	-0.295422
185354045	rs10497652	3.46039e-11	-1.23416	-3.11674e-10	0.000140268	-1.58103	-3.11674e-10	0.00014094	-1.5809	-3.11674e-10
185354580	rs28483561	2.79805e-11	-1.52857e-10	-1.44662	0.000177203	-1.52857e-10	-1.34729	0.000177966	-1.52857e-10	-1.34764
185354592	rs28725197	2.79795e-11	-1.52857e-10	-1.44666	0.000177344	-1.52857e-10	-1.34649	0.000178108	-1.52857e-10	-1.34685
185354840	rs11891415	1.19539e-11	-1.70629	-0.590783	8.03511e-05	-1.815	-0.323185	8.09469e-05	-1.8157	-0.319748
185354919	rs77013086	7.37945e-10	-0.400746	2.22649	0.000475654	-0.916636	0.556742	0.000483651	-0.911817	0.563943
185355598	rs1303828	2.73701e-11	-1.46868	-3.11674e-10	0.000108496	-1.83788	-3.11674e-10	0.000109105	-1.83693	-3.11674e-10
185355695	rs3902438	1.17919e-11	-1.73051	-0.580205	8.25257e-05	-1.80041	-0.311071	8.31268e-05	-1.80125	-0.307616
185355748	rs78499510	7.50842e-10	-0.434623	2.27769	0.000480789	-0.943762	0.594603	0.00048887	-0.939013	0.601872
185355833	rs7574140	2.82566e-11	-1.52857e-10	-1.4368	0.000169171	-1.52857e-10	-1.39368	0.000169916	-1.52857e-10	-1.39393
185357149	rs12471708	5.13016e-12	-1.84561	-1.29739	4.04598e-05	-1.81801	-1.00626	4.06436e-05	-1.81908	-1.00531
185357248	rs77036058	2.81173e-11	-1.44175	-3.11674e-10	0.000239029	-1.048	-3.11674e-10	0.000240525	-1.04641	-3.11674e-10
185357385	rs183903263	2.83101e-11	-1.52857e-10	-1.43491	0.000167355	-1.52857e-10	-1.40447	0.000168105	-1.52857e-10	-1.40465
185357482	rs56793009	2.91285e-11	-1.52857e-10	-1.40641	0.000163134	-1.52857e-10	-1.43002	0.000163871	-1.52857e-10	-1.43016
185357532	rs2162455	1.16194e-11	-1.73598	-0.589471	8.19441e-05	-1.79687	-0.321682	8.2537e-05	-1.79775	-0.318243
185357716	rs1443026	5.30151e-12	-1.84536	-1.26478	4.26482e-05	-1.82017	-0.951429	4.28463e-05	-1.82119	-0.950423
185357907	rs189453599	2.80033e-11	-1.52857e-10	-1.44581	0.000183039	-1.52857e-10	-1.31489	0.000183818	-1.52857e-10	-1.31529
185358084	rs72893780	1.19168e-11	-1.72491	-0.575274	8.27104e-05	-1.80381	-0.305427	8.33164e-05	-1.80463	-0.301963
185358265	rs2369586	1.13243e-11	-1.72396	-0.627217	7.77728e-05	-1.80581	-0.364985	7.83368e-05	-1.80661	-0.361613
185359517	rs144232715	2.83566e-11	-1.52857e-10	-1.43327	0.000166864	-1.52857e-10	-1.40741	0.000167613	-1.52857e-10	-1.40758
185359598	rs7572199	1.16372e-11	-1.72396	-0.599964	8.02437e-05	-1.80581	-0.333708	8.08296e-05	-1.80661	-0.330287
185359645	rs10187380	5.4697e-11	-0.273385	-0.502934	2.90858e-05	-1.7802	-1.37413	2.93481e-05	-1.7764	-1.37361
185360176	rs12467081	5.78121e-11	-0.291783	-0.429148	2.68441e-05	-1.83967	-1.39488	2.70156e-05	-1.83845	-1.39438
185360281	rs113532664	1.19494e-11	-1.72915	-0.5683	8.41056e-05	-1.79506	-0.297448	8.47158e-05	-1.79596	-0.293972
185361231	rs117696808	4.69923e-11	-1.52857e-10	-0.928145	0.00033072	-1.52857e-10	-0.723312	0.000332702	-1.52857e-10	-0.72199
185361548	rs2114548	1.2068e-11	-1.66567	-0.621906	7.66426e-05	-1.82655	-0.358885	7.7218e-05	-1.8271	-0.355503
185361579	rs1596267	1.16593e-11	-1.71775	-0.60428	8.11673e-05	-1.80214	-0.32593	8.17938e-05	-1.80298	-0.322059
185361892	rs116102457	2.06322e-11	-1.75128	-3.11674e-10	0.000109034	-1.83293	-3.11674e-10	0.000109591	-1.83248	-3.11674e-10
185361939	rs76142318	9.48672e-10	-0.170031	2.24696	0.000599284	-0.729939	0.601089	0.000609594	-0.724659	0.608214
185362149	rs12467551	6.85173e-11	-0.190003	-0.361039	2.74403e-05	-1.83559	-1.37698	2.76286e-05	-1.83401	-1.37637
185362244	rs12467583	1.19448e-11	-1.66885	-0.628977	0.000132993	-1.74739	0.113094	0.000133721	-1.75038	0.116897
185362483	rs17429906	1.13268e-11	-1.73051	-0.620444	7.88049e-05	-1.80041	-0.357205	7.93733e-05	-1.80125	-0.353821
185363866	rs17617005	1.69262e-11	-1.30391	-0.645355	4.61912e-05	-1.80933	-0.882467	4.6464e-05	-1.81033	-0.880231
185363926	rs138729647	2.27313e-11	-1.65438	-3.11674e-10	0.00011201	-1.806	-3.11674e-10	0.00011244	-1.80682	-3.11674e-10
185364279	rs10194642	1.21249e-11	-1.67682	-0.606045	0.000136765	-1.75103	0.144704	0.000137528	-1.75396	0.148545
185364598	rs55715994	2.25323e-11	-1.66318	-3.11674e-10	0.000149253	-1.51894	-3.11674e-10	0.000150345	-1.5163	-3.11674e-10
185364825	rs76305707	2.99464e-11	-1.52857e-10	-1.37872	0.000160851	-1.52857e-10	-1.44411	0.000161589	-1.52857e-10	-1.44418
185365345	rs115653571	2.79766e-11	-1.52857e-10	-1.44676	0.000180155	-1.52857e-10	-1.33077	0.000180926	-1.52857e-10	-1.33115
185365463	rs75955552	1.50135e-11	-1.1797	-0.889475	2.55983e-05	-1.84124	-1.44082	2.57005e-05	-1.84196	-1.44077
185365578	rs78845317	9.87312e-10	-0.400081	2.51694	0.000573517	-0.916103	0.743304	0.000583395	-0.911283	0.750909
185366576	rs140739254	2.23589e-11	-1.67091	-3.11674e-10	0.000117941	-1.7544	-3.11674e-10	0.000118728	-1.75241	-3.11674e-10
185366965	rs6434084	5.21521e-12	-1.84584	-1.28071	4.24109e-05	-1.81898	-0.958205	4.26044e-05	-1.82002	-0.957256
185367006	rs6434085	5.21536e-12	-1.84581	-1.28071	4.23213e-05	-1.82109	-0.958205	4.25163e-05	-1.82209	-0.957256
185367324	rs147808655	6.68848e-10	1.72743	-3.11674e-10	0.000271714	-0.919835	-3.11674e-10	0.000272852	-0.920309	-3.11674e-10
185368791	rs7562340	5.17103e-12	-1.84581	-1.28925	4.24677e-05	-1.82109	-0.954754	4.26637e-05	-1.82209	-0.953795
185368838	rs1348339	1.29823e-11	-1.73168	-0.482867	9.33642e-05	-1.78806	-0.200014	9.40595e-05	-1.78892	-0.196394
185369623	rs17583433	1.07971e-09	-0.37601	2.58233	0.000613869	-0.89678	0.791977	0.000624526	-0.89191	0.799666
185369644	rs77731075	2.25764e-11	-1.66122	-3.11674e-10	0.000118774	-1.74736	-3.11674e-10	0.000119575	-1.74529	-3.11674e-10
185369649	rs1867187	1.29935e-11	-1.74922	-0.464463	9.59304e-05	-1.78187	-0.179096	9.66432e-05	-1.78277	-0.175446
185370786	rs17583446	1.04523e-09	-0.42276	2.59662	0.000597617	-0.934272	0.802637	0.000607944	-0.929499	0.810344
185371145	rs17583453	1.08411e-09	-0.412041	2.62242	0.000614487	-0.925689	0.821891	0.00062514	-0.920893	0.829631
185371897	rs72625290	5.47802e-12	-1.69354	-1.38385	4.29366e-05	-1.42632	-1.33854	4.32815e-05	-1.42196	-1.33955
185372407	rs78754921	2.85645e-11	-1.52857e-10	-1.42596	0.000163672	-1.52857e-10	-1.42672	0.000164423	-1.52857e-10	-1.42679
185372578	rs17508064	1.05748e-11	-1.83915	-0.580502	7.89379e-05	-1.81122	-0.344706	7.96651e-05	-1.81098	-0.340431
185372983	rs28709986	1.31718e-11	-1.65411	-0.545941	0.000130132	-1.38415	-0.271894	0.000130971	-1.38588	-0.26838
185373152	rs35334414	1.70495e-11	-0.645764	-1.29624	5.00689e-05	-1.64402	-0.967169	5.05482e-05	-1.64009	-0.966223
185373189	rs56766078	1.3836e-11	-1.6557	-0.495156	0.00014163	-1.35737	-0.213996	0.000142564	-1.35905	-0.210396
185373387	rs145146343	3.19689e-11	-1.52857e-10	-1.31337	0.00019708	-1.52857e-10	-1.24098	0.00019799	-1.52857e-10	-1.24102
185373513	rs1978953	1.10985e-09	-0.388071	2.62192	0.00062618	-0.906467	0.821519	0.000637067	-0.901622	0.829259
185373613	rs150949825	2.01611e-11	-1.77437	-3.11674e-10	0.000119488	-1.74137	-3.11674e-10	0.000120202	-1.74007	-3.11674e-10
185374342	rs75179641	1.0966e-09	-0.400081	2.62192	0.000620175	-0.916103	0.821519	0.000630942	-0.911283	0.829259
185374996	rs12472136	5.99565e-11	-0.248499	-0.43601	2.92995e-05	-1.7827	-1.36431	2.95594e-05	-1.77911	-1.36373
185375026	rs10931143	6.01808e-11	-0.213645	-0.467131	2.92515e-05	-1.77562	-1.37303	2.95157e-05	-1.77183	-1.37248
185375116	rs16825993	5.57159e-11	-0.757863	-3.11674e-10	0.000145915	-1.54156	-3.11674e-10	0.000146905	-1.53945	-3.11674e-10
185375265	rs12472209	8.13982e-11	-0.210633	-0.168144	2.90393e-05	-1.82324	-1.33269	2.92657e-05	-1.82086	-1.33196
185375371	rs62174886	1.91155e-11	-1.82763	-3.11674e-10	0.000108103	-1.8415	-3.11674e-10	0.000108611	-1.84146	-3.11674e-10
185376297	rs1443024	6.33508e-11	-0.199768	-0.429673	2.99518e-05	-1.76269	-1.36231	3.02334e-05	-1.75858	-1.3617
185376560	rs6747376	1.48102e-11	-1.73296	-0.349857	0.00010846	-1.78887	-0.0493337	0.000109291	-1.78972	-0.0455013
185376667	rs6750654	1.47413e-11	-1.72187	-0.365604	0.000105759	-1.79631	-0.0671151	0.000106573	-1.7971	-0.0633072
185376826	rs115496992	2.05114e-11	-1.75715	-3.11674e-10	0.000203459	-1.20912	-3.11674e-10	0.000204647	-1.20795	-3.11674e-10
185378612	rs13423710	4.65986e-12	-1.84569	-1.39345	3.4518e-05	-1.82312	-1.15999	3.4671e-05	-1.82408	-1.15926
185379772	rs34370146	6.92792e-12	-1.84339	-0.999176	3.16214e-05	-1.73095	-1.3398	3.17166e-05	-1.73219	-1.34021
185380164	rs66495417	1.81771e-10	-0.201408	0.626026	3.73257e-05	-1.82335	-1.08156	3.7533e-05	-1.82398	-1.08004
185380233	rs148634908	3.81027e-11	-1.52857e-10	-1.13784	0.000204512	-1.52857e-10	-1.20396	0.00020544	-1.52857e-10	-1.20408
185380362	rs2033138	9.44999e-12	-1.84446	-0.687652	9.91022e-05	-1.49752	-0.43091	0.00010028	-1.49435	-0.426917
185380482	rs79115101	9.41799e-12	-1.63887	-0.896642	3.75102e-05	-1.84577	-1.05421	3.77571e-05	-1.84581	-1.05225
185380682	rs10931144	1.44161e-10	-0.206338	0.39914	3.7696e-05	-1.82277	-1.07227	3.78979e-05	-1.82341	-1.07093
185381508	rs6717688	4.5327e-10	-0.500838	1.8392	0.000107318	-1.5851	-0.263684	0.000108778	-1.58074	-0.259186
185381651	rs1365714	2.00717e-10	-0.617237	1.141	8.08449e-05	-1.52041	-0.61164	8.19027e-05	-1.51449	-0.609214
185382736	rs7562669	9.23977e-11	-0.327296	0.0752689	3.03853e-05	-1.84398	-1.26665	3.05328e-05	-1.84424	-1.2662
185382753	rs75144869	1.22433e-10	0.0294328	-3.11674e-10	0.00224911	1.1937	-3.11674e-10	0.00224921	1.1891	-3.11674e-10
185382961	rs1582823	7.91701e-12	-1.84568	-0.86344	3.40924e-05	-1.70473	-1.29078	3.41907e-05	-1.70611	-1.29118
185383441	rs77623385	2.91296e-11	-1.40638	-3.11674e-10	0.000690118	0.0122772	-3.11674e-10	0.000692697	0.0113549	-3.11674e-10
185383451	rs12620876	2.09803e-10	-0.105925	0.673964	3.78929e-05	-1.82855	-1.06127	3.81067e-05	-1.82914	-1.05971
185383712	rs7425839	1.99982e-10	-0.105925	0.626026	3.71321e-05	-1.82855	-1.08156	3.734e-05	-1.82914	-1.08004
185383985	rs10931145	9.10813e-11	-0.323248	0.0568711	3.02407e-05	-1.84246	-1.27294	3.03843e-05	-1.84281	-1.2725
185384091	rs35550367	9.36372e-12	-1.82965	-0.711635	8.7365e-05	-1.59581	-0.458684	8.83557e-05	-1.59312	-0.454746
185384439	rs193147684	2.92674e-11	-1.52857e-10	-1.40166	0.000162723	-1.52857e-10	-1.43254	0.000163407	-1.52857e-10	-1.43299
185384875	rs34140534	9.45209e-12	-1.82965	-0.702242	8.83212e-05	-1.59581	-0.447799	8.93246e-05	-1.59312	-0.443839
185385913	rs78621838	3.69009e-11	-1.52857e-10	-1.16989	0.000199298	-1.52857e-10	-1.22979	0.000200203	-1.52857e-10	-1.22991
185386490	rs79121302	2.90417e-11	-1.52857e-10	-1.4094	0.000162415	-1.52857e-10	-1.43443	0.000163155	-1.52857e-10	-1.43454
185388461	rs76341800	2.15574e-11	-1.70741	-3.11674e-10	0.000113789	-1.79024	-3.11674e-10	0.000114469	-1.78893	-3.11674e-10
185389027	rs76977894	2.95749e-11	-1.41392	0.0227138	3.12702e-05	-1.76109	-1.32083	3.13149e-05	-1.76407	-1.32107
185389301	rs62174888	2.15381e-10	0.59428	-3.11674e-10	0.0002331	-1.07312	-3.11674e-10	0.000234771	-1.07063	-3.11674e-10
185389340	rs62174889	1.97663e-11	-1.79415	-3.11674e-10	0.00011115	-1.81371	-3.11674e-10	0.000112059	-1.81021	-3.11674e-10
185389700	rs35005555	9.52139e-12	-1.832	-0.692592	9.34378e-05	-1.55066	-0.436626	9.45144e-05	-1.54784	-0.432644
185390094	rs4666659	8.78983e-12	-1.84581	-0.758726	3.58113e-05	-1.69923	-1.24709	3.59088e-05	-1.70063	-1.24762
185390114	rs6724979	2.94563e-11	-1.52857e-10	-1.39522	0.000161383	-1.52857e-10	-1.44081	0.000162123	-1.52857e-10	-1.44088
185390885	rs68171887	1.95166e-10	0.056521	0.439202	3.38589e-05	-1.84347	-1.15892	3.40552e-05	-1.84368	-1.15757
185391309	rs11686547	1.52199e-10	0.0268348	0.220224	0.000167411	-0.574489	-0.829648	0.000170554	-0.564398	-0.825787
185391769	rs145603582	2.32619e-11	-1.63131	-3.11674e-10	0.0001088	-1.83508	-3.11674e-10	0.000109271	-1.8354	-3.11674e-10
185392280	rs35335408	9.45913e-12	-1.80521	-0.72594	8.07335e-05	-1.65815	-0.475279	8.16226e-05	-1.65576	-0.471374
185392607	rs6712236	2.91082e-11	-1.52857e-10	-1.40711	0.000161915	-1.52857e-10	-1.43752	0.000162653	-1.52857e-10	-1.43762
185393429	rs77413801	1.60177e-10	-0.00773517	0.305883	0.000171492	-0.602945	-0.777107	0.00017472	-0.592967	-0.773086
185393763	rs75801088	3.47899e-11	-1.2288	-3.11674e-10	0.000107652	-1.84568	-3.11674e-10	0.000108154	-1.84568	-3.11674e-10
185394672	rs74489441	6.80121e-12	-1.58685	-1.27418	2.8861e-05	-1.84194	-1.32016	2.90153e-05	-1.84233	-1.31909
185395223	rs4519476	4.56493e-10	0.354025	0.991418	0.000196879	-0.796465	-0.445531	0.000201313	-0.78518	-0.439197
185395311	rs1593662	5.48477e-10	0.531599	0.997418	0.000184543	-0.698321	-0.608383	0.000188757	-0.686474	-0.602303
185395523	rs72895640	1.10366e-11	-1.79541	-0.581501	9.45895e-05	-1.81861	-0.156434	9.56279e-05	-1.81705	-0.15172
185395525	rs72895642	1.10358e-11	-1.79866	-0.578322	9.51935e-05	-1.81612	-0.152552	9.62458e-05	-1.8145	-0.147832
185395687	rs74326810	3.24804e-11	-1.52857e-10	-1.29749	0.000180765	-1.52857e-10	-1.32739	0.000181558	-1.52857e-10	-1.32766
185395707	rs35419204	1.06532e-11	-1.77583	-0.636436	8.7604e-05	-1.82578	-0.225983	8.85392e-05	-1.82445	-0.221345
185395708	rs1593663	4.88784e-10	0.375306	1.03848	0.000205932	-0.781752	-0.415289	0.000210606	-0.770387	-0.40886
185396009	rs77666609	5.28263e-11	-1.52857e-10	-0.81112	0.000198662	-1.52857e-10	-1.23298	0.000199543	-1.52857e-10	-1.23321
185396103	rs72625291	1.2451e-09	0.354781	1.99406	4.9614e-05	-1.84491	-0.775406	4.99297e-05	-1.84485	-0.77377
185396486	rs56883427	3.01764e-11	-1.52857e-10	-1.37107	0.000160586	-1.52857e-10	-1.44575	0.000161327	-1.52857e-10	-1.4458
185397561	rs10177416	1.39027e-09	0.454195	2.00493	5.00087e-05	-1.84179	-0.7706	5.03303e-05	-1.84167	-0.768958
185397839	rs140668782	2.87918e-11	-1.52857e-10	-1.41804	0.000165981	-1.52857e-10	-1.41271	0.000166714	-1.52857e-10	-1.41296
185397969	rs116542043	2.03659e-11	-1.76427	-3.11674e-10	0.000137836	-1.59852	-3.11674e-10	0.000138418	-1.59896	-3.11674e-10
185398258	rs79934448	4.94069e-11	-0.878039	-3.11674e-10	0.000143871	-1.55567	-3.11674e-10	0.00014522	-1.55099	-3.11674e-10
185398286	rs145745708	1.95246e-11	-1.80645	-3.11674e-10	0.00026943	-0.928277	-3.11674e-10	0.000270156	-0.930236	-3.11674e-10
185398287	rs57589450	5.15951e-10	0.332849	1.13503	0.000207587	-0.811075	-0.37796	0.000212305	-0.799868	-0.371347
185398324	rs12615746	1.06333e-09	0.414893	1.77613	4.53518e-05	-1.84328	-0.866861	4.56348e-05	-1.84318	-0.865384
185398913	rs77785660	2.58024e-11	-1.52766	-3.11674e-10	0.000170573	-1.38542	-3.11674e-10	0.000172012	-1.38167	-3.11674e-10
185399079	rs62174928	1.14978e-11	-1.80171	-0.534262	9.96264e-05	-1.82189	-0.101266	0.000100727	-1.82043	-0.0963972
185399821	rs1427148	1.18174e-09	0.176526	2.12008	5.07819e-05	-1.84583	-0.751216	5.10779e-05	-1.84584	-0.75005
185400303	rs13393271	8.65293e-10	0.348073	1.63687	0.000201163	-0.90804	-0.312428	0.000205805	-0.896876	-0.305431
185400705	rs12477814	1.26275e-11	-1.84561	-0.396641	4.05244e-05	-1.63275	-1.18993	4.06032e-05	-1.63437	-1.19102
185401265	rs17430153	9.91931e-10	0.43961	1.68191	0.000231767	-0.850018	-0.228837	0.000237237	-0.838563	-0.221612
185401560	rs183143962	1.97713e-11	-1.7939	-3.11674e-10	0.000145559	-1.544	-3.11674e-10	0.000146182	-1.54438	-3.11674e-10
185401911	rs77369553	1.87706e-11	-1.84584	-3.11674e-10	0.000146495	-1.53759	-3.11674e-10	0.000147968	-1.53224	-3.11674e-10
185402349	rs114205704	3.58373e-11	-1.19914	-3.11674e-10	0.000246405	-1.01761	-3.11674e-10	0.000248753	-1.01278	-3.11674e-10
185402361	rs55865515	1.03109e-11	-1.79299	-0.651941	7.31134e-05	-1.82917	-0.403401	7.39517e-05	-1.8279	-0.397928
185402468	rs115155462	2.75284e-11	-1.46291	-3.11674e-10	0.000184278	-1.30814	-3.11674e-10	0.000185889	-1.30409	-3.11674e-10
185402473	rs116233673	2.68589e-11	-1.48753	-3.11674e-10	0.000178965	-1.33739	-3.11674e-10	0.00018051	-1.33345	-3.11674e-10
185402478	rs115284917	2.69587e-11	-1.48382	-3.11674e-10	0.000179758	-1.33298	-3.11674e-10	0.000181312	-1.32902	-3.11674e-10
185402496	rs116728279	2.7018e-11	-1.48163	-3.11674e-10	0.000180228	-1.33036	-3.11674e-10	0.000181788	-1.32639	-3.11674e-10
185403998	rs35993772	1.02451e-11	-1.78593	-0.665402	7.17337e-05	-1.83279	-0.418831	7.25427e-05	-1.83166	-0.4134
185404182	rs62174932	1.13685e-11	-1.84529	-0.501993	3.75522e-05	-1.6225	-1.27636	3.76334e-05	-1.62416	-1.27718
185404338	rs75254889	7.78001e-12	-1.38698	-1.33959	2.6937e-05	-1.78547	-1.44562	2.70278e-05	-1.78689	-1.44548
185404920	rs6742715	2.7698e-09	-0.210364	3.35877	0.000139415	-1.61941	0.0322784	0.000141478	-1.6135	0.0364105
185404924	rs78399493	1.91753e-11	-1.82451	-3.11674e-10	0.000133674	-1.62918	-3.11674e-10	0.000133951	-1.63176	-3.11674e-10
185405437	rs144681942	2.86212e-11	-1.52857e-10	-1.42398	0.000168958	-1.52857e-10	-1.39493	0.000169682	-1.52857e-10	-1.39531
185405580	rs2033137	5.28328e-08	3.11684	2.97992	0.000202037	-0.88398	-0.332155	0.000206783	-0.868953	-0.328614
185405645	rs79416448	2.82906e-11	-1.4356	-3.11674e-10	0.000109518	-1.8285	-3.11674e-10	0.000110073	-1.8281	-3.11674e-10
185406044	rs142879312	2.82684e-11	-1.52857e-10	-1.43639	0.000173182	-1.52857e-10	-1.37025	0.00017391	-1.52857e-10	-1.3707
185406298	rs34566897	1.02858e-11	-1.79921	-0.648159	7.33862e-05	-1.82908	-0.399774	7.42383e-05	-1.82769	-0.394264
185406531	rs6747233	1.02276e-11	-1.80237	-0.650677	7.332e-05	-1.82709	-0.402658	7.41765e-05	-1.82563	-0.397155
185406549	rs12475744	2.79831e-11	-1.52857e-10	-1.44653	0.000184051	-1.52857e-10	-1.30937	0.000184807	-1.52857e-10	-1.30993
185406592	rs75912018	1.02524e-11	-1.19833	-1.25229	2.97596e-05	-1.70671	-1.42472	2.98508e-05	-1.70888	-1.42414
185406768	rs6721856	1.01712e-11	-1.80237	-0.656204	7.28572e-05	-1.82709	-0.408989	7.37071e-05	-1.82563	-0.403503
185406883	rs17617133	6.67894e-08	4.30397	2.0272	6.15555e-05	-1.42044	-0.984207	6.20596e-05	-1.418	-0.98314
185407124	rs143783888	2.69848e-11	-1.48285	-3.11674e-10	0.000107641	-1.84578	-3.11674e-10	0.000108144	-1.84578	-3.11674e-10
185407161	rs146889840	3.2158e-11	-1.30747	-3.11674e-10	0.000221007	-1.12639	-3.11674e-10	0.000223081	-1.1217	-3.11674e-10
185407768	rs13025371	1.02935e-11	-1.79594	-0.650677	7.30381e-05	-1.83095	-0.402658	7.38798e-05	-1.82964	-0.397155
185407867	rs117795436	2.8743e-11	-1.52857e-10	-1.41974	0.000166297	-1.52857e-10	-1.41081	0.00016703	-1.52857e-10	-1.41106
185408137	rs72895650	2.71203e-11	-1.47785	-3.11674e-10	0.000107636	-1.84583	-3.11674e-10	0.000108139	-1.84582	-3.11674e-10
185409033	rs79804708	3.23096e-11	-1.30277	-3.11674e-10	0.000222212	-1.12096	-3.11674e-10	0.0002243	-1.11625	-3.11674e-10
185409177	rs79279076	3.30305e-11	-1.2807	-3.11674e-10	0.000227942	-1.0955	-3.11674e-10	0.000230103	-1.09071	-3.11674e-10
185409485	rs76229435	3.30305e-11	-1.2807	-3.11674e-10	0.000227942	-1.0955	-3.11674e-10	0.000230103	-1.09071	-3.11674e-10
185409661	rs78604756	3.30305e-11	-1.2807	-3.11674e-10	0.000227942	-1.0955	-3.11674e-10	0.000230103	-1.09071	-3.11674e-10
185410092	rs79026511	3.30305e-11	-1.2807	-3.11674e-10	0.000227942	-1.0955	-3.11674e-10	0.000230103	-1.09071	-3.11674e-10
185410267	rs111393571	1.7125e-10	0.364995	-3.11674e-10	0.000346276	-0.67735	-3.11674e-10	0.000346189	-0.682252	-3.11674e-10
185410499	rs7584439	9.96779e-12	-1.79594	-0.682829	7.03943e-05	-1.83095	-0.439526	7.11986e-05	-1.82964	-0.434121
185410563	rs7558116	9.8376e-12	-1.80367	-0.688249	7.01858e-05	-1.82769	-0.445752	7.09956e-05	-1.82626	-0.440364
185410634	rs1593661	1.42742e-07	4.07741	3.01325	0.000260774	-0.651107	-0.309825	0.000267275	-0.634643	-0.306315
185410800	rs6434087	1.02316e-11	-1.79921	-0.653443	7.29434e-05	-1.82908	-0.405826	7.37892e-05	-1.82769	-0.400331
185410834	rs6434088	7.46016e-12	-1.8304	-0.938149	6.5274e-05	-1.60946	-0.73653	6.62574e-05	-1.6037	-0.73199
185411029	rs6434089	7.33285e-12	-1.83414	-0.951629	6.32622e-05	-1.62482	-0.752475	6.41999e-05	-1.61925	-0.747986
185411232	rs10497654	7.73086e-11	0.230782	-0.661105	3.0053e-05	-1.76858	-1.35304	3.02333e-05	-1.76664	-1.35365
185411685	rs719281	4.83497e-08	4.17985	1.82824	6.74072e-05	-1.39745	-0.916386	6.79312e-05	-1.39512	-0.91562
185412099	rs1030430	4.65326e-08	4.14154	1.82824	6.67095e-05	-1.40785	-0.916386	6.72262e-05	-1.40555	-0.91562
185413042	rs115199421	3.36321e-11	-1.26265	-3.11674e-10	0.000232727	-1.07472	-3.11674e-10	0.000234949	-1.06987	-3.11674e-10
185413358	rs77780547	3.25887e-11	-1.29416	-3.11674e-10	0.00022443	-1.11102	-3.11674e-10	0.000226547	-1.10629	-3.11674e-10
185414169	rs75451268	5.73744e-11	-1.52857e-10	-0.728531	0.000505373	-1.52857e-10	-0.299289	0.000510345	-1.52857e-10	-0.294151
185414218	rs55732877	1.42654e-09	1.002	1.48288	0.000222738	-0.765421	-0.353167	0.000228179	-0.752782	-0.346326
185414279	rs7566980	3.62184e-08	2.33057	3.38862	0.000145225	-1.42976	-0.116545	0.00014772	-1.42117	-0.112749
185414977	rs1427151	7.84607e-11	0.214678	-0.630209	3.0288e-05	-1.77166	-1.34217	3.04675e-05	-1.76976	-1.34282
185415281	rs2369588	1.87718e-11	-1.84577	-3.11674e-10	0.000145042	-1.54756	-3.11674e-10	0.000145937	-1.54606	-3.11674e-10
185415357	rs75054270	3.30305e-11	-1.2807	-3.11674e-10	0.000227942	-1.0955	-3.11674e-10	0.000230103	-1.09071	-3.11674e-10
185415420	rs2162456	1.55612e-07	4.11441	3.06258	0.000271856	-0.634459	-0.284853	0.000278676	-0.617881	-0.281305
185415520	rs117087687	3.31828e-11	-1.52857e-10	-1.2761	0.000160751	-1.52857e-10	-1.44473	0.00016151	-1.52857e-10	-1.44467
185416042	rs80059342	2.07426e-10	-1.52857e-10	0.556644	0.00110731	-1.52857e-10	0.485103	0.00111224	-1.52857e-10	0.484897
185416641	rs148794337	1.88285e-11	-1.84276	-3.11674e-10	0.000115528	-1.77508	-3.11674e-10	0.000116045	-1.77526	-3.11674e-10
185417194	rs13002655	8.13144e-11	0.230782	-0.610588	3.05979e-05	-1.76858	-1.33507	3.07798e-05	-1.76664	-1.33574
185418069	rs75801814	3.3348e-11	-1.27113	-3.11674e-10	0.000230467	-1.08448	-3.11674e-10	0.000232661	-1.07965	-3.11674e-10
185418612	rs17430202	4.84944e-11	-0.896681	-3.11674e-10	0.000195802	-1.24748	-3.11674e-10	0.000196819	-1.24695	-3.11674e-10
185418755	rs76475245	2.82541e-11	-1.52857e-10	-1.43689	0.000173423	-1.52857e-10	-1.36885	0.000174151	-1.52857e-10	-1.36931
185418782	rs7585187	8.16201e-11	0.12203	-0.498083	3.13283e-05	-1.78838	-1.29169	3.15023e-05	-1.7867	-1.29248
185419616	rs72895669	7.8473e-11	-0.415375	-3.11674e-10	0.000136827	-1.60587	-3.11674e-10	0.000137732	-1.60393	-3.11674e-10
185420085	rs115997181	1.29737e-10	0.0873803	-3.11674e-10	0.000568562	-0.181475	-3.11674e-10	0.000574384	-0.17594	-3.11674e-10
185420901	rs4399684	7.07801e-10	0.845818	0.938216	0.000155852	-0.829218	-0.646461	0.000159416	-0.817028	-0.640695
185421228	rs1896235	1.02661e-11	-1.74926	-0.700015	6.88672e-05	-1.83515	-0.457251	6.96554e-05	-1.83399	-0.451683
185421299	rs4592808	1.01639e-07	3.49727	3.25378	0.000245659	-0.829422	-0.191219	0.000251376	-0.814727	-0.18756
185421441	rs186946445	4.32587e-10	-1.52857e-10	1.29165	0.00108346	-1.52857e-10	0.463328	0.00109035	-1.52857e-10	0.465016
185421443	rs147529114	3.05224e-11	-1.52857e-10	-1.35967	0.000162329	-1.52857e-10	-1.43496	0.000163122	-1.52857e-10	-1.43474
185421477	rs4389295	4.54195e-08	3.95185	1.99372	6.76393e-05	-1.45095	-0.859447	6.81542e-05	-1.44878	-0.858685
185422549	rs58500675	1.5267e-09	0.938419	1.61432	0.000233153	-0.772006	-0.300886	0.000238834	-0.759479	-0.293988
185422566	rs148428880	4.37988e-11	-1.52857e-10	-0.998522	0.000164522	-1.52857e-10	-1.42154	0.000165265	-1.52857e-10	-1.42168
185422672	rs67398881	4.6344e-08	3.98613	1.97958	6.78529e-05	-1.44197	-0.865278	6.83709e-05	-1.43977	-0.86452
185422774	rs76870040	1.2835e-10	0.0766336	-3.11674e-10	0.000562921	-0.191446	-3.11674e-10	0.000568676	-0.185927	-3.11674e-10
185423603	rs115235384	1.30242e-10	0.0912642	-3.11674e-10	0.000559657	-0.197262	-3.11674e-10	0.000565119	-0.192201	-3.11674e-10
185423677	rs77252721	1.54519e-10	0.262187	-3.11674e-10	0.000321446	-0.751757	-3.11674e-10	0.000321416	-0.756501	-3.11674e-10
185423691	rs13013957	7.23105e-11	0.106875	-0.604035	3.0018e-05	-1.79094	-1.33185	3.0187e-05	-1.7893	-1.33252
185424494	rs7584872	2.53201e-11	-1.54653	-3.11674e-10	0.000116047	-1.77059	-3.11674e-10	0.000115887	-1.77662	-3.11674e-10
185425935	rs77183749	2.14266e-11	-1.7135	-3.11674e-10	0.000156136	-1.47386	-3.11674e-10	0.000157025	-1.47284	-3.11674e-10
185426237	rs62174934	4.44135e-08	4.00936	1.91381	5.41514e-05	-1.49429	-1.03851	5.45799e-05	-1.49204	-1.03753
185426310	rs62174935	1.19146e-11	-1.65271	-0.64765	7.24056e-05	-1.8452	-0.397107	7.31433e-05	-1.84544	-0.391372
185426647	rs111256056	8.18158e-10	0.801285	1.12764	0.000157149	-0.856515	-0.610877	0.000160784	-0.844489	-0.604685
185426661	rs146768419	2.99399e-11	-1.37894	-3.11674e-10	0.000239309	-1.04683	-3.11674e-10	0.000241993	-1.04033	-3.11674e-10
185426964	rs4371322	3.38355e-10	1.40854	-0.36257	5.56715e-05	-1.16567	-1.33944	5.60032e-05	-1.16572	-1.33811
185426976	rs3953016	3.45817e-10	1.4366	-0.368818	5.58689e-05	-1.16017	-1.3414	5.61984e-05	-1.16027	-1.34008
185427584	rs116272247	2.18541e-11	-1.69374	-3.11674e-10	0.000118737	-1.74768	-3.11674e-10	0.000119209	-1.74836	-3.11674e-10
185428312	rs56833097	2.60927e-08	4.67395	0.717331	4.67373e-05	-1.34052	-1.33953	4.71292e-05	-1.33738	-1.33897
185428639	rs76444548	5.00902e-11	-1.52857e-10	-0.864304	0.000161324	-1.52857e-10	-1.44117	0.000162067	-1.52857e-10	-1.44123
185428946	rs10803976	4.49052e-11	0.00847544	-0.98205	2.63177e-05	-1.81309	-1.44125	2.64706e-05	-1.81181	-1.44139
185429011	rs77083544	2.4379e-11	-1.58441	-3.11674e-10	0.000108249	-1.84015	-3.11674e-10	0.000108736	-1.84031	-3.11674e-10
185429140	rs11682677	4.48129e-10	1.5972	-0.27025	6.15284e-05	-1.09784	-1.30725	6.19197e-05	-1.09766	-1.30574
185429408	rs141615859	3.7418e-11	-1.15598	-3.11674e-10	0.000117248	-1.7603	-3.11674e-10	0.00011825	-1.75644	-3.11674e-10
185430182	rs10803977	3.53118e-10	1.54114	-0.452464	5.70172e-05	-1.11624	-1.36499	5.73622e-05	-1.11601	-1.36384
185430311	rs184286442	6.92028e-11	-0.541088	-3.11674e-10	0.000142082	-1.56818	-3.11674e-10	0.000142517	-1.56977	-3.11674e-10
185431174	rs143426972	2.84418e-11	-1.52857e-10	-1.43027	0.000170782	-1.52857e-10	-1.3842	0.000171508	-1.52857e-10	-1.38461
185431751	rs10803978	1.25127e-11	-1.30737	-0.944009	2.94015e-05	-1.70507	-1.43847	2.94747e-05	-1.70706	-1.43864
185432550	rs151287225	2.84964e-11	-1.52857e-10	-1.42835	0.000170174	-1.52857e-10	-1.38777	0.000170898	-1.52857e-10	-1.38817
185432834	rs17430209	1.36121e-11	-1.5766	-0.590577	7.87325e-05	-1.83081	-0.327717	7.94374e-05	-1.83214	-0.322128
185433550	rs62174937	3.80342e-08	4.93264	0.835474	5.14701e-05	-1.27159	-1.312	5.19153e-05	-1.26826	-1.31137
185433961	rs62174938	2.47688e-11	-1.56855	-3.11674e-10	0.000108395	-1.8388	-3.11674e-10	0.000108753	-1.84016	-3.11674e-10
185434062	rs17508275	1.37971e-11	-1.55843	-0.595242	7.82237e-05	-1.83196	-0.333051	7.89312e-05	-1.83319	-0.327475
185434426	rs34814232	4.1308e-10	1.71725	-0.471736	6.11173e-05	-1.04134	-1.37045	6.14824e-05	-1.04115	-1.36934
185434533	rs359876	4.43927e-11	-0.00673929	-0.978314	2.62358e-05	-1.81509	-1.44237	2.63876e-05	-1.81384	-1.4425
185434554	rs12999003	4.15362e-10	1.74837	-0.497347	6.15944e-05	-1.02651	-1.3775	6.19592e-05	-1.02632	-1.37644
185434783	rs12466285	4.39594e-11	0.0396536	-1.03452	2.62981e-05	-1.80884	-1.44625	2.64556e-05	-1.80747	-1.4463
185434906	rs7605500	1.23371e-11	-1.3166	-0.948924	2.93051e-05	-1.70773	-1.4391	2.93795e-05	-1.70968	-1.43926
185435836	rs34862490	3.46175e-10	1.5972	-0.528386	5.68858e-05	-1.09784	-1.3857	5.72185e-05	-1.09766	-1.3847
185436229	rs141727136	1.43158e-10	0.185823	-3.11674e-10	0.000622996	-0.0900458	-3.11674e-10	0.000629469	-0.0843604	-3.11674e-10
185436262	rs17430279	8.15006e-10	1.01702	0.908047	0.000146226	-0.793437	-0.745994	0.000149671	-0.780614	-0.740187
185436338	rs150600280	2.85883e-11	-1.52857e-10	-1.42513	0.000168586	-1.52857e-10	-1.39714	0.000169317	-1.52857e-10	-1.39746
185436658	rs359877	4.54821e-11	0.0224081	-0.983219	2.63251e-05	-1.81122	-1.44284	2.64797e-05	-1.8099	-1.44296
185437346	rs6751008	4.47437e-10	1.68936	-0.363952	6.22884e-05	-1.05456	-1.33825	6.26738e-05	-1.05437	-1.33692
185437471	rs147687149	2.04094e-11	-1.76213	-3.11674e-10	0.000107979	-1.84265	-3.11674e-10	0.000108462	-1.84284	-3.11674e-10
185437832	rs1469337	1.36517e-11	-1.2206	-0.943666	2.80905e-05	-1.75073	-1.43843	2.8171e-05	-1.75234	-1.4386
185438949	rs359878	1.84485e-10	-0.459677	0.899116	6.89315e-05	-1.54061	-0.750863	7.00814e-05	-1.53451	-0.745075
185439065	rs55781342	4.50958e-10	1.71725	-0.384003	6.2722e-05	-1.04134	-1.34454	6.31077e-05	-1.04115	-1.34325
185439121	rs359879	1.2976e-10	0.0875548	-3.11674e-10	0.000568654	-0.181314	-3.11674e-10	0.000574477	-0.175778	-3.11674e-10
185439307	rs62174940	4.60878e-08	5.26375	0.696427	5.02014e-05	-1.21406	-1.39448	5.06429e-05	-1.21045	-1.39399
185439359	rs359880	4.52607e-11	0.0224081	-0.988098	2.63135e-05	-1.81122	-1.44328	2.64682e-05	-1.8099	-1.4434
185439634	rs11691444	4.86582e-08	5.30491	0.709535	5.10893e-05	-1.20175	-1.38926	5.15413e-05	-1.1981	-1.38875
185440157	rs185582755	2.88328e-11	-1.52857e-10	-1.41662	0.00016576	-1.52857e-10	-1.41405	0.000166486	-1.52857e-10	-1.41433
185440309	rs9678515	1.14085e-11	-1.40996	-0.933814	3.0962e-05	-1.65471	-1.43711	3.10264e-05	-1.6571	-1.4373
185440512	rs139772309	4.10708e-11	-1.06283	-3.11674e-10	0.000125996	-1.68834	-3.11674e-10	0.000127255	-1.68305	-3.11674e-10
185440728	rs112478973	2.53191e-11	-1.54657	-3.11674e-10	0.000113093	-1.79638	-3.11674e-10	0.000113997	-1.79307	-3.11674e-10
185440866	rs76170275	2.85856e-11	-1.52857e-10	-1.42523	0.00016861	-1.52857e-10	-1.39699	0.000169341	-1.52857e-10	-1.39732
185441009	rs72625292	5.08714e-08	5.29271	0.766214	5.28724e-05	-1.16567	-1.39103	5.33439e-05	-1.16195	-1.39053
185442031	rs35574370	1.46571e-11	-1.4388	-0.654406	7.49885e-05	-1.80639	-0.400866	7.55784e-05	-1.8086	-0.395462
185442769	rs373528	1.41752e-10	0.175951	-3.11674e-10	0.000617305	-0.0992222	-3.11674e-10	0.00062371	-0.0935516	-3.11674e-10
185442770	rs79754244	4.12579e-09	3.23651	0.310376	5.90968e-05	-1.00558	-1.43983	5.9908e-05	-0.996529	-1.4399
185442920	rs367464	4.78831e-11	0.0689483	-0.978314	2.65114e-05	-1.80464	-1.44237	2.66701e-05	-1.8032	-1.4425
185443205	rs414068	5.19516e-11	0.145567	-0.973383	2.68415e-05	-1.79276	-1.44188	2.70072e-05	-1.79112	-1.44201
185443672	rs7586860	6.02425e-10	1.85067	-0.227837	6.98438e-05	-0.961661	-1.31666	7.02872e-05	-0.961392	-1.31526
185444073	rs75786365	4.38338e-09	3.23651	0.370939	5.9352e-05	-1.00558	-1.43552	6.01657e-05	-0.996529	-1.43561
185444506	rs10198713	1.2479e-11	-1.3509	-0.903185	2.98883e-05	-1.69461	-1.43251	2.99575e-05	-1.69673	-1.43273
185445333	rs12618211	3.50817e-08	4.90525	0.782054	5.06284e-05	-1.25197	-1.3481	5.10626e-05	-1.2486	-1.34758
185445876	rs387374	1.45845e-10	0.204415	-3.11674e-10	0.000633859	-0.0727592	-3.11674e-10	0.000640463	-0.0670459	-3.11674e-10
185445880	rs410607	1.32649e-10	0.109574	-3.11674e-10	0.000580394	-0.160878	-3.11674e-10	0.000586357	-0.155308	-3.11674e-10
185445949	rs192444460	5.04656e-11	-1.52857e-10	-0.856838	0.000434796	-1.52857e-10	-0.44971	0.000437496	-1.52857e-10	-0.448169
185446205	rs974729	1.32017e-11	-1.27392	-0.923867	2.88067e-05	-1.72828	-1.4357	2.88832e-05	-1.73008	-1.4359
185446748	rs34651316	1.42155e-11	-1.49518	-0.628615	7.60071e-05	-1.82249	-0.371266	7.66507e-05	-1.82419	-0.365786
185446749	rs10931148	6.83422e-10	0.648552	1.10043	0.000128557	-0.973392	-0.694825	0.000131547	-0.960837	-0.689036
185447148	rs1365718	6.8469e-10	0.636325	1.11451	0.000129005	-0.968399	-0.696336	0.000132011	-0.955864	-0.690486
185447706	rs77701107	1.94422e-11	-1.81068	-3.11674e-10	0.000186607	-1.29558	-3.11674e-10	0.000187859	-1.29354	-3.11674e-10
185448231	rs359899	4.42542e-11	-0.0197525	-0.968426	2.62187e-05	-1.81675	-1.44136	2.63693e-05	-1.81554	-1.4415
185449909	rs147209571	3.82219e-11	-1.52857e-10	-1.13472	0.000167082	-1.52857e-10	-1.4061	0.000168001	-1.52857e-10	-1.40527
185449963	rs1593664	5.71198e-10	1.90931	-0.339702	6.88444e-05	-0.941327	-1.35141	6.9264e-05	-0.941109	-1.3502
185450208	rs1834732	1.26552e-11	-1.32673	-0.913323	2.94576e-05	-1.70752	-1.43411	2.95289e-05	-1.70954	-1.43433
185450305	rs13023840	6.47757e-10	2.02884	-0.333454	7.39851e-05	-0.871153	-1.34957	7.44071e-05	-0.871334	-1.34835
185450521	rs77361510	2.80078e-11	-1.52857e-10	-1.44565	0.000174008	-1.52857e-10	-1.36548	0.000174686	-1.52857e-10	-1.36625
185450604	rs144755530	2.92872e-11	-1.52857e-10	-1.40098	0.000160412	-1.52857e-10	-1.44684	0.000161161	-1.52857e-10	-1.44684
185450657	rs76926829	7.57936e-10	0.714002	1.13847	0.000135197	-0.934512	-0.683343	0.000138395	-0.921681	-0.677442
185450792	rs35759594	1.37886e-11	-1.50987	-0.64442	7.43678e-05	-1.82617	-0.389398	7.50046e-05	-1.82772	-0.383965
185451093	rs79264687	4.10051e-11	-1.06443	-3.11674e-10	0.000121671	-1.72326	-3.11674e-10	0.000122326	-1.72255	-3.11674e-10
185451515	rs74928904	8.40519e-10	0.770056	1.18583	0.000145315	-0.888177	-0.657504	0.000148807	-0.875084	-0.651504
185451906	rs359900	1.47452e-10	0.215373	-3.11674e-10	0.000640352	-0.0625682	-3.11674e-10	0.000647034	-0.0568385	-3.11674e-10
185452214	rs140112793	5.18027e-11	-1.52857e-10	-0.830687	0.000235724	-1.52857e-10	-1.06192	0.000236939	-1.52857e-10	-1.06143
185452505	rs72897708	2.0612e-11	-1.75225	-3.11674e-10	0.000108731	-1.83571	-3.11674e-10	0.000109235	-1.83573	-3.11674e-10
185452728	rs359901	1.37886e-10	0.1483	-3.11674e-10	0.000601646	-0.124917	-3.11674e-10	0.000607863	-0.119288	-3.11674e-10
185452799	rs10469726	3.97778e-08	5.0187	0.794234	5.25277e-05	-1.21799	-1.34525	5.29826e-05	-1.21453	-1.34475
185452996	rs139480157	1.0847e-10	-1.52857e-10	-0.0916577	0.000250654	-1.52857e-10	-1.00051	0.000252492	-1.52857e-10	-0.997856
185453035	rs74434225	6.6023e-11	-1.52857e-10	-0.588126	0.000201939	-1.52857e-10	-1.21662	0.000203136	-1.52857e-10	-1.21536
185453159	rs13007925	1.48293e-11	-1.50719	-0.574334	8.09376e-05	-1.82175	-0.309159	8.16298e-05	-1.82352	-0.303524
185453360	rs141231363	3.90081e-11	-1.11436	-3.11674e-10	0.000119356	-1.74248	-3.11674e-10	0.000119794	-1.74346	-3.11674e-10
185454418	rs193042059	1.92843e-11	-1.81884	-3.11674e-10	0.000180398	-1.32942	-3.11674e-10	0.000181597	-1.32745	-3.11674e-10
185454461	rs1021041	2.06378e-11	-1.11758	-0.633428	3.03843e-05	-1.78545	-1.32521	3.04692e-05	-1.78674	-1.32578
185454836	rs359902	1.80438e-11	-1.32123	-0.564096	2.93138e-05	-1.78	-1.36652	2.9421e-05	-1.78054	-1.36699
185455349	rs74661316	2.01684e-11	-1.77401	-3.11674e-10	0.000114486	-1.78413	-3.11674e-10	0.00011529	-1.78178	-3.11674e-10
185455455	rs10432495	4.01864e-08	3.12365	2.6995	0.000605689	-0.349663	0.231445	0.000619618	-0.338054	0.23792
185455629	rs1019706	9.3744e-06	8.63358	2.64178	8.93001e-05	-0.828641	-1.20394	9.0017e-05	-0.826294	-1.20294
185455751	rs2052794	4.9952e-09	1.95482	1.78328	0.000309922	-0.492103	-0.296161	0.000317697	-0.477203	-0.290937
185456102	rs359903	2.80164e-11	-1.52857e-10	-1.44534	0.000211946	-1.52857e-10	-1.16825	0.000212399	-1.52857e-10	-1.17077
185456133	rs12470178	8.52084e-11	0.102838	-0.435867	2.58221e-05	-1.8328	-1.44055	2.59516e-05	-1.83234	-1.44066
185456521	rs359904	2.80097e-11	-1.52857e-10	-1.44558	0.000196973	-1.52857e-10	-1.24152	0.000197465	-1.52857e-10	-1.24368
185456897	rs75747525	2.27912e-11	-0.310791	-1.34096	7.80479e-05	-0.870483	-1.29678	7.90249e-05	-0.861422	-1.29805
185457788	rs12992164	1.11919e-10	0.392388	-0.452744	2.67801e-05	-1.79693	-1.44	2.69257e-05	-1.79604	-1.44012
185458209	rs16826057	5.4428e-09	1.61966	2.20426	0.000349294	-0.612175	-0.0564963	0.000358085	-0.597811	-0.0506564
185458441	rs4366862	5.93539e-09	2.02295	1.88761	0.000365418	-0.33931	-0.284235	0.000374924	-0.323751	-0.278764
185458975	rs17508485	4.23017e-11	-1.0333	-3.11674e-10	0.000118275	-1.75157	-3.11674e-10	0.000118852	-1.75136	-3.11674e-10
185459544	rs1978573	1.14539e-05	9.46389	2.01182	9.09151e-05	-0.643116	-1.37154	9.16269e-05	-0.640524	-1.37099
185459600	rs359893	2.85225e-11	-1.52857e-10	-1.42744	0.000181254	-1.52857e-10	-1.32469	0.000181797	-1.52857e-10	-1.32635
185460180	rs359894	2.79831e-11	-1.52857e-10	-1.44653	0.000200213	-1.52857e-10	-1.2252	0.000200696	-1.52857e-10	-1.22745
185460295	rs11888068	1.82162e-05	9.85263	2.08707	0.000103708	-0.520949	-1.36205	0.000104502	-0.518556	-1.36147
185460397	rs17617267	8.60158e-11	0.102838	-0.426436	2.5897e-05	-1.8328	-1.43766	2.60262e-05	-1.83234	-1.43779
185460423	rs73041376	6.8739e-09	1.95549	2.10187	0.000338011	-0.499393	-0.202116	0.000346639	-0.484722	-0.196231
185460842	rs13026173	4.27495e-11	-0.284535	-0.738236	2.53556e-05	-1.8452	-1.44639	2.54705e-05	-1.8453	-1.44642
185461133	rs62176168	4.7861e-09	3.69534	-3.11674e-10	0.00104081	0.423172	-3.11674e-10	0.00105066	0.427936	-3.11674e-10
185461136	rs17617285	1.07684e-10	0.327512	-0.426436	2.65975e-05	-1.80611	-1.43766	2.67393e-05	-1.80531	-1.43779
185462041	rs10497655	2.2198e-05	8.98588	3.1515	8.27727e-05	-0.903616	-1.20487	8.34136e-05	-0.901907	-1.20352
185462469	rs34714481	1.17654e-10	0.24086	-0.25124	2.61153e-05	-1.84504	-1.41702	2.62329e-05	-1.84496	-1.41726
185463120	rs2279266	1.40115e-10	0.3687	-0.204369	2.66904e-05	-1.8364	-1.40388	2.68143e-05	-1.8361	-1.4042
185463185	rs359895	4.0529e-08	4.63139	1.20026	0.000176161	-0.350845	-1.00234	0.000177309	-0.351113	-1.00023
185463535	rs73041379	1.30795e-08	2.49443	2.20624	0.000497467	-0.0492453	-0.265812	0.000511077	-0.0323193	-0.260398
185465575	rs359896	2.79741e-11	-1.52857e-10	-1.44685	0.000206866	-1.52857e-10	-1.19251	0.000207309	-1.52857e-10	-1.19503
185466008	rs12693380	4.70617e-12	-1.80973	-1.41953	8.40312e-05	-1.02605	-1.06735	8.57435e-05	-1.01293	-1.06494
185466432	rs62176169	2.16579e-11	-1.70276	-3.11674e-10	0.000108744	-1.83559	-3.11674e-10	0.000109463	-1.83365	-3.11674e-10
185466837	rs10203158	1.00506e-09	0.974651	1.16002	3.36e-05	-1.82754	-1.18252	3.38515e-05	-1.82747	-1.17979
185466841	rs138786316	1.97312e-11	-1.79593	-3.11674e-10	0.000261461	-0.9583	-3.11674e-10	0.000260997	-0.96473	-3.11674e-10
185466909	rs12693381	1.03435e-09	1.00338	1.16002	3.36801e-05	-1.82515	-1.18252	3.39323e-05	-1.82508	-1.17979
185467609	rs60269985	2.03547e-08	2.75149	2.39145	0.000635877	0.135136	-0.204717	0.000654128	0.153195	-0.199129
185467661	rs12693382	4.75228e-12	-1.80754	-1.41197	8.54419e-05	-1.0363	-1.04045	8.71831e-05	-1.02327	-1.03795
185468863	rs12693383	1.32708e-09	1.06497	1.34764	3.60335e-05	-1.8191	-1.12104	3.63154e-05	-1.819	-1.11799
185469031	rs76878347	4.08598e-11	-0.474832	-0.593151	2.7693e-05	-1.84572	-1.35769	2.78553e-05	-1.84572	-1.35649
185469302	rs435822	5.92675e-09	2.10251	1.80659	6.43526e-05	-1.62254	-0.737668	6.48356e-05	-1.62235	-0.735035
185469503	rs415350	2.82857e-11	-1.52857e-10	-1.43577	0.000234311	-1.52857e-10	-1.06794	0.000234673	-1.52857e-10	-1.07104
185469866	rs75482695	7.84958e-09	4.19009	-3.11674e-10	0.0013046	0.649066	-3.11674e-10	0.00131676	0.653692	-3.11674e-10
185470013	rs430040	5.8755e-09	2.13497	1.76544	6.36251e-05	-1.61477	-0.756808	6.41005e-05	-1.61457	-0.754211
185470277	rs74906732	4.34527e-11	-1.52857e-10	-1.00646	0.000414262	-1.52857e-10	-0.498088	0.00041678	-1.52857e-10	-0.496678
185471113	rs10931149	7.59685e-11	0.123498	-0.571308	2.55622e-05	-1.84392	-1.43955	2.56732e-05	-1.84409	-1.4397
185471168	rs72897732	1.82311e-11	-0.645864	-1.22914	0.000139864	-0.162811	-1.42111	0.000140474	-0.163079	-1.42113
185471169	rs80078811	1.88646e-11	-1.84084	-3.11674e-10	0.000172892	-1.37192	-3.11674e-10	0.00017343	-1.37346	-3.11674e-10
185471738	rs72897733	1.79769e-11	-0.694388	-1.19466	0.000121013	-0.32027	-1.40842	0.000121573	-0.320276	-1.40845
185472113	rs1014959	2.45715e-08	2.90073	2.43049	0.000749171	0.335715	-0.241334	0.0007721	0.355465	-0.235588
185474546	rs114105057	1.94341e-11	-1.8111	-3.11674e-10	0.00024418	-1.02668	-3.11674e-10	0.000243808	-1.03286	-3.11674e-10
185474789	rs72897737	1.77437e-11	-0.719013	-1.18309	0.000118171	-0.348634	-1.40382	0.000118717	-0.348639	-1.40386
185475004	rs113489746	3.28046e-11	-1.28756	-3.11674e-10	0.000119093	-1.74468	-3.11674e-10	0.000119646	-1.7447	-3.11674e-10
185475579	rs403115	1.97567e-07	5.25551	2.16019	0.000253062	-0.224056	-0.766897	0.000255078	-0.223392	-0.764275
185476009	rs722384	2.84332e-11	-0.563991	-0.866582	2.60374e-05	-1.84422	-1.42083	2.61756e-05	-1.84421	-1.4202
185476050	rs722385	1.71003e-11	-0.757341	-1.18169	0.000113122	-0.392866	-1.40326	0.000113644	-0.392871	-1.40329
185477677	rs13393273	5.34864e-09	2.17084	1.63563	5.79191e-05	-1.57365	-0.891892	5.83449e-05	-1.57347	-0.889391
185478036	rs12693384	5.34864e-09	2.17084	1.63563	5.79191e-05	-1.57365	-0.891892	5.83449e-05	-1.57347	-0.889391
185478566	rs148516959	1.71003e-11	-0.757341	-1.18169	0.000113122	-0.392866	-1.40326	0.000113644	-0.392871	-1.40329
185479343	rs10202700	4.77549e-12	-1.84183	-1.3728	0.00012561	-0.767068	-0.924339	0.000128596	-0.751049	-0.921512
185479385	rs73041394	3.48428e-08	3.10549	2.57498	0.000861463	0.453157	-0.219111	0.000888953	0.47412	-0.213313
185480210	rs35653021	2.44549e-11	-1.5813	-3.11674e-10	0.000114797	-1.78142	-3.11674e-10	0.000114706	-1.78686	-3.11674e-10
185480633	rs1427150	3.85845e-08	3.13017	2.65231	0.000895588	0.449118	-0.176223	0.000924258	0.470079	-0.170325
185481215	rs6715977	4.86499e-12	-1.84252	-1.35355	0.000133525	-0.755258	-0.875036	0.00013673	-0.739152	-0.872079
185481648	rs359875	3.3127e-11	-1.52857e-10	-1.27778	0.000352322	-1.52857e-10	-0.66004	0.000352578	-1.52857e-10	-0.663966
185482061	rs149256581	2.10468e-11	-1.73138	-3.11674e-10	0.000127041	-1.68008	-3.11674e-10	0.000127913	-1.67789	-3.11674e-10
185482155	rs17617356	7.35287e-11	-0.0928824	-0.387571	2.65941e-05	-1.83851	-1.40538	2.6701e-05	-1.83884	-1.4057
185483108	rs17508595	4.46422e-08	3.35332	2.57498	0.000999171	0.601451	-0.219111	0.00103176	0.623095	-0.213313
185483305	rs80042520	2.27121e-11	-1.65523	-3.11674e-10	0.000217472	-1.14252	-3.11674e-10	0.000218496	-1.14247	-3.11674e-10
185483812	rs11900132	2.67914e-08	2.91688	2.50083	0.000753095	0.32522	-0.225615	0.000776651	0.345593	-0.219839
185483816	rs74942702	4.37851e-11	0.313002	-1.31184	0.000160866	-0.117534	-1.32648	0.000163582	-0.104444	-1.32748
185483858	rs359882	1.53935e-07	5.08625	2.07991	0.000230006	-0.307076	-0.779406	0.000231861	-0.306292	-0.776807
185484811	rs17617408	7.28281e-11	-0.175286	-0.314741	2.65901e-05	-1.83213	-1.41192	2.66931e-05	-1.83258	-1.41225
185485279	rs149946839	3.26675e-11	-1.52857e-10	-1.29175	0.000162995	-1.52857e-10	-1.43087	0.000163764	-1.52857e-10	-1.43081
185485836	rs74954231	4.79643e-10	0.138766	1.25615	0.000186739	-1.15368	-0.141196	0.000190279	-1.14594	-0.134811
185486334	rs359884	3.29775e-07	5.8389	2.08914	0.000315666	0.0276438	-0.797546	0.000318378	0.0289868	-0.794984
185487473	rs359885	3.41539e-07	5.8851	2.07799	0.000321423	0.0504904	-0.80232	0.000324184	0.0518415	-0.799766
185487537	rs78279446	3.40047e-11	-1.52857e-10	-1.25163	0.00016275	-1.52857e-10	-1.43237	0.000163442	-1.52857e-10	-1.43278
185487715	rs17508623	1.50914e-11	-0.958692	-1.10531	9.33225e-05	-0.619107	-1.36942	9.37673e-05	-0.618957	-1.36946
185488676	rs72897742	1.53114e-11	-0.947241	-1.10229	9.47236e-05	-0.605648	-1.36797	9.51751e-05	-0.605498	-1.36802
185488731	rs151076669	2.3672e-11	-1.61383	-3.11674e-10	0.000108178	-1.8408	-3.11674e-10	0.000108659	-1.84103	-3.11674e-10
185489221	rs12613195	0.000240088	10.9149	3.60351	0.000115218	-0.538702	-1.23906	0.000116372	-0.53469	-1.23776
185489407	rs359886	3.12875e-07	5.79744	2.07799	0.000307806	0.00720234	-0.80232	0.000310446	0.00853796	-0.799766
185489430	rs17617468	7.5796e-11	-0.155522	-0.294561	2.65459e-05	-1.83376	-1.41195	2.66512e-05	-1.83412	-1.41228
185489987	rs359887	3.30653e-11	-1.52857e-10	-1.27965	0.000350888	-1.52857e-10	-0.66412	0.000351092	-1.52857e-10	-0.66819
185490209	rs17508630	1.88344e-11	-1.84244	-3.11674e-10	0.000163743	-1.42629	-3.11674e-10	0.000164883	-1.424	-3.11674e-10
185491014	rs17508644	1.51831e-11	-0.958692	-1.09925	9.35936e-05	-0.619107	-1.36652	9.40396e-05	-0.618957	-1.36656
185491232	rs17430586	1.52075e-11	-0.958692	-1.09765	9.3666e-05	-0.619107	-1.36574	9.41122e-05	-0.618957	-1.36579
185491847	rs17508671	1.58981e-11	-0.901871	-1.11006	9.97722e-05	-0.552445	-1.36925	0.000100248	-0.552292	-1.3693
185492340	rs359888	3.29691e-11	-1.52857e-10	-1.28256	0.000348679	-1.52857e-10	-0.670434	0.000348887	-1.52857e-10	-0.674488
185492469	rs17430621	1.50355e-11	-0.970068	-1.09765	9.24207e-05	-0.632491	-1.36574	9.2861e-05	-0.632342	-1.36579
185493595	rs144611551	3.91454e-11	-1.11085	-3.11674e-10	0.00078858	0.145648	-3.11674e-10	0.000790816	0.143828	-3.11674e-10
185496411	rs80243100	6.88794e-11	-0.545772	-3.11674e-10	0.000165702	-1.41439	-3.11674e-10	0.000166761	-1.41268	-3.11674e-10
185496490	rs17430628	1.50355e-11	-0.970068	-1.09765	9.24207e-05	-0.632491	-1.36574	9.2861e-05	-0.632342	-1.36579
185496638	rs17430635	1.50355e-11	-0.970068	-1.09765	9.24207e-05	-0.632491	-1.36574	9.2861e-05	-0.632342	-1.36579
185497170	rs72897758	1.50355e-11	-0.970068	-1.09765	9.24207e-05	-0.632491	-1.36574	9.2861e-05	-0.632342	-1.36579
185497226	rs359891	3.2554e-07	5.8389	2.07621	0.000313924	0.0276438	-0.803079	0.000316618	0.0289868	-0.800527
185497327	rs359892	1.09464e-08	2.87611	1.64653	6.78957e-05	-1.41935	-0.887262	6.84225e-05	-1.41878	-0.884751
185497804	rs75685699	7.31985e-08	3.87003	2.55277	0.00136139	0.923045	-0.231368	0.00140874	0.946815	-0.225599
185497969	rs12990519	5.23862e-11	-0.819486	-3.11674e-10	0.000118895	-1.74634	-3.11674e-10	0.000119597	-1.74511	-3.11674e-10
185498003	rs6434092	3.00146e-11	-0.765678	-0.610766	3.06912e-05	-1.68442	-1.41619	3.07832e-05	-1.686	-1.41627
185498111	rs190306973	2.62553e-11	-1.51026	-3.11674e-10	0.000368687	-0.614639	-3.11674e-10	0.00037242	-0.609214	-3.11674e-10
185498238	rs7557843	0.000362551	11.1779	3.75268	0.000128132	-0.435101	-1.23643	0.000129427	-0.430975	-1.23514
185498355	rs149506571	3.49195e-11	-1.52857e-10	-1.22508	0.000253327	-1.52857e-10	-0.989905	0.000254622	-1.52857e-10	-0.989457
185499138	rs72625293	3.25921e-11	-0.42858	-0.865481	2.59249e-05	-1.8455	-1.42388	2.60608e-05	-1.84551	-1.42329
185499482	rs62176172	0.000230638	11.1074	3.37082	0.000120007	-0.452967	-1.28407	0.000121229	-0.448636	-1.28292
185499540	rs62176173	0.000203654	10.9646	3.38918	0.000116187	-0.488701	-1.28068	0.000117335	-0.484689	-1.27952
185499580	rs35068933	5.01853e-12	-1.82548	-1.33951	0.000116499	-0.92568	-0.841019	0.00011915	-0.910881	-0.837976
185500146	rs7591757	5.00327e-12	-1.82548	-1.34256	0.000115656	-0.92568	-0.848285	0.000118285	-0.910881	-0.84526
185500162	rs6434094	2.86639e-07	5.70573	2.08212	0.000301114	-0.037815	-0.779283	0.000303689	-0.0364957	-0.776736
185500279	rs35431480	5.01927e-12	-1.82384	-1.341	0.000114843	-0.936454	-0.844569	0.000117444	-0.921742	-0.841534
185501950	rs2054549	2.84587e-07	5.75151	2.02915	0.000294743	-0.0153767	-0.823105	0.000297256	-0.0140492	-0.820593
185502024	rs2054548	2.94675e-07	5.79744	2.01806	0.000300062	0.00720234	-0.8278	0.00030262	0.00853796	-0.825298
185503912	rs7600673	5.05937e-12	-1.82214	-1.33475	0.000115312	-0.947166	-0.829775	0.000117918	-0.93254	-0.826704
185504506	rs146041840	5.57945e-07	5.56659	2.8873	0.010482	2.96105	-0.228227	0.0108954	2.98955	-0.222696
185504601	rs538568688	2.81905e-11	-1.43914	-3.11674e-10	0.00011486	-1.78087	-3.11674e-10	0.000115476	-1.78018	-3.11674e-10
185504805	rs72897775	1.42629e-11	-1.01372	-1.10674	8.74018e-05	-0.683973	-1.3701	8.7818e-05	-0.683828	-1.37014
185505380	rs7564347	2.65092e-07	5.76149	1.94822	0.000289606	0.00105059	-0.857116	0.000292065	0.00241199	-0.854674
185505556	rs1480478	2.46004e-07	5.67456	1.96041	0.000278915	-0.0416534	-0.852025	0.000281282	-0.0403078	-0.849573
185505741	rs138320431	2.18057e-11	-1.69596	-3.11674e-10	0.000109091	-1.83241	-3.11674e-10	0.000109554	-1.83282	-3.11674e-10
185506728	rs72897782	1.39417e-11	-1.02473	-1.11851	8.57951e-05	-0.696991	-1.37563	8.62037e-05	-0.696846	-1.37568
185506877	rs11890128	6.37668e-08	3.87299	2.41187	0.00127543	0.934934	-0.308478	0.00131992	0.958984	-0.302895
185506949	rs35230759	7.52403e-11	0.0338072	-0.491249	2.57673e-05	-1.84435	-1.43113	2.58781e-05	-1.8445	-1.43135
185507229	rs12693385	2.46004e-07	5.67456	1.96041	0.000278915	-0.0416534	-0.852025	0.000281282	-0.0403078	-0.849573
185507421	rs1021043	9.89889e-09	2.98752	1.43453	6.57596e-05	-1.36331	-0.975269	6.62509e-05	-1.36282	-0.972964
185508271	rs62176207	5.10853e-12	-1.81976	-1.32746	0.000114724	-0.969238	-0.812818	0.000117295	-0.954838	-0.809705
185508470	rs78131089	2.40564e-11	-1.59773	-3.11674e-10	0.000111819	-1.80771	-3.11674e-10	0.000112566	-1.8057	-3.11674e-10
185508496	rs57159364	0.000163383	10.8672	3.26632	0.000109262	-0.528029	-1.30281	0.000110332	-0.524017	-1.30173
185508536	rs72897790	1.36593e-11	-1.02473	-1.13898	8.49961e-05	-0.696991	-1.38499	8.54012e-05	-0.696846	-1.38503
185508751	rs76627958	6.66128e-08	3.90511	2.42341	0.00129967	0.947481	-0.302205	0.00134478	0.971355	-0.296606
185508842	rs10198049	2.33769e-07	5.71567	1.86829	0.00027395	-0.0214885	-0.890151	0.000276255	-0.0201354	-0.887778
185509934	rs72897793	1.34142e-11	-1.03567	-1.14614	8.3636e-05	-0.709934	-1.38818	8.40346e-05	-0.70979	-1.38822
185509985	rs994653	7.4148e-11	0.0191822	-0.491249	2.57787e-05	-1.84391	-1.43113	2.58889e-05	-1.84408	-1.43135
185510280	rs72897795	1.33746e-11	-1.03567	-1.1491	8.35271e-05	-0.709934	-1.38948	8.39252e-05	-0.70979	-1.38952
185511230	rs111876364	3.74357e-11	-1.15551	-3.11674e-10	0.000107786	-1.84444	-3.11674e-10	0.000108272	-1.84459	-3.11674e-10
185511577	rs34934597	5.03022e-12	-1.81631	-1.34636	0.000112191	-0.946939	-0.857441	0.00011471	-0.932388	-0.85444
185512838	rs13021843	2.14763e-07	5.70573	1.79344	0.000261438	-0.037815	-0.920572	0.000263612	-0.0364957	-0.918265
185513142	rs72897799	1.31528e-11	-1.03567	-1.16582	8.29275e-05	-0.709934	-1.39669	8.3323e-05	-0.70979	-1.39672
185513327	rs6434095	2.30165e-07	5.79744	1.77098	0.000271019	0.00720234	-0.929598	0.000273271	0.00853796	-0.92731
185513496	rs12469299	7.35656e-11	-0.0098919	-0.47006	2.58787e-05	-1.84286	-1.42831	2.59878e-05	-1.84306	-1.42855
185514314	rs72897802	1.30334e-11	-1.03567	-1.17495	8.2612e-05	-0.709934	-1.4005	8.30061e-05	-0.70979	-1.40053
185514324	rs74949985	1.87758e-11	-1.84556	-3.11674e-10	0.000152805	-1.49542	-3.11674e-10	0.00015363	-1.49469	-3.11674e-10
185514927	rs72899904	1.29806e-11	-1.03567	-1.17901	8.24744e-05	-0.709934	-1.40216	8.28679e-05	-0.70979	-1.4022
185514937	rs7608284	1.01264e-08	2.97969	1.46508	6.40807e-05	-1.40158	-0.962861	6.45746e-05	-1.40089	-0.960525
185514989	rs7608194	9.74741e-09	2.97966	1.42696	6.52528e-05	-1.38784	-0.95848	6.57497e-05	-1.38725	-0.956134
185515793	rs72899906	1.28065e-11	-1.04653	-1.18165	8.13324e-05	-0.722802	-1.40324	8.17204e-05	-0.722659	-1.40327
185516123	rs150670123	5.22499e-11	-0.82209	-3.11674e-10	0.000141349	-1.57335	-3.11674e-10	0.000141689	-1.5756	-3.11674e-10
185516724	rs6434096	2.0335e-07	5.70573	1.73883	0.000259014	-0.037815	-0.929888	0.00026116	-0.0364957	-0.927608
185516968	rs55937523	2.10932e-11	-1.72918	-3.11674e-10	0.000388588	-0.562067	-3.11674e-10	0.000391846	-0.558368	-3.11674e-10
185517482	rs139561322	1.26873e-11	-1.04653	-1.19099	8.10288e-05	-0.722802	-1.40698	8.14155e-05	-0.722659	-1.40701
185517691	rs145088825	4.18984e-11	-1.52857e-10	-1.04288	0.0001788	-1.52857e-10	-1.33832	0.000179624	-1.52857e-10	-1.33837
185517764	rs140817773	3.56565e-11	-1.52857e-10	-1.2042	0.000171549	-1.52857e-10	-1.37972	0.000172398	-1.52857e-10	-1.37943
185517836	rs10197925	1.02888e-08	3.01564	1.44505	6.51616e-05	-1.37671	-0.971009	6.56562e-05	-1.37611	-0.968693
185519085	rs990844	1.27275e-11	-1.03567	-1.19869	8.18321e-05	-0.709934	-1.40998	8.22228e-05	-0.70979	-1.41002
185519250	rs76692397	4.46363e-11	-1.52857e-10	-0.979582	0.000174444	-1.52857e-10	-1.36298	0.000175274	-1.52857e-10	-1.36288
185519428	rs62176209	0.000235515	11.3017	3.19741	0.000122625	-0.406986	-1.30847	0.00012381	-0.40312	-1.30737
185519525	rs143273342	1.87714e-11	-1.84579	-3.11674e-10	0.000128117	-1.67164	-3.11674e-10	0.000128675	-1.67195	-3.11674e-10
185519645	rs73043234	6.63062e-08	3.93277	2.39114	0.00121958	0.901401	-0.319725	0.00126189	0.925296	-0.314169
185520300	rs76629295	5.72106e-12	-1.59078	-1.44319	0.000271951	0.266525	-1.18549	0.000276223	0.275459	-1.18349
185520787	rs55764167	1.55591e-07	5.46106	1.7158	0.000227614	-0.145355	-0.951581	0.000229421	-0.144336	-0.949343
185521066	rs72899915	1.25507e-11	-1.03567	-1.21268	8.1402e-05	-0.709934	-1.41525	8.17909e-05	-0.70979	-1.41528
185522013	rs148674809	4.40272e-11	-1.52857e-10	-0.993322	0.000181323	-1.52857e-10	-1.32431	0.000182288	-1.52857e-10	-1.32365
185522052	rs73043238	2.34783e-08	3.48831	1.79739	0.00117433	1.04136	-0.497487	0.00121808	1.06813	-0.492338
185522156	rs6738793	5.16609e-12	-1.81058	-1.32543	0.000110642	-1.01013	-0.808157	0.00011309	-0.996019	-0.805032
185522217	rs117357185	5.86031e-11	-1.52857e-10	-0.707341	0.000237502	-1.52857e-10	-1.05441	0.000238775	-1.52857e-10	-1.05372
185523458	rs72899918	1.23956e-11	-1.03567	-1.22512	8.10397e-05	-0.709934	-1.41971	8.1427e-05	-0.70979	-1.41974
185523820	rs148993723	3.5009e-11	-1.22252	-3.11674e-10	0.00012795	-1.67294	-3.11674e-10	0.000128435	-1.67381	-3.11674e-10
185523868	rs35979599	7.99164e-11	0.0657616	-0.46291	3.50078e-05	-1.53902	-1.43	3.52204e-05	-1.53755	-1.43006
185524591	rs17508706	1.23211e-11	-1.03567	-1.23114	8.08712e-05	-0.709934	-1.42179	8.12578e-05	-0.70979	-1.42182
185524642	rs2369593	2.52783e-11	-0.87049	-0.677692	3.13492e-05	-1.66197	-1.41742	3.14435e-05	-1.66353	-1.41752
185525348	rs137942900	3.32851e-11	-1.52857e-10	-1.27302	0.000286527	-1.52857e-10	-0.866754	0.000286955	-1.52857e-10	-0.869911
185525988	rs899845	2.63968e-11	-0.827279	-0.677608	3.06864e-05	-1.68006	-1.4207	3.07814e-05	-1.68154	-1.42079
185526003	rs899846	2.97021e-11	-0.698321	-0.68859	2.99887e-05	-1.70905	-1.41472	3.0082e-05	-1.7105	-1.41481
185526229	rs118061110	3.1046e-11	-1.52857e-10	-1.34266	0.000160526	-1.52857e-10	-1.44613	0.000161268	-1.52857e-10	-1.44617
185526272	rs72899932	1.24113e-11	-1.03567	-1.22385	8.10757e-05	-0.709934	-1.41927	8.14631e-05	-0.70979	-1.4193
185526978	rs79790803	8.63104e-11	-1.52857e-10	-0.320179	0.00028646	-1.52857e-10	-0.866988	0.000287796	-1.52857e-10	-0.866985
185527505	rs60170726	5.21045e-12	-1.77874	-1.34872	8.70191e-05	-1.19528	-0.863176	8.88035e-05	-1.18262	-0.860189
185527631	rs7581009	3.0014e-11	-0.674671	-0.701795	2.98327e-05	-1.71705	-1.41193	2.99267e-05	-1.71846	-1.41203
185528929	rs1480479	2.9694e-11	-0.651927	-0.735258	2.98421e-05	-1.72445	-1.40422	2.99371e-05	-1.72581	-1.40432
185529344	rs147725178	2.27105e-11	-1.6553	-3.11674e-10	0.000109456	-1.82906	-3.11674e-10	0.000110097	-1.82788	-3.11674e-10
185529538	rs2035320	3.0036e-11	-0.640475	-0.735258	2.97344e-05	-1.72806	-1.40422	2.98296e-05	-1.72941	-1.40432
185529712	rs9678203	1.77737e-07	5.74643	1.5635	0.000279708	0.119876	-1.01071	0.000282219	0.122059	-1.00861
185529731	rs2035321	1.69785e-07	5.70066	1.5635	0.000273279	0.0966207	-1.01071	0.000275728	0.0987907	-1.00861
185529923	rs72899936	1.88894e-11	-1.83953	-3.11674e-10	0.000127435	-1.67698	-3.11674e-10	0.000128186	-1.67576	-3.11674e-10
185530164	rs17508713	5.1816e-12	-1.80622	-1.32679	0.00010806	-1.03061	-0.811286	0.000110431	-1.01668	-0.808169
185530269	rs13405270	9.55247e-09	3.13114	1.25529	6.47641e-05	-1.30776	-1.04607	6.52379e-05	-1.30725	-1.04394
185530491	rs899847	1.78495e-07	5.66464	1.64954	0.000242042	-0.0578892	-0.977587	0.00024402	-0.0565773	-0.975408
185531003	rs11891662	3.21741e-08	3.41991	2.18088	0.000689674	0.443948	-0.432314	0.000711968	0.465838	-0.427043
185531148	rs115294081	4.54268e-11	-0.962026	-3.11674e-10	0.000137095	-1.60391	-3.11674e-10	0.000138265	-1.60007	-3.11674e-10
185532609	rs16826121	2.84464e-11	-1.43011	-3.11674e-10	0.000107648	-1.84572	-3.11674e-10	0.000108152	-1.8457	-3.11674e-10
185532849	rs72899938	4.3745e-10	-0.0327802	1.33561	4.55744e-05	-1.77545	-0.929794	4.56666e-05	-1.77534	-0.932531
185532918	rs7609208	1.33242e-05	8.75156	2.8754	9.46365e-05	-1.54487	-0.429668	9.53752e-05	-1.54483	-0.426589
185533580	rs7597593	0.0020033	12.4977	4.1422	0.00012657	-0.3854	-1.29839	0.000129489	-0.368928	-1.29671
185533973	rs72899945	5.40763e-11	0.207039	-0.994771	4.78506e-05	-1.34377	-1.31273	4.81286e-05	-1.34257	-1.31279
185535322	rs6756881	3.66709e-06	6.83181	3.50497	0.000977093	0.104047	0.255949	0.00100556	0.121485	0.262578
185535621	rs6742182	2.78024e-11	-0.5311	-0.921906	4.31487e-05	-1.78018	-0.979756	4.32841e-05	-1.78104	-0.980407
185535807	rs17508767	5.70713e-11	0.244209	-0.978036	4.91922e-05	-1.32531	-1.30354	4.9479e-05	-1.32408	-1.30361
185535866	rs6745295	2.9973e-06	6.64177	3.49332	0.00085908	-0.0178435	0.24912	0.000883911	-0.000616363	0.255736
185536384	rs72899950	5.87641e-11	0.270045	-0.974642	4.99262e-05	-1.31237	-1.30166	5.0218e-05	-1.31113	-1.30173
185537618	rs186502020	1.92964e-11	-1.81821	-3.11674e-10	0.000190529	-1.27478	-3.11674e-10	0.000191928	-1.27211	-3.11674e-10
185537625	rs145392796	7.21548e-11	-0.499315	-3.11674e-10	0.000312682	-0.779399	-3.11674e-10	0.00031687	-0.770747	-3.11674e-10
185538154	rs72899952	6.03391e-11	0.293086	-0.971235	4.99405e-05	-1.31398	-1.29977	5.02256e-05	-1.31288	-1.29984
185538930	rs6728764	4.21435e-07	5.65698	2.51631	7.06937e-05	-1.76553	-0.500696	7.1232e-05	-1.7658	-0.497498
185540217	rs76869506	1.96159e-11	-1.80179	-3.11674e-10	0.000152434	-1.49785	-3.11674e-10	0.000151859	-1.50628	-3.11674e-10
185540693	rs148974764	1.1053e-10	-1.52857e-10	-0.0728426	0.000250107	-1.52857e-10	-1.0027	0.000251183	-1.52857e-10	-1.00306
185541423	rs62176213	1.11264e-08	4.53894	-3.11674e-10	0.000329587	-0.726746	-3.11674e-10	0.000334483	-0.716651	-3.11674e-10
185542928	rs11901640	2.70466e-11	-0.131283	-1.34929	3.55907e-05	-1.54076	-1.41174	3.59612e-05	-1.53562	-1.41117
185542953	rs34713272	7.34408e-12	-1.5664	-1.21784	0.000331419	-0.739176	0.0179746	0.000335879	-0.727374	0.0148867
185543913	rs10184629	2.99411e-11	-0.0285536	-1.35034	3.60803e-05	-1.52773	-1.4111	3.64519e-05	-1.52271	-1.41053
185544254	rs11892742	2.91174e-11	-0.0660641	-1.34073	3.63064e-05	-1.516	-1.41659	3.66946e-05	-1.51055	-1.41606
185544474	rs77519010	8.1875e-11	-1.52857e-10	-0.372936	0.000256846	-1.52857e-10	-0.976108	0.00025799	-1.52857e-10	-0.976317
185544980	rs146429929	1.98177e-11	-1.79156	-3.11674e-10	0.000211699	-1.16942	-3.11674e-10	0.000213304	-1.16652	-3.11674e-10
185545033	rs10188162	7.77974e-06	9.35347	1.73543	3.75813e-05	-1.72755	-1.17053	3.78927e-05	-1.72685	-1.16763
185545188	rs143097614	7.14127e-11	-0.509653	-3.11674e-10	0.000309819	-0.788597	-3.11674e-10	0.000313957	-0.779982	-3.11674e-10
185545310	rs6755921	5.77515e-12	-1.65159	-1.37297	0.000149068	-0.546538	-0.973643	0.000152128	-0.533753	-0.970763
185545844	rs2199882	5.78499e-12	-1.6407	-1.38216	0.000165024	-0.421132	-0.997363	0.000168505	-0.407718	-0.994556
185547456	rs72899961	8.0421e-11	0.503505	-0.894359	5.69612e-05	-1.2195	-1.26271	5.72942e-05	-1.21833	-1.26271
185547462	rs1480481	9.52061e-06	9.46519	1.82565	3.91947e-05	-1.71254	-1.1435	3.95247e-05	-1.71185	-1.14046
185547491	rs72899964	8.15784e-11	0.512334	-0.888898	5.8152e-05	-1.20197	-1.25955	5.84945e-05	-1.20075	-1.25955
185547750	rs72899966	8.15784e-11	0.512334	-0.888898	5.8152e-05	-1.20197	-1.25955	5.84945e-05	-1.20075	-1.25955
185547962	rs6723680	2.81215e-11	-0.0971499	-1.34445	3.48538e-05	-1.55887	-1.41455	3.52068e-05	-1.55399	-1.41401
185548026	rs12693387	5.84083e-12	-1.62902	-1.38424	0.000130329	-0.651648	-1.00287	0.000132953	-0.639153	-1.00008
185548223	rs1480482	5.43149e-09	3.82184	-3.11674e-10	0.00033471	-0.711323	-3.11674e-10	0.000339945	-0.700454	-3.11674e-10
185548628	rs114030182	6.9709e-11	-0.5338	-3.11674e-10	0.000160781	-1.44454	-3.11674e-10	0.000162392	-1.43922	-3.11674e-10
185549119	rs72899969	8.23349e-11	0.512334	-0.879668	5.84647e-05	-1.20197	-1.25419	5.88091e-05	-1.20075	-1.25419
185550104	rs6718759	3.01171e-11	-0.0660641	-1.30697	3.57853e-05	-1.516	-1.43105	3.61627e-05	-1.51055	-1.43066
185550243	rs76706177	9.3064e-11	-0.244841	-3.11674e-10	0.000193897	-1.25726	-3.11674e-10	0.000193976	-1.2615	-3.11674e-10
185550412	rs112990204	1.15497e-10	-0.0288884	-3.11674e-10	0.000156629	-1.4707	-3.11674e-10	0.000158848	-1.46129	-3.11674e-10
185550441	rs55782979	1.76186e-06	6.71352	2.89023	0.000708892	0.166518	-0.127401	0.000728935	0.183994	-0.121647
185550465	rs78880814	2.55286e-10	0.98894	-0.224684	4.77029e-05	-1.22047	-1.43912	4.79589e-05	-1.21941	-1.43948
185550610	rs72899975	1.00401e-10	0.691806	-0.860766	6.50305e-05	-1.10662	-1.24311	6.54192e-05	-1.10532	-1.2431
185550807	rs72899976	8.64011e-11	0.539829	-0.858958	6.00379e-05	-1.18757	-1.24204	6.03924e-05	-1.18634	-1.24204
185550873	rs138124326	1.88779e-11	-1.84014	-3.11674e-10	0.000120426	-1.73355	-3.11674e-10	0.000120958	-1.7338	-3.11674e-10
185551554	rs72899981	8.70483e-11	0.539829	-0.851495	6.03036e-05	-1.18757	-1.23763	6.06596e-05	-1.18634	-1.23762
185552032	rs72899983	8.61894e-11	0.526061	-0.847643	6.00066e-05	-1.19479	-1.23534	6.03605e-05	-1.19357	-1.23534
185552092	rs17584193	4.0065e-11	-1.52857e-10	-1.08763	0.000229102	-1.52857e-10	-1.09042	0.000229557	-1.52857e-10	-1.09309
185552659	rs2127698	5.88137e-12	-1.60779	-1.39855	0.000125237	-0.651852	-1.04252	0.000127712	-0.639595	-1.03986
185552977	rs72899986	8.88196e-11	0.552256	-0.843778	6.09779e-05	-1.18103	-1.23304	6.13383e-05	-1.17979	-1.23304
185553100	rs10197098	5.98297e-12	-1.64781	-1.3414	0.000151764	-0.532281	-0.969979	0.000154827	-0.519736	-0.967191
185553260	rs10173509	2.96947e-11	-0.0587477	-1.32841	3.41804e-05	-1.57029	-1.42265	3.45241e-05	-1.5654	-1.42217
185553348	rs150724374	2.01131e-11	-1.77676	-3.11674e-10	0.000108206	-1.84055	-3.11674e-10	0.000108702	-1.84063	-3.11674e-10
185556071	rs17508877	5.98e-12	-1.63082	-1.35889	0.000145665	-0.604329	-0.938948	0.0001486	-0.592017	-0.935964
185557271	rs1038197	3.13779e-11	0.0299283	-1.36195	3.57841e-05	-1.54364	-1.40344	3.61564e-05	-1.53858	-1.40281
185557343	rs1038198	3.16797e-11	0.00713609	-1.32959	3.50233e-05	-1.54646	-1.42211	3.5387e-05	-1.54126	-1.42163
185557590	rs7588753	3.20158e-11	0.0490582	-1.36096	3.54877e-05	-1.55125	-1.40415	3.58544e-05	-1.54625	-1.40352
185557618	rs191526210	1.98785e-11	-1.78849	-3.11674e-10	0.000147333	-1.53189	-3.11674e-10	0.000146839	-1.5399	-3.11674e-10
185558080	rs16826158	3.22877e-11	0.0261477	-1.32959	3.47591e-05	-1.55403	-1.42211	3.51177e-05	-1.5489	-1.42163
185558405	rs17508905	8.83108e-11	0.59538	-0.892646	6.06202e-05	-1.15823	-1.26172	6.09798e-05	-1.15698	-1.26172
185558421	rs72899997	3.18456e-11	-1.31723	-3.11674e-10	0.000109471	-1.82893	-3.11674e-10	0.000110007	-1.82869	-3.11674e-10
185558816	rs12104591	3.16637e-11	0.0299283	-1.35289	3.55668e-05	-1.54364	-1.40953	3.59352e-05	-1.53858	-1.40894
185559043	rs4308093	3.05483e-11	-0.00803447	-1.35078	3.60756e-05	-1.52813	-1.41083	3.64535e-05	-1.52294	-1.41026
185560356	rs79792096	2.9576e-11	-1.52857e-10	-1.39117	0.000185855	-1.52857e-10	-1.29962	0.000186554	-1.52857e-10	-1.30052
185560631	rs189263764	4.5487e-11	-0.960703	-3.11674e-10	0.000137985	-1.59744	-3.11674e-10	0.000138767	-1.59644	-3.11674e-10
185562421	rs10186035	4.86857e-12	-1.7688	-1.42653	0.000212309	-0.0317875	-1.13476	0.000214629	-0.0279101	-1.13242
185564447	rs147145079	1.94488e-11	-1.81034	-3.11674e-10	0.000125078	-1.69565	-3.11674e-10	0.000125116	-1.69999	-3.11674e-10
185564593	rs7568756	5.94328e-12	-1.6245	-1.37136	0.000162763	-0.462703	-0.969587	0.000166178	-0.449485	-0.966695
185564834	rs7585738	5.83029e-12	-1.62706	-1.388	0.00015211	-0.486995	-1.01299	0.000155281	-0.47377	-1.01023
185565463	rs2199883	3.20197e-11	0.00713609	-1.31891	3.48638e-05	-1.54646	-1.42668	3.52242e-05	-1.54126	-1.42624
185566077	rs16826169	6.09866e-12	-1.60194	-1.36812	0.000155386	-0.517193	-0.961484	0.000158608	-0.504237	-0.958567
185566543	rs17430890	5.49059e-11	-0.772508	-3.11674e-10	0.00015391	-1.48822	-3.11674e-10	0.000155817	-1.48056	-3.11674e-10
185567029	rs76167860	5.20673e-12	-1.7004	-1.42777	0.000954396	1.70609	-1.3696	0.000962091	1.7083	-1.36843
185567451	rs6730122	6.23892e-12	-1.58387	-1.36346	0.000145771	-0.592548	-0.950001	0.000148727	-0.580076	-0.94705
185567763	rs35743160	2.4162e-11	-1.59335	-3.11674e-10	0.000112541	-1.80127	-3.11674e-10	0.000112586	-1.80552	-3.11674e-10
185567912	rs1383309	3.37549e-11	0.087615	-1.34662	3.46426e-05	-1.56619	-1.41332	3.49937e-05	-1.56131	-1.41276
185568639	rs7583953	3.60241e-11	0.161024	-1.35496	3.33207e-05	-1.61021	-1.4082	3.36487e-05	-1.60566	-1.4076
185569263	rs114702410	5.48756e-09	3.83211	-3.11674e-10	0.00230408	1.21785	-3.11674e-10	0.00228118	1.20321	-3.11674e-10
185569289	rs143345591	4.23151e-11	-1.52857e-10	-1.03298	0.000329468	-1.52857e-10	-0.727106	0.000331191	-1.52857e-10	-0.726543
185569518	rs75524004	1.92916e-11	-1.81846	-3.11674e-10	0.0001502	-1.51262	-3.11674e-10	0.000149779	-1.52007	-3.11674e-10
185569542	rs77194274	1.88626e-11	-1.84095	-3.11674e-10	0.000276071	-0.903929	-3.11674e-10	0.000277012	-0.905176	-3.11674e-10
185569891	rs34494944	6.22259e-12	-1.57988	-1.37006	0.000141406	-0.606627	-0.966322	0.0001443	-0.59392	-0.96342
185570857	rs79300728	2.32249e-11	-1.63291	-3.11674e-10	0.000107961	-1.84282	-3.11674e-10	0.000108522	-1.84228	-3.11674e-10
185571361	rs17509003	9.15403e-11	0.609439	-0.870789	6.18567e-05	-1.15076	-1.249	6.22241e-05	-1.1495	-1.249
185572844	rs75558946	2.29723e-11	-1.64384	-3.11674e-10	0.000107978	-1.84266	-3.11674e-10	0.00010843	-1.84313	-3.11674e-10
185572847	rs10180958	6.1343e-12	-1.55111	-1.41312	0.000109874	-0.688515	-1.13674	0.000112037	-0.675933	-1.13448
185573098	rs79896103	4.63076e-12	-1.84265	-1.40275	0.000217831	0.261126	-1.40199	0.000219676	0.264039	-1.40112
185574627	rs7586454	6.39736e-12	-1.54241	-1.37983	0.000127705	-0.683605	-0.991258	0.000130257	-0.671298	-0.988432
185575353	rs11894318	6.28667e-12	-1.56146	-1.37824	0.000133225	-0.645418	-0.987126	0.000135916	-0.632912	-0.984287
185575587	rs11895541	3.68337e-11	0.157096	-1.32881	3.25474e-05	-1.61942	-1.42247	3.28653e-05	-1.61483	-1.42199
185575653	rs74432599	1.01859e-10	-1.52857e-10	-0.154544	0.000266203	-1.52857e-10	-0.940326	0.000268406	-1.52857e-10	-0.936737
185575870	rs186488579	1.89658e-11	-1.83549	-3.11674e-10	0.00011668	-1.76515	-3.11674e-10	0.000117211	-1.76526	-3.11674e-10
185577032	rs13389014	5.85366e-12	-1.59393	-1.41714	0.000124634	-0.598667	-1.10054	0.000127174	-0.585608	-1.09808
185577236	rs13389241	3.61584e-11	0.137415	-1.32763	3.27482e-05	-1.61274	-1.423	3.30701e-05	-1.60808	-1.42253
185577340	rs13414832	6.06885e-12	-1.55744	-1.41752	0.00011522	-0.675881	-1.10186	0.000117519	-0.663232	-1.0994
185577558	rs75368853	4.28911e-10	0.742607	0.540514	6.13283e-05	-1.04655	-1.3618	6.17414e-05	-1.04591	-1.36037
185578086	rs17430952	8.75663e-11	0.579991	-0.885723	6.03694e-05	-1.16639	-1.25771	6.0727e-05	-1.16514	-1.25771
185578344	rs17430973	8.72598e-11	0.579991	-0.88923	6.02468e-05	-1.16639	-1.25975	6.06037e-05	-1.16514	-1.25974
185578739	rs11690860	3.06501e-11	-1.52857e-10	-1.35549	0.000347863	-1.52857e-10	-0.672777	0.000347741	-1.52857e-10	-0.677779
185578958	rs17430980	6.42156e-11	-0.615883	-3.11674e-10	0.00030837	-0.793284	-3.11674e-10	0.000312504	-0.78462	-3.11674e-10
185578987	rs72901814	8.72598e-11	0.579991	-0.88923	6.02468e-05	-1.16639	-1.25975	6.06037e-05	-1.16514	-1.25974
185579871	rs1480477	6.07742e-12	-1.55744	-1.41611	0.000115774	-0.675881	-1.09707	0.000118086	-0.663232	-1.09459
185579987	rs1480476	6.11597e-12	-1.55111	-1.41611	0.00011432	-0.688515	-1.09707	0.000116596	-0.675933	-1.09459
185580597	rs13383910	6.18217e-12	-1.55802	-1.39844	0.000123825	-0.663516	-1.0422	0.000126281	-0.651193	-1.03954
185580915	rs922629	3.11185e-11	-1.52857e-10	-1.34033	0.000363162	-1.52857e-10	-0.629737	0.000362985	-1.52857e-10	-0.634877
185581370	rs146228221	1.90305e-11	-1.83209	-3.11674e-10	0.000157326	-1.46626	-3.11674e-10	0.000158512	-1.46341	-3.11674e-10
185582336	rs72901817	8.64693e-11	0.579991	-0.898331	5.99309e-05	-1.16639	-1.265	6.02859e-05	-1.16514	-1.265
185582428	rs72901819	2.49842e-11	-1.55988	-3.11674e-10	0.000108909	-1.83407	-3.11674e-10	0.000109428	-1.83397	-3.11674e-10
185582551	rs6747844	4.28845e-11	0.181857	-1.20148	3.20009e-05	-1.62028	-1.43854	3.23026e-05	-1.61587	-1.43822
185582833	rs113747911	1.49268e-06	6.58538	2.85257	0.000993906	0.367621	0.00943532	0.00102589	0.388258	0.015821
185583504	rs72901820	8.61352e-11	0.579991	-0.902202	5.97977e-05	-1.16639	-1.26723	6.01519e-05	-1.16514	-1.26722
185584606	rs116676375	8.51104e-11	0.566103	-0.900283	5.94258e-05	-1.17373	-1.26613	5.97774e-05	-1.17249	-1.26612
185586382	rs1600578	3.68778e-11	0.162052	-1.33257	3.27944e-05	-1.61361	-1.42071	3.31116e-05	-1.60913	-1.42022
185586483	rs1600577	6.1385e-12	-1.56456	-1.39899	0.000126697	-0.639008	-1.04378	0.000129237	-0.626468	-1.04112
185587494	rs17430987	4.98764e-10	1.02587	0.408136	0.000150087	-0.662205	-0.851166	0.000153212	-0.650804	-0.846608
185587759	rs6742299	3.24449e-11	0.0175269	-1.31611	3.47474e-05	-1.54871	-1.42777	3.51062e-05	-1.54351	-1.42735
185588807	rs7582887	3.27938e-11	0.0365936	-1.32448	3.46033e-05	-1.55626	-1.42438	3.49595e-05	-1.55113	-1.42392
185589013	rs7569229	5.57395e-12	-1.62838	-1.43165	0.000136229	-0.454368	-1.15588	0.00013909	-0.440498	-1.15362
185589397	rs7569699	3.2833e-11	0.0365936	-1.32329	3.45858e-05	-1.55626	-1.42489	3.49416e-05	-1.55113	-1.42444
185590264	rs1383308	3.21744e-11	0.0175269	-1.32448	3.48654e-05	-1.54871	-1.42438	3.52266e-05	-1.54351	-1.42392
185591217	rs116843446	7.49202e-11	-1.52857e-10	-0.461705	0.000274893	-1.52857e-10	-0.908204	0.000276257	-1.52857e-10	-0.907904
185591496	rs16826178	3.47644e-11	0.0973223	-1.32686	3.41228e-05	-1.57128	-1.42334	3.44634e-05	-1.56646	-1.42288
185592151	rs34202603	8.3711e-11	0.579991	-0.93075	5.88349e-05	-1.16639	-1.28346	5.91834e-05	-1.16514	-1.28346
185593114	rs77715599	1.24546e-10	-1.52857e-10	0.0465474	0.000258413	-1.52857e-10	-0.970025	0.000260318	-1.52857e-10	-0.967332
185593612	rs1383307	5.62245e-12	-1.62289	-1.42847	0.000136177	-0.468132	-1.1425	0.000139034	-0.454331	-1.14019
185593635	rs79895553	2.72158e-11	-1.47433	-3.11674e-10	0.000128243	-1.67066	-3.11674e-10	0.000128773	-1.67119	-3.11674e-10
185594637	rs7568655	3.34684e-11	0.0557593	-1.32329	3.43291e-05	-1.56371	-1.42489	3.46799e-05	-1.55864	-1.42444
185594655	rs7568843	5.68743e-12	-1.61171	-1.42816	0.00013267	-0.49546	-1.14126	0.000135436	-0.481796	-1.13894
185595456	rs78015828	2.83995e-11	-1.52857e-10	-1.43176	0.00020063	-1.52857e-10	-1.22313	0.000201109	-1.52857e-10	-1.22539
185595844	rs6725125	5.68396e-12	-1.61171	-1.42877	0.000132341	-0.49546	-1.14374	0.000135099	-0.481796	-1.14143
185597040	rs72901831	8.43269e-11	0.592526	-0.935954	5.90542e-05	-1.15975	-1.28638	5.94043e-05	-1.15849	-1.28638
185598054	rs72901834	8.42311e-11	0.591389	-0.935954	5.9769e-05	-1.14772	-1.28638	6.01255e-05	-1.14643	-1.28638
185598108	rs10165596	5.74083e-12	-1.60082	-1.4297	0.000128489	-0.521173	-1.14757	0.000131147	-0.507639	-1.14528
185598425	rs35328100	5.74083e-12	-1.60082	-1.4297	0.000128489	-0.521173	-1.14757	0.000131147	-0.507639	-1.14528
185599046	rs72901836	8.5297e-11	0.566103	-0.898093	6.00854e-05	-1.17373	-1.25509	6.04477e-05	-1.17249	-1.25497
185599340	rs72901837	2.44043e-11	-1.58337	-3.11674e-10	0.00010821	-1.84051	-3.11674e-10	0.00010872	-1.84046	-3.11674e-10
185599568	rs2170202	4.0521e-07	7.78551	0.348519	0.000279719	0.462488	-1.35329	0.000286858	0.480749	-1.351
185600227	rs149063513	8.41864e-11	0.592526	-0.937621	5.8999e-05	-1.15975	-1.28732	5.93489e-05	-1.15849	-1.28731
185600802	rs72901840	8.31378e-11	0.579991	-0.937621	5.86085e-05	-1.16639	-1.28732	5.89557e-05	-1.16514	-1.28731
185601378	rs2369594	3.84632e-11	-1.52857e-10	-1.12843	0.000161274	-1.52857e-10	-1.44148	0.00016202	-1.52857e-10	-1.44152
185601420	rs11693094	0.569956	16.874	5.41666	2.97265e-05	-1.75068	-1.38187	2.99397e-05	-1.74893	-1.38112
185601503	rs13023106	5.6787e-12	-1.61171	-1.4297	0.000131836	-0.49546	-1.14757	0.000134581	-0.481796	-1.14528
185601641	rs76903200	2.61498e-11	-1.51429	-3.11674e-10	0.000111462	-1.8109	-3.11674e-10	0.000111676	-1.81364	-3.11674e-10
185602002	rs7578333	3.39978e-11	0.075024	-1.32686	3.41302e-05	-1.57106	-1.42334	3.44772e-05	-1.56606	-1.42288
185602681	rs7581514	5.28795e-07	8.01673	0.383501	0.000330034	0.619781	-1.34517	0.000338814	0.639001	-1.34279
185602784	rs189804042	2.1041e-10	0.570928	-3.11674e-10	0.000454357	-0.405703	-3.11674e-10	0.000450934	-0.417917	-3.11674e-10
185603817	rs10167859	3.44739e-11	0.0924469	-1.33037	3.39619e-05	-1.5776	-1.42175	3.43058e-05	-1.57266	-1.42127
185604339	rs1480483	3.32708e-11	0.0557593	-1.32921	3.44184e-05	-1.56371	-1.42229	3.47711e-05	-1.55864	-1.42181
185604892	rs79761896	5.89179e-10	0.904391	0.696209	0.000174331	-0.679588	-0.684041	0.000178108	-0.667913	-0.678935
185604936	rs115370404	4.72016e-11	-0.923701	-3.11674e-10	0.000153174	-1.49301	-3.11674e-10	0.000153598	-1.4949	-3.11674e-10
185605401	rs13001215	3.38431e-11	0.075024	-1.33142	3.42013e-05	-1.57106	-1.42126	3.45498e-05	-1.56606	-1.42077
185605471	rs72901849	8.26941e-11	0.579991	-0.942972	5.84336e-05	-1.16639	-1.29031	5.87797e-05	-1.16514	-1.2903
185606004	rs6434100	3.3375e-11	0.0557593	-1.32608	3.43703e-05	-1.56371	-1.42368	3.4722e-05	-1.55864	-1.42322
185606420	rs140442054	1.83303e-09	2.7356	-3.11674e-10	0.00136627	0.695253	-3.11674e-10	0.00135725	0.683978	-3.11674e-10
185606694	rs72901852	8.26978e-11	0.579991	-0.942927	5.84351e-05	-1.16639	-1.29028	5.87812e-05	-1.16514	-1.29028
185606784	rs74269782	8.3918e-11	-1.52857e-10	-0.348289	0.000267637	-1.52857e-10	-0.934955	0.000268759	-1.52857e-10	-0.935422
185607414	rs145117210	2.79988e-11	-1.52857e-10	-1.44597	0.000172394	-1.52857e-10	-1.3748	0.000173146	-1.52857e-10	-1.3751
185607418	rs62176236	5.42562e-12	-1.64965	-1.43735	0.000140172	-0.39864	-1.18308	0.000143139	-0.384496	-1.18093
185607757	rs34481141	5.54319e-12	-1.6338	-1.43176	0.000138058	-0.440536	-1.15637	0.000140967	-0.426598	-1.15412
185609004	rs2170203	1.22904e-05	11.3791	0.167097	3.5339e-05	-1.51943	-1.44017	3.5555e-05	-1.51844	-1.43972
185609217	rs113559691	2.43987e-11	-1.5836	-3.11674e-10	0.000130988	-1.64948	-3.11674e-10	0.000131215	-1.6524	-3.11674e-10
185609219	rs13404024	5.54105e-12	-1.6338	-1.43214	0.000137824	-0.440536	-1.15807	0.000140726	-0.426598	-1.15582
185609452	rs116000373	2.00661e-11	-1.7791	-3.11674e-10	0.000134206	-1.62521	-3.11674e-10	0.000135235	-1.62222	-3.11674e-10
185609477	rs115521688	5.78022e-11	-0.721103	-3.11674e-10	0.000123348	-1.70958	-3.11674e-10	0.000124105	-1.70811	-3.11674e-10
185609510	rs1480484	3.30335e-11	0.0557593	-1.33637	3.45369e-05	-1.56371	-1.41885	3.48919e-05	-1.55864	-1.41834
185609755	rs1480485	3.89997e-11	0.228691	-1.34327	3.25986e-05	-1.62511	-1.41521	3.29155e-05	-1.62062	-1.41467
185609756	rs1480486	3.92997e-11	0.228691	-1.3356	3.24677e-05	-1.62511	-1.41923	3.27822e-05	-1.62062	-1.41873
185609871	rs115082372	2.18162e-11	-1.69548	-3.11674e-10	0.000245554	-1.02107	-3.11674e-10	0.000247925	-1.01611	-3.11674e-10
185610069	rs62176237	5.53955e-12	-1.6338	-1.43242	0.000137657	-0.440536	-1.15928	0.000140556	-0.426598	-1.15704
185610686	rs115293799	3.77533e-11	-1.14705	-3.11674e-10	0.00013334	-1.63169	-3.11674e-10	0.000134271	-1.62938	-3.11674e-10
185610697	rs111654316	3.34749e-11	-1.26733	-3.11674e-10	0.000120135	-1.73597	-3.11674e-10	0.000120693	-1.73599	-3.11674e-10
185611669	rs117721323	3.12708e-11	-1.52857e-10	-1.33544	0.000539102	-1.52857e-10	-0.234681	0.000540994	-1.52857e-10	-0.235828
185612235	rs143662614	2.3773e-11	-1.60958	-3.11674e-10	0.000108326	-1.83945	-3.11674e-10	0.000108911	-1.8387	-3.11674e-10
185612603	rs72901857	8.34607e-11	0.592526	-0.946279	5.87148e-05	-1.15975	-1.29215	5.90629e-05	-1.15849	-1.29214
185613128	rs116405424	2.19936e-11	-1.68738	-3.11674e-10	0.000130605	-1.65241	-3.11674e-10	0.000131616	-1.64935	-3.11674e-10
185613160	rs182256574	3.24509e-11	-1.52857e-10	-1.2984	0.000401137	-1.52857e-10	-0.530282	0.000400794	-1.52857e-10	-0.53579
185614749	rs114566971	3.59216e-11	-1.19679	-3.11674e-10	0.000110044	-1.82371	-3.11674e-10	0.000110561	-1.82367	-3.11674e-10
185616128	rs13384546	5.50544e-12	-1.63915	-1.43324	0.000139064	-0.426638	-1.16301	0.000142	-0.412631	-1.16078
185616233	rs145078188	2.01037e-11	-1.77723	-3.11674e-10	0.000222211	-1.12096	-3.11674e-10	0.000223919	-1.11795	-3.11674e-10
185616452	rs117552234	3.59765e-11	-1.52857e-10	-1.19526	0.000435454	-1.52857e-10	-0.448197	0.00043788	-1.52857e-10	-0.447292
185617806	rs72901862	8.14754e-11	0.592526	-0.970354	5.79418e-05	-1.15975	-1.3054	5.82854e-05	-1.15849	-1.30539
185618111	rs13417466	3.26645e-11	0.0365936	-1.32843	3.46636e-05	-1.55626	-1.42264	3.5021e-05	-1.55113	-1.42217
185619139	rs76430972	1.15427e-10	-0.0294949	-3.11674e-10	0.000227207	-1.09872	-3.11674e-10	0.000228783	-1.09646	-3.11674e-10
185619499	rs76046974	4.92431e-12	-1.75252	-1.43142	0.000786241	1.50435	-1.36168	0.000793247	1.50735	-1.36045
185619500	rs191173608	8.58918e-11	-1.52857e-10	-0.325041	0.000347024	-1.52857e-10	-0.675193	0.000348778	-1.52857e-10	-0.6748
185620758	rs111227736	3.66651e-11	-1.1763	-3.11674e-10	0.000116637	-1.76552	-3.11674e-10	0.000117302	-1.76449	-3.11674e-10
185621495	rs10190062	3.34544e-11	0.0557593	-1.32371	3.43351e-05	-1.56371	-1.42471	3.46861e-05	-1.55864	-1.42426
185622930	rs79407152	6.37693e-11	-1.52857e-10	-0.622857	0.000163141	-1.52857e-10	-1.42997	0.000163848	-1.52857e-10	-1.4303
185623051	rs10172363	5.46823e-12	-1.64443	-1.43474	0.000140037	-0.412673	-1.17001	0.000142999	-0.398597	-1.1678
185623122	rs16826189	2.67946e-11	-1.48993	-3.11674e-10	0.000107683	-1.8454	-3.11674e-10	0.000108178	-1.84546	-3.11674e-10
185624557	rs147921164	8.18508e-11	0.579991	-0.953221	5.81021e-05	-1.16639	-1.29599	5.84462e-05	-1.16514	-1.29599
185625091	rs73978096	5.48528e-12	-1.64443	-1.43163	0.000142041	-0.412673	-1.1558	0.000145054	-0.398597	-1.15354
185625279	rs72901873	8.18508e-11	0.579991	-0.953221	5.81021e-05	-1.16639	-1.29599	5.84462e-05	-1.16514	-1.29599
185625582	rs10179499	3.42305e-11	-1.52857e-10	-1.24501	0.00045527	-1.52857e-10	-0.403696	0.000454712	-1.52857e-10	-0.409573
185626176	rs10206254	5.61805e-12	-1.62838	-1.42376	0.000134222	-0.454368	-1.17072	0.000137024	-0.440498	-1.16858
185626298	rs10206426	3.26651e-11	0.0557593	-1.34758	3.4748e-05	-1.56371	-1.41275	3.51071e-05	-1.55864	-1.41219
185626426	rs2369595	7.6146e-07	8.4718	0.293063	0.000388957	0.804494	-1.36561	0.000399341	0.824059	-1.36348
185626675	rs188650014	3.54859e-11	-1.52857e-10	-1.20899	0.000163493	-1.52857e-10	-1.42782	0.000164291	-1.52857e-10	-1.4276
185627257	rs77224444	2.10616e-10	-0.929084	1.50099	3.2338e-05	-1.63435	-1.414	3.2384e-05	-1.63724	-1.41433
185627999	rs13396662	5.56774e-12	-1.63915	-1.42199	0.000145522	-0.426638	-1.11762	0.000148619	-0.412631	-1.11522
185628514	rs55701066	4.36035e-07	7.3805	0.82685	0.000562149	0.705775	-0.898594	0.000579547	0.727637	-0.894628
185629000	rs147937632	4.34045e-11	-1.52857e-10	-1.00757	0.000456278	-1.52857e-10	-0.401484	0.000458962	-1.52857e-10	-0.40027
185629633	rs4278895	3.05118e-11	-0.00418794	-1.35583	3.62272e-05	-1.52714	-1.40764	3.66255e-05	-1.52145	-1.40704
185629709	rs72901884	1.35671e-10	-0.629505	0.761611	2.95076e-05	-1.83547	-1.30447	2.96312e-05	-1.83515	-1.30526
185629756	rs6712125	5.47973e-12	-1.64965	-1.42743	0.000146592	-0.39864	-1.13829	0.000149721	-0.384496	-1.13597
185630024	rs72901885	1.42647e-10	0.182241	-3.11674e-10	0.00017525	-1.35837	-3.11674e-10	0.000176151	-1.35789	-3.11674e-10
185630128	rs2887514	3.18919e-11	0.0338183	-1.3496	3.55293e-05	-1.54267	-1.41156	3.59138e-05	-1.53713	-1.41099
185632346	rs72901889	7.65822e-11	0.527105	-0.966869	5.44896e-05	-1.22308	-1.3035	5.47763e-05	-1.22249	-1.30349
185632513	rs6728615	3.17918e-11	0.0338183	-1.35274	3.5598e-05	-1.54267	-1.40962	3.59839e-05	-1.53713	-1.40904
185633046	rs10177035	3.17918e-11	0.0338183	-1.35274	3.5598e-05	-1.54267	-1.40962	3.59839e-05	-1.53713	-1.40904
185633109	rs6732176	5.65919e-12	-1.62838	-1.41647	0.000144308	-0.454368	-1.09827	0.000147369	-0.440498	-1.0958
185633794	rs72901891	1.34473e-10	1.10864	-0.985412	7.28539e-05	-0.922582	-1.31355	7.32621e-05	-0.921651	-1.31354
185633796	rs115682664	2.17965e-11	-1.69638	-3.11674e-10	0.000111564	-1.80999	-3.11674e-10	0.000111848	-1.81209	-3.11674e-10
185634241	rs72901893	8.07754e-11	0.580412	-0.966869	5.60062e-05	-1.19563	-1.3035	5.63017e-05	-1.19502	-1.30349
185634294	rs114932088	2.79394e-11	-1.44809	-3.11674e-10	0.000109725	-1.82661	-3.11674e-10	0.000110287	-1.82615	-3.11674e-10
185634659	rs10194277	5.53966e-12	-1.64443	-1.42176	0.000147689	-0.412673	-1.1168	0.000150844	-0.398597	-1.1144
185634674	rs10194285	5.63789e-12	-1.6338	-1.41482	0.000147129	-0.440536	-1.09274	0.000150264	-0.426598	-1.09025
185635833	rs189841760	1.87717e-11	-1.84578	-3.11674e-10	0.000148575	-1.52349	-3.11674e-10	0.000149373	-1.52279	-3.11674e-10
185635853	rs10174301	5.68138e-12	-1.62838	-1.41255	0.000146192	-0.454368	-1.0853	0.000149301	-0.440498	-1.08278
185636177	rs6759491	3.20735e-11	0.0498082	-1.35991	3.44465e-05	-1.5783	-1.40688	3.4803e-05	-1.57326	-1.40627
185636567	rs62176239	7.08434e-06	9.19892	1.79635	0.000108114	-0.448323	-1.39308	0.000109749	-0.437811	-1.39323
185636617	rs6716151	3.08515e-11	0.0147657	-1.36371	3.61423e-05	-1.53495	-1.40217	3.65387e-05	-1.52934	-1.40153
185637164	rs72901901	7.87442e-11	0.566685	-0.978609	5.52563e-05	-1.20272	-1.30988	5.55476e-05	-1.20212	-1.30988
185637684	rs12693388	7.40986e-07	8.44558	0.292028	0.000388151	0.802643	-1.36583	0.00039852	0.822228	-1.36371
185638875	rs17617913	2.13395e-10	-0.918596	1.50361	3.21901e-05	-1.63934	-1.41359	3.22373e-05	-1.6422	-1.41391
185639136	rs78011041	1.89177e-11	-1.83803	-3.11674e-10	0.000192664	-1.26364	-3.11674e-10	0.000193284	-1.26507	-3.11674e-10
185640673	rs142552000	2.57213e-11	-1.53081	-3.11674e-10	0.000110925	-1.81573	-3.11674e-10	0.000111354	-1.81653	-3.11674e-10
185640728	rs10196799	0.196857	15.9244	5.30324	2.79794e-05	-1.80126	-1.39185	2.81621e-05	-1.80006	-1.3912
185641160	rs116775825	1.99654e-11	-1.78413	-3.11674e-10	0.000473685	-0.364043	-3.11674e-10	0.000474733	-0.366484	-3.11674e-10
185641495	rs12693389	5.71677e-12	-1.62838	-1.40634	0.000149083	-0.454368	-1.06572	0.000152263	-0.440498	-1.06313
185641564	rs72903709	7.82547e-11	0.550405	-0.968565	5.308e-05	-1.24836	-1.30442	5.33712e-05	-1.24755	-1.30442
185641635	rs10176668	5.71677e-12	-1.62838	-1.40634	0.000149083	-0.454368	-1.06572	0.000152263	-0.440498	-1.06313
185641920	rs7603313	5.68841e-12	-1.6338	-1.4059	0.000151366	-0.440536	-1.06435	0.000154606	-0.426598	-1.06176
185642642	rs114077884	1.87957e-11	-1.8445	-3.11674e-10	0.000143888	-1.55555	-3.11674e-10	0.000144655	-1.55488	-3.11674e-10
185642880	rs13018902	3.04588e-11	-1.36175	-3.11674e-10	0.000108521	-1.83764	-3.11674e-10	0.000109068	-1.83727	-3.11674e-10
185642960	rs17431119	7.88095e-11	0.543944	-0.95504	5.22452e-05	-1.27164	-1.297	5.25332e-05	-1.2708	-1.29699
185643335	rs139766476	2.80548e-11	-1.52857e-10	-1.44397	0.000170578	-1.52857e-10	-1.38539	0.000171342	-1.52857e-10	-1.38557
185644113	rs17431132	5.72996e-12	-1.62838	-1.40404	0.00015013	-0.454368	-1.05871	0.000153336	-0.440498	-1.05611
185644845	rs17431153	1.02537e-10	0.807137	-0.95504	6.09888e-05	-1.1169	-1.297	6.13286e-05	-1.116	-1.29699
185645106	rs13010468	2.46414e-11	-1.5737	-3.11674e-10	0.000110321	-1.82119	-3.11674e-10	0.000110748	-1.82198	-3.11674e-10
185645840	rs10497657	1.0237e-10	0.807137	-0.956673	6.09338e-05	-1.1169	-1.2979	6.12734e-05	-1.116	-1.2979
185646020	rs10497658	3.05845e-11	-1.35764	-3.11674e-10	0.00010858	-1.8371	-3.11674e-10	0.000109129	-1.83671	-3.11674e-10
185646076	rs13017390	5.71546e-12	-1.6338	-1.40115	0.000153535	-0.440536	-1.05012	0.000156829	-0.426598	-1.04748
185647351	rs72903719	1.02018e-10	0.807137	-0.960113	6.08186e-05	-1.1169	-1.29979	6.11575e-05	-1.116	-1.29979
185647475	rs72903720	1.02185e-10	0.807137	-0.958485	6.08731e-05	-1.1169	-1.2989	6.12122e-05	-1.116	-1.29889
185647588	rs72903723	1.03669e-10	0.821557	-0.958485	6.13355e-05	-1.10933	-1.2989	6.16775e-05	-1.10842	-1.29889
185647595	rs1987025	3.34963e-11	0.107297	-1.37399	3.57645e-05	-1.55359	-1.39404	3.61489e-05	-1.54825	-1.39335
185647985	rs17584494	6.06454e-06	8.98177	1.85807	0.000101628	-0.524871	-1.37839	0.00010313	-0.514651	-1.3786
185648068	rs72903727	2.54532e-11	-1.54129	-3.11674e-10	0.00011541	-1.7761	-3.11674e-10	0.000116013	-1.77554	-3.11674e-10
185648256	rs10497659	1.00726e-10	0.792758	-0.958485	6.04165e-05	-1.12442	-1.2989	6.07529e-05	-1.12353	-1.29889
185649149	rs116774374	1.88218e-11	-1.84311	-3.11674e-10	0.000122385	-1.71741	-3.11674e-10	0.000122923	-1.71768	-3.11674e-10
185649196	rs10497660	1.00562e-10	0.792758	-0.960113	6.03625e-05	-1.12442	-1.29979	6.06985e-05	-1.12353	-1.29979
185649555	rs1317210	5.79538e-12	-1.62289	-1.39818	0.000150659	-0.468132	-1.04144	0.000153874	-0.454331	-1.03877
185650005	rs1320080	5.77238e-12	-1.62838	-1.39666	0.000145538	-0.454368	-1.08978	0.00014862	-0.440498	-1.08735
185650079	rs17431258	1.00562e-10	0.792758	-0.960113	6.03625e-05	-1.12442	-1.29979	6.06985e-05	-1.12353	-1.29979
185650668	rs72903735	1.00399e-10	0.792758	-0.961737	6.03086e-05	-1.12442	-1.30069	6.06444e-05	-1.12353	-1.30068
185650721	rs143245512	1.49249e-10	-1.52857e-10	0.22749	0.000437559	-1.52857e-10	-0.443374	0.000439704	-1.52857e-10	-0.443135
185651328	rs72903737	2.63406e-10	0.167653	0.627915	3.52974e-05	-1.73929	-1.22149	3.53959e-05	-1.73916	-1.22348
185652021	rs79079179	7.3883e-11	-1.52857e-10	-0.475646	0.000189331	-1.52857e-10	-1.28109	0.000190255	-1.52857e-10	-1.28087
185652653	rs10195510	5.83336e-12	-1.62289	-1.39164	0.000153466	-0.468132	-1.02298	0.000156751	-0.454331	-1.02025
185653516	rs148607139	1.17593e-10	-1.52857e-10	-0.0108989	0.000408045	-1.52857e-10	-0.513209	0.000410528	-1.52857e-10	-0.511793
185653671	rs111729047	3.32976e-11	-1.27264	-3.11674e-10	0.000119858	-1.73828	-3.11674e-10	0.000120415	-1.73829	-3.11674e-10
185654253	rs72903738	9.89328e-11	0.779851	-0.963539	5.98443e-05	-1.13117	-1.30167	6.01772e-05	-1.13027	-1.30167
185655092	rs6716235	3.23788e-11	0.0878667	-1.38849	3.65386e-05	-1.54601	-1.38021	3.69371e-05	-1.54059	-1.37943
185655189	rs12693391	5.81212e-12	-1.62838	-1.3898	0.000156385	-0.454368	-1.0179	0.000159746	-0.440498	-1.01516
185655317	rs4635495	9.87728e-11	0.779851	-0.965158	5.97912e-05	-1.13117	-1.30256	6.01238e-05	-1.13027	-1.30256
185655435	rs537836683	2.84627e-11	-1.42953	-3.11674e-10	0.000110191	-1.82237	-3.11674e-10	0.000110762	-1.82185	-3.11674e-10
185655758	rs4275993	9.73702e-11	0.765549	-0.965158	5.93473e-05	-1.13862	-1.30256	5.96772e-05	-1.13773	-1.30256
185655848	rs79562683	7.008e-11	-1.52857e-10	-0.528491	0.000185322	-1.52857e-10	-1.30249	0.000186224	-1.52857e-10	-1.30229
185656085	rs34327168	5.54733e-12	-1.62838	-1.43643	0.000128214	-0.454368	-1.21652	0.000130875	-0.440498	-1.2145
185656366	rs34963004	3.37428e-11	0.126826	-1.38619	3.59053e-05	-1.56108	-1.38263	3.62913e-05	-1.5558	-1.38186
185656920	rs34452663	5.83798e-12	-1.62289	-1.39085	0.000153802	-0.468132	-1.02079	0.000157096	-0.454331	-1.01805
185658601	rs72903748	9.73606e-11	0.765549	-0.965256	5.93441e-05	-1.13862	-1.30261	5.9674e-05	-1.13773	-1.30261
185658811	rs12693392	5.83161e-12	-1.62289	-1.39194	0.000153338	-0.468132	-1.02381	0.00015662	-0.454331	-1.02108
185658962	rs2369596	3.30089e-11	0.107297	-1.38865	3.62687e-05	-1.55359	-1.38004	3.66617e-05	-1.54825	-1.37926
185659789	rs72903752	9.61544e-11	0.751287	-0.963461	5.89638e-05	-1.14603	-1.30163	5.92913e-05	-1.14515	-1.30163
185659951	rs62176258	5.8286e-12	-1.62289	-1.39246	0.000153119	-0.468132	-1.02524	0.000156395	-0.454331	-1.02252
185660672	rs58159162	5.85478e-12	-1.61733	-1.39354	0.000150582	-0.48183	-1.02825	0.000153792	-0.468097	-1.02554
185661400	rs10170664	1.10311e-05	11.174	0.264102	3.45216e-05	-1.55011	-1.43289	3.4733e-05	-1.54931	-1.43224
185661580	rs12693394	3.37428e-11	0.126826	-1.38619	3.59053e-05	-1.56108	-1.38263	3.62913e-05	-1.5558	-1.38186
185661854	rs72903757	5.92495e-11	0.353388	-1.04976	4.8833e-05	-1.28916	-1.34702	4.90958e-05	-1.28845	-1.34701
185661907	rs13028549	3.30903e-11	0.107297	-1.38619	3.61751e-05	-1.55359	-1.38263	3.65666e-05	-1.54825	-1.38186
185662685	rs79818207	2.66116e-11	-1.49678	-3.11674e-10	0.000107701	-1.84522	-3.11674e-10	0.000108182	-1.84543	-3.11674e-10
185663304	rs4666990	0.101522	15.7649	4.80049	2.70787e-05	-1.80003	-1.42581	2.72488e-05	-1.79881	-1.42542
185663591	rs72903763	9.50852e-11	0.738486	-0.961842	5.86258e-05	-1.15267	-1.30074	5.89511e-05	-1.15179	-1.30074
185663735	rs62176259	2.10872e-11	-1.72946	-3.11674e-10	0.000107902	-1.84336	-3.11674e-10	0.000108305	-1.84428	-3.11674e-10
185663954	rs112725983	2.56426e-11	-1.53387	-3.11674e-10	0.000126359	-1.68546	-3.11674e-10	0.000126254	-1.69094	-3.11674e-10
185664579	rs4294964	5.90544e-12	-1.61171	-1.39055	0.000149782	-0.49546	-1.01995	0.000152968	-0.481796	-1.01721
185664802	rs72903765	9.50852e-11	0.738486	-0.961842	5.86258e-05	-1.15267	-1.30074	5.89511e-05	-1.15179	-1.30074
185665389	rs72903769	9.65293e-11	0.724301	-0.932583	5.91508e-05	-1.16001	-1.28449	5.94788e-05	-1.15913	-1.28449
185665765	rs7574128	3.0377e-11	-1.52857e-10	-1.36444	0.000335585	-1.52857e-10	-0.708709	0.000335488	-1.52857e-10	-0.713651
185668595	rs182013686	2.77777e-11	-1.4539	-3.11674e-10	0.000108882	-1.83432	-3.11674e-10	0.000109344	-1.83474	-3.11674e-10
185669127	rs6751335	5.89591e-12	-1.61171	-1.39216	0.000149114	-0.49546	-1.02441	0.000152284	-0.481796	-1.02169
185670083	rs10211213	5.89591e-12	-1.61171	-1.39216	0.000149114	-0.49546	-1.02441	0.000152284	-0.481796	-1.02169
185670332	rs13012893	2.91345e-11	-0.0247545	-1.38145	3.83378e-05	-1.4993	-1.37884	3.87692e-05	-1.49349	-1.37812
185670496	rs74961493	2.8473e-11	-1.42917	-3.11674e-10	0.000110618	-1.8185	-3.11674e-10	0.00011086	-1.82097	-3.11674e-10
185672183	rs13012514	2.88441e-11	-0.0247545	-1.39147	3.8764e-05	-1.4993	-1.36779	3.92023e-05	-1.49349	-1.36701
185672750	rs72903776	6.99729e-11	0.458455	-0.988476	4.92932e-05	-1.29383	-1.33297	4.9568e-05	-1.29304	-1.33285
185673214	rs72903778	7.16552e-11	0.48396	-0.990222	4.98707e-05	-1.28131	-1.33384	5.01492e-05	-1.28052	-1.33372
185673390	rs72903783	6.16982e-11	-0.0864379	-0.569436	4.767e-05	-1.50685	-1.15343	4.79416e-05	-1.50651	-1.15275
185673479	rs111978801	1.4184e-10	0.176567	-3.11674e-10	0.000336454	-0.706123	-3.11674e-10	0.000334371	-0.716986	-3.11674e-10
185673528	rs117705240	3.08996e-11	-1.52857e-10	-1.34739	0.000225474	-1.52857e-10	-1.10638	0.000226592	-1.52857e-10	-1.10608
185674034	rs143934924	5.38609e-11	-0.791725	-3.11674e-10	0.000169228	-1.39334	-3.11674e-10	0.000170515	-1.39042	-3.11674e-10
185674302	rs72903786	6.9044e-11	0.44509	-0.988476	4.89723e-05	-1.30036	-1.33297	4.92451e-05	-1.29958	-1.33285
185674563	rs78788091	3.53186e-11	-1.52857e-10	-1.21372	0.000380499	-1.52857e-10	-0.583101	0.000380653	-1.52857e-10	-0.587349
185675346	rs56341618	6.90781e-07	7.95668	0.71077	0.000745027	1.01292	-0.924085	0.000768947	1.03606	-0.920271
185675474	rs34943323	2.08168e-11	-1.74237	-3.11674e-10	0.000107734	-1.84492	-3.11674e-10	0.00010818	-1.84544	-3.11674e-10
185677263	rs143598180	2.95343e-11	-1.39258	-3.11674e-10	0.000108044	-1.84205	-3.11674e-10	0.000108517	-1.84233	-3.11674e-10
185677806	rs17509336	6.93838e-11	0.44509	-0.983566	4.90926e-05	-1.30036	-1.33052	4.93661e-05	-1.29958	-1.33039
185678006	rs17431278	5.84411e-12	-1.62289	-1.3898	0.000154247	-0.468132	-1.0179	0.000157551	-0.454331	-1.01516
185680799	rs10201360	2.83614e-11	-0.0416312	-1.39147	3.90527e-05	-1.49189	-1.36779	3.94967e-05	-1.48601	-1.36701
185681052	rs13408744	2.76836e-11	-0.0686427	-1.38865	3.88068e-05	-1.48595	-1.38004	3.92626e-05	-1.4797	-1.37926
185681546	rs72903798	6.87864e-11	0.433096	-0.980219	4.88886e-05	-1.3062	-1.32884	4.91608e-05	-1.30543	-1.32871
185681713	rs7608386	2.84067e-11	-0.0416312	-1.38987	3.89793e-05	-1.49189	-1.36967	3.94221e-05	-1.48601	-1.3689
185681730	rs17584522	5.53308e-06	9.28552	1.4626	0.000115985	-0.417407	-1.35371	0.000117751	-0.40678	-1.35388
185681823	rs117533872	8.33971e-11	-1.52857e-10	-0.354516	0.000240632	-1.52857e-10	-1.04132	0.000241811	-1.52857e-10	-1.04108
185681984	rs13386789	6.0349e-12	-1.58811	-1.39246	0.000146824	-0.510108	-1.02524	0.000149922	-0.496601	-1.02252
185682700	rs6720863	2.84296e-11	-0.0416312	-1.38907	3.8943e-05	-1.49189	-1.3706	3.93852e-05	-1.48601	-1.36984
185682739	rs6749691	2.7347e-11	-0.0788482	-1.39067	3.96754e-05	-1.47512	-1.36873	4.01318e-05	-1.46911	-1.36796
185683614	rs72905708	6.59689e-11	0.407882	-0.996828	4.7896e-05	-1.31844	-1.33712	4.81621e-05	-1.31767	-1.33699
185683942	rs2369589	5.83798e-12	-1.62289	-1.39085	0.000153802	-0.468132	-1.02079	0.000157096	-0.454331	-1.01805
185684057	rs149705229	5.39001e-11	-0.790996	-3.11674e-10	0.000234978	-1.06509	-3.11674e-10	0.000237771	-1.05793	-3.11674e-10
185685333	rs72905711	6.61939e-11	0.407882	-0.993423	4.79768e-05	-1.31844	-1.33543	4.82434e-05	-1.31767	-1.33531
185685591	rs4614893	2.93929e-11	-0.00590867	-1.39147	3.84493e-05	-1.50745	-1.36779	3.88814e-05	-1.50171	-1.36701
185685607	rs4458174	5.89416e-12	-1.61171	-1.39246	0.000148991	-0.49546	-1.02524	0.000152158	-0.481796	-1.02252
185685947	rs149580710	2.08133e-11	-1.74254	-3.11674e-10	0.000725181	0.0618357	-3.11674e-10	0.000726585	0.0591179	-3.11674e-10
185686882	rs114383418	1.88512e-11	-1.84155	-3.11674e-10	0.000124327	-1.70167	-3.11674e-10	0.000125197	-1.69935	-3.11674e-10
185686895	rs35071909	5.89875e-12	-1.61171	-1.39168	0.000141756	-0.49546	-1.07502	0.000144751	-0.481796	-1.07243
185687954	rs62174661	5.88483e-12	-1.61171	-1.39405	0.000148332	-0.49546	-1.02968	0.000151483	-0.481796	-1.02697
185687961	rs144568632	5.83715e-11	-1.52857e-10	-0.711301	0.000288166	-1.52857e-10	-0.861048	0.000289672	-1.52857e-10	-0.860488
185688002	rs147851881	3.64448e-11	-1.52857e-10	-1.18233	0.000170933	-1.52857e-10	-1.38331	0.000171769	-1.52857e-10	-1.38309
185688076	rs13396495	2.87542e-11	-0.0247545	-1.39459	3.89127e-05	-1.4993	-1.36396	3.93534e-05	-1.49349	-1.36317
185688204	rs190748553	2.41378e-11	-1.59435	-3.11674e-10	0.000107645	-1.84575	-3.11674e-10	0.00010815	-1.84571	-3.11674e-10
185688786	rs35105890	6.57526e-11	0.39467	-0.986901	4.78265e-05	-1.32482	-1.33219	4.80921e-05	-1.32406	-1.33206
185688950	rs117548932	7.2803e-11	-1.52857e-10	-0.490371	0.000850861	-1.52857e-10	0.221663	0.00085616	-1.52857e-10	0.22322
185689305	rs141007716	2.88988e-11	-1.52857e-10	-1.41433	0.000249377	-1.52857e-10	-1.00562	0.000251025	-1.52857e-10	-1.00368
185689671	rs4544394	5.8695e-12	-1.61171	-1.39665	0.00014724	-0.49546	-1.03706	0.000150364	-0.481796	-1.03438
185690060	rs72905716	6.79002e-11	0.421892	-0.981982	4.70476e-05	-1.3437	-1.32973	4.73238e-05	-1.34263	-1.3296
185690630	rs9973969	3.13927e-11	0.0483566	-1.37991	3.64141e-05	-1.54923	-1.3804	3.68086e-05	-1.54382	-1.37969
185690911	rs9973631	2.95489e-11	-0.00873115	-1.38335	3.74001e-05	-1.52603	-1.37688	3.78138e-05	-1.52042	-1.37615
185691492	rs147396735	2.00333e-11	-1.78073	-3.11674e-10	0.000108621	-1.83672	-3.11674e-10	0.000109132	-1.83668	-3.11674e-10
185691625	rs13424507	2.95239e-11	-0.00873115	-1.3842	3.74335e-05	-1.52603	-1.37599	3.78477e-05	-1.52042	-1.37525
185692497	rs9973668	6.02888e-12	-1.5829	-1.39866	0.000135391	-0.573572	-1.04284	0.000138193	-0.560402	-1.04018
185693549	rs13028349	2.89977e-11	-0.0275625	-1.38335	3.76977e-05	-1.51811	-1.37688	3.81173e-05	-1.51242	-1.37615
185694731	rs142738518	2.03231e-11	-1.76637	-3.11674e-10	0.000109432	-1.82928	-3.11674e-10	0.000109932	-1.82937	-3.11674e-10
185695954	rs76585359	2.31565e-11	-1.63585	-3.11674e-10	0.00010809	-1.84162	-3.11674e-10	0.00010866	-1.84102	-3.11674e-10
185696114	rs16826219	2.70681e-11	-0.10006	-1.37971	3.87726e-05	-1.48628	-1.38059	3.92139e-05	-1.48032	-1.37988
185696271	rs72905730	6.52092e-11	0.369678	-0.970207	4.76544e-05	-1.33683	-1.32378	4.79188e-05	-1.33608	-1.32365
185696607	rs12693395	5.99657e-12	-1.595	-1.39194	0.000143477	-0.534608	-1.02381	0.000146498	-0.521143	-1.02108
185700607	rs17509517	6.6662e-11	0.381498	-0.959993	4.81762e-05	-1.33116	-1.31856	4.84439e-05	-1.3304	-1.31843
185700770	rs62174663	5.77236e-12	-1.61733	-1.40771	0.000144433	-0.48183	-1.06994	0.000147491	-0.468097	-1.06737
185701426	rs141701360	6.67015e-09	4.02727	-3.11674e-10	0.00417647	1.81263	-3.11674e-10	0.00412028	1.79444	-3.11674e-10
185701706	rs72905734	3.57017e-11	-1.20293	-3.11674e-10	0.000109011	-1.83313	-3.11674e-10	0.000109518	-1.83315	-3.11674e-10
185701858	rs72905736	1.92524e-11	-1.82049	-3.11674e-10	0.000136085	-1.61131	-3.11674e-10	0.000136862	-1.61026	-3.11674e-10
185702685	rs115103722	1.28078e-10	0.0745117	-3.11674e-10	0.000311743	-0.782407	-3.11674e-10	0.000309928	-0.792898	-3.11674e-10
185704355	rs75486007	9.70042e-11	-1.52857e-10	-0.203375	0.000193734	-1.52857e-10	-1.2581	0.000194846	-1.52857e-10	-1.25703
185705856	rs7605689	2.73398e-11	-0.0816141	-1.38817	3.87986e-05	-1.49458	-1.37162	3.92393e-05	-1.48869	-1.37087
185706202	rs72905739	6.74647e-11	0.381498	-0.948022	4.84749e-05	-1.33116	-1.31238	4.87444e-05	-1.3304	-1.31224
185706518	rs185963245	4.03724e-11	-1.07998	-3.11674e-10	0.000121547	-1.72429	-3.11674e-10	0.000122289	-1.72285	-3.11674e-10
185706584	rs75027645	3.20161e-11	-1.52857e-10	-1.31189	0.000165002	-1.52857e-10	-1.41863	0.000165835	-1.52857e-10	-1.41824
185707251	rs72905741	2.35459e-11	-0.234927	-1.38425	3.68598e-05	-1.5357	-1.38176	3.72345e-05	-1.531	-1.381
185707961	rs150946675	3.63095e-11	-1.52857e-10	-1.18605	0.000160423	-1.52857e-10	-1.44677	0.00016117	-1.52857e-10	-1.44678
185708081	rs56049830	5.74572e-07	8.10411	0.379144	0.000954843	1.3811	-1.04414	0.000985344	1.40432	-1.04056
185708151	rs186991657	3.77086e-11	-1.52857e-10	-1.14824	0.000164619	-1.52857e-10	-1.42095	0.000165339	-1.52857e-10	-1.42124
185708165	rs4494699	9.47725e-12	-1.22873	-1.30051	7.58515e-05	-0.834799	-1.36101	7.61482e-05	-0.835148	-1.36141
185708432	rs10180597	5.93303e-12	-1.59477	-1.40282	0.000137344	-0.547029	-1.05507	0.0001402	-0.533723	-1.05245
185708987	rs7603015	5.65625e-11	0.323758	-1.06654	4.82363e-05	-1.27841	-1.37006	4.8509e-05	-1.27753	-1.36996
185710079	rs72905749	6.71948e-11	0.39467	-0.965204	4.83535e-05	-1.32482	-1.32123	4.86223e-05	-1.32406	-1.3211
185710178	rs10187190	6.03836e-12	-1.58887	-1.39112	0.000140151	-0.560334	-1.02153	0.00014307	-0.547096	-1.0188
185710444	rs138273718	4.57292e-11	-0.955393	-3.11674e-10	0.000141584	-1.57169	-3.11674e-10	0.000142613	-1.5691	-3.11674e-10
185713166	rs72905751	6.59857e-11	0.369678	-0.958369	4.79436e-05	-1.33683	-1.31773	4.82098e-05	-1.33608	-1.31759
185713304	rs72905753	6.6093e-11	0.369678	-0.956743	4.79837e-05	-1.33683	-1.31689	4.82502e-05	-1.33608	-1.31676
185715275	rs34597412	2.01373e-11	-1.77556	-3.11674e-10	0.000107709	-1.84515	-3.11674e-10	0.000108282	-1.8445	-3.11674e-10
185715304	rs146362735	4.78147e-11	-0.910796	-3.11674e-10	0.000138478	-1.59387	-3.11674e-10	0.000138703	-1.5969	-3.11674e-10
185715309	rs185416292	1.88649e-11	-1.84083	-3.11674e-10	0.000107792	-1.84438	-3.11674e-10	0.000108313	-1.84421	-3.11674e-10
185716210	rs114199508	3.44048e-10	1.06265	-3.11674e-10	0.000164003	-1.4247	-3.11674e-10	0.000165128	-1.42252	-3.11674e-10
185717491	rs6709440	6.01477e-12	-1.58887	-1.39504	0.000138625	-0.560334	-1.03248	0.000141509	-0.547096	-1.02978
185718167	rs7578316	2.74515e-11	-0.10006	-1.36565	3.79998e-05	-1.48628	-1.40073	3.843e-05	-1.48032	-1.40008
185719122	rs80268465	7.63419e-10	1.6614	0.198277	3.46098e-05	-1.54853	-1.43192	3.48308e-05	-1.54737	-1.43137
185719125	rs72905760	7.04138e-11	0.369678	-0.893418	5.06826e-05	-1.33683	-1.26217	5.09575e-05	-1.33608	-1.26216
185719174	rs12693396	2.72463e-11	-0.118407	-1.3548	3.80309e-05	-1.47788	-1.4083	3.8462e-05	-1.47186	-1.40771
185719686	rs6748925	5.66914e-11	0.254897	-0.995404	5.00151e-05	-1.29337	-1.31889	5.02634e-05	-1.29307	-1.31889
185720330	rs199613058	6.13836e-11	-1.52857e-10	-0.660986	0.000215799	-1.52857e-10	-1.15024	0.000216831	-1.52857e-10	-1.15012
185720402	rs75530945	1.97558e-11	-1.79468	-3.11674e-10	0.000138236	-1.59563	-3.11674e-10	0.000139014	-1.59466	-3.11674e-10
185720926	rs55941754	7.06725e-11	0.369678	-0.88975	5.07903e-05	-1.33683	-1.26005	5.10657e-05	-1.33608	-1.26004
185721111	rs56217433	7.06725e-11	0.369678	-0.88975	5.07903e-05	-1.33683	-1.26005	5.10657e-05	-1.33608	-1.26004
185721156	rs72905773	1.92064e-11	-1.82289	-3.11674e-10	0.000123818	-1.70577	-3.11674e-10	0.00012451	-1.70485	-3.11674e-10
185721279	rs72905774	7.07958e-11	0.369678	-0.888007	5.08416e-05	-1.33683	-1.25904	5.11173e-05	-1.33608	-1.25903
185721319	rs62174664	5.75095e-12	-1.62289	-1.40587	0.000147257	-0.468132	-1.06427	0.000150389	-0.454331	-1.06168
185721551	rs142428638	6.32646e-11	-1.52857e-10	-0.630802	0.000446041	-1.52857e-10	-0.424175	0.000448652	-1.52857e-10	-0.42299
185721692	rs35321501	2.75588e-11	-0.10006	-1.36175	3.78913e-05	-1.48628	-1.40359	3.83195e-05	-1.48032	-1.40295
185722257	rs75876499	2.83864e-11	-1.52857e-10	-1.43222	0.000223095	-1.52857e-10	-1.11699	0.000223476	-1.52857e-10	-1.11993
185722370	rs79577277	3.89578e-11	-1.11565	-3.11674e-10	0.000129997	-1.65708	-3.11674e-10	0.000130884	-1.65493	-3.11674e-10
185722380	rs13386192	5.74811e-12	-1.62289	-1.40637	0.000147035	-0.468132	-1.06578	0.000150161	-0.454331	-1.0632
185722863	rs72905777	6.41137e-11	0.268597	-0.886068	4.85213e-05	-1.38467	-1.25791	4.87827e-05	-1.38395	-1.25791
185723002	rs7589314	5.26456e-12	-1.7168	-1.40033	4.76494e-05	-1.82286	-0.837858	4.77217e-05	-1.82147	-0.842379
185723188	rs13415342	5.83983e-12	-1.61733	-1.39609	0.000149499	-0.48183	-1.03547	0.000152682	-0.468097	-1.03278
185723479	rs7577581	2.68933e-11	-0.136655	-1.3496	3.82308e-05	-1.46939	-1.41156	3.86658e-05	-1.4633	-1.41099
185724193	rs7593307	2.68933e-11	-0.136655	-1.3496	3.82308e-05	-1.46939	-1.41156	3.86658e-05	-1.4633	-1.41099
185724435	rs12693397	2.71387e-11	-0.118407	-1.35876	3.81312e-05	-1.47788	-1.40567	3.85642e-05	-1.47186	-1.40505
185724450	rs12693398	5.84207e-12	-1.60579	-1.40726	0.000139004	-0.521565	-1.06852	0.000141906	-0.508129	-1.06595
185724464	rs72905782	7.14462e-11	0.369678	-0.878862	5.11126e-05	-1.33683	-1.25372	5.13898e-05	-1.33608	-1.25372
185724642	rs72905784	5.98822e-11	0.298059	-0.983808	4.9743e-05	-1.30503	-1.31268	5.00114e-05	-1.30431	-1.31268
185725062	rs13396624	5.80605e-12	-1.61149	-1.40774	0.000140681	-0.508066	-1.07002	0.000143627	-0.494562	-1.06745
185725088	rs13422256	5.80141e-12	-1.62289	-1.39714	0.000151109	-0.468132	-1.03845	0.000154336	-0.454331	-1.03577
185725119	rs72905785	7.14646e-11	0.369678	-0.878604	5.11203e-05	-1.33683	-1.25357	5.13976e-05	-1.33608	-1.25357
185725574	rs72905786	7.15908e-11	0.369678	-0.876841	5.11729e-05	-1.33683	-1.25254	5.14505e-05	-1.33608	-1.25254
185725617	rs7585171	5.83186e-11	0.273191	-0.985398	4.90854e-05	-1.31748	-1.31354	4.93497e-05	-1.31677	-1.31354
185726138	rs72905792	9.11637e-11	-1.0481	0.782626	3.28156e-05	-1.58972	-1.44396	3.28647e-05	-1.5928	-1.44404
185726221	rs72905794	5.8515e-11	0.273191	-0.982037	4.91743e-05	-1.31748	-1.31173	4.94391e-05	-1.31677	-1.31173
185727333	rs72905795	7.29451e-11	0.356582	-0.845003	5.18167e-05	-1.3431	-1.23377	5.20975e-05	-1.34235	-1.23377
185727353	rs62200787	5.83251e-08	7.51477	-1.31912	0.000313023	0.393351	-1.17166	0.000321363	0.416166	-1.17283
185727583	rs148954956	1.99078e-11	-1.78702	-3.11674e-10	0.000215067	-1.15364	-3.11674e-10	0.000216705	-1.1507	-3.11674e-10
185727845	rs62200788	1.13451e-06	8.82343	0.340158	0.000133843	-0.181745	-1.44618	0.000136941	-0.163519	-1.44616
185727861	rs72905797	7.30779e-11	0.356582	-0.843185	5.18728e-05	-1.3431	-1.23269	5.21539e-05	-1.34235	-1.23269
185727995	rs141247906	7.94416e-11	-0.403107	-3.11674e-10	0.000164785	-1.41995	-3.11674e-10	0.000165472	-1.42044	-3.11674e-10
185729162	rs7558878	2.86704e-11	-0.0654178	-1.35684	3.73136e-05	-1.49826	-1.40696	3.77317e-05	-1.49238	-1.40636
185729304	rs11890843	2.7146e-11	-0.120056	-1.35684	3.79412e-05	-1.48158	-1.40696	3.8366e-05	-1.47571	-1.40636
185730587	rs13398732	5.76045e-12	-1.62289	-1.40422	0.000147997	-0.468132	-1.05926	0.000151147	-0.454331	-1.05666
185731591	rs114523990	7.32018e-11	0.356582	-0.841492	5.19252e-05	-1.3431	-1.23168	5.22066e-05	-1.34235	-1.23168
185731605	rs62200789	3.8166e-11	0.210329	-1.34651	3.3199e-05	-1.60869	-1.41338	3.35343e-05	-1.60385	-1.41282
185731622	rs62200790	3.88883e-11	0.228026	-1.34546	3.29819e-05	-1.61465	-1.41398	3.33128e-05	-1.60987	-1.41343
185731901	rs17509601	7.335e-11	0.356582	-0.839468	5.19879e-05	-1.3431	-1.23047	5.22697e-05	-1.34235	-1.23047
185732138	rs140007057	3.58652e-11	-1.52857e-10	-1.19836	0.000292005	-1.52857e-10	-0.847814	0.000293402	-1.52857e-10	-0.847695
185732578	rs17509608	3.29662e-09	4.61521	-1.29268	0.000163447	0.0071914	-1.43529	0.000165905	0.0176981	-1.43552
185734704	rs13388087	1.88601e-06	9.44697	0.224879	4.15993e-05	-1.36834	-1.42816	4.19536e-05	-1.36531	-1.42736
185734749	rs13401381	1.80276e-06	9.39475	0.231952	4.10535e-05	-1.37903	-1.43068	4.13995e-05	-1.37603	-1.42994
185735048	rs71430164	3.03097e-11	-1.36666	-3.11674e-10	0.000169783	-1.39007	-3.11674e-10	0.000170605	-1.38989	-3.11674e-10
185735599	rs7588907	1.60469e-11	-0.653329	-1.34929	4.86318e-05	-1.22857	-1.41174	4.92792e-05	-1.22056	-1.41117
185735610	rs75960822	2.90801e-11	-1.52857e-10	-1.40807	0.000190334	-1.52857e-10	-1.27581	0.000190953	-1.52857e-10	-1.27721
185735643	rs17509622	2.10017e-11	-1.73353	-3.11674e-10	0.000542033	-0.229259	-3.11674e-10	0.000543942	-0.230394	-3.11674e-10
185735813	rs7564941	1.56751e-11	-0.66858	-1.35748	4.9429e-05	-1.21751	-1.40654	5.00926e-05	-1.20943	-1.40593
185736625	rs10199843	5.67456e-12	-1.66152	-1.38061	0.000171417	-0.387182	-0.993303	0.000175096	-0.373421	-0.990484
185736981	rs181721986	2.22181e-11	-1.67722	-3.11674e-10	0.000108846	-1.83465	-3.11674e-10	0.000109465	-1.83364	-3.11674e-10
185737844	rs142058560	2.1044e-11	-1.73151	-3.11674e-10	0.000110555	-1.81907	-3.11674e-10	0.000110936	-1.82029	-3.11674e-10
185738134	rs78167161	1.08072e-10	-0.0953283	-3.11674e-10	0.000183591	-1.31188	-3.11674e-10	0.000184538	-1.31138	-3.11674e-10
185738633	rs6709436	2.60437e-11	-0.193045	-1.32531	3.78532e-05	-1.46685	-1.42402	3.82903e-05	-1.46048	-1.42356
185738697	rs116769903	5.09148e-11	-0.847976	-3.11674e-10	0.000146229	-1.53941	-3.11674e-10	0.000146439	-1.54263	-3.11674e-10
185738735	rs11902536	7.91012e-11	0.44705	-0.854451	5.63352e-05	-1.25389	-1.23938	5.66194e-05	-1.25351	-1.23937
185738948	rs72489096	2.88795e-11	-1.52857e-10	-1.415	0.000187517	-1.52857e-10	-1.29072	0.000188139	-1.52857e-10	-1.29206
185739015	rs17431582	7.30775e-11	0.331811	-0.818419	5.20315e-05	-1.3549	-1.21784	5.2313e-05	-1.35416	-1.21783
185739226	rs1366845	7.30775e-11	0.331811	-0.818419	5.20315e-05	-1.3549	-1.21784	5.2313e-05	-1.35416	-1.21783
185739347	rs1366844	1.55041e-11	-0.682221	-1.3548	4.98395e-05	-1.20747	-1.4083	5.05112e-05	-1.19933	-1.40771
185739387	rs185083672	2.06242e-11	-1.75166	-3.11674e-10	0.000170507	-1.38581	-3.11674e-10	0.000171209	-1.38635	-3.11674e-10
185739463	rs142513763	6.67154e-11	-1.52857e-10	-0.577694	0.000459887	-1.52857e-10	-0.393606	0.000462288	-1.52857e-10	-0.393049
185740015	rs10210216	1.5506e-06	9.22845	0.247581	3.97673e-05	-1.41243	-1.42911	4.00995e-05	-1.40954	-1.42834
185741068	rs142811142	2.03447e-11	-1.76531	-3.11674e-10	0.000112871	-1.79834	-3.11674e-10	0.000113214	-1.79996	-3.11674e-10
185741079	rs77689531	5.63954e-12	-1.65103	-1.3973	4.8293e-05	-1.84102	-0.806283	4.83164e-05	-1.84037	-0.811094
185741134	rs11892843	1.90639e-11	-0.499955	-1.33038	4.37681e-05	-1.32394	-1.42175	4.43281e-05	-1.31635	-1.42127
185741744	rs17431603	7.28255e-11	0.318832	-0.808895	5.20112e-05	-1.36105	-1.21208	5.22924e-05	-1.36032	-1.21207
185741898	rs115166888	3.40446e-10	1.05213	-3.11674e-10	0.000163348	-1.4287	-3.11674e-10	0.000164467	-1.42653	-3.11674e-10
185742038	rs72907715	7.28255e-11	0.318832	-0.808895	5.20112e-05	-1.36105	-1.21208	5.22924e-05	-1.36032	-1.21207
185742271	rs1366843	7.29772e-11	0.318832	-0.806815	5.2077e-05	-1.36105	-1.21081	5.23585e-05	-1.36032	-1.21081
185742272	rs147926608	6.5182e-10	-1.52857e-10	1.70164	0.00114096	-1.52857e-10	0.515043	0.00114679	-1.52857e-10	0.515481
185742474	rs1820847	7.02973e-11	0.28142	-0.806815	5.11674e-05	-1.37867	-1.21081	5.14434e-05	-1.37795	-1.21081
185742794	rs4586602	5.47283e-12	-1.68105	-1.39729	0.000173388	-0.330173	-1.03888	0.00017713	-0.316146	-1.03621
185742905	rs72907717	7.31142e-11	0.318832	-0.804939	5.21363e-05	-1.36105	-1.20967	5.24182e-05	-1.36032	-1.20967
185743241	rs13411652	5.54656e-12	-1.65479	-1.41016	0.000157974	-0.384541	-1.07761	0.000161393	-0.370328	-1.07507
185743953	rs1429427	1.78812e-06	9.39475	0.223793	4.1021e-05	-1.37903	-1.43147	4.13659e-05	-1.37603	-1.43075
185744192	rs34233935	1.98596e-11	-1.78944	-3.11674e-10	0.000107948	-1.84293	-3.11674e-10	0.000108584	-1.84171	-3.11674e-10
185744293	rs76672122	1.14344e-10	-1.52857e-10	-0.0389208	0.000207198	-1.52857e-10	-1.19091	0.000208424	-1.52857e-10	-1.18966
185744346	rs138223121	1.9665e-11	-1.79929	-3.11674e-10	0.000531574	-0.248743	-3.11674e-10	0.00053252	-0.251617	-3.11674e-10
185744352	rs10206265	1.51884e-11	-0.712165	-1.34543	5.07604e-05	-1.18348	-1.41399	5.14566e-05	-1.17505	-1.41344
185745195	rs66983648	1.49737e-11	-0.738642	-1.33319	4.50773e-05	-1.28765	-1.42855	4.56502e-05	-1.28009	-1.42814
185745353	rs112869258	1.27531e-10	0.0702288	-3.11674e-10	0.000310751	-0.785593	-3.11674e-10	0.000308946	-0.796069	-3.11674e-10
185745500	rs112372472	1.95951e-11	-1.80285	-3.11674e-10	0.000152023	-1.50055	-3.11674e-10	0.00015135	-1.50964	-3.11674e-10
185745869	rs34945978	5.58474e-12	-1.65479	-1.4033	0.000161347	-0.384541	-1.05649	0.00016485	-0.370328	-1.05387
185746700	rs140193128	3.12604e-11	-1.52857e-10	-1.33578	0.000160432	-1.52857e-10	-1.44672	0.000161182	-1.52857e-10	-1.4467
185747009	rs116621013	1.90525e-11	-1.83093	-3.11674e-10	0.000183201	-1.314	-3.11674e-10	0.000183803	-1.31537	-3.11674e-10
185748032	rs72907724	7.38373e-11	0.318832	-0.795097	5.245e-05	-1.36105	-1.20368	5.27335e-05	-1.36032	-1.20367
185748421	rs117736653	2.80537e-11	-1.52857e-10	-1.44401	0.000190279	-1.52857e-10	-1.27609	0.000190779	-1.52857e-10	-1.27812
185748802	rs72907727	7.39773e-11	0.318832	-0.793203	5.25107e-05	-1.36105	-1.20252	5.27946e-05	-1.36032	-1.20251
185749875	rs72907728	7.41334e-11	0.318832	-0.791096	5.25784e-05	-1.36105	-1.20123	5.28627e-05	-1.36032	-1.20122
185749965	rs79507771	1.0519e-10	-0.122365	-3.11674e-10	0.000319227	-0.758683	-3.11674e-10	0.000320835	-0.758312	-3.11674e-10
185750030	rs34044253	5.4428e-12	-1.66981	-1.41402	0.00016282	-0.341842	-1.0901	0.00016637	-0.327423	-1.0876
185750642	rs62200793	1.31463e-06	8.67075	0.640187	0.000123451	-0.270802	-1.43794	0.000126172	-0.253621	-1.43797
185750706	rs11894088	2.4864e-11	-0.252521	-1.31219	3.99485e-05	-1.40777	-1.42923	4.04174e-05	-1.40115	-1.42882
185750720	rs11904676	1.54731e-11	-0.703422	-1.3356	4.87281e-05	-1.2191	-1.41923	4.93792e-05	-1.21098	-1.41873
185751025	rs111734715	2.3269e-11	-1.631	-3.11674e-10	0.000116233	-1.76899	-3.11674e-10	0.000116255	-1.77345	-3.11674e-10
185751309	rs139794794	7.44158e-11	0.318832	-0.787293	5.27011e-05	-1.36105	-1.1989	5.2986e-05	-1.36032	-1.19889
185751960	rs56310614	7.44158e-11	0.318832	-0.787293	5.27011e-05	-1.36105	-1.1989	5.2986e-05	-1.36032	-1.19889
185752482	rs113993502	7.0099e-11	-0.52822	-3.11674e-10	0.000157866	-1.46284	-3.11674e-10	0.000159528	-1.45702	-3.11674e-10
185752599	rs55914275	5.52322e-12	-1.65987	-1.4093	0.000160663	-0.370375	-1.0749	0.000164153	-0.356093	-1.07235
185752719	rs143272432	1.17144e-09	-1.52857e-10	2.28786	0.00179873	-1.52857e-10	0.970249	0.0018083	-1.52857e-10	0.970904
185752724	rs77096318	3.30036e-11	-1.52857e-10	-1.28151	0.000161577	-1.52857e-10	-1.43961	0.000162344	-1.52857e-10	-1.43952
185754482	rs11899082	1.39343e-11	-0.785564	-1.35821	5.48038e-05	-1.12675	-1.39408	5.55771e-05	-1.11811	-1.39336
185754801	rs114385979	4.73326e-11	-0.920929	-3.11674e-10	0.000140522	-1.57922	-3.11674e-10	0.000140755	-1.58222	-3.11674e-10
185755435	rs150700380	3.11096e-10	0.961972	-3.11674e-10	0.000157925	-1.46246	-3.11674e-10	0.000158993	-1.46038	-3.11674e-10
185756295	rs72907735	1.89592e-11	-1.83584	-3.11674e-10	0.00010931	-1.8304	-3.11674e-10	0.000109845	-1.83017	-3.11674e-10
185756725	rs13429132	5.48603e-12	-1.66487	-1.41105	0.000162064	-0.356142	-1.08045	0.000165592	-0.341791	-1.07792
185756744	rs13428955	5.4625e-12	-1.65987	-1.42036	0.00015485	-0.370375	-1.11175	0.000158193	-0.356093	-1.10933
185756754	rs117828782	3.43745e-11	-1.52857e-10	-1.24082	0.000244156	-1.52857e-10	-1.02678	0.000245402	-1.52857e-10	-1.02634
185757011	rs12693399	3.17129e-08	5.7407	-0.15435	0.000376859	0.814952	-1.40767	0.000389036	0.840525	-1.40609
185758412	rs12693400	1.45152e-11	-0.785564	-1.31737	5.27998e-05	-1.12675	-1.43133	5.35266e-05	-1.11811	-1.43095
185758901	rs6715910	5.37049e-12	-1.67468	-1.42253	0.000160375	-0.327475	-1.1196	0.000163866	-0.312987	-1.1172
185758973	rs34700435	1.94103e-11	-1.81232	-3.11674e-10	0.000108905	-1.83411	-3.11674e-10	0.00010967	-1.83177	-3.11674e-10
185759669	rs12999617	1.63893e-11	-0.68364	-1.29786	4.94162e-05	-1.19039	-1.43392	5.00569e-05	-1.18251	-1.43357
185759675	rs12999259	5.42936e-12	-1.66261	-1.4237	0.00015313	-0.36937	-1.12393	0.000156258	-0.356179	-1.12155
185759964	rs13402566	5.48795e-12	-1.64377	-1.4318	0.000137313	-0.445744	-1.15658	0.0001401	-0.432558	-1.15432
185760985	rs113113034	2.05144e-11	-1.757	-3.11674e-10	0.000112559	-1.8011	-3.11674e-10	0.000112836	-1.8033	-3.11674e-10
185761264	rs6718067	1.48822e-11	-0.756535	-1.32143	5.18642e-05	-1.1503	-1.42566	5.25738e-05	-1.1418	-1.42522
185761731	rs72907741	7.09344e-11	0.244344	-0.760718	5.17345e-05	-1.39596	-1.1825	5.20128e-05	-1.39525	-1.1825
185761922	rs7584503	1.55059e-11	-0.751455	-1.28545	5.10785e-05	-1.15121	-1.44002	5.17667e-05	-1.14273	-1.43976
185762217	rs116715697	5.98161e-09	3.91832	-3.11674e-10	0.0031978	1.54563	-3.11674e-10	0.00315651	1.52798	-3.11674e-10
185762509	rs139003686	2.03416e-11	-1.76546	-3.11674e-10	0.000142791	-1.5632	-3.11674e-10	0.00014361	-1.56214	-3.11674e-10
185762587	rs6722425	5.5148e-12	-1.64926	-1.42143	0.000151201	-0.390352	-1.11562	0.000154447	-0.376172	-1.11321
185762811	rs6710286	5.49738e-12	-1.64408	-1.42977	0.000144372	-0.40431	-1.14788	0.000147444	-0.390198	-1.14559
185763376	rs3931790	1.90921e-06	9.02238	0.661695	0.000140172	-0.142282	-1.43943	0.000143434	-0.123897	-1.43947
185763445	rs7562384	5.33741e-12	-1.68826	-1.41512	0.000169414	-0.298487	-1.09375	0.000173062	-0.284321	-1.09127
185765063	rs72907747	7.13343e-11	0.218971	-0.729723	5.21312e-05	-1.40769	-1.16314	5.24111e-05	-1.40699	-1.16313
185766001	rs1344707	1.65858e-07	7.10999	0.130766	0.000990065	1.75388	-1.38069	0.0010251	1.78203	-1.37872
185766816	rs7603001	1.23152e-06	8.90961	0.336021	3.78605e-05	-1.47363	-1.41704	3.8177e-05	-1.47096	-1.41605
185766912	rs7590852	1.6861e-07	7.15031	0.106904	0.0010162	1.77946	-1.38022	0.00105228	1.80771	-1.37824
185767283	rs12693401	4.93107e-12	-1.74008	-1.44249	0.000178706	-0.124454	-1.21439	0.000182674	-0.109164	-1.21237
185767291	rs72907756	6.63558e-11	0.171204	-0.754302	4.89134e-05	-1.42954	-1.20499	4.91776e-05	-1.42886	-1.20494
185767386	rs188036455	4.80487e-11	-1.52857e-10	-0.905914	0.000230973	-1.52857e-10	-1.08229	0.000232211	-1.52857e-10	-1.08159
185767753	rs17431722	3.70689e-11	-1.16535	-3.11674e-10	0.000208618	-1.18408	-3.11674e-10	0.000209627	-1.18391	-3.11674e-10
185767854	rs1366840	4.08465e-06	10.0337	0.410871	4.70974e-05	-1.2682	-1.40417	4.75402e-05	-1.26466	-1.403
185768559	rs10931155	1.26129e-06	8.90961	0.3599	3.79802e-05	-1.47363	-1.41389	3.82997e-05	-1.47096	-1.41284
185769129	rs72907759	1.22243e-06	8.85351	0.384709	3.77171e-05	-1.48401	-1.41046	3.80349e-05	-1.48137	-1.40936
185769130	rs72907760	1.20267e-06	8.85351	0.36841	3.76317e-05	-1.48401	-1.41273	3.79475e-05	-1.48137	-1.41166
185769199	rs10497661	6.63811e-11	0.15873	-0.741446	4.90096e-05	-1.4352	-1.19737	4.92742e-05	-1.43452	-1.19732
185769746	rs77076543	3.56276e-11	-1.20501	-3.11674e-10	0.000122104	-1.71971	-3.11674e-10	0.000122421	-1.72177	-3.11674e-10
185769921	rs10497662	4.68765e-11	0.0325514	-0.963164	4.01716e-05	-1.42584	-1.40559	4.04119e-05	-1.42496	-1.40516
185770011	rs191552265	3.35594e-11	-1.52857e-10	-1.26481	0.000262631	-1.52857e-10	-0.953838	0.000263883	-1.52857e-10	-0.95373
185770241	rs1835172	1.28197e-06	8.90961	0.376163	3.8065e-05	-1.47363	-1.41166	3.83864e-05	-1.47096	-1.41058
185770641	rs146638869	5.66666e-11	-1.52857e-10	-0.740944	0.000217184	-1.52857e-10	-1.14384	0.000218189	-1.52857e-10	-1.14388
185771198	rs145108720	6.59494e-10	-1.52857e-10	1.71334	0.00115156	-1.52857e-10	0.524285	0.00115744	-1.52857e-10	0.524725
185771745	rs4666994	2.0312e-07	7.34768	0.0957452	0.00113644	1.8979	-1.38683	0.00117723	1.92664	-1.38495
185771790	rs4666995	2.0724e-07	7.34768	0.115823	0.001141	1.8979	-1.38282	0.00118204	1.92664	-1.38088
185772643	rs115515236	7.18592e-09	4.10175	-3.11674e-10	0.00368217	1.68667	-3.11674e-10	0.0036333	1.66866	-3.11674e-10
185772976	rs72907766	4.77204e-11	0.0568605	-0.969631	4.05616e-05	-1.4143	-1.40746	4.08043e-05	-1.41341	-1.40704
185773132	rs66970879	6.95553e-07	9.91565	-1.24132	4.74874e-05	-1.24364	-1.42048	4.78583e-05	-1.23992	-1.42107
185773141	rs66726164	7.77013e-07	10.0264	-1.24132	4.82508e-05	-1.22769	-1.42048	4.86314e-05	-1.2239	-1.42107
185773243	rs66473204	2.66667e-07	8.96904	-1.25341	3.94641e-05	-1.43329	-1.4159	3.97389e-05	-1.43037	-1.41654
185773401	rs17431742	7.88097e-07	10.0425	-1.24328	4.79076e-05	-1.23017	-1.42514	4.82881e-05	-1.22639	-1.42567
185773896	rs148186420	9.26659e-11	-0.249129	-3.11674e-10	0.000184093	-1.30914	-3.11674e-10	0.000184799	-1.30997	-3.11674e-10
185774139	rs1114248	4.1079e-11	-0.083062	-0.979571	3.7893e-05	-1.47954	-1.41028	3.81165e-05	-1.47872	-1.40987
185774385	rs139769838	4.45138e-11	-1.52857e-10	-0.98233	0.000223379	-1.52857e-10	-1.11572	0.000224661	-1.52857e-10	-1.11464
185774913	rs193171258	1.99364e-11	-1.78558	-3.11674e-10	0.000151004	-1.50728	-3.11674e-10	0.000151845	-1.50638	-3.11674e-10
185775819	rs2115622	1.40159e-06	9.0171	0.357885	3.91043e-05	-1.45342	-1.40493	3.94403e-05	-1.45067	-1.40378
185775827	rs2115621	1.29253e-06	8.96074	0.33325	3.85477e-05	-1.46408	-1.40862	3.88754e-05	-1.46136	-1.40751
185776039	rs72893061	7.34774e-11	0.182465	-0.663617	5.19306e-05	-1.42442	-1.15026	5.22116e-05	-1.42373	-1.1502
185776345	rs6757288	5.23037e-08	6.27994	-0.193252	3.60505e-05	-1.49424	-1.44543	3.63141e-05	-1.49183	-1.4452
185777005	rs143411434	2.83645e-11	-1.52857e-10	-1.43299	0.000189699	-1.52857e-10	-1.27915	0.000190645	-1.52857e-10	-1.27883
185777032	rs78773484	2.3963e-11	-1.60162	-3.11674e-10	0.00011438	-1.78506	-3.11674e-10	0.000114459	-1.78902	-3.11674e-10
185777207	rs7594906	4.57549e-06	10.1465	0.411631	4.84521e-05	-1.24314	-1.40087	4.89142e-05	-1.23952	-1.39965
185778156	rs72893066	7.16356e-11	0.146295	-0.652831	5.14269e-05	-1.44081	-1.14361	5.17045e-05	-1.44014	-1.14355
185778262	rs725617	1.69437e-07	7.21762	0.04449	0.00104297	1.81507	-1.38983	0.00108001	1.84349	-1.388
185778428	rs1344706	0.0637926	14.0369	6.0639	4.65734e-05	-1.7297	-0.953852	4.70406e-05	-1.72703	-0.951192
185778602	rs13009002	4.96158e-12	-1.73024	-1.44616	0.000155653	-0.172897	-1.30406	0.000159022	-0.157819	-1.30238
185778772	rs72893068	7.72173e-11	0.218971	-0.650476	5.32365e-05	-1.40769	-1.14215	5.35254e-05	-1.40699	-1.14209
185778810	rs78111949	4.87676e-11	-0.891062	-3.11674e-10	0.000270871	-0.922945	-3.11674e-10	0.0002722	-0.9227	-3.11674e-10
185779461	rs142671621	1.93118e-11	-1.81741	-3.11674e-10	0.00015572	-1.47652	-3.11674e-10	0.000156989	-1.47306	-3.11674e-10
185779904	rs115456739	7.45094e-09	4.13797	-3.11674e-10	0.00378644	1.7146	-3.11674e-10	0.00373592	1.69651	-3.11674e-10
185780221	rs4666998	3.77134e-08	6.00931	-0.249672	3.43249e-05	-1.54201	-1.44671	3.45704e-05	-1.53961	-1.44663
185780225	rs13423388	4.93872e-12	-1.73417	-1.44685	0.000160977	-0.157768	-1.28556	0.00016449	-0.142621	-1.28377
185781197	rs72893071	7.05042e-11	0.146295	-0.668752	5.0925e-05	-1.44081	-1.15342	5.11998e-05	-1.44014	-1.15336
185781300	rs62198463	1.92283e-11	-1.82175	-3.11674e-10	0.000109649	-1.8273	-3.11674e-10	0.000110482	-1.82438	-3.11674e-10
185781404	rs141265790	4.80483e-11	-1.52857e-10	-0.905922	0.000189102	-1.52857e-10	-1.2823	0.000189978	-1.52857e-10	-1.28233
185781456	rs150839204	2.9769e-11	-1.38466	-3.11674e-10	0.000107904	-1.84335	-3.11674e-10	0.000108443	-1.84301	-3.11674e-10
185781820	rs115997263	1.87735e-11	-1.84568	-3.11674e-10	0.000108679	-1.83619	-3.11674e-10	0.000109187	-1.83618	-3.11674e-10
185782157	rs144341186	8.86839e-11	-0.29305	-3.11674e-10	0.000179488	-1.33448	-3.11674e-10	0.00018018	-1.33528	-3.11674e-10
185782312	rs7593816	1.86653e-06	9.03417	0.627291	0.000145225	-0.114559	-1.43174	0.000148652	-0.0958681	-1.43176
185782404	rs140038415	3.92473e-11	-1.52857e-10	-1.10825	0.000165818	-1.52857e-10	-1.4137	0.000166597	-1.52857e-10	-1.41366
185783141	rs1583048	1.92074e-06	9.0735	0.616594	0.000147392	-0.0988486	-1.43264	0.000150883	-0.0800731	-1.43266
185783202	rs77724485	1.06809e-10	-1.52857e-10	-0.107083	0.000333889	-1.52857e-10	-0.713777	0.000335503	-1.52857e-10	-0.713607
185783666	rs1366839	3.61335e-08	5.96652	-0.249672	3.40388e-05	-1.55038	-1.44671	3.42811e-05	-1.54802	-1.44663
185783707	rs147731319	4.05064e-11	-1.52857e-10	-1.07667	0.000162443	-1.52857e-10	-1.43426	0.000163199	-1.52857e-10	-1.43427
185783896	rs1366838	1.1104e-06	8.80264	0.339467	3.73268e-05	-1.49332	-1.41156	3.76401e-05	-1.49071	-1.41046
185784128	rs115151279	2.39315e-11	-1.60294	-3.11674e-10	0.000140106	-1.58219	-3.11674e-10	0.000140917	-1.58107	-3.11674e-10
185785610	rs11901504	4.92302e-08	6.2321	-0.205965	3.56813e-05	-1.50413	-1.44583	3.59398e-05	-1.50176	-1.44563
185785674	rs77341249	5.10593e-11	-1.52857e-10	-0.845141	0.000173029	-1.52857e-10	-1.37113	0.000173826	-1.52857e-10	-1.37118
185785791	rs11681373	0.0608054	14.097	5.9558	4.58128e-05	-1.72451	-0.975514	4.62725e-05	-1.72178	-0.97291
185785947	rs2059924	3.41958e-08	5.92383	-0.262105	3.37554e-05	-1.55863	-1.44681	3.39934e-05	-1.5563	-1.44677
185785974	rs2059923	4.71403e-08	6.18872	-0.205965	3.5366e-05	-1.51301	-1.44583	3.56212e-05	-1.51067	-1.44563
185786030	rs56213902	3.37079e-06	9.92154	0.330989	4.57768e-05	-1.29274	-1.40807	4.62018e-05	-1.28927	-1.40694
185786852	rs142562157	2.04618e-11	-1.75957	-3.11674e-10	0.000635995	-0.0693949	-3.11674e-10	0.000637036	-0.0724104	-3.11674e-10
185787483	rs56321552	1.91601e-11	-1.8253	-3.11674e-10	0.000228115	-1.09474	-3.11674e-10	0.000229555	-1.0931	-3.11674e-10
185787586	rs1594166	1.7213e-07	7.65442	-0.376544	0.000130632	-0.206756	-1.44545	0.000132358	-0.198072	-1.44566
185787591	rs78706988	3.83182e-09	4.55369	-1.08073	0.000156565	-0.0321118	-1.439	0.000158964	-0.021734	-1.43882
185788236	rs74777390	2.79758e-11	-1.52857e-10	-1.44679	0.000212433	-1.52857e-10	-1.16596	0.000212904	-1.52857e-10	-1.1684
185788251	rs140386255	6.00108e-11	-1.52857e-10	-0.683604	0.000391471	-1.52857e-10	-0.554674	0.000393484	-1.52857e-10	-0.554197
185789236	rs7580993	6.44931e-11	0.0527593	-0.664329	5.0316e-05	-1.45556	-1.1507	5.05681e-05	-1.45528	-1.15064
185789332	rs1583050	1.28473e-07	7.04826	-0.062913	0.000918823	1.70773	-1.40922	0.000950735	1.73573	-1.40773
185790673	rs113405514	7.11291e-11	-0.513633	-3.11674e-10	0.00016259	-1.43335	-3.11674e-10	0.000164231	-1.42796	-3.11674e-10
185791234	rs113696648	2.17095e-10	0.602207	-3.11674e-10	0.000465472	-0.381534	-3.11674e-10	0.000461918	-0.39385	-3.11674e-10
185792818	rs1583049	3.14153e-08	6.08445	-0.507534	6.34896e-05	-0.93106	-1.44265	6.411e-05	-0.925607	-1.44303
185793366	rs146520449	2.34224e-11	-1.62444	-3.11674e-10	0.000115786	-1.77284	-3.11674e-10	0.000115822	-1.77718	-3.11674e-10
185793851	rs144771771	6.57788e-11	-1.52857e-10	-0.591831	0.000260056	-1.52857e-10	-0.963688	0.000261433	-1.52857e-10	-0.96306
185794123	rs112770868	2.24282e-11	-1.66781	-3.11674e-10	0.000133504	-1.63046	-3.11674e-10	0.000134083	-1.63078	-3.11674e-10
185794216	rs4666999	7.52796e-09	5.14826	-1.00001	5.55446e-05	-1.14114	-1.36626	5.59538e-05	-1.13675	-1.36796
185794772	rs17431776	9.8696e-11	0.530951	-0.717035	5.83477e-05	-1.2754	-1.18277	5.86579e-05	-1.2748	-1.18271
185795563	rs13012303	7.44815e-12	-1.32361	-1.44656	3.87445e-05	-1.53746	-1.33013	3.92419e-05	-1.53075	-1.32874
185796345	rs6722992	4.43876e-07	8.75731	-0.532138	9.22113e-05	-0.558331	-1.44217	9.31726e-05	-0.552224	-1.44256
185796365	rs78866252	6.96629e-11	-0.534461	-3.11674e-10	0.00022492	-1.10884	-3.11674e-10	0.000226228	-1.10769	-3.11674e-10
185796501	rs6723392	4.42566e-07	8.75731	-0.535092	9.2231e-05	-0.558331	-1.44196	9.31917e-05	-0.552224	-1.44235
185796571	rs6751736	7.56897e-09	5.11053	-0.956848	5.36352e-05	-1.15308	-1.3893	5.40437e-05	-1.14873	-1.39072
185796842	rs6726421	9.31751e-07	9.23184	-0.265144	0.000118165	-0.305682	-1.44682	0.000119442	-0.299559	-1.44685
185796870	rs138995932	5.95461e-11	-1.52857e-10	-0.691378	0.00023001	-1.52857e-10	-1.08646	0.000231191	-1.52857e-10	-1.08599
185796995	rs72893092	9.31043e-11	0.497037	-0.741446	5.84865e-05	-1.25842	-1.19737	5.87709e-05	-1.25828	-1.19732
185797159	rs13025111	8.63399e-07	9.16885	-0.278348	0.000114878	-0.333999	-1.44672	0.000116138	-0.327676	-1.44678
185797228	rs6755404	3.58635e-09	4.25573	-0.848974	0.000194315	0.178909	-1.43402	0.00019922	0.20005	-1.43488
185797408	rs17509873	1.06788e-10	0.664778	-0.772058	6.03553e-05	-1.2089	-1.21544	6.0678e-05	-1.20827	-1.21539
185797580	rs17431804	9.8421e-11	0.583183	-0.772058	6.02108e-05	-1.21129	-1.21544	6.04976e-05	-1.21125	-1.21539
185797687	rs10931156	4.07668e-07	8.70362	-0.563538	9.07364e-05	-0.576996	-1.43963	9.16694e-05	-0.570934	-1.44011
185798066	rs74620122	1.95464e-11	-1.80534	-3.11674e-10	0.000354627	-0.653519	-3.11674e-10	0.000356651	-0.65248	-3.11674e-10
185798504	rs4667000	7.7683e-07	9.16885	-0.384003	0.000115121	-0.333999	-1.44461	0.000116361	-0.327676	-1.44487
185798766	rs72893100	8.33125e-11	0.418953	-0.774484	5.51767e-05	-1.29719	-1.21686	5.54446e-05	-1.29705	-1.21681
185800905	rs12476147	3.34488e-07	8.56671	-0.624479	8.64684e-05	-0.628624	-1.43618	8.73667e-05	-0.622354	-1.43677
185801103	rs61739291	3.29902e-11	-1.28192	-3.11674e-10	0.000110086	-1.82333	-3.11674e-10	0.000110502	-1.8242	-3.11674e-10
185801559	rs35676856	7.86337e-11	0.30168	-0.715009	5.23674e-05	-1.38475	-1.18155	5.26427e-05	-1.38422	-1.18149
185801596	rs75132823	7.31483e-11	-1.52857e-10	-0.48564	0.000200227	-1.52857e-10	-1.22513	0.000201612	-1.52857e-10	-1.22289
185801597	rs61739290	7.63882e-11	0.30168	-0.743981	5.14678e-05	-1.38475	-1.19888	5.17383e-05	-1.38422	-1.19882
185801747	rs4667001	6.17512e-07	8.74474	-0.189414	9.93295e-05	-0.488504	-1.43764	0.000100445	-0.482513	-1.43711
185801755	rs4667002	4.17832e-09	4.37379	-0.814254	0.000155297	-0.0329451	-1.4463	0.000159205	-0.0125757	-1.44647
185801756	rs61739288	8.54269e-11	0.351009	-0.681477	5.46873e-05	-1.36174	-1.16121	5.49756e-05	-1.3612	-1.16115
185801917	rs728534	1.59664e-08	1.11764	3.78248	0.000120244	-1.4308	-0.304264	0.000121587	-1.42807	-0.300539
185802184	rs61739287	1.9773e-11	-1.79381	-3.11674e-10	0.000135811	-1.61332	-3.11674e-10	0.000136146	-1.61551	-3.11674e-10
185802243	rs1366842	6.90467e-07	8.85002	-0.183024	0.000103219	-0.450647	-1.43708	0.000104389	-0.444573	-1.43654
185802363	rs12477430	7.30579e-09	5.06914	-0.950847	5.16349e-05	-1.1661	-1.41429	5.20458e-05	-1.16179	-1.41532
185803364	rs3731834	3.79091e-10	0.0764998	1.08315	4.89738e-05	-1.78488	-0.848419	4.9411e-05	-1.78502	-0.844044
185803445	rs112183442	2.0051e-11	-1.77985	-3.11674e-10	0.00053906	-0.234759	-3.11674e-10	0.00054004	-0.237594	-3.11674e-10
185803806	rs77067231	3.35082e-11	-1.52857e-10	-1.26634	0.000164279	-1.52857e-10	-1.42302	0.000165027	-1.52857e-10	-1.42313
185804581	rs62198467	7.77682e-09	4.18077	-3.11674e-10	0.000997164	0.380329	-3.11674e-10	0.00100747	0.385957	-3.11674e-10
185805087	rs144576268	5.30465e-11	-0.140612	-0.666349	5.22001e-05	-1.4508	-1.1187	5.24531e-05	-1.45069	-1.11862
185805453	rs10931157	2.27956e-08	6.14035	-0.88416	0.000204216	-0.749293	-0.456115	0.000204918	-0.743167	-0.46346
185805593	rs142192346	1.93785e-11	-1.81396	-3.11674e-10	0.000163722	-1.42642	-3.11674e-10	0.000164852	-1.42419	-3.11674e-10
185805625	rs191919499	3.0123e-11	-1.52857e-10	-1.37284	0.000163526	-1.52857e-10	-1.42761	0.000164267	-1.52857e-10	-1.42774
185805900	rs34221271	9.5205e-12	-1.0846	-1.44008	3.45039e-05	-1.6966	-1.28691	3.48725e-05	-1.69226	-1.28528
185806340	rs62198468	9.60096e-12	-1.07637	-1.4399	3.44097e-05	-1.70022	-1.28603	3.47757e-05	-1.69593	-1.28439
185807024	rs6745533	1.73077e-07	8.64456	-1.3612	0.00018912	-0.336233	-0.94597	0.000190269	-0.329807	-0.95099
185807628	rs116992984	2.09333e-11	-1.73679	-3.11674e-10	0.000116784	-1.76426	-3.11674e-10	0.000117285	-1.76463	-3.11674e-10
185808079	rs12693402	1.25933e-09	-0.270134	2.63034	4.67463e-05	-1.7987	-0.881156	4.68997e-05	-1.80012	-0.881102
185808151	rs16826341	2.10186e-11	-1.73272	-3.11674e-10	0.000117196	-1.76074	-3.11674e-10	0.000117698	-1.76112	-3.11674e-10
185809292	rs72894907	4.92134e-11	-0.623848	-0.258115	4.76601e-05	-1.56643	-1.09406	4.78595e-05	-1.56711	-1.09386
185809565	rs10931158	1.45569e-07	8.48462	-1.37434	0.000171837	-0.399514	-0.978525	0.000172825	-0.393576	-0.983379
185809746	rs72894910	4.73496e-11	-0.664285	-0.256286	4.82141e-05	-1.55587	-1.09306	4.8404e-05	-1.5568	-1.09286
185811600	rs75009893	2.13008e-11	-1.71939	-3.11674e-10	0.000118565	-1.74912	-3.11674e-10	0.00011907	-1.74953	-3.11674e-10
185811831	rs72894912	5.02783e-11	-0.624577	-0.235979	4.97294e-05	-1.53604	-1.08195	4.99239e-05	-1.53699	-1.08175
185811940	rs4380187	0.00282198	15.3799	1.60272	9.61529e-05	-0.534144	-1.4245	9.77031e-05	-0.523742	-1.42356
185818253	rs12473452	3.11309e-11	-1.52857e-10	-1.33993	0.000172823	-1.52857e-10	-1.37232	0.000173605	-1.52857e-10	-1.37245
185818286	rs16826345	2.14446e-11	-1.71266	-3.11674e-10	0.000119932	-1.73766	-3.11674e-10	0.000120447	-1.73803	-3.11674e-10
185819445	rs80292621	2.55904e-11	-1.53591	-3.11674e-10	0.000108906	-1.8341	-3.11674e-10	0.000109347	-1.83471	-3.11674e-10
185819762	rs77982697	2.81842e-11	-1.43937	-3.11674e-10	0.000120097	-1.73629	-3.11674e-10	0.000120743	-1.73557	-3.11674e-10
185820093	rs16826346	2.28578e-11	-1.64883	-3.11674e-10	0.00012689	-1.68127	-3.11674e-10	0.00012742	-1.68175	-3.11674e-10
185821339	rs10210173	4.70954e-11	-0.702107	-0.223848	4.91685e-05	-1.55405	-1.07528	4.93772e-05	-1.55468	-1.07507
185822088	rs16826348	2.30376e-11	-1.641	-3.11674e-10	0.000127802	-1.6741	-3.11674e-10	0.000128335	-1.67459	-3.11674e-10
185822703	rs1429428	3.71124e-08	7.18126	-1.43768	0.000655829	1.29339	-1.33208	0.000671998	1.3163	-1.33528
185822995	rs79958518	2.23025e-11	-1.67343	-3.11674e-10	0.000107735	-1.84491	-3.11674e-10	0.000108209	-1.84517	-3.11674e-10
185823098	rs138688278	2.30597e-11	-1.64004	-3.11674e-10	0.000127915	-1.67322	-3.11674e-10	0.000128448	-1.67371	-3.11674e-10
185823466	rs6434107	5.76587e-11	-0.56212	-0.161468	5.35138e-05	-1.5041	-1.04055	5.3722e-05	-1.50509	-1.04033
185823879	rs7591741	5.89183e-09	5.0078	-1.1046	0.000515237	0.765723	-1.04568	0.000526939	0.789829	-1.05198
185824086	rs115786539	2.31758e-11	-1.63502	-3.11674e-10	0.000128505	-1.66862	-3.11674e-10	0.000129039	-1.66912	-3.11674e-10
185824814	rs72894918	5.95009e-11	-0.134549	-0.557588	5.63755e-05	-1.44562	-1.04693	5.66211e-05	-1.44601	-1.04685
185825253	rs7569641	6.76304e-11	-0.572766	0.00869455	5.87001e-05	-1.50958	-0.942564	5.89304e-05	-1.51056	-0.94232
185825290	rs72894920	8.0511e-11	-0.398429	0.00869455	6.20821e-05	-1.45356	-0.942564	6.23375e-05	-1.45435	-0.94232
185825767	rs116624576	2.55133e-11	-1.53893	-3.11674e-10	0.00011227	-1.80368	-3.11674e-10	0.000112653	-1.80492	-3.11674e-10
185826405	rs72894921	6.87118e-11	-0.540691	-0.00751714	5.91159e-05	-1.493	-0.952088	5.93462e-05	-1.494	-0.951846
185826524	rs72894925	6.96305e-11	-0.572766	0.0378393	5.97194e-05	-1.50958	-0.92535	5.99539e-05	-1.51056	-0.925102
185826706	rs145898111	2.34753e-11	-1.62218	-3.11674e-10	0.000130029	-1.65683	-3.11674e-10	0.000130567	-1.65735	-3.11674e-10
185826749	rs72894927	8.43693e-11	-0.387204	0.0442792	6.3774e-05	-1.44771	-0.92153	6.40363e-05	-1.44851	-0.921282
185827400	rs7591202	6.0343e-11	-0.667579	-0.0105052	5.65012e-05	-1.53648	-0.953839	5.67418e-05	-1.53713	-0.953598
185827952	rs1346652	7.30691e-11	-0.540691	0.0539675	6.13021e-05	-1.493	-0.915773	6.15415e-05	-1.494	-0.915523
185828785	rs76319116	2.25186e-11	-1.66379	-3.11674e-10	0.000125171	-1.69491	-3.11674e-10	0.000125696	-1.69537	-3.11674e-10
185828840	rs72894930	6.25932e-11	-0.117325	-0.524148	5.81435e-05	-1.43727	-1.0244	5.83967e-05	-1.43766	-1.02432
185828887	rs149548682	2.80269e-11	-1.52857e-10	-1.44497	0.000204986	-1.52857e-10	-1.20165	0.000205567	-1.52857e-10	-1.20346
185829432	rs116734420	2.24927e-11	-1.66494	-3.11674e-10	0.000121129	-1.72773	-3.11674e-10	0.000121649	-1.7281	-3.11674e-10
185829672	rs6709418	2.95714e-08	6.96311	-1.44668	0.00051109	1.10605	-1.39409	0.000523912	1.12834	-1.39626
185829780	rs7561051	6.0287e-11	-0.740512	0.0614986	5.53843e-05	-1.599	-0.911289	5.56264e-05	-1.59954	-0.911039
185831412	rs1579466	6.54822e-11	-0.62741	0.0310582	5.62755e-05	-1.56496	-0.929365	5.65034e-05	-1.56582	-0.929119
185832265	rs143442842	1.3144e-10	0.100425	-3.11674e-10	0.000195301	-1.25004	-3.11674e-10	0.000196178	-1.25021	-3.11674e-10
185834184	rs77888483	2.04807e-11	-1.75865	-3.11674e-10	0.00015046	-1.51089	-3.11674e-10	0.000151037	-1.51171	-3.11674e-10
185834395	rs7583540	1.79729e-07	8.76369	-1.44261	0.000149485	-0.224898	-1.29249	0.00015069	-0.218379	-1.29563
185834886	rs116316277	2.7751e-11	-1.45486	-3.11674e-10	0.000117707	-1.75639	-3.11674e-10	0.000118332	-1.75574	-3.11674e-10
185834987	rs6737634	4.69183e-11	-0.27239	-0.657332	2.82758e-05	-1.84478	-1.3378	2.83986e-05	-1.84442	-1.33848
185834996	rs6737640	5.41367e-11	-0.147182	-0.639435	2.84362e-05	-1.84584	-1.33108	2.85493e-05	-1.84582	-1.33179
185835695	rs6712373	6.48714e-12	-1.48844	-1.41987	4.33746e-05	-1.54349	-1.21122	4.39482e-05	-1.53687	-1.20935
185835898	rs6741522	7.5535e-12	-1.40545	-1.35067	3.02729e-05	-1.69811	-1.41622	3.05585e-05	-1.69384	-1.41576
185836107	rs4667003	1.22203e-08	5.79846	-1.16574	0.000715996	1.14871	-1.09962	0.000735024	1.17618	-1.10551
185837870	rs6749374	6.24855e-12	-1.53269	-1.41309	4.50946e-05	-1.52389	-1.19193	4.57137e-05	-1.51685	-1.18999
185838138	rs11884728	4.61007e-11	-0.296142	-0.651159	2.83255e-05	-1.84243	-1.33839	2.84559e-05	-1.84181	-1.33907
185838148	rs140454247	1.97597e-11	-1.79449	-3.11674e-10	0.000112257	-1.8038	-3.11674e-10	0.000112535	-1.80598	-3.11674e-10
185838374	rs11900566	6.03061e-12	-1.56984	-1.41144	4.71485e-05	-1.48386	-1.18742	4.78169e-05	-1.47639	-1.18546
185838651	rs116431470	1.01084e-10	-0.162177	-3.11674e-10	0.00139274	0.714443	-3.11674e-10	0.00139117	0.708661	-3.11674e-10
185840732	rs572520293	3.74651e-11	-1.52857e-10	-1.15472	0.000244245	-1.52857e-10	-1.02641	0.000245571	-1.52857e-10	-1.02565
185841895	rs72894933	9.23186e-11	0.157435	-0.410318	7.07717e-05	-1.31882	-0.946309	7.11076e-05	-1.31883	-0.946218
185841920	rs149665800	8.51282e-11	-0.333971	-3.11674e-10	0.000174688	-1.36158	-3.11674e-10	0.000176012	-1.35868	-3.11674e-10
185841959	rs6709701	4.59537e-11	-0.311925	-0.638569	2.84807e-05	-1.84165	-1.33371	2.86132e-05	-1.84096	-1.33441
185842019	rs77050606	3.64949e-11	-1.18096	-3.11674e-10	0.000139342	-1.58766	-3.11674e-10	0.000140066	-1.58712	-3.11674e-10
185842112	rs114960768	2.07975e-11	-1.7433	-3.11674e-10	0.000113939	-1.78893	-3.11674e-10	0.000114441	-1.78918	-3.11674e-10
185842287	rs62198493	6.46674e-12	-1.49961	-1.41185	4.48362e-05	-1.53304	-1.18853	4.54382e-05	-1.52631	-1.18657
185842653	rs2043020	6.0607e-12	-1.56984	-1.40646	4.77747e-05	-1.48386	-1.17423	4.84543e-05	-1.47639	-1.17222
185842957	rs17510039	9.37651e-11	0.204836	-0.442172	7.09409e-05	-1.29437	-0.968369	7.12774e-05	-1.29438	-0.96828
185843104	rs78148914	9.58422e-11	-1.52857e-10	-0.215426	0.00019595	-1.52857e-10	-1.24672	0.000197109	-1.52857e-10	-1.24548
185843319	rs16826353	2.10412e-11	-1.73165	-3.11674e-10	0.000114941	-1.78017	-3.11674e-10	0.000115445	-1.78044	-3.11674e-10
185844379	rs76040251	2.57277e-11	-1.53056	-3.11674e-10	0.000112948	-1.79766	-3.11674e-10	0.000113496	-1.79747	-3.11674e-10
185844791	rs721567	6.24738e-12	-1.5432	-1.40277	4.68417e-05	-1.51305	-1.16476	4.74952e-05	-1.50589	-1.16272
185845123	rs721569	6.28303e-12	-1.53797	-1.40231	4.66412e-05	-1.5185	-1.16361	4.72892e-05	-1.51139	-1.16156
185845151	rs721568	4.41316e-11	-0.327626	-0.663327	2.82459e-05	-1.84078	-1.34286	2.83799e-05	-1.84004	-1.34352
185845180	rs75142797	2.44988e-11	-1.5795	-3.11674e-10	0.000203488	-1.20898	-3.11674e-10	0.000206329	-1.19977	-3.11674e-10
185845885	rs16826357	2.1088e-11	-1.72943	-3.11674e-10	0.000115135	-1.77848	-3.11674e-10	0.00011564	-1.77876	-3.11674e-10
185846132	rs1366841	4.49733e-11	-0.311925	-0.660135	2.82544e-05	-1.84165	-1.34169	2.83866e-05	-1.84096	-1.34236
185846254	rs76015391	2.15039e-11	-1.70989	-3.11674e-10	0.000110009	-1.82402	-3.11674e-10	0.000110678	-1.82262	-3.11674e-10
185846706	rs72894940	9.07555e-11	0.147633	-0.417593	7.00623e-05	-1.32384	-0.951361	7.03948e-05	-1.32385	-0.95127
185846843	rs6729996	6.02307e-12	-1.57976	-1.40277	4.87901e-05	-1.4723	-1.16476	4.94916e-05	-1.46472	-1.16272
185846953	rs72894942	9.21687e-11	0.204836	-0.459344	7.01067e-05	-1.29437	-0.980197	7.04392e-05	-1.29438	-0.980109
185848277	rs190965920	7.87212e-11	-1.52857e-10	-0.412216	0.000781054	-1.52857e-10	0.136059	0.00078603	-1.52857e-10	0.137758
185848452	rs12999356	1.97559e-11	-1.79468	-3.11674e-10	0.000108647	-1.83648	-3.11674e-10	0.000109352	-1.83467	-3.11674e-10
185848906	rs72894943	9.29975e-11	0.213788	-0.459344	7.04333e-05	-1.28972	-0.980197	7.07673e-05	-1.28973	-0.980109
185849560	rs78635942	1.2676e-10	-1.52857e-10	0.06417	0.000272417	-1.52857e-10	-0.917253	0.000273319	-1.52857e-10	-0.918599
185849870	rs72894945	3.70756e-11	-1.16517	-3.11674e-10	0.000259915	-0.964233	-3.11674e-10	0.000261316	-0.963506	-3.11674e-10
185849935	rs62198495	1.97996e-11	-1.79247	-3.11674e-10	0.000108548	-1.83739	-3.11674e-10	0.000109243	-1.83567	-3.11674e-10
185850333	rs187403687	3.11678e-11	-1.52857e-10	-1.33874	0.000160446	-1.52857e-10	-1.44663	0.000161191	-1.52857e-10	-1.44665
185850355	rs13013980	5.97444e-12	-1.58466	-1.40598	4.86742e-05	-1.46645	-1.17298	4.93755e-05	-1.45881	-1.17097
185851140	rs75813950	2.69776e-11	-1.48312	-3.11674e-10	0.000115746	-1.77318	-3.11674e-10	0.000116361	-1.77254	-3.11674e-10
185851678	rs72894946	9.0076e-11	0.147633	-0.425108	6.96983e-05	-1.32384	-0.95657	7.0029e-05	-1.32385	-0.95648
185852178	rs76594857	1.1928e-08	5.28581	-0.677293	0.000376431	0.664832	-1.25868	0.000381949	0.676906	-1.26086
185852474	rs148687768	2.13253e-11	-1.71823	-3.11674e-10	0.000116127	-1.76991	-3.11674e-10	0.000116634	-1.7702	-3.11674e-10
185852563	rs6714752	3.88809e-11	-0.407167	-0.710458	2.78967e-05	-1.83652	-1.35956	2.80369e-05	-1.83555	-1.36017
185852816	rs34679083	6.14715e-12	-1.55302	-1.40912	4.65623e-05	-1.50259	-1.18121	4.72142e-05	-1.49532	-1.17922
185852854	rs116751366	2.16797e-11	-1.70175	-3.11674e-10	0.000118256	-1.75174	-3.11674e-10	0.000118775	-1.75201	-3.11674e-10
185853136	rs147695886	2.13253e-11	-1.71823	-3.11674e-10	0.000116127	-1.76991	-3.11674e-10	0.000116634	-1.7702	-3.11674e-10
185853355	rs2163065	1.26533e-07	8.41698	-1.44685	0.000142753	-0.215798	-1.34767	0.000144049	-0.208855	-1.35023
185853465	rs2115623	6.16967e-08	7.62661	-1.37476	0.00275369	2.49296	-1.09685	0.0028421	2.52131	-1.09825
185853528	rs56727162	2.17342e-11	-1.69924	-3.11674e-10	0.000118496	-1.74971	-3.11674e-10	0.000119015	-1.74998	-3.11674e-10
185853552	rs145727932	2.13253e-11	-1.71823	-3.11674e-10	0.000116127	-1.76991	-3.11674e-10	0.000116634	-1.7702	-3.11674e-10
185854624	rs13394337	2.2846e-11	-0.475836	-1.17352	2.65209e-05	-1.80889	-1.43776	2.66905e-05	-1.80692	-1.43801
185854968	rs35022003	5.94494e-12	-1.58779	-1.4078	4.86278e-05	-1.46266	-1.17773	4.93295e-05	-1.45498	-1.17573
185856054	rs76505351	2.40071e-11	-1.59978	-3.11674e-10	0.000113219	-1.79526	-3.11674e-10	0.000113363	-1.79864	-3.11674e-10
185856089	rs140799719	2.13754e-11	-1.71589	-3.11674e-10	0.000116337	-1.76809	-3.11674e-10	0.000116845	-1.76839	-3.11674e-10
185856337	rs34423083	6.10682e-12	-1.56318	-1.40554	4.75287e-05	-1.4914	-1.17185	4.82015e-05	-1.48402	-1.16983
185856829	rs79637125	2.75968e-09	3.14474	-3.11674e-10	0.00283659	1.42577	-3.11674e-10	0.00291084	1.44696	-3.11674e-10
185856955	rs12053131	1.02463e-11	-1.0099	-1.4413	4.80405e-05	-1.27812	-1.37442	4.86716e-05	-1.26739	-1.37675
185857155	rs114421248	2.14261e-11	-1.71352	-3.11674e-10	0.000116551	-1.76626	-3.11674e-10	0.000117059	-1.76656	-3.11674e-10
185858430	rs72894953	9.17311e-11	0.242772	-0.50204	6.94476e-05	-1.27461	-1.0094	6.97768e-05	-1.27462	-1.00931
185858656	rs16826361	2.14261e-11	-1.71352	-3.11674e-10	0.000116551	-1.76626	-3.11674e-10	0.000117059	-1.76656	-3.11674e-10
185858829	rs147187373	1.90044e-11	-1.83346	-3.11674e-10	0.000125555	-1.69184	-3.11674e-10	0.000125575	-1.69634	-3.11674e-10
185858846	rs1346650	1.06896e-08	5.728	-1.22911	0.0006752	1.18905	-1.19863	0.000693559	1.21626	-1.20366
185858852	rs191255653	2.96815e-11	-1.52857e-10	-1.38761	0.00016041	-1.52857e-10	-1.44686	0.000161158	-1.52857e-10	-1.44686
185858913	rs35920644	6.40364e-12	-1.51549	-1.40577	4.62734e-05	-1.51758	-1.17243	4.69052e-05	-1.51069	-1.17042
185859249	rs149789877	8.0318e-11	-1.52857e-10	-0.392136	0.000581589	-1.52857e-10	-0.158822	0.000585078	-1.52857e-10	-0.157492
185859294	rs116778430	2.01607e-11	-1.77439	-3.11674e-10	0.000345086	-0.680793	-3.11674e-10	0.000345221	-0.685053	-3.11674e-10
185859302	rs114395881	5.28682e-11	-0.810326	-3.11674e-10	0.000132312	-1.63942	-3.11674e-10	0.000133371	-1.6361	-3.11674e-10
185860091	rs146558654	5.52743e-11	-1.52857e-10	-0.765821	0.000415829	-1.52857e-10	-0.494312	0.000418557	-1.52857e-10	-0.492425
185860211	rs146838183	2.14774e-11	-1.71113	-3.11674e-10	0.000116768	-1.7644	-3.11674e-10	0.000117276	-1.7647	-3.11674e-10
185861153	rs16826363	2.14774e-11	-1.71113	-3.11674e-10	0.000116768	-1.7644	-3.11674e-10	0.000117276	-1.7647	-3.11674e-10
185861331	rs72894955	9.16623e-11	0.261876	-0.521894	6.92074e-05	-1.2646	-1.02288	6.95353e-05	-1.26461	-1.02279
185861862	rs35479953	6.43775e-12	-1.52639	-1.38956	4.58476e-05	-1.5666	-1.13266	4.64744e-05	-1.55983	-1.13051
185862252	rs6761601	4.49025e-11	-0.182364	-0.791272	2.69294e-05	-1.84552	-1.38585	2.70372e-05	-1.84567	-1.38635
185862591	rs72894957	1.02881e-10	0.360837	-0.505397	7.37593e-05	-1.2121	-1.01168	7.41089e-05	-1.2121	-1.0116
185864028	rs114341756	2.15293e-11	-1.70871	-3.11674e-10	0.000116987	-1.76252	-3.11674e-10	0.000117496	-1.76283	-3.11674e-10
185864784	rs72894958	1.03713e-10	0.380586	-0.517088	7.39563e-05	-1.20149	-1.01962	7.43068e-05	-1.2015	-1.01954
185864874	rs113618218	1.71507e-10	0.366497	-3.11674e-10	0.000348884	-0.669848	-3.11674e-10	0.000346851	-0.680343	-3.11674e-10
185865400	rs13386401	8.82981e-11	-0.391203	0.0937927	6.39913e-05	-1.47386	-0.891977	6.43019e-05	-1.47393	-0.891722
185865740	rs12477914	1.60183e-09	0.409805	2.19097	3.77362e-05	-1.82004	-1.07393	3.79407e-05	-1.81917	-1.07404
185866229	rs113334459	6.04049e-11	-0.677059	-3.11674e-10	0.000143952	-1.5551	-3.11674e-10	0.000145653	-1.54801	-3.11674e-10
185866282	rs72894960	1.04086e-10	0.419027	-0.551936	7.37525e-05	-1.18074	-1.04314	7.41018e-05	-1.18074	-1.04305
185867871	rs2217370	2.0098e-11	-1.77751	-3.11674e-10	0.000111755	-1.80828	-3.11674e-10	0.000112269	-1.80834	-3.11674e-10
185868500	rs76562013	2.15293e-11	-1.70871	-3.11674e-10	0.000116987	-1.76252	-3.11674e-10	0.000117496	-1.76283	-3.11674e-10
185868798	rs190387357	2.04815e-11	-1.75861	-3.11674e-10	0.000110096	-1.82323	-3.11674e-10	0.000110457	-1.82461	-3.11674e-10
185868852	rs35301347	6.99318e-12	-1.44789	-1.3853	4.47357e-05	-1.60102	-1.1228	4.53097e-05	-1.59511	-1.12061
185868877	rs1429423	9.30576e-09	5.58623	-1.22597	0.000665542	1.17216	-1.19615	0.000683343	1.19897	-1.20121
185869045	rs77952095	2.67002e-11	-1.49346	-3.11674e-10	0.000111398	-1.81148	-3.11674e-10	0.000111974	-1.81097	-3.11674e-10
185869628	rs185091869	4.86706e-11	-0.893055	-3.11674e-10	0.000350701	-0.664651	-3.11674e-10	0.000351288	-0.667632	-3.11674e-10
185869758	rs10184392	9.03112e-11	-0.402483	0.127616	6.49375e-05	-1.47956	-0.871605	6.52531e-05	-1.47962	-0.871345
185869804	rs147589962	2.10858e-11	-1.72953	-3.11674e-10	0.000110184	-1.82244	-3.11674e-10	0.00011051	-1.82413	-3.11674e-10
185869891	rs62198501	6.73006e-12	-1.49362	-1.37793	4.62336e-05	-1.58473	-1.10615	4.68475e-05	-1.57843	-1.1039
185870022	rs77793480	5.45334e-09	3.82585	-3.11674e-10	0.00308498	1.50971	-3.11674e-10	0.00310247	1.51072	-3.11674e-10
185870109	rs72894963	1.06829e-10	0.419027	-0.525928	7.50568e-05	-1.18074	-1.02561	7.54124e-05	-1.18074	-1.02552
185870203	rs116161195	2.14774e-11	-1.71113	-3.11674e-10	0.000116768	-1.7644	-3.11674e-10	0.000117276	-1.7647	-3.11674e-10
185871189	rs10170596	2.01857e-11	-1.77316	-3.11674e-10	0.000112791	-1.79905	-3.11674e-10	0.000113331	-1.79893	-3.11674e-10
185872862	rs10165793	4.91933e-11	-0.101692	-0.780679	2.70731e-05	-1.84346	-1.38259	2.7173e-05	-1.8439	-1.38311
185872981	rs116240260	2.14774e-11	-1.71113	-3.11674e-10	0.000116768	-1.7644	-3.11674e-10	0.000117276	-1.7647	-3.11674e-10
185873271	rs115463459	2.13253e-11	-1.71823	-3.11674e-10	0.000116127	-1.76991	-3.11674e-10	0.000116634	-1.7702	-3.11674e-10
185873665	rs147941569	2.18292e-11	-1.69488	-3.11674e-10	0.00022459	-1.11031	-3.11674e-10	0.000226303	-1.10736	-3.11674e-10
185874403	rs145444542	2.14774e-11	-1.71113	-3.11674e-10	0.000116768	-1.7644	-3.11674e-10	0.000117276	-1.7647	-3.11674e-10
185874634	rs77177636	9.57032e-12	-1.72816	-0.791298	0.000112773	-0.996953	-0.802254	0.000113966	-0.99097	-0.802371
185874887	rs10183560	9.69252e-11	-0.369646	0.165457	6.75603e-05	-1.46292	-0.848644	6.78889e-05	-1.46299	-0.848378
185875202	rs116369456	1.46832e-10	0.211157	-3.11674e-10	0.000488737	-0.332762	-3.11674e-10	0.000487703	-0.339532	-3.11674e-10
185875747	rs142647669	2.13016e-11	-1.71935	-3.11674e-10	0.000212505	-1.16562	-3.11674e-10	0.000214102	-1.16278	-3.11674e-10
185875995	rs141161484	7.84422e-11	-0.415766	-3.11674e-10	0.000170168	-1.3878	-3.11674e-10	0.000169965	-1.39364	-3.11674e-10
185876051	rs115675493	2.67976e-11	-1.48982	-3.11674e-10	0.000111272	-1.8126	-3.11674e-10	0.000111847	-1.8121	-3.11674e-10
185876645	rs17510170	1.28182e-07	8.42986	-1.44679	0.000148897	-0.167637	-1.35369	0.000150264	-0.160678	-1.35617
185876698	rs114168001	2.13253e-11	-1.71823	-3.11674e-10	0.000116127	-1.76991	-3.11674e-10	0.000116634	-1.7702	-3.11674e-10
185877160	rs144259514	3.02445e-11	-1.52857e-10	-1.36882	0.000160416	-1.52857e-10	-1.44682	0.000161163	-1.52857e-10	-1.44682
185877264	rs115013287	2.15293e-11	-1.70871	-3.11674e-10	0.000116987	-1.76252	-3.11674e-10	0.000117496	-1.76283	-3.11674e-10
185877492	rs115150748	2.15293e-11	-1.70871	-3.11674e-10	0.000116987	-1.76252	-3.11674e-10	0.000117496	-1.76283	-3.11674e-10
185877679	rs113180873	3.23416e-11	-1.30177	-3.11674e-10	0.000129531	-1.66066	-3.11674e-10	0.000130194	-1.66021	-3.11674e-10
185879070	rs12617296	2.79974e-11	-1.52857e-10	-1.44602	0.000229479	-1.52857e-10	-1.08878	0.000229909	-1.52857e-10	-1.09155
185879446	rs72894970	1.12117e-10	0.387132	-0.445715	7.81676e-05	-1.21711	-0.948624	7.85119e-05	-1.21766	-0.948332
185880241	rs114455521	1.94544e-11	-1.81006	-3.11674e-10	0.00011064	-1.81831	-3.11674e-10	0.000111216	-1.81777	-3.11674e-10
185880332	rs7577752	7.89306e-11	-0.371251	-0.0383084	4.93001e-05	-1.64781	-0.978846	4.95074e-05	-1.64836	-0.978758
185880559	rs62198502	7.46977e-12	-1.39509	-1.37218	4.52402e-05	-1.6395	-1.0731	4.5797e-05	-1.63407	-1.07094
185880590	rs140346452	1.92682e-11	-1.81967	-3.11674e-10	0.000111735	-1.80846	-3.11674e-10	0.000112326	-1.80783	-3.11674e-10
185880765	rs143685674	1.88009e-11	-1.84422	-3.11674e-10	0.000122721	-1.71467	-3.11674e-10	0.000123178	-1.7156	-3.11674e-10
185881295	rs1429422	7.24769e-11	-0.443874	-0.0509866	4.97787e-05	-1.63086	-0.986142	4.99921e-05	-1.63132	-0.986055
185881678	rs35960173	7.06278e-12	-1.45451	-1.36878	4.56921e-05	-1.61649	-1.08617	4.62837e-05	-1.61059	-1.08386
185881906	rs117858998	3.69432e-11	-1.52857e-10	-1.16875	0.000162829	-1.52857e-10	-1.43189	0.000163609	-1.52857e-10	-1.43176
185882235	rs13383925	1.89145e-11	-1.8382	-3.11674e-10	0.000113215	-1.79529	-3.11674e-10	0.000113795	-1.79484	-3.11674e-10
185882404	rs13384293	6.90593e-11	-0.521396	-0.021767	4.72293e-05	-1.70028	-0.969291	4.74315e-05	-1.70075	-0.969202
185882877	rs117335027	2.80155e-11	-1.52857e-10	-1.44537	0.000185102	-1.52857e-10	-1.30368	0.000185531	-1.52857e-10	-1.30601
185883657	rs116206730	1.94182e-11	-1.81192	-3.11674e-10	0.000110826	-1.81663	-3.11674e-10	0.000111404	-1.81607	-3.11674e-10
185883877	rs115438240	1.94751e-11	-1.80899	-3.11674e-10	0.00029497	-0.837711	-3.11674e-10	0.000297644	-0.83334	-3.11674e-10
185884585	rs79687117	1.93831e-11	-1.81373	-3.11674e-10	0.000111018	-1.8149	-3.11674e-10	0.000111599	-1.81433	-3.11674e-10
185884768	rs72894975	1.19892e-10	0.429504	-0.421043	8.11078e-05	-1.17505	-0.953754	8.14926e-05	-1.17506	-0.953664
185884877	rs150503839	1.94005e-11	-1.81283	-3.11674e-10	0.000110921	-1.81577	-3.11674e-10	0.000111501	-1.81521	-3.11674e-10
185885037	rs17438423	2.15298e-11	-1.70869	-3.11674e-10	0.00021776	-1.14119	-3.11674e-10	0.000219408	-1.13831	-3.11674e-10
185885254	rs114067243	1.94916e-11	-1.80815	-3.11674e-10	0.00011046	-1.81994	-3.11674e-10	0.000111033	-1.81941	-3.11674e-10
185886173	rs114520323	6.77872e-11	-0.561755	-3.11674e-10	0.000403027	-0.525581	-3.11674e-10	0.000404009	-0.527801	-3.11674e-10
185886442	rs6730475	3.8722e-11	-0.224543	-0.897178	2.64644e-05	-1.83271	-1.41607	2.66102e-05	-1.83148	-1.41646
185886626	rs80098514	2.33203e-11	-1.6288	-3.11674e-10	0.000236548	-1.05844	-3.11674e-10	0.000237959	-1.05714	-3.11674e-10
185886734	rs114968815	1.94916e-11	-1.80815	-3.11674e-10	0.00011046	-1.81994	-3.11674e-10	0.000111033	-1.81941	-3.11674e-10
185887898	rs34532936	7.26504e-12	-1.43088	-1.36418	4.53437e-05	-1.63397	-1.07635	4.59217e-05	-1.62829	-1.07401
185887942	rs185080384	1.89408e-11	-1.83681	-3.11674e-10	0.000112835	-1.79866	-3.11674e-10	0.000113411	-1.79822	-3.11674e-10
185887973	rs72894978	1.23235e-10	0.419027	-0.383066	8.28087e-05	-1.18074	-0.927317	8.32018e-05	-1.18074	-0.927225
185888026	rs72894979	1.22923e-10	0.370124	-0.336693	8.33218e-05	-1.20711	-0.894761	8.37176e-05	-1.20712	-0.894666
185888267	rs72894980	1.25139e-10	0.429504	-0.37821	8.35638e-05	-1.17505	-0.923923	8.39605e-05	-1.17506	-0.92383
185889008	rs114046565	1.95279e-11	-1.80628	-3.11674e-10	0.000110294	-1.82144	-3.11674e-10	0.000110864	-1.82093	-3.11674e-10
185889111	rs117020242	5.04972e-11	-1.52857e-10	-0.856211	0.000185766	-1.52857e-10	-1.3001	0.000186991	-1.52857e-10	-1.29818
185889236	rs141525735	1.95279e-11	-1.80628	-3.11674e-10	0.000110294	-1.82144	-3.11674e-10	0.000110864	-1.82093	-3.11674e-10
185889974	rs77437276	3.27247e-11	-1.29	-3.11674e-10	0.000130428	-1.65377	-3.11674e-10	0.000131096	-1.65331	-3.11674e-10
185890620	rs35616100	7.29736e-12	-1.43685	-1.35377	4.78089e-05	-1.62966	-1.02771	4.84101e-05	-1.62393	-1.0256
185890862	rs139579316	1.95672e-11	-1.80427	-3.11674e-10	0.000110125	-1.82297	-3.11674e-10	0.000110693	-1.82248	-3.11674e-10
185891170	rs147904748	1.92682e-11	-1.81967	-3.11674e-10	0.000111735	-1.80846	-3.11674e-10	0.000112326	-1.80783	-3.11674e-10
185891667	rs34793964	7.6419e-12	-1.37613	-1.36835	4.4139e-05	-1.652	-1.08524	4.4682e-05	-1.64674	-1.08293
185891844	rs116361731	1.95672e-11	-1.80427	-3.11674e-10	0.000110125	-1.82297	-3.11674e-10	0.000110693	-1.82248	-3.11674e-10
185892173	rs143405075	2.11306e-11	-1.72741	-3.11674e-10	0.000208533	-1.18449	-3.11674e-10	0.000210092	-1.18169	-3.11674e-10
185892482	rs35889740	7.45794e-12	-1.41331	-1.35554	4.56072e-05	-1.64621	-1.05831	4.61835e-05	-1.6407	-1.05591
185893158	rs7600337	4.64466e-12	-1.83803	-1.40438	9.28935e-05	-0.824271	-1.16886	9.44793e-05	-0.814022	-1.16683
185893692	rs187456748	1.43589e-10	0.409619	-0.220791	8.98862e-05	-1.18583	-0.840213	9.03305e-05	-1.18584	-0.839924
185894075	rs192019444	8.94872e-11	-1.52857e-10	-0.284033	0.000831103	-1.52857e-10	0.198168	0.000835711	-1.52857e-10	0.199046
185894077	rs149526727	8.82469e-10	-1.52857e-10	2.00459	0.00173117	-1.52857e-10	0.931969	0.00173989	-1.52857e-10	0.932343
185894256	rs114303014	2.17201e-11	-1.69989	-3.11674e-10	0.000108069	-1.84181	-3.11674e-10	0.000108514	-1.84235	-3.11674e-10
185895276	rs373424244	3.2589e-11	-1.52857e-10	-1.29415	0.00027357	-1.52857e-10	-0.913029	0.000273607	-1.52857e-10	-0.917546
185896417	rs13017256	4.63225e-12	-1.8375	-1.40758	9.26775e-05	-0.818304	-1.17716	9.42686e-05	-0.807929	-1.17516
185896621	rs13022346	4.63225e-12	-1.8375	-1.40758	9.26775e-05	-0.818304	-1.17716	9.42686e-05	-0.807929	-1.17516
185896697	rs145863667	2.56754e-11	-1.5326	-3.11674e-10	0.000111974	-1.80632	-3.11674e-10	0.000112558	-1.80577	-3.11674e-10
185897668	rs1594165	1.57289e-10	0.478532	-0.198574	9.47951e-05	-1.14831	-0.824556	9.5264e-05	-1.14832	-0.824264
185900665	rs34839263	4.61343e-12	-1.83941	-1.40975	9.20001e-05	-0.819917	-1.18288	9.35601e-05	-0.809729	-1.1809
185900688	rs72894981	1.60299e-10	0.467985	-0.169074	9.62381e-05	-1.15408	-0.803676	9.67146e-05	-1.15409	-0.803379
185901048	rs72894983	1.98065e-10	0.671211	-0.160746	0.000108396	-1.04103	-0.797763	0.000108933	-1.04104	-0.797465
185902552	rs114467731	2.32473e-11	-1.63194	-3.11674e-10	0.000695209	0.0196264	-3.11674e-10	0.000696469	0.0167865	-3.11674e-10
185903931	rs72894984	1.98396e-10	0.640179	-0.128044	0.000114847	-1.00652	-0.774472	0.00011541	-1.00658	-0.774169
185905031	rs263765	6.56585e-12	-1.45168	-1.44456	3.36476e-05	-1.64561	-1.36303	3.39441e-05	-1.63908	-1.36544
185905263	rs10167276	1.77581e-11	-1.24383	-0.657459	3.8776e-05	-1.52755	-1.33923	3.91305e-05	-1.5224	-1.33993
185905357	rs77150881	1.96172e-11	-1.80172	-3.11674e-10	0.0001082	-1.8406	-3.11674e-10	0.000108729	-1.84038	-3.11674e-10
185906047	rs56135141	2.10458e-10	0.671863	-0.100704	0.000119297	-0.988064	-0.75491	0.000119882	-0.988129	-0.754602
185906287	rs114033594	1.94267e-11	-1.81148	-3.11674e-10	0.000108654	-1.83642	-3.11674e-10	0.000109193	-1.83612	-3.11674e-10
185906377	rs13428010	1.28817e-10	-0.265335	0.345596	7.01819e-05	-1.53833	-0.735167	7.04771e-05	-1.539	-0.73495
185906412	rs183501422	6.22379e-11	-1.52857e-10	-0.647166	0.000238869	-1.52857e-10	-1.04867	0.00024007	-1.52857e-10	-1.04831
185906904	rs144460868	6.90278e-11	-0.54362	-3.11674e-10	0.000185941	-1.29916	-3.11674e-10	0.000187279	-1.29664	-3.11674e-10
185907160	rs75673837	4.85269e-11	-1.52857e-10	-0.89601	0.000163441	-1.52857e-10	-1.42813	0.000164212	-1.52857e-10	-1.42808
185907701	rs151309608	1.97454e-11	-1.79521	-3.11674e-10	0.00010799	-1.84254	-3.11674e-10	0.000108513	-1.84237	-3.11674e-10
185907839	rs79557201	8.75843e-09	1.63362	2.66603	8.59808e-05	-1.69421	-0.376251	8.70554e-05	-1.69245	-0.370241
185908326	rs72894992	2.14069e-10	0.660914	-0.0727459	0.000120942	-0.99445	-0.734825	0.000121536	-0.994515	-0.734513
185909310	rs72894993	2.11713e-10	0.59898	-0.0218775	0.000121041	-1.03038	-0.698078	0.000121636	-1.03045	-0.697758
185909762	rs114510161	2.33012e-11	-1.62962	-3.11674e-10	0.000107889	-1.84349	-3.11674e-10	0.000108443	-1.84302	-3.11674e-10
185909798	rs35420844	2.0285e-11	-1.76825	-3.11674e-10	0.000107904	-1.84334	-3.11674e-10	0.000108505	-1.84244	-3.11674e-10
185910050	rs13428750	1.32656e-10	-0.274843	0.384473	7.16275e-05	-1.54251	-0.710593	7.19294e-05	-1.54318	-0.710372
185910427	rs139462323	5.14261e-11	-1.52857e-10	-0.837983	0.000178703	-1.52857e-10	-1.33886	0.000179394	-1.52857e-10	-1.33966
185910985	rs72894995	2.16594e-10	0.59898	0.000916122	0.00012306	-1.03038	-0.68153	0.000123666	-1.03045	-0.681207
185911653	rs72894997	1.83153e-10	0.479787	-0.0475947	0.000110975	-1.09859	-0.716688	0.000111521	-1.09865	-0.716372
185912017	rs13416716	1.25084e-10	-0.351784	0.402644	7.00879e-05	-1.57578	-0.699054	7.0386e-05	-1.57641	-0.698832
185912119	rs72895000	2.24771e-10	0.681739	-0.0447847	0.000124915	-0.982295	-0.714658	0.000125529	-0.982361	-0.714341
185914145	rs115619232	1.9905e-11	-1.78716	-3.11674e-10	0.000107809	-1.84423	-3.11674e-10	0.000108325	-1.8441	-3.11674e-10
185915220	rs1429421	1.50232e-08	6.26585	-1.42663	6.77258e-05	-0.888244	-1.42088	6.83991e-05	-0.881733	-1.42214
185915324	rs75082770	1.66134e-11	-1.66192	-0.305998	8.64276e-05	-1.83867	-0.226606	8.63163e-05	-1.83787	-0.233348
185915464	rs12465962	3.13099e-11	-1.52857e-10	-1.33419	0.000169408	-1.52857e-10	-1.39227	0.000170168	-1.52857e-10	-1.39245
185916620	rs72896903	1.84605e-10	0.430573	0.00951506	0.000112498	-1.12637	-0.675275	0.000113053	-1.12643	-0.67495
185916679	rs62198511	4.59052e-12	-1.83589	-1.41825	8.95525e-05	-0.823291	-1.20647	9.1024e-05	-0.81353	-1.20458
185916923	rs77266438	1.92961e-11	-1.81823	-3.11674e-10	0.000108305	-1.83964	-3.11674e-10	0.000108826	-1.83949	-3.11674e-10
185916993	rs72896904	1.32204e-10	-0.321478	0.427692	7.21452e-05	-1.56281	-0.683096	7.24512e-05	-1.56345	-0.682872
185916995	rs77307992	1.11983e-08	4.54538	-3.11674e-10	0.00540653	2.07078	-3.11674e-10	0.00544139	2.07255	-3.11674e-10
185917099	rs75108214	3.09619e-11	-1.34537	-3.11674e-10	0.000116584	-1.76598	-3.11674e-10	0.00011704	-1.76672	-3.11674e-10
185917119	rs72896905	1.35328e-10	-0.298119	0.427692	7.28787e-05	-1.55269	-0.683096	7.31869e-05	-1.55335	-0.682872
185917475	rs11884425	1.37255e-10	-0.287574	0.431286	7.33828e-05	-1.54809	-0.680802	7.36929e-05	-1.54875	-0.680577
185917517	rs75801089	9.74469e-10	2.10376	-3.11674e-10	0.000924008	0.304134	-3.11674e-10	0.000915659	0.290407	-3.11674e-10
185917885	rs139534755	2.161e-11	-1.70497	-3.11674e-10	0.000219594	-1.1328	-3.11674e-10	0.00022126	-1.1299	-3.11674e-10
185918613	rs77418555	2.81737e-11	-1.52857e-10	-1.43974	0.000201506	-1.52857e-10	-1.21876	0.000202013	-1.52857e-10	-1.2209
185918865	rs6756919	1.93291e-11	-1.81652	-3.11674e-10	0.000108221	-1.84041	-3.11674e-10	0.000108741	-1.84027	-3.11674e-10
185918928	rs75927755	1.9346e-11	-1.81564	-3.11674e-10	0.000108181	-1.84078	-3.11674e-10	0.0001087	-1.84064	-3.11674e-10
185920748	rs59173308	1.97266e-10	0.541758	-0.0353317	0.000115987	-1.06329	-0.707822	0.000116557	-1.06335	-0.707504
185921692	rs263771	3.37784e-09	4.69874	-1.35188	0.000499172	1.02361	-1.33525	0.000514295	1.05211	-1.33855
185922164	rs114651917	2.06836e-11	-1.74879	-3.11674e-10	0.000107727	-1.84499	-3.11674e-10	0.000108219	-1.84508	-3.11674e-10
185922589	rs144700802	7.19635e-11	-0.50197	-3.11674e-10	0.000207742	-1.18829	-3.11674e-10	0.00020929	-1.18552	-3.11674e-10
185922727	rs147291288	5.10974e-11	-0.844396	-3.11674e-10	0.000136076	-1.61137	-3.11674e-10	0.000136426	-1.61345	-3.11674e-10
185923856	rs4479395	2.1655e-10	0.40926	0.190432	0.00012421	-1.13833	-0.564279	0.000124801	-1.13839	-0.564125
185924107	rs181736763	2.09485e-11	-1.73606	-3.11674e-10	0.000107893	-1.84344	-3.11674e-10	0.00010838	-1.84359	-3.11674e-10
185926085	rs17438478	4.59568e-12	-1.83947	-1.41354	9.11148e-05	-0.819299	-1.19317	9.26544e-05	-0.809132	-1.19123
185926285	rs17584976	0.000588408	12.5537	2.86106	9.31341e-05	-0.85198	-1.13857	9.48542e-05	-0.842122	-1.13477
185926300	rs114666009	2.0548e-11	-1.75536	-3.11674e-10	0.000107672	-1.8455	-3.11674e-10	0.000108168	-1.84555	-3.11674e-10
185926550	rs10202378	1.9472e-11	-1.80915	-3.11674e-10	0.000107942	-1.84299	-3.11674e-10	0.000108457	-1.84289	-3.11674e-10
185926922	rs1429426	2.43543e-10	0.459671	0.257493	0.000134256	-1.10997	-0.514864	0.000134895	-1.11003	-0.514706
185927274	rs71430171	1.97275e-11	-1.79611	-3.11674e-10	0.00010849	-1.83793	-3.11674e-10	0.000109174	-1.8363	-3.11674e-10
185927330	rs17438513	8.8827e-11	-0.291438	-3.11674e-10	0.000221486	-1.12423	-3.11674e-10	0.000222452	-1.12453	-3.11674e-10
185928135	rs117171205	2.03138e-11	-1.76683	-3.11674e-10	0.000107635	-1.84584	-3.11674e-10	0.000108138	-1.84583	-3.11674e-10
185928788	rs13421196	1.96728e-11	-1.79889	-3.11674e-10	0.000107721	-1.84504	-3.11674e-10	0.000108229	-1.84499	-3.11674e-10
185928832	rs34512414	4.6287e-12	-1.84098	-1.40487	9.51805e-05	-0.798691	-1.17012	9.68069e-05	-0.788423	-1.1681
185928975	rs13382282	1.96946e-11	-1.79778	-3.11674e-10	0.000107706	-1.84518	-3.11674e-10	0.000108214	-1.84513	-3.11674e-10
185929135	rs74675230	1.95479e-11	-1.80526	-3.11674e-10	0.000107839	-1.84395	-3.11674e-10	0.000108351	-1.84386	-3.11674e-10
185929179	rs72896913	1.93596e-10	-0.298119	0.785764	9.03193e-05	-1.55269	-0.468541	9.06894e-05	-1.55335	-0.468448
185929365	rs34075879	4.62591e-12	-1.84229	-1.40417	9.44191e-05	-0.808529	-1.16831	9.60929e-05	-0.797637	-1.16628
185929946	rs114175281	2.08013e-11	-1.74311	-3.11674e-10	0.000107792	-1.84439	-3.11674e-10	0.000108282	-1.8445	-3.11674e-10
185929993	rs117499969	2.92281e-11	-1.52857e-10	-1.403	0.000165371	-1.52857e-10	-1.41639	0.000166099	-1.52857e-10	-1.41665
185930360	rs141220967	2.08686e-11	-1.73989	-3.11674e-10	0.000107835	-1.84398	-3.11674e-10	0.000108324	-1.84411	-3.11674e-10
185930659	rs965472	4.64607e-12	-1.84167	-1.40044	0.000100284	-0.750927	-1.16565	0.000101989	-0.740828	-1.16355
185930824	rs112017915	3.15168e-11	-1.32761	-3.11674e-10	0.000109341	-1.83011	-3.11674e-10	0.000109782	-1.83074	-3.11674e-10
185930867	rs191992173	5.37929e-11	-1.52857e-10	-0.792988	0.000190543	-1.52857e-10	-1.27471	0.000191534	-1.52857e-10	-1.27417
185931030	rs143359015	2.13843e-11	-1.71547	-3.11674e-10	0.000214415	-1.15667	-3.11674e-10	0.00021603	-1.15382	-3.11674e-10
185932256	rs6752032	3.07427e-09	4.65591	-1.40322	0.000121826	-0.281802	-1.44019	0.000123545	-0.272637	-1.43999
185932315	rs263767	4.95912e-11	-1.66942	0.7951	0.000108668	-1.18339	-0.652899	0.000109836	-1.1828	-0.647455
185932478	rs79251692	1.89167e-11	-1.83808	-3.11674e-10	0.000202785	-1.21244	-3.11674e-10	0.00020339	-1.21411	-3.11674e-10
185932585	rs71430172	6.80201e-12	-1.83894	-1.02197	0.000102464	-0.886642	-1.00843	0.000104386	-0.874938	-1.0062
185932643	rs111569865	2.07683e-11	-1.7447	-3.11674e-10	0.000112267	-1.8037	-3.11674e-10	0.000112757	-1.804	-3.11674e-10
185933948	rs13420259	3.7293e-09	4.58447	-1.13862	6.5451e-05	-1.14686	-1.19642	6.65305e-05	-1.14034	-1.19124
185934127	rs28456311	1.90111e-11	-1.8331	-3.11674e-10	0.000124691	-1.69875	-3.11674e-10	0.000125416	-1.6976	-3.11674e-10
185935405	rs17584997	1.26806e-10	-0.513828	0.578357	4.28224e-05	-1.48374	-1.28378	4.31086e-05	-1.482	-1.28351
185935586	rs79325626	2.91927e-11	-1.52857e-10	-1.40421	0.000241776	-1.52857e-10	-1.03658	0.000242016	-1.52857e-10	-1.04023
185937040	rs1483247	3.76989e-10	2.59679	-1.4427	0.000230771	0.124443	-1.2076	0.000235995	0.139112	-1.20454
185937334	rs13007074	1.9196e-11	-1.82343	-3.11674e-10	0.000126823	-1.68179	-3.11674e-10	0.000127852	-1.67836	-3.11674e-10
185937921	rs118062624	3.70871e-11	-1.52857e-10	-1.16486	0.000178457	-1.52857e-10	-1.34024	0.000179344	-1.52857e-10	-1.33993
185937943	rs17438527	2.77027e-11	-1.4566	-3.11674e-10	0.000108937	-1.83382	-3.11674e-10	0.00010946	-1.83368	-3.11674e-10
185938383	rs74993815	2.40959e-11	-1.59609	-3.11674e-10	0.000125025	-1.69607	-3.11674e-10	0.000125537	-1.69663	-3.11674e-10
185938738	rs13424692	7.98711e-10	3.17629	-1.27142	0.000305597	0.395554	-1.19787	0.000317482	0.422678	-1.1915
185939607	rs35451319	8.35987e-12	-1.57365	-1.08104	5.1248e-05	-1.51945	-1.06846	5.19119e-05	-1.51329	-1.06639
185940622	rs1483249	4.7341e-11	-0.920753	-3.11674e-10	0.000141898	-1.56948	-3.11674e-10	0.000142343	-1.571	-3.11674e-10
185941797	rs78607283	2.22231e-11	-1.67699	-3.11674e-10	0.000113929	-1.78901	-3.11674e-10	0.000114054	-1.79257	-3.11674e-10
185941957	rs4143561	6.47584e-12	-1.48436	-1.42569	5.4616e-05	-1.22621	-1.29805	5.53975e-05	-1.21765	-1.29705
185943045	rs80100065	1.88562e-11	-1.84129	-3.11674e-10	0.000120674	-1.73149	-3.11674e-10	0.00012136	-1.73048	-3.11674e-10
185943483	rs10165431	2.00656e-10	1.80237	-1.2789	0.000245372	0.184992	-1.2068	0.000256739	0.219365	-1.20054
185944434	rs75493215	1.97242e-10	1.77773	-1.27142	0.000243066	0.166618	-1.19787	0.000254316	0.200836	-1.1915
185944619	rs4667010	1.82841e-10	1.82568	-1.39519	2.94112e-05	-1.72706	-1.41615	2.97083e-05	-1.72343	-1.41438
185945127	rs114753575	1.91523e-11	-1.82571	-3.11674e-10	0.000147882	-1.52817	-3.11674e-10	0.00014758	-1.53487	-3.11674e-10
185945275	rs78035114	6.59992e-11	-1.52857e-10	-0.588486	0.00025876	-1.52857e-10	-0.968683	0.000259745	-1.52857e-10	-0.969539
185945681	rs79876807	2.01103e-11	-1.7769	-3.11674e-10	0.000274042	-0.911304	-3.11674e-10	0.000275269	-0.911487	-3.11674e-10
185946499	rs34700577	2.06144e-11	-1.75214	-3.11674e-10	0.000108001	-1.84244	-3.11674e-10	0.000108382	-1.84357	-3.11674e-10
185946597	rs141557724	2.176e-11	-1.69806	-3.11674e-10	0.000185449	-1.3018	-3.11674e-10	0.00018685	-1.29893	-3.11674e-10
185946827	rs10497663	1.79302e-10	1.68488	-1.27393	0.000226172	0.097576	-1.20087	0.000236492	0.131204	-1.19453
185947625	rs4667012	1.70841e-10	1.74608	-1.38348	2.91803e-05	-1.74434	-1.40675	2.94731e-05	-1.74104	-1.40472
185947699	rs116690424	1.93785e-11	-1.81396	-3.11674e-10	0.000121475	-1.72488	-3.11674e-10	0.00012155	-1.72891	-3.11674e-10
185948177	rs1483251	2.49095e-11	-1.56288	-3.11674e-10	0.000111376	-1.81167	-3.11674e-10	0.000111936	-1.81131	-3.11674e-10
185948301	rs17438590	1.0226e-10	1.29011	-1.44072	0.000188742	-0.0903777	-1.19383	0.000194855	-0.0663035	-1.19068
185948974	rs149543311	3.06626e-11	-1.52857e-10	-1.35508	0.000160438	-1.52857e-10	-1.44668	0.000161195	-1.52857e-10	-1.44662
185949321	rs58794562	1.13512e-10	1.39479	-1.44101	0.000203778	-0.0118432	-1.19571	0.000210488	0.0127618	-1.19257
185949889	rs10188385	1.82581e-10	1.71984	-1.29077	0.000218034	0.0810979	-1.22103	0.000227884	0.114556	-1.21496
185950120	rs112496053	1.91967e-10	1.75562	-1.27643	0.000237673	0.150155	-1.20384	0.00024862	0.184233	-1.19754
185950929	rs76132212	4.32755e-11	-1.52857e-10	-1.01054	0.000187038	-1.52857e-10	-1.29327	0.000188313	-1.52857e-10	-1.29113
185951574	rs1979494	1.17495e-10	-1.52857e-10	-0.0117341	0.000949649	-1.52857e-10	0.331507	0.000954082	-1.52857e-10	0.331512
185952048	rs57684299	1.9337e-10	1.75562	-1.26915	0.000239746	0.150155	-1.19516	0.000250816	0.184233	-1.18875
185952055	rs6727780	9.92165e-12	-1.58599	-0.897421	6.2118e-05	-1.51352	-0.882034	6.2951e-05	-1.50737	-0.879508
185952716	rs1021147	6.31148e-12	-1.54901	-1.38674	6.84932e-05	-1.08665	-1.2112	6.95727e-05	-1.07694	-1.20993
185954299	rs113636298	1.98176e-11	-1.79156	-3.11674e-10	0.000259033	-0.96763	-3.11674e-10	0.000260194	-0.967808	-3.11674e-10
185955887	rs62198545	1.89582e-10	1.855	-1.38831	2.97334e-05	-1.72174	-1.41058	3.00411e-05	-1.71803	-1.40864
185956148	rs114735123	2.82572e-11	-1.43678	-3.11674e-10	0.00120151	0.566746	-3.11674e-10	0.00121394	0.572392	-3.11674e-10
185957703	rs13028743	1.01007e-11	-1.56248	-0.90305	6.0667e-05	-1.53144	-0.887742	6.14733e-05	-1.52541	-0.885229
185957731	rs80263644	3.71353e-11	-1.16356	-3.11674e-10	0.000459291	-0.394901	-3.11674e-10	0.00046732	-0.382222	-3.11674e-10
185957992	rs144872445	2.6765e-11	-1.49103	-3.11674e-10	0.000110044	-1.8237	-3.11674e-10	0.00011058	-1.8235	-3.11674e-10
185958897	rs75823947	2.94848e-11	-1.52857e-10	-1.39425	0.000249087	-1.52857e-10	-1.00678	0.000249301	-1.52857e-10	-1.01057
185959318	rs138919317	5.43229e-11	-0.783183	-3.11674e-10	0.000130293	-1.6548	-3.11674e-10	0.000130549	-1.65749	-3.11674e-10
185959719	rs76834820	2.12e-11	-1.72413	-3.11674e-10	0.000176197	-1.35298	-3.11674e-10	0.000177504	-1.35025	-3.11674e-10
185961611	rs1813004	1.89091e-10	1.85161	-1.38751	2.97206e-05	-1.7228	-1.40994	3.00277e-05	-1.71912	-1.40799
185961888	rs144528331	3.03153e-11	-1.52857e-10	-1.36648	0.000161495	-1.52857e-10	-1.44011	0.000162301	-1.52857e-10	-1.43978
185962398	rs73045229	1.97671e-10	1.77773	-1.26925	0.000243694	0.166618	-1.19529	0.000254982	0.200836	-1.18888
185962408	rs115814782	2.42576e-11	-1.5894	-3.11674e-10	0.00010775	-1.84477	-3.11674e-10	0.000108227	-1.84501	-3.11674e-10
185962643	rs76533705	3.46712e-11	-1.52857e-10	-1.23222	0.000161512	-1.52857e-10	-1.44001	0.000162219	-1.52857e-10	-1.44029
185963522	rs13429081	2.03069e-10	1.80237	-1.26695	0.000248894	0.184992	-1.19255	0.000260472	0.219365	-1.18611
185963583	rs2128737	5.689e-12	-1.75597	-1.28362	7.41686e-05	-1.12654	-1.0917	7.53622e-05	-1.11685	-1.09008
185964345	rs10211053	6.22885e-12	-1.55735	-1.39159	6.92226e-05	-1.06637	-1.22089	7.03242e-05	-1.05648	-1.21964
185967166	rs141411500	2.24034e-11	-1.66892	-3.11674e-10	0.000113853	-1.78968	-3.11674e-10	0.000114436	-1.78922	-3.11674e-10
185967505	rs13033238	9.92788e-12	-1.56982	-0.912966	6.05321e-05	-1.52362	-0.897797	6.13398e-05	-1.5175	-0.895306
185967875	rs76808833	2.67714e-10	0.81179	-3.11674e-10	0.000870169	0.244101	-3.11674e-10	0.000872476	0.242098	-3.11674e-10
185969146	rs62198546	1.66381e-10	1.71384	-1.3777	2.91467e-05	-1.75012	-1.40212	2.94392e-05	-1.74693	-1.39998
185969194	rs10204328	1.67522e-10	1.71384	-1.37086	2.93083e-05	-1.75012	-1.39659	2.96062e-05	-1.74693	-1.39432
185969417	rs114267704	1.92108e-11	-1.82266	-3.11674e-10	0.000123188	-1.71087	-3.11674e-10	0.000123369	-1.71406	-3.11674e-10
185969678	rs140039895	4.09724e-11	-1.52857e-10	-1.06523	0.000190282	-1.52857e-10	-1.27608	0.000191243	-1.52857e-10	-1.27569
185970241	rs115076856	2.33805e-11	-1.62623	-3.11674e-10	0.000111206	-1.8132	-3.11674e-10	0.000111426	-1.81588	-3.11674e-10
185970242	rs1483253	1.05931e-11	-1.58036	-0.837562	6.70368e-05	-1.4962	-0.823141	6.79225e-05	-1.49022	-0.82065
185970574	rs114486623	2.0965e-11	-1.73527	-3.11674e-10	0.000172242	-1.37568	-3.11674e-10	0.000173508	-1.37301	-3.11674e-10
185971743	rs115439651	2.05058e-11	-1.75742	-3.11674e-10	0.00011894	-1.74597	-3.11674e-10	0.000119578	-1.74527	-3.11674e-10
185973219	rs145703276	7.77023e-11	-0.425244	-3.11674e-10	0.000342622	-0.687957	-3.11674e-10	0.000348229	-0.676377	-3.11674e-10
185973252	rs1601070	1.83466e-10	1.80938	-1.37548	3.0346e-05	-1.7116	-1.40032	3.06734e-05	-1.70768	-1.39816
185973282	rs1601071	1.72306e-10	1.74831	-1.37717	2.99584e-05	-1.72309	-1.40168	3.02755e-05	-1.71935	-1.39955
185973606	rs140101959	3.38131e-11	-1.52857e-10	-1.25728	0.000162759	-1.52857e-10	-1.43231	0.000163456	-1.52857e-10	-1.43269
185974770	rs10931159	1.62893e-10	1.6803	-1.36534	2.94426e-05	-1.75006	-1.39209	2.97468e-05	-1.7468	-1.38972
185974790	rs114467461	1.99333e-11	-1.78574	-3.11674e-10	0.000200961	-1.22147	-3.11674e-10	0.000202238	-1.21979	-3.11674e-10
185974814	rs72896939	2.14639e-11	-1.71176	-3.11674e-10	0.000122049	-1.72017	-3.11674e-10	0.000122796	-1.71871	-3.11674e-10
185974815	rs72896940	2.09121e-11	-1.7378	-3.11674e-10	0.000119015	-1.74534	-3.11674e-10	0.000119726	-1.74403	-3.11674e-10
185976303	rs6725035	1.72868e-10	1.73792	-1.36352	2.97737e-05	-1.74037	-1.39059	3.00872e-05	-1.73695	-1.38819
185976478	rs6738633	1.72868e-10	1.73792	-1.36352	2.97737e-05	-1.74037	-1.39059	3.00872e-05	-1.73695	-1.38819
185977067	rs55954763	2.69847e-11	-1.48286	-3.11674e-10	0.000109826	-1.82569	-3.11674e-10	0.00011036	-1.82549	-3.11674e-10
185977214	rs141010557	7.77023e-11	-0.425244	-3.11674e-10	0.000342622	-0.687957	-3.11674e-10	0.000348229	-0.676377	-3.11674e-10
185977366	rs13384132	2.33974e-10	1.89911	-1.22203	0.00028911	0.281533	-1.13931	0.00030306	0.316894	-1.1322
185978399	rs115126269	2.78359e-11	-1.4518	-3.11674e-10	0.00010922	-1.83122	-3.11674e-10	0.000109669	-1.83177	-3.11674e-10
185979127	rs17618478	5.92589e-11	-1.52857e-10	-0.696213	0.000215156	-1.52857e-10	-1.15322	0.000216245	-1.52857e-10	-1.15282
185979806	rs116592362	7.58135e-11	-0.449853	-3.11674e-10	0.000211529	-1.17022	-3.11674e-10	0.000213023	-1.16784	-3.11674e-10
185980515	rs7590570	1.06531e-11	-1.59107	-0.821213	6.81636e-05	-1.49607	-0.806601	6.90999e-05	-1.48961	-0.804077
185981833	rs78017667	3.92529e-11	-1.52857e-10	-1.1081	0.000292821	-1.52857e-10	-0.845023	0.00029451	-1.52857e-10	-0.843925
185981977	rs12987273	1.04647e-11	-1.59715	-0.832975	6.75916e-05	-1.4926	-0.8185	6.85138e-05	-1.4862	-0.816
185982523	rs115261918	2.15994e-11	-1.70546	-3.11674e-10	0.000108562	-1.83727	-3.11674e-10	0.000109149	-1.83652	-3.11674e-10
185983021	rs72896946	2.72227e-11	-1.47408	-3.11674e-10	0.000109606	-1.82769	-3.11674e-10	0.000110138	-1.8275	-3.11674e-10
185983183	rs10931160	1.69537e-10	1.70905	-1.35411	2.98593e-05	-1.74527	-1.38282	3.0176e-05	-1.74193	-1.38026
185983457	rs117231551	3.7186e-11	-1.52857e-10	-1.1622	0.000166569	-1.52857e-10	-1.40918	0.000167376	-1.52857e-10	-1.40899
185983551	rs13021573	9.92348e-12	-1.64189	-0.841335	7.04239e-05	-1.44309	-0.826959	7.14094e-05	-1.43633	-0.824475
185984143	rs141146639	2.91518e-11	-1.52857e-10	-1.40561	0.000234514	-1.52857e-10	-1.06707	0.00023478	-1.52857e-10	-1.07059
185984976	rs144161862	7.16595e-12	-1.79884	-1.00995	7.38486e-05	-1.22484	-0.997724	7.43676e-05	-1.22461	-0.99561
185987048	rs34159128	7.1204e-12	-1.80045	-1.01471	7.15987e-05	-1.25096	-1.00255	7.21071e-05	-1.25064	-1.00045
185988017	rs4667013	6.219e-12	-1.60015	-1.35037	7.99283e-05	-1.01606	-1.1274	8.12519e-05	-1.00567	-1.12602
185988018	rs4666671	6.219e-12	-1.60015	-1.35037	7.99283e-05	-1.01606	-1.1274	8.12519e-05	-1.00567	-1.12602
185989325	rs7604162	2.49248e-11	-1.56226	-3.11674e-10	0.000111802	-1.80786	-3.11674e-10	0.000112369	-1.80745	-3.11674e-10
185989562	rs72896951	2.02991e-11	-1.76755	-3.11674e-10	0.000147744	-1.5291	-3.11674e-10	0.000148716	-1.5272	-3.11674e-10
185989851	rs116657429	2.11469e-11	-1.72664	-3.11674e-10	0.000172486	-1.37427	-3.11674e-10	0.000173738	-1.37169	-3.11674e-10
185990449	rs80115096	1.15874e-10	-0.0256222	-3.11674e-10	0.000302209	-0.813466	-3.11674e-10	0.000300134	-0.825009	-3.11674e-10
185991146	rs959130	1.65408e-10	1.6803	-1.35001	2.98183e-05	-1.75006	-1.3794	3.01342e-05	-1.7468	-1.37678
185992567	rs4667014	1.66187e-10	1.68301	-1.34803	2.9574e-05	-1.75994	-1.37775	2.98817e-05	-1.7569	-1.37509
185992761	rs12991795	1.001e-11	-1.61286	-0.861684	6.69347e-05	-1.47332	-0.84755	6.78556e-05	-1.46675	-0.845108
185992797	rs1483231	2.3716e-11	-1.61198	-3.11674e-10	0.000114228	-1.78639	-3.11674e-10	0.000114818	-1.78589	-3.11674e-10
185993573	rs7585938	2.4827e-11	-1.5662	-3.11674e-10	0.000111965	-1.8064	-3.11674e-10	0.000112533	-1.80599	-3.11674e-10
185993818	rs192185755	2.02413e-11	-1.7704	-3.11674e-10	0.000153654	-1.48988	-3.11674e-10	0.000154133	-1.49142	-3.11674e-10
185994883	rs13392265	1.62622e-10	1.64881	-1.3355	3.00296e-05	-1.75519	-1.36721	3.03518e-05	-1.75202	-1.36436
185995464	rs16826468	2.39203e-10	1.87413	-1.17495	0.000299668	0.262719	-1.08463	0.000314268	0.297923	-1.07692
185995792	rs1483232	2.39203e-10	1.87413	-1.17495	0.000299668	0.262719	-1.08463	0.000314268	0.297923	-1.07692
185996004	rs1483233	1.23674e-10	0.0395171	-3.11674e-10	0.00018647	-1.29631	-3.11674e-10	0.00018921	-1.28638	-3.11674e-10
185996258	rs17438763	2.67396e-11	-1.49198	-3.11674e-10	0.000110071	-1.82346	-3.11674e-10	0.000110607	-1.82326	-3.11674e-10
185996677	rs78623500	5.48572e-11	-1.52857e-10	-0.773396	0.000417217	-1.52857e-10	-0.490979	0.000419747	-1.52857e-10	-0.489586
185997389	rs12615985	1.69651e-10	1.6803	-1.32469	3.04627e-05	-1.75006	-1.35803	3.07972e-05	-1.7468	-1.35502
185997949	rs34648882	2.32038e-11	-1.63381	-3.11674e-10	0.000414471	-0.497583	-3.11674e-10	0.000415239	-0.500383	-3.11674e-10
185998085	rs12470085	2.17382e-10	1.74077	-1.13724	4.17941e-05	-1.72816	-1.06367	4.24441e-05	-1.72456	-1.05649
185998373	rs141353232	2.47534e-11	-1.56917	-3.11674e-10	0.00010776	-1.84468	-3.11674e-10	0.000108271	-1.8446	-3.11674e-10
185999920	rs7572115	2.6319e-11	-1.50784	-3.11674e-10	0.000109955	-1.82451	-3.11674e-10	0.000110501	-1.82421	-3.11674e-10
186000693	rs143775880	4.81162e-11	-1.52857e-10	-0.904509	0.000216306	-1.52857e-10	-1.14789	0.000218011	-1.52857e-10	-1.14469
186000808	rs140866347	5.31772e-10	1.49809	-3.11674e-10	0.000204753	-1.20278	-3.11674e-10	0.000206171	-1.20053	-3.11674e-10
186001083	rs12988166	5.73071e-12	-1.79922	-1.23307	8.81345e-05	-1.02148	-1.02424	8.96213e-05	-1.01107	-1.02258
186002667	rs114037518	2.19514e-11	-1.6893	-3.11674e-10	0.000188571	-1.28511	-3.11674e-10	0.000190003	-1.2822	-3.11674e-10
186003232	rs62198550	2.24516e-10	1.71189	-1.07607	4.4492e-05	-1.73334	-0.995935	4.52078e-05	-1.72982	-0.988149
186005264	rs74953884	9.18499e-09	4.3472	-3.11674e-10	0.00381854	1.72304	-3.11674e-10	0.00384822	1.72613	-3.11674e-10
186005331	rs148560720	4.11366e-11	-1.52857e-10	-1.06123	0.000161838	-1.52857e-10	-1.43799	0.000162613	-1.52857e-10	-1.43786
186006582	rs17438805	2.89618e-11	-1.41215	-3.11674e-10	0.000108432	-1.83846	-3.11674e-10	0.000108951	-1.83834	-3.11674e-10
186006943	rs78310677	4.27091e-11	-1.02372	-3.11674e-10	0.000127442	-1.67692	-3.11674e-10	0.000127856	-1.67834	-3.11674e-10
186007205	rs116537344	5.57108e-10	1.54463	-3.11674e-10	0.000210491	-1.17515	-3.11674e-10	0.000211939	-1.17294	-3.11674e-10
186007214	rs6742147	2.51063e-10	1.79104	-1.04346	4.69615e-05	-1.71521	-0.960045	4.77475e-05	-1.71135	-0.951955
186007282	rs28659997	3.83672e-10	1.87413	-0.702475	0.000650195	0.262719	-0.310032	0.000687011	0.297923	-0.29481
186007425	rs76570449	1.89107e-11	-1.8384	-3.11674e-10	0.000243428	-1.02977	-3.11674e-10	0.000244029	-1.03195	-3.11674e-10
186007591	rs6742605	6.28224e-12	-1.60963	-1.33077	8.12566e-05	-1.01252	-1.11445	8.25952e-05	-1.00226	-1.11303
186007621	rs4017483	2.08198e-10	1.59526	-1.0349	4.56007e-05	-1.75403	-0.950637	4.63342e-05	-1.75089	-0.94247
186010471	rs1483234	2.64328e-11	-1.50352	-3.11674e-10	0.000109838	-1.82558	-3.11674e-10	0.000110382	-1.82529	-3.11674e-10
186010475	rs1483235	6.2386e-12	-1.62196	-1.32542	8.39525e-05	-0.988898	-1.10544	8.53494e-05	-0.978492	-1.10399
186011487	rs11901829	9.99352e-12	-1.68157	-0.794619	7.57846e-05	-1.41699	-0.779701	7.68707e-05	-1.40999	-0.777125
186011568	rs1483238	6.2769e-12	-1.61584	-1.32542	8.29633e-05	-1.00075	-1.10544	8.43377e-05	-0.990417	-1.10399
186012566	rs145148178	3.3138e-11	-1.52857e-10	-1.27745	0.000238229	-1.52857e-10	-1.05135	0.00023936	-1.52857e-10	-1.05127
186012962	rs2369933	4.1396e-10	1.87413	-0.626494	0.000733096	0.262719	-0.190029	0.000775216	0.297923	-0.174019
186014074	rs192106508	2.03092e-11	-1.76705	-3.11674e-10	0.000122532	-1.71621	-3.11674e-10	0.000123233	-1.71516	-3.11674e-10
186014083	rs116251256	2.08271e-11	-1.74188	-3.11674e-10	0.000116276	-1.76862	-3.11674e-10	0.000116892	-1.76798	-3.11674e-10
186014384	rs57699334	4.07249e-11	-1.52857e-10	-1.07129	0.000162086	-1.52857e-10	-1.43646	0.000162865	-1.52857e-10	-1.43631
186014697	rs116835736	1.93083e-11	-1.8176	-3.11674e-10	0.000127139	-1.6793	-3.11674e-10	0.000127532	-1.68087	-3.11674e-10
186015718	rs62198551	2.01201e-07	5.73889	1.69504	9.51013e-05	-1.1832	-0.786448	9.74294e-05	-1.17323	-0.776879
186016164	rs55673043	2.13706e-07	5.78587	1.70836	9.70276e-05	-1.16926	-0.78033	9.94176e-05	-1.15919	-0.770718
186016192	rs55943397	2.46073e-07	5.94022	1.69504	0.000100026	-1.13271	-0.786448	0.000102533	-1.12217	-0.776879
186016474	rs112047269	1.63737e-10	1.76232	-1.44219	0.000280948	0.288775	-1.17519	0.000290941	0.315797	-1.17191
186017005	rs10803980	1.2128e-10	-0.256221	0.276195	4.22853e-05	-1.40827	-1.37188	4.25793e-05	-1.40633	-1.37153
186018042	rs4666672	1.14693e-10	-0.302719	0.266848	4.1193e-05	-1.4325	-1.37382	4.1477e-05	-1.43062	-1.37348
186018899	rs67146203	1.24947e-10	-0.287298	0.337057	4.21537e-05	-1.4245	-1.35876	4.24464e-05	-1.4226	-1.35839
186018901	rs139340190	2.28123e-11	-1.65083	-3.11674e-10	0.00020243	-1.21419	-3.11674e-10	0.000204005	-1.21109	-3.11674e-10
186019485	rs10184607	4.18249e-10	1.9468	-0.688854	0.000735338	0.317515	-0.241771	0.000777631	0.353172	-0.226158
186019535	rs138158466	2.04189e-11	-1.76167	-3.11674e-10	0.000156554	-1.47118	-3.11674e-10	0.000157036	-1.47276	-3.11674e-10
186020330	rs140380858	2.23199e-11	-1.67265	-3.11674e-10	0.000194534	-1.25398	-3.11674e-10	0.000196027	-1.25098	-3.11674e-10
186020721	rs145081674	2.08148e-11	-1.74247	-3.11674e-10	0.000193993	-1.25677	-3.11674e-10	0.000194992	-1.25628	-3.11674e-10
186020843	rs139989891	1.92183e-11	-1.82227	-3.11674e-10	0.000143797	-1.55619	-3.11674e-10	0.000144911	-1.55312	-3.11674e-10
186021324	rs2170692	1.19398e-10	-0.287298	0.291628	4.17382e-05	-1.4245	-1.36867	4.2026e-05	-1.4226	-1.36835
186022147	rs114061651	2.28578e-11	-1.64884	-3.11674e-10	0.000203157	-1.21061	-3.11674e-10	0.000204738	-1.2075	-3.11674e-10
186022411	rs6732092	6.04634e-12	-1.64437	-1.3343	8.54392e-05	-0.956331	-1.12045	8.68167e-05	-0.946401	-1.11904
186022684	rs138483049	2.80037e-11	-1.52857e-10	-1.44579	0.000217742	-1.52857e-10	-1.14128	0.000218741	-1.52857e-10	-1.14135
186022709	rs1351711	4.44429e-10	1.97514	-0.65648	0.000771725	0.325533	-0.20149	0.000816223	0.36103	-0.18558
186022836	rs72896984	3.04793e-11	-1.36108	-3.11674e-10	0.000107885	-1.84352	-3.11674e-10	0.000108396	-1.84345	-3.11674e-10
186022837	rs144492613	6.07023e-11	-1.52857e-10	-0.672147	0.000239959	-1.52857e-10	-1.04412	0.000240511	-1.52857e-10	-1.04647
186023261	rs11675150	2.72444e-07	5.82869	1.90837	0.000106066	-1.15647	-0.704055	0.000108749	-1.1463	-0.693895
186023356	rs13410908	4.37687e-10	1.92166	-0.618287	0.000787971	0.298539	-0.153663	0.00083366	0.33404	-0.137451
186023917	rs141620747	7.84909e-11	-1.52857e-10	-0.415146	0.000255926	-1.52857e-10	-0.979699	0.000257207	-1.52857e-10	-0.979357
186024388	rs9808014	4.6244e-10	1.95986	-0.601468	0.000842862	0.344889	-0.132672	0.000891573	0.380079	-0.116329
186024735	rs11678036	1.00504e-10	-0.0509441	-0.116989	2.71459e-05	-1.77672	-1.44664	2.73221e-05	-1.77491	-1.44663
186025045	rs10174154	4.69722e-10	1.97203	-0.598016	0.00083949	0.336578	-0.128369	0.000888583	0.372391	-0.112
186025072	rs72896988	3.16092e-07	5.919	1.96666	0.000112042	-1.12922	-0.676496	0.00011492	-1.11885	-0.66615
186025080	rs10173994	4.8067e-10	1.97203	-0.574975	0.000863913	0.336578	-0.0996916	0.000914596	0.372391	-0.0831454
186025368	rs9288109	4.91744e-10	1.99481	-0.574975	0.000878926	0.353807	-0.0996916	0.000930621	0.38976	-0.0831454
186025482	rs9288110	4.83543e-10	1.97203	-0.569016	0.000870334	0.336578	-0.0922868	0.000921435	0.372391	-0.0756953
186025521	rs13418284	4.94683e-10	1.99481	-0.569016	0.000885459	0.353807	-0.0922868	0.00093758	0.38976	-0.0756953
186025545	rs2887591	4.83376e-10	1.99481	-0.592138	0.000860356	0.353807	-0.121046	0.000910839	0.38976	-0.104632
186025622	rs149943618	2.32914e-11	-1.63004	-3.11674e-10	0.000210058	-1.1772	-3.11674e-10	0.000211711	-1.17402	-3.11674e-10
186025887	rs2128735	4.88833e-10	1.99481	-0.580913	0.00087246	0.353807	-0.107075	0.000923733	0.38976	-0.0905744
186026335	rs115641554	3.10489e-11	-1.34257	-3.11674e-10	0.000107679	-1.84543	-3.11674e-10	0.000108172	-1.84552	-3.11674e-10
186027175	rs78205749	9.77383e-10	2.19053	-0.0837819	0.000751257	0.1727	-0.0755384	0.000777473	0.198788	-0.0719761
186027367	rs73045259	1.23461e-09	2.83936	-0.498982	0.00205461	1.10887	-0.00561559	0.00219016	1.151	0.0114968
186027661	rs150253970	1.8952e-11	-1.83622	-3.11674e-10	0.000128568	-1.66813	-3.11674e-10	0.000128696	-1.67178	-3.11674e-10
186028163	rs72896990	2.88353e-11	-1.41653	-3.11674e-10	0.000108495	-1.83788	-3.11674e-10	0.000109015	-1.83775	-3.11674e-10
186028336	rs137971086	1.87904e-11	-1.84478	-3.11674e-10	0.000123812	-1.70582	-3.11674e-10	0.000124349	-1.70614	-3.11674e-10
186029088	rs138532719	1.9099e-11	-1.8285	-3.11674e-10	0.000157933	-1.46241	-3.11674e-10	0.00015925	-1.45876	-3.11674e-10
186029131	rs73045260	1.31924e-09	2.89382	-0.487144	0.00217702	1.15216	0.00897286	0.00232156	1.19459	0.0261714
186029289	rs59660701	1.35387e-09	2.91974	-0.487144	0.00222237	1.17277	0.00897286	0.00237026	1.21535	0.0261714
186029326	rs13432460	1.35387e-09	2.91974	-0.487144	0.00222237	1.17277	0.00897286	0.00237026	1.21535	0.0261714
186029481	rs13420749	1.40319e-09	2.94926	-0.480883	0.00218516	1.14818	0.0166817	0.00233075	1.19078	0.0339256
186029653	rs1038357	1.40228e-09	2.94861	-0.480883	0.00229165	1.19576	0.0166817	0.00244466	1.2385	0.0339256
186029742	rs1038358	1.28996e-09	2.86512	-0.480883	0.00214437	1.12933	0.0166817	0.00228647	1.1716	0.0339256
186029963	rs142609753	2.319e-11	-1.63441	-3.11674e-10	0.000208447	-1.1849	-3.11674e-10	0.000210083	-1.18173	-3.11674e-10
186029968	rs1038359	1.33589e-09	2.89382	-0.474602	0.0022109	1.15216	0.0244116	0.00235789	1.19459	0.0417009
186030052	rs2369934	1.41915e-09	2.94861	-0.46893	0.0023256	1.19576	0.0313867	0.00248108	1.2385	0.0487167
186030599	rs13419830	1.43632e-09	2.94861	-0.4569	0.00236023	1.19576	0.0461681	0.00251825	1.2385	0.0635844
186030629	rs13407979	1.37096e-09	2.91974	-0.474602	0.00225695	1.17277	0.0244116	0.00240735	1.21535	0.0417009
186031285	rs13012095	1.93218e-11	-1.8169	-3.11674e-10	0.000109273	-1.83074	-3.11674e-10	0.000110077	-1.82806	-3.11674e-10
186031380	rs1038360	2.42287e-11	-0.322749	-1.26784	4.90163e-05	-1.22406	-1.40837	5.00725e-05	-1.20465	-1.41111
186031490	rs1038361	1.51586e-09	2.97758	-0.43197	0.00249034	1.21884	0.0767487	0.00265797	1.26174	0.0943419
186031626	rs6704753	1.39407e-09	2.89382	-0.43197	0.00232969	1.15216	0.0767487	0.00248534	1.19459	0.0943419
186032667	rs58141156	1.44831e-09	2.91974	-0.419709	0.00241419	1.17277	0.0917638	0.00257608	1.21535	0.109443
186032938	rs56697973	1.39609e-09	2.82187	-0.358566	0.00227647	1.09498	0.110809	0.00242826	1.13701	0.128684
186033255	rs62198554	2.74281e-07	5.81	1.93378	0.000161443	-0.798753	-0.64168	0.000165382	-0.789929	-0.631051
186034596	rs117208496	2.86381e-11	-1.52857e-10	-1.42339	0.000162067	-1.52857e-10	-1.43658	0.000162866	-1.52857e-10	-1.43631
186034742	rs77684348	5.01058e-11	-0.863993	-3.11674e-10	0.000122258	-1.71845	-3.11674e-10	0.000122626	-1.7201	-3.11674e-10
186034877	rs149543049	3.19305e-11	-1.31457	-3.11674e-10	0.000135666	-1.61439	-3.11674e-10	0.000137173	-1.608	-3.11674e-10
186035204	rs143853197	2.56335e-11	-1.53423	-3.11674e-10	0.000196563	-1.24361	-3.11674e-10	0.000198412	-1.23889	-3.11674e-10
186035745	rs1483241	1.52225e-09	2.9196	-0.369785	0.00246129	1.18694	0.0969208	0.0026272	1.22979	0.114645
186036124	rs62198555	2.80521e-07	5.77646	1.98981	0.000161005	-0.824071	-0.619077	0.000165006	-0.814946	-0.608307
186036552	rs67792245	1.34445e-10	-0.142503	0.26553	4.68172e-05	-1.33826	-1.34008	4.71154e-05	-1.33689	-1.33974
186036794	rs68131469	1.31681e-10	-0.141146	0.243402	4.66967e-05	-1.33179	-1.34912	4.70022e-05	-1.3303	-1.34874
186036795	rs149854173	6.20448e-11	-0.650272	-3.11674e-10	0.000149283	-1.51874	-3.11674e-10	0.000149337	-1.52303	-3.11674e-10
186036966	rs145789443	1.98704e-11	-1.7889	-3.11674e-10	0.000133802	-1.62823	-3.11674e-10	0.000134593	-1.62698	-3.11674e-10
186037370	rs116498128	1.0074e-10	-0.16559	-3.11674e-10	0.000258817	-0.968463	-3.11674e-10	0.000260732	-0.965745	-3.11674e-10
186038316	rs72896996	2.92562e-11	-1.40204	-3.11674e-10	0.000108296	-1.83971	-3.11674e-10	0.000108813	-1.83961	-3.11674e-10
186038901	rs117874974	5.6799e-11	-1.52857e-10	-0.738611	0.000203585	-1.52857e-10	-1.2085	0.000204637	-1.52857e-10	-1.208
186040280	rs113405030	3.0966e-11	-1.34524	-3.11674e-10	0.000116865	-1.76357	-3.11674e-10	0.000117729	-1.76085	-3.11674e-10
186041022	rs1015866	5.62178e-10	0.713394	0.840297	6.30695e-05	-1.29882	-1.08153	6.35276e-05	-1.29739	-1.08037
186041545	rs72896999	5.78877e-11	-0.719624	-3.11674e-10	0.000773185	0.125933	-3.11674e-10	0.00077842	0.128029	-3.11674e-10
186041879	rs72897001	5.81702e-11	-0.714756	-3.11674e-10	0.000778181	0.132373	-3.11674e-10	0.000783452	0.134473	-3.11674e-10
186042615	rs74709121	1.80275e-09	0.172106	2.54683	0.000197165	-1.6826	0.442054	0.000200712	-1.68182	0.454452
186042893	rs17403136	3.54984e-10	0.49996	0.593983	0.00109157	-0.550651	1.02144	0.00115261	-0.522734	1.04328
186043223	rs144048758	5.16602e-11	-1.52857e-10	-0.833441	0.000228317	-1.52857e-10	-1.09385	0.000229551	-1.52857e-10	-1.09311
186043667	rs4666673	5.85435e-10	0.766023	0.828203	6.46025e-05	-1.26998	-1.08636	6.50761e-05	-1.26848	-1.0852
186044627	rs1483242	2.17951e-06	6.5351	3.28138	0.000789215	-0.435907	0.582359	0.000821208	-0.417706	0.599245
186045589	rs143888564	2.94195e-11	-1.52857e-10	-1.39647	0.000272878	-1.52857e-10	-0.91556	0.000274152	-1.52857e-10	-0.915556
186046316	rs1483243	2.81204e-10	0.321019	0.539933	0.000901308	-0.682703	0.961964	0.00095007	-0.656239	0.983537
186046666	rs1483244	2.95296e-10	0.36105	0.548801	0.000937286	-0.653325	0.971727	0.000988364	-0.62653	0.993344
186047066	rs1483245	9.41968e-07	4.3037	4.6739	0.00403008	0.273961	1.50299	0.00426825	0.304826	1.5249
186047247	rs140132980	3.18494e-11	-1.31711	-3.11674e-10	0.000107636	-1.84583	-3.11674e-10	0.000108137	-1.84584	-3.11674e-10
186047798	rs1601066	4.72029e-10	0.53835	0.840561	5.9293e-05	-1.36067	-1.08143	5.97079e-05	-1.35951	-1.08027
186048905	rs11676930	2.9628e-10	0.381206	0.531969	0.00093382	-0.638496	0.953194	0.000984791	-0.611536	0.974728
186049151	rs11677034	2.90368e-10	0.36105	0.531969	0.000920075	-0.653325	0.953194	0.000970135	-0.62653	0.974728
186049292	rs112531174	1.88503e-11	-1.8416	-3.11674e-10	0.000108995	-1.83328	-3.11674e-10	0.000109515	-1.83318	-3.11674e-10
186049723	rs60466570	2.69473e-10	0.303127	0.515212	0.000865685	-0.695801	0.934736	0.000912273	-0.669486	0.956187
186049966	rs6724681	1.92156e-06	6.39694	3.29358	0.000758931	-0.492235	0.59956	0.000789437	-0.4744	0.616482
186050009	rs115426812	1.90924e-11	-1.82884	-3.11674e-10	0.000157676	-1.46405	-3.11674e-10	0.000158989	-1.4604	-3.11674e-10
186050186	rs76108712	2.71937e-10	0.321019	0.506422	0.000868645	-0.682703	0.925051	0.000915489	-0.656239	0.946459
186050380	rs1483246	8.72339e-07	4.22691	4.6739	0.00385279	0.228974	1.50299	0.00407915	0.259511	1.5249
186050926	rs1601069	2.86536e-10	0.381206	0.498529	0.000900043	-0.638496	0.916353	0.000949013	-0.611536	0.937721
186051172	rs78057750	1.96111e-11	-1.80204	-3.11674e-10	0.000123141	-1.71126	-3.11674e-10	0.000123541	-1.71267	-3.11674e-10
186052236	rs150815972	1.99268e-11	-1.78606	-3.11674e-10	0.000109719	-1.82666	-3.11674e-10	0.00011029	-1.82612	-3.11674e-10
186052281	rs56372565	2.44915e-11	-1.5798	-3.11674e-10	0.000855772	0.227418	-3.11674e-10	0.000862869	0.231026	-3.11674e-10
186052439	rs58579771	2.5704e-10	0.340988	0.430117	0.000810307	-0.66806	0.840888	0.000853819	-0.641431	0.861913
186052539	rs56259029	1.82324e-06	6.39694	3.24105	0.000730462	-0.492235	0.561327	0.000759739	-0.4744	0.578138
186052892	rs76585135	2.79855e-10	0.399427	0.456716	0.000871103	-0.625071	0.870244	0.000918442	-0.597962	0.891404
186053222	rs72898913	2.99273e-11	-1.37936	-3.11674e-10	0.000107908	-1.8433	-3.11674e-10	0.000108418	-1.84324	-3.11674e-10
186054933	rs17762018	2.17792e-10	0.151238	0.454173	0.000724772	-0.806168	0.867438	0.000762561	-0.781139	0.888585
186054955	rs114288259	3.03357e-11	-1.3658	-3.11674e-10	0.000757225	0.105075	-3.11674e-10	0.000761776	0.106416	-3.11674e-10
186055496	rs72898917	2.99597e-11	-1.37828	-3.11674e-10	0.000141462	-1.57255	-3.11674e-10	0.000142331	-1.57108	-3.11674e-10
186055665	rs62199977	1.33888e-06	6.05387	3.27535	0.000675114	-0.593497	0.583793	0.000701962	-0.576056	0.600697
186055836	rs76224062	2.17987e-10	0.168474	0.437831	0.000720733	-0.793722	0.849404	0.000758362	-0.768545	0.870469
186055970	rs10177337	6.28788e-10	0.654901	1.01076	6.58457e-05	-1.32571	-1.01156	6.63284e-05	-1.32432	-1.0103
186056097	rs149786764	1.42329e-09	0.0580658	2.42453	0.00018769	-1.64803	0.35824	0.000191028	-1.64718	0.370359
186056401	rs56137845	1.33437e-06	6.03249	3.29336	0.000653747	-0.637474	0.595609	0.000679379	-0.62062	0.612562
186056936	rs142744669	2.80052e-11	-1.52857e-10	-1.44574	0.000166277	-1.52857e-10	-1.41093	0.000167095	-1.52857e-10	-1.41067
186057033	rs111308520	2.27276e-10	0.226472	0.421564	0.000738292	-0.751691	0.831444	0.000777158	-0.72602	0.852426
186057716	rs74393351	1.36881e-06	6.07598	3.27535	0.00065719	-0.620406	0.583793	0.000683004	-0.603433	0.600697
186057797	rs2220076	2.19323e-10	0.207046	0.40537	0.000715048	-0.765794	0.813558	0.000752505	-0.740288	0.834458
186057936	rs2200199	2.11024e-10	0.168474	0.40537	0.000695355	-0.793722	0.813558	0.000731539	-0.768545	0.834458
186059412	rs115141767	2.4423e-11	-1.5826	-3.11674e-10	0.000109651	-1.82728	-3.11674e-10	0.000109941	-1.82929	-3.11674e-10
186059597	rs2046308	2.20098e-10	0.244035	0.371907	0.000707857	-0.738919	0.776576	0.000745044	-0.713099	0.797304
186060465	rs10931161	3.41006e-10	0.133544	0.920228	8.57742e-05	-1.06419	-1.00867	8.65137e-05	-1.06155	-1.00739
186061623	rs2291274	6.48605e-10	0.637659	1.05904	6.6959e-05	-1.32939	-0.991114	6.74542e-05	-1.32797	-0.989817
186061890	rs17762120	5.80885e-11	-0.149716	-0.566445	0.000417627	-0.779341	0.289343	0.00043058	-0.760855	0.296751
186062357	rs13018827	7.25646e-11	0.0394547	-0.533106	0.000629445	0.845329	-0.925077	0.000658551	0.881969	-0.921164
186062770	rs183056315	2.02751e-11	-1.76874	-3.11674e-10	0.000127845	-1.67376	-3.11674e-10	0.000128362	-1.67439	-3.11674e-10
186062831	rs1155013	1.93415e-10	0.486711	-3.11674e-10	0.000784064	0.139905	-3.11674e-10	0.000789269	0.14187	-3.11674e-10
186063153	rs17762216	5.87367e-11	-0.122449	-0.582615	0.00041717	-0.757697	0.266604	0.000430168	-0.739025	0.273964
186063365	rs16826525	7.36923e-12	-1.83078	-0.950032	9.15387e-05	-0.563793	-1.44403	9.42641e-05	-0.538952	-1.44418
186063996	rs9288111	7.45334e-12	-1.81994	-0.949526	9.99737e-05	-0.475755	-1.44392	0.000103036	-0.450079	-1.44408
186064038	rs116757524	2.967e-11	-1.38799	-3.11674e-10	0.000111805	-1.80783	-3.11674e-10	0.000112232	-1.80867	-3.11674e-10
186064119	rs62199979	1.06521e-10	0.844549	-0.95434	0.000149982	-0.211165	-1.3029	0.000153413	-0.19496	-1.30114
186064440	rs10490732	7.466e-12	-1.82881	-0.938961	9.32588e-05	-0.546067	-1.44314	9.60497e-05	-0.521055	-1.44332
186064478	rs10490731	7.45127e-12	-1.83078	-0.938961	9.16203e-05	-0.563793	-1.44314	9.4346e-05	-0.538952	-1.44332
186064669	rs137984896	1.96471e-11	-1.8002	-3.11674e-10	0.000107644	-1.84576	-3.11674e-10	0.000108163	-1.8456	-3.11674e-10
186065239	rs11895034	1.28496e-11	-1.43161	-0.793204	5.24738e-05	-1.6541	-0.91017	5.3039e-05	-1.65015	-0.90806
186065605	rs12995568	1.28809e-11	-1.43161	-0.790774	5.25894e-05	-1.6541	-0.907968	5.31561e-05	-1.65015	-0.905854
186066919	rs16826546	7.77243e-12	-1.81709	-0.910457	0.00010316	-0.447958	-1.44035	0.000106351	-0.421913	-1.44058
186066988	rs78580783	7.44959e-11	-0.467385	-3.11674e-10	0.000208968	-1.1824	-3.11674e-10	0.000210439	-1.18004	-3.11674e-10
186066991	rs114215672	1.89888e-11	-1.83428	-3.11674e-10	0.000127561	-1.67599	-3.11674e-10	0.000127698	-1.67957	-3.11674e-10
186067246	rs12613680	7.83869e-12	-1.8086	-0.910457	0.000109094	-0.392033	-1.44035	0.000112526	-0.365475	-1.44058
186067813	rs17762453	1.02746e-10	0.869595	-1.01546	0.000148439	-0.189399	-1.33502	0.000151847	-0.172902	-1.33347
186068037	rs13010556	6.85266e-11	0.100605	-0.651512	0.000617191	0.928041	-1.02745	0.000645967	0.965449	-1.02394
186068514	rs16826556	7.98789e-12	-1.82448	-0.875722	9.80798e-05	-0.50277	-1.43603	0.000101055	-0.477238	-1.43634
186070040	rs10171577	3.74809e-10	0.0010653	1.14722	0.000113387	-1.1539	-0.639876	0.000114373	-1.15147	-0.638303
186070949	rs139253948	6.33813e-11	-1.52857e-10	-0.628961	0.000338831	-1.52857e-10	-0.699084	0.000340522	-1.52857e-10	-0.698758
186072601	rs56300049	1.45267e-10	1.36534	-1.16489	0.00043125	0.975271	-1.43317	0.000446556	1.00511	-1.43278
186072680	rs76401013	2.67868e-11	-1.49022	-3.11674e-10	0.00111419	0.491298	-3.11674e-10	0.00112363	0.495085	-3.11674e-10
186072692	rs116091478	3.37363e-11	-1.25956	-3.11674e-10	0.0001152	-1.77791	-3.11674e-10	0.000115677	-1.77843	-3.11674e-10
186073333	rs143420793	7.32695e-11	-0.483984	-3.11674e-10	0.000222071	-1.12159	-3.11674e-10	0.000222839	-1.12279	-3.11674e-10
186073606	rs13014907	1.88185e-11	-1.84329	-3.11674e-10	0.000118801	-1.74714	-3.11674e-10	0.000119243	-1.74807	-3.11674e-10
186074740	rs6732464	1.45767e-10	1.39249	-1.18861	0.000440241	1.00072	-1.43799	0.000455893	1.0307	-1.43768
186074954	rs77188420	2.80549e-11	-1.52857e-10	-1.44397	0.000179978	-1.52857e-10	-1.33175	0.000180842	-1.52857e-10	-1.33161
186076220	rs71430179	8.07358e-12	-1.70154	-0.987997	5.59652e-05	-1.43953	-1.06032	5.62843e-05	-1.44036	-1.05846
186076705	rs118085642	3.56944e-11	-1.52857e-10	-1.20314	0.000222929	-1.52857e-10	-1.11773	0.000224128	-1.52857e-10	-1.11702
186077783	rs76594991	1.93315e-11	-1.81639	-3.11674e-10	0.000126774	-1.68218	-3.11674e-10	0.000127167	-1.68374	-3.11674e-10
186077879	rs6716432	3.12243e-10	-0.17465	1.1403	0.000107373	-1.21745	-0.630833	0.000108299	-1.21502	-0.629325
186080525	rs56249605	2.20166e-11	-1.68633	-3.11674e-10	0.000239909	-1.04433	-3.11674e-10	0.000241592	-1.04199	-3.11674e-10
186080919	rs141877855	1.88112e-11	-1.84368	-3.11674e-10	0.000122793	-1.71409	-3.11674e-10	0.000123633	-1.71192	-3.11674e-10
186081430	rs6736030	3.63791e-11	-1.12079	-0.063345	0.000183606	-0.619673	-0.692119	0.000187385	-0.602925	-0.693147
186081572	rs6707738	3.50055e-11	-1.15011	-0.07251	0.000174741	-0.662398	-0.698884	0.000178282	-0.645964	-0.699907
186082058	rs12467365	3.74947e-10	-0.114462	1.26312	0.000119464	-1.18033	-0.561234	0.000120511	-1.17783	-0.559664
186082561	rs17762722	2.23519e-11	-1.67122	-3.11674e-10	0.000217446	-1.14263	-3.11674e-10	0.000218483	-1.14253	-3.11674e-10
186084101	rs6734473	3.65183e-11	-1.13631	-0.0440023	0.000181698	-0.644423	-0.677815	0.000185401	-0.627864	-0.678852
186084222	rs6747787	1.68002e-09	-1.58996	4.23839	0.00235264	-1.82985	3.06856	0.00241834	-1.83045	3.09205
186084439	rs62199983	1.51429e-10	1.50497	-1.26298	0.000485021	1.10624	-1.44664	0.000502411	1.13677	-1.44659
186084657	rs72898954	1.55687e-10	1.53547	-1.26575	0.000499065	1.13487	-1.44672	0.000517029	1.16554	-1.44668
186086798	rs17711915	1.60933e-10	1.57163	-1.26877	0.000518437	1.17302	-1.44679	0.000537233	1.20396	-1.44676
186087018	rs10931162	3.84299e-11	-1.15011	0.0208199	0.000187271	-0.662398	-0.62963	0.000191057	-0.645964	-0.6307
186087349	rs4666675	1.41106e-10	1.44826	-1.27688	0.00044633	1.02333	-1.44685	0.000462163	1.05354	-1.44686
186088292	rs62199984	1.63047e-10	1.5901	-1.27419	0.000521487	1.17895	-1.44685	0.000540232	1.20961	-1.44685
186088401	rs11683056	3.89817e-11	-1.14633	0.0312921	0.000183485	-0.690643	-0.621811	0.000187163	-0.674371	-0.622886
186088601	rs143115638	1.99019e-11	-1.78731	-3.11674e-10	0.000110596	-1.8187	-3.11674e-10	0.000111096	-1.81885	-3.11674e-10
186088701	rs74442199	2.47428e-11	-1.56959	-3.11674e-10	0.000122936	-1.71293	-3.11674e-10	0.000123636	-1.7119	-3.11674e-10
186091441	rs78600519	2.98217e-11	-1.52857e-10	-1.38289	0.000264784	-1.52857e-10	-0.94567	0.000264972	-1.52857e-10	-0.949613
186092092	rs752777	1.37295e-10	1.42088	-1.27688	0.000435072	0.997779	-1.44685	0.000450445	1.02785	-1.44686
186094561	rs13401782	4.25873e-10	-0.0816789	1.35769	0.000128742	-1.15995	-0.506822	0.000129881	-1.15741	-0.505204
186094820	rs2042493	4.00154e-10	-0.130735	1.34446	0.000123928	-1.19041	-0.514478	0.000125016	-1.18793	-0.512866
186095855	rs144448718	1.90692e-11	-1.83005	-3.11674e-10	0.000111483	-1.81071	-3.11674e-10	0.00011195	-1.81118	-3.11674e-10
186096049	rs12471710	4.05485e-10	-0.130735	1.35769	0.00012488	-1.19041	-0.506822	0.000125978	-1.18793	-0.505204
186096696	rs61679252	4.05485e-10	-0.130735	1.35769	0.00012488	-1.19041	-0.506822	0.000125978	-1.18793	-0.505204
186096722	rs78764810	1.87746e-11	-1.84562	-3.11674e-10	0.000271107	-0.922073	-3.11674e-10	0.000272597	-0.921243	-3.11674e-10
186098005	rs13025179	3.92072e-11	-1.15011	0.0408437	0.000190094	-0.662398	-0.614671	0.000193935	-0.645964	-0.61575
186099376	rs13033517	4.00679e-11	-1.14855	0.0609992	0.00019425	-0.655861	-0.59958	0.000198187	-0.63936	-0.600668
186099963	rs2369928	4.15848e-10	-0.130735	1.38293	0.000126721	-1.19041	-0.492188	0.000127836	-1.18793	-0.490557
186100110	rs79123735	1.21747e-10	0.0238127	-3.11674e-10	0.000128257	-1.67055	-3.11674e-10	0.00012918	-1.66803	-3.11674e-10
186100156	rs56382904	2.25827e-10	1.81701	-1.17537	0.000305831	0.645059	-1.44661	0.000313292	0.664453	-1.44656
186100947	rs2194475	4.56143e-10	-0.0502442	1.39492	0.000134165	-1.1403	-0.485216	0.000135359	-1.13772	-0.483579
186101072	rs144344777	4.08647e-11	-1.52857e-10	-1.06786	0.000223518	-1.52857e-10	-1.11509	0.000224609	-1.52857e-10	-1.11488
186102323	rs11890214	3.99066e-11	-1.16223	0.0706432	0.000192191	-0.673748	-0.592346	0.000196061	-0.657372	-0.59344
186102637	rs72898976	1.98885e-11	-1.78799	-3.11674e-10	0.000117626	-1.75707	-3.11674e-10	0.00011828	-1.75618	-3.11674e-10
186102815	rs2194476	2.35071e-10	1.85012	-1.16836	0.000298082	0.619142	-1.44636	0.00030535	0.638501	-1.44628
186103012	rs2216836	1.65265e-10	1.53547	-1.20605	0.000507967	1.13487	-1.42904	0.000526425	1.16554	-1.42867
186103275	rs12693403	4.00679e-11	-1.14855	0.0609992	0.00019425	-0.655861	-0.59958	0.000198187	-0.63936	-0.600668
186103626	rs72898977	2.01621e-11	-1.77432	-3.11674e-10	0.000110362	-1.82082	-3.11674e-10	0.000111043	-1.81932	-3.11674e-10
186103938	rs72898979	1.9625e-11	-1.80132	-3.11674e-10	0.000190796	-1.27338	-3.11674e-10	0.000191518	-1.27425	-3.11674e-10
186103968	rs2216837	4.44709e-10	-0.114462	1.43375	0.000131852	-1.18033	-0.462572	0.000133018	-1.17783	-0.460916
186104398	rs2194478	4.33525e-10	-0.114462	1.40828	0.000129906	-1.18033	-0.477438	0.000131054	-1.17783	-0.475795
186104461	rs62199986	1.56555e-10	1.53547	-1.26019	0.000499161	1.13487	-1.44653	0.000517139	1.16554	-1.44647
186105221	rs72898984	2.90761e-11	-1.40821	-3.11674e-10	0.000224764	-1.10953	-3.11674e-10	0.000226276	-1.10748	-3.11674e-10
186105302	rs4618010	3.94626e-11	-1.16377	0.0609992	0.000189572	-0.680237	-0.59958	0.000193377	-0.663926	-0.600668
186105811	rs77405416	3.58933e-11	-1.52857e-10	-1.19758	0.000164738	-1.52857e-10	-1.42023	0.000165659	-1.52857e-10	-1.41931
186105910	rs72898986	1.60975e-10	1.56331	-1.26019	0.000512383	1.16102	-1.44653	0.000530909	1.19182	-1.44647
186106391	rs6708416	4.19402e-11	-1.12269	0.0808061	0.000225971	-0.519463	-0.584716	0.000230623	-0.502639	-0.585814
186106458	rs181501315	2.18904e-11	-1.69208	-3.11674e-10	0.000108245	-1.84019	-3.11674e-10	0.000108815	-1.83959	-3.11674e-10
186106512	rs9288112	4.15291e-11	-1.12238	0.0706432	0.000201528	-0.62631	-0.592346	0.000205649	-0.609627	-0.59344
186107423	rs7590299	1.65141e-10	1.58605	-1.25738	0.000531028	1.19663	-1.4464	0.000549913	1.22685	-1.44633
186108439	rs13432986	4.36314e-10	-0.120099	1.42033	0.000131565	-1.17468	-0.470411	0.000132671	-1.1726	-0.468762
186108675	rs140617724	2.92889e-11	-1.52857e-10	-1.40092	0.000160566	-1.52857e-10	-1.44588	0.000161334	-1.52857e-10	-1.44576
186108812	rs16826580	4.54963e-10	-0.103774	1.44586	0.000134911	-1.16448	-0.45549	0.000136049	-1.16239	-0.453828
186109196	rs114887613	1.93207e-11	-1.81695	-3.11674e-10	0.000143768	-1.55638	-3.11674e-10	0.000144456	-1.55626	-3.11674e-10
186109320	rs17712328	1.22426e-10	1.2246	-1.19523	0.000184679	0.140875	-1.44684	0.00018891	0.158887	-1.44685
186109364	rs6735842	3.381e-11	-1.26212	0.00474869	9.74105e-05	-1.3074	-0.638255	9.88999e-05	-1.29588	-0.639254
186109482	rs17712379	1.89099e-11	-1.83845	-3.11674e-10	0.000137859	-1.59836	-3.11674e-10	0.000137834	-1.60319	-3.11674e-10
186110190	rs62199988	1.40497e-10	1.40669	-1.23963	0.000185271	0.142515	-1.44528	0.000190914	0.167738	-1.44515
186111022	rs4667021	3.37429e-11	-1.27417	0.0148077	9.70163e-05	-1.31896	-0.630743	9.8487e-05	-1.30757	-0.631747
186111208	rs16826590	2.79747e-11	-1.52857e-10	-1.44683	0.000172156	-1.52857e-10	-1.37619	0.000172928	-1.52857e-10	-1.37636
186111219	rs6706974	3.36473e-11	-1.28609	0.0238914	9.65662e-05	-1.33041	-0.623952	9.80175e-05	-1.31913	-0.62496
186111410	rs6735898	3.33431e-11	-1.28609	0.0148077	9.59126e-05	-1.33041	-0.630743	9.73545e-05	-1.31913	-0.631747
186111517	rs150202673	3.96304e-11	-1.52857e-10	-1.09853	0.000217204	-1.52857e-10	-1.14375	0.000218262	-1.52857e-10	-1.14354
186114846	rs76590930	5.13333e-11	-1.52857e-10	-0.839789	0.000219992	-1.52857e-10	-1.13099	0.000221668	-1.52857e-10	-1.12806
186115717	rs7576997	4.966e-10	0.00932388	1.42033	0.000142749	-1.09308	-0.470411	0.000143967	-1.09089	-0.468762
186115830	rs142514977	7.59996e-11	-1.52857e-10	-0.447402	0.00021035	-1.52857e-10	-1.17581	0.000211439	-1.52857e-10	-1.1753
186115979	rs72898998	1.38506e-10	1.38108	-1.2283	0.000180981	0.117956	-1.44415	0.000186467	0.143003	-1.44398
186116077	rs7577666	3.34728e-11	-1.26212	-0.00527455	9.66849e-05	-1.3074	-0.645731	9.81636e-05	-1.29588	-0.646726
186116442	rs13429244	4.92125e-10	0.0123233	1.40828	0.000142021	-1.09117	-0.477438	0.000143232	-1.08897	-0.475795
186116473	rs13429446	4.92125e-10	0.0123233	1.40828	0.000142021	-1.09117	-0.477438	0.000143232	-1.08897	-0.475795
186116625	rs10210591	4.99033e-10	0.0262626	1.40828	0.000143289	-1.08228	-0.477438	0.000144514	-1.08007	-0.475795
186117111	rs10176515	5.16351e-10	0.0603762	1.40828	0.000146454	-1.06044	-0.477438	0.000147709	-1.0582	-0.475795
186118681	rs10170185	3.22705e-11	-1.22175	-0.0822297	9.41597e-05	-1.27676	-0.702831	9.56402e-05	-1.26486	-0.703789
186119460	rs62200003	1.59512e-10	1.49455	-1.20056	0.000194398	0.185335	-1.44001	0.000200442	0.211044	-1.43975
186119486	rs74651300	1.99424e-11	-1.78528	-3.11674e-10	0.000174227	-1.36423	-3.11674e-10	0.000175719	-1.36035	-3.11674e-10
186120083	rs13392489	2.93553e-11	-1.29577	-0.102883	8.65531e-05	-1.34734	-0.716483	8.78529e-05	-1.3362	-0.717377
186120486	rs13392851	5.96666e-10	0.230301	1.38293	0.000161149	-0.950068	-0.492188	0.000162554	-0.947672	-0.490557
186121149	rs12623057	2.92912e-11	-1.52857e-10	-1.40084	0.000227652	-1.52857e-10	-1.09677	0.000227993	-1.52857e-10	-1.09992
186121448	rs72900905	2.87655e-11	-1.41895	-3.11674e-10	0.000160227	-1.44799	-3.11674e-10	0.000160364	-1.45179	-3.11674e-10
186121469	rs181192046	1.87706e-11	-1.84584	-3.11674e-10	0.000117977	-1.7541	-3.11674e-10	0.000118421	-1.75499	-3.11674e-10
186121778	rs6730058	6.80742e-09	4.04764	-3.11674e-10	0.0035797	1.65845	-3.11674e-10	0.00361111	1.66253	-3.11674e-10
186121840	rs72900907	2.35814e-11	-1.61767	-3.11674e-10	0.000115963	-1.77132	-3.11674e-10	0.000116533	-1.77106	-3.11674e-10
186122870	rs116575376	1.8855e-11	-1.84135	-3.11674e-10	0.000138056	-1.59693	-3.11674e-10	0.000138541	-1.59807	-3.11674e-10
186123595	rs191536458	1.92247e-11	-1.82193	-3.11674e-10	0.000121971	-1.7208	-3.11674e-10	0.000122406	-1.7219	-3.11674e-10
186124709	rs1559510	1.72461e-10	1.59517	-1.22312	0.000198723	0.207882	-1.44056	0.000205051	0.234325	-1.4403
186124710	rs145262452	4.13837e-11	-1.52857e-10	-1.05524	0.00019003	-1.52857e-10	-1.2774	0.000191022	-1.52857e-10	-1.27685
186124774	rs118098805	4.66691e-11	-1.52857e-10	-0.935047	0.000224991	-1.52857e-10	-1.10853	0.000226163	-1.52857e-10	-1.10798
186125006	rs16826599	3.32065e-10	-1.16542	2.19263	0.000503476	-1.5462	1.24315	0.000515243	-1.5447	1.2601
186125574	rs13005079	1.98562e-11	-1.78961	-3.11674e-10	0.000107644	-1.84575	-3.11674e-10	0.000108139	-1.84582	-3.11674e-10
186126394	rs11679428	4.07296e-11	-1.07117	-3.11674e-10	0.00016185	-1.43792	-3.11674e-10	0.000163508	-1.43238	-3.11674e-10
186126485	rs11679554	1.61755e-10	1.56406	-1.2561	0.000193147	0.183863	-1.445	0.000199244	0.210151	-1.44486
186126915	rs115919021	1.71936e-10	1.59517	-1.22617	0.000198623	0.207882	-1.44106	0.000204946	0.234325	-1.44082
186127529	rs142942385	3.55049e-11	-1.52857e-10	-1.20846	0.000161429	-1.52857e-10	-1.44052	0.000162141	-1.52857e-10	-1.44077
186127906	rs17763513	1.94393e-10	1.65197	-1.16022	0.000241519	0.406491	-1.44413	0.000247479	0.426039	-1.44395
186127953	rs62200004	1.53066e-10	1.47891	-1.22617	0.000177624	0.0961436	-1.44106	0.000183139	0.121822	-1.44082
186128320	rs62200005	1.94393e-10	1.65197	-1.16022	0.000241519	0.406491	-1.44413	0.000247479	0.426039	-1.44395
186128694	rs55801101	5.18849e-10	0.227898	1.24559	0.000142104	-0.999101	-0.568927	0.000143394	-0.996277	-0.567367
186129066	rs137889297	2.21312e-11	-1.68114	-3.11674e-10	0.000213127	-1.1627	-3.11674e-10	0.000214143	-1.16259	-3.11674e-10
186129247	rs77485394	1.25878e-11	-1.57063	-0.674772	3.38316e-05	-1.84313	-1.16007	3.41167e-05	-1.84259	-1.15686
186129655	rs62200006	1.57559e-10	1.50785	-1.22617	0.000185689	0.140548	-1.44106	0.000191517	0.166555	-1.44082
186130105	rs149293466	4.20243e-11	-1.03988	-3.11674e-10	0.00013056	-1.65275	-3.11674e-10	0.000131047	-1.65368	-3.11674e-10
186130436	rs4666677	3.2603e-11	-1.27201	-0.0217132	9.00533e-05	-1.32471	-0.699471	9.14316e-05	-1.31332	-0.700331
186132106	rs67548106	6.6565e-10	0.192279	1.53036	0.000160896	-1.02181	-0.422019	0.000162391	-1.01902	-0.420209
186132403	rs111832461	1.082e-10	0.766724	-0.860868	0.000138271	-0.603432	-0.991936	0.000141536	-0.586934	-0.989751
186132462	rs62200007	1.82007e-10	1.65209	-1.22617	0.000207563	0.251908	-1.44106	0.000214231	0.278632	-1.44082
186132827	rs62200008	1.68536e-10	1.59654	-1.24752	0.00020758	0.254997	-1.44407	0.000214183	0.281488	-1.44389
186132887	rs12622560	5.6642e-10	0.227898	1.33331	0.000146906	-0.999101	-0.535694	0.000148268	-0.996277	-0.533942
186133388	rs116573894	1.95642e-11	-1.80443	-3.11674e-10	0.00011934	-1.74261	-3.11674e-10	0.000119351	-1.74717	-3.11674e-10
186134751	rs144691305	6.28563e-11	-0.637278	-3.11674e-10	0.000195475	-1.24915	-3.11674e-10	0.000195728	-1.25251	-3.11674e-10
186135537	rs13408932	5.31892e-10	0.210049	1.28826	0.00014148	-1.01049	-0.561936	0.000142779	-1.00769	-0.560254
186136680	rs10207383	6.86046e-10	0.227518	1.5253	0.000164158	-0.999344	-0.424413	0.000165697	-0.99652	-0.422557
186137132	rs13415646	3.55391e-11	-1.28395	0.076457	9.56376e-05	-1.33609	-0.627928	9.70854e-05	-1.32482	-0.628828
186137151	rs117149056	2.84338e-11	-1.52857e-10	-1.43055	0.000163289	-1.52857e-10	-1.42906	0.000164023	-1.52857e-10	-1.42923
186137261	rs13429093	6.39862e-10	0.192279	1.49085	0.000157218	-1.02181	-0.445146	0.000158676	-1.01902	-0.443356
186137472	rs13429304	9.18552e-10	0.7108	1.33387	0.000213983	-0.663997	-0.494691	0.000216013	-0.660841	-0.49306
186138361	rs62200009	1.65156e-10	1.56406	-1.2353	0.000193672	0.183863	-1.44228	0.000199803	0.210151	-1.44206
186138376	rs62200010	1.46668e-10	1.44832	-1.23828	0.000173236	0.07278	-1.44271	0.000178581	0.0983041	-1.4425
186139826	rs10205057	3.68944e-11	-1.24653	0.076457	9.91113e-05	-1.30041	-0.627928	0.00010065	-1.28876	-0.628828
186140032	rs117225663	3.20437e-11	-1.52857e-10	-1.31103	0.000160774	-1.52857e-10	-1.44458	0.000161551	-1.52857e-10	-1.44442
186140309	rs17763597	1.64664e-10	1.56406	-1.23828	0.000193589	0.183863	-1.44271	0.000199715	0.210151	-1.4425
186140393	rs17712737	1.72507e-10	1.59517	-1.22286	0.000198773	0.207882	-1.4403	0.000205106	0.234325	-1.44003
186141363	rs10931166	1.98434e-10	1.77705	-1.26472	0.00022942	0.35664	-1.44567	0.000236916	0.384022	-1.44555
186141413	rs10931167	1.83483e-10	1.6893	-1.25531	0.000209564	0.265247	-1.4448	0.000216287	0.292017	-1.44465
186142373	rs4667023	2.79807e-11	-1.52857e-10	-1.44661	0.000173392	-1.52857e-10	-1.36903	0.000174182	-1.52857e-10	-1.36914
186143346	rs115630146	2.27283e-11	-1.65452	-3.11674e-10	0.000197312	-1.2398	-3.11674e-10	0.000198088	-1.24053	-3.11674e-10
186143414	rs145910275	1.8831e-11	-1.84262	-3.11674e-10	0.000123489	-1.70844	-3.11674e-10	0.000124024	-1.70876	-3.11674e-10
186143471	rs147827357	4.11998e-11	-1.52857e-10	-1.05969	0.00018393	-1.52857e-10	-1.31003	0.000184896	-1.52857e-10	-1.30945
186144250	rs11690994	1.86239e-10	1.71914	-1.27024	0.000219214	0.31154	-1.44608	0.000226308	0.338642	-1.44598
186144390	rs183358297	4.12288e-11	-1.52857e-10	-1.05899	0.000184006	-1.52857e-10	-1.30961	0.000184973	-1.52857e-10	-1.30903
186144406	rs1030291	5.44437e-10	0.227898	1.29372	0.000146739	-0.999101	-0.536832	0.000148102	-0.996277	-0.535062
186144982	rs13425009	5.44437e-10	0.227898	1.29372	0.000146739	-0.999101	-0.536832	0.000148102	-0.996277	-0.535062
186145591	rs2161838	3.76573e-11	-1.16714	0.0175366	0.000104244	-1.22119	-0.656668	0.000105947	-1.20873	-0.657575
186145762	rs17763801	2.0174e-10	1.80909	-1.28024	0.000235008	0.38164	-1.4466	0.000242709	0.409177	-1.44655
186145882	rs2113501	5.82077e-10	0.306519	1.28195	0.000159024	-0.911923	-0.54361	0.000160489	-0.909167	-0.541846
186146248	rs13391505	3.68361e-11	-1.18012	0.00847259	0.000102271	-1.23364	-0.663322	0.000103929	-1.2213	-0.664225
186146452	rs56165353	1.80112e-10	1.69036	-1.27491	0.000214303	0.289162	-1.44636	0.000221203	0.316124	-1.44628
186146726	rs72900954	1.86378e-10	1.71914	-1.26949	0.000219225	0.31154	-1.44603	0.00022632	0.338642	-1.44593
186147147	rs11679301	1.57443e-10	1.47404	-1.1931	0.00020901	0.264168	-1.44637	0.000214013	0.283089	-1.44629
186147541	rs13432852	5.38066e-10	0.227898	1.28195	0.000145747	-0.999101	-0.54361	0.0001471	-0.996277	-0.541846
186147898	rs6730298	5.74531e-10	0.306519	1.26891	0.000157835	-0.911923	-0.55111	0.000159289	-0.909167	-0.549354
186148001	rs4384741	3.68361e-11	-1.18012	0.00847259	0.000102271	-1.23364	-0.663322	0.000103929	-1.2213	-0.664225
186148024	rs4531894	3.67511e-11	-1.17962	0.00566414	0.000104335	-1.21168	-0.665298	0.000106044	-1.19922	-0.666166
186148062	rs4560075	3.68361e-11	-1.18012	0.00847259	0.000102271	-1.23364	-0.663322	0.000103929	-1.2213	-0.664225
186148230	rs4487060	3.68361e-11	-1.18012	0.00847259	0.000102271	-1.23364	-0.663322	0.000103929	-1.2213	-0.664225
186148310	rs4352199	3.68361e-11	-1.18012	0.00847259	0.000102271	-1.23364	-0.663322	0.000103929	-1.2213	-0.664225
186148995	rs7596294	5.15008e-10	0.192279	1.27377	0.000139694	-1.02181	-0.563323	0.000140985	-1.01902	-0.561566
186149165	rs56269130	2.03366e-10	1.80909	-1.27221	0.000235103	0.38164	-1.4462	0.000242815	0.409177	-1.44612
186149314	rs13389141	3.68343e-11	-1.18017	0.00847259	0.000101868	-1.23758	-0.663322	0.000103504	-1.2254	-0.664225
186149451	rs72900969	4.29604e-11	-1.01785	-3.11674e-10	0.000519031	-0.272621	-3.11674e-10	0.000522524	-0.270566	-3.11674e-10
186149734	rs62200012	1.7963e-10	1.69036	-1.27758	0.000214274	0.289162	-1.44649	0.000221171	0.316124	-1.44643
186149922	rs79423182	3.18627e-11	-1.52857e-10	-1.31669	0.000164294	-1.52857e-10	-1.42293	0.000165217	-1.52857e-10	-1.42198
186149999	rs6738404	3.71715e-11	-1.18012	0.0175366	0.000102954	-1.23364	-0.656668	0.000104622	-1.2213	-0.657575
186150016	rs6723447	5.64173e-10	0.288327	1.26891	0.000155957	-0.923894	-0.55111	0.00015739	-0.921155	-0.549354
186150287	rs4667025	1.78616e-10	1.68998	-1.28288	0.000224572	0.336307	-1.4467	0.000231809	0.36333	-1.44665
186150337	rs140296212	2.84828e-11	-1.52857e-10	-1.42883	0.000189208	-1.52857e-10	-1.28174	0.000190052	-1.52857e-10	-1.28194
186150363	rs144232364	6.02933e-11	-1.52857e-10	-0.678908	0.000249661	-1.52857e-10	-1.00448	0.000251722	-1.52857e-10	-1.00091
186151389	rs10207042	3.57781e-11	-1.21833	0.0175366	9.92522e-05	-1.27025	-0.656668	0.000100823	-1.25829	-0.657575
186151487	rs10207304	3.80397e-11	-1.16714	0.0276417	0.000105021	-1.22119	-0.64924	0.000106736	-1.20873	-0.650151
186151738	rs72900975	1.88286e-11	-1.84275	-3.11674e-10	0.000107658	-1.84562	-3.11674e-10	0.000108178	-1.84546	-3.11674e-10
186152022	rs10210078	8.69724e-12	-1.70959	-0.905529	4.05848e-05	-1.75994	-1.06126	4.1259e-05	-1.75507	-1.0543
186152408	rs2161836	5.79846e-10	0.290909	1.29372	0.000158813	-0.920027	-0.536832	0.000160296	-0.917151	-0.535062
186152716	rs2113493	3.61415e-11	-1.21833	0.0276417	9.99922e-05	-1.27025	-0.64924	0.000101575	-1.25829	-0.650151
186152942	rs7565172	3.51899e-11	-1.16714	-0.0502299	9.92026e-05	-1.22119	-0.706234	0.000100826	-1.20873	-0.707112
186153929	rs4666678	3.55387e-11	-1.16714	-0.0403678	9.99181e-05	-1.22119	-0.699048	0.000101553	-1.20873	-0.69993
186153945	rs146830275	1.97055e-11	-1.79723	-3.11674e-10	0.000111588	-1.80977	-3.11674e-10	0.00011198	-1.81092	-3.11674e-10
186154075	rs12612763	2.61479e-10	-1.21998	2.0082	0.000463117	-1.50406	1.11745	0.000473494	-1.50275	1.13365
186154172	rs115081137	1.8804e-11	-1.84406	-3.11674e-10	0.000135152	-1.61818	-3.11674e-10	0.000135197	-1.62251	-3.11674e-10
186154554	rs12473239	4.95379e-10	0.23204	1.19516	0.000139408	-0.993933	-0.59325	0.000140693	-0.991124	-0.591535
186154684	rs12466047	3.69643e-11	-1.16664	-0.00153938	0.000103506	-1.19901	-0.685946	0.000105213	-1.18642	-0.686833
186155297	rs143321528	2.80008e-11	-1.44589	-3.11674e-10	0.000108875	-1.83438	-3.11674e-10	0.000109385	-1.83437	-3.11674e-10
186155566	rs13417063	3.52076e-11	-1.16664	-0.0502299	0.000101427	-1.19901	-0.706234	0.000103101	-1.18642	-0.707112
186155710	rs13394591	3.59102e-11	-1.16664	-0.0304701	0.000102899	-1.19901	-0.691826	0.000104596	-1.18642	-0.692713
186155807	rs114203505	2.02839e-11	-1.7683	-3.11674e-10	0.000182423	-1.31826	-3.11674e-10	0.000184019	-1.3142	-3.11674e-10
186155971	rs55913275	3.74151e-11	-1.12558	-0.0304701	0.000107107	-1.15893	-0.691826	0.000108915	-1.14596	-0.692713
186156005	rs13408211	3.69181e-11	-1.13896	-0.0304701	0.000105717	-1.17199	-0.691826	0.000107488	-1.15914	-0.692713
186156180	rs56065350	1.96422e-10	1.77705	-1.27491	0.000229263	0.35664	-1.44636	0.000236744	0.384022	-1.44628
186156228	rs56107470	1.96422e-10	1.77705	-1.27491	0.000229263	0.35664	-1.44636	0.000236744	0.384022	-1.44628
186156367	rs13408565	3.65024e-11	-1.15221	-0.0285457	0.00010434	-1.18493	-0.692004	0.000106075	-1.1722	-0.692888
186156401	rs13408663	3.64322e-11	-1.15221	-0.0304701	0.000104359	-1.18493	-0.691826	0.000106094	-1.1722	-0.692713
186156451	rs138759793	6.34109e-11	-1.52857e-10	-0.628493	0.000240711	-1.52857e-10	-1.04099	0.000241774	-1.52857e-10	-1.04123
186156485	rs113021708	8.61615e-12	-1.69613	-0.928363	3.95112e-05	-1.75463	-1.09338	4.01703e-05	-1.74943	-1.08668
186156738	rs13423346	3.55566e-11	-1.16664	-0.0403678	0.000102159	-1.19901	-0.699048	0.000103844	-1.18642	-0.69993
186156766	rs13398144	3.59102e-11	-1.16664	-0.0304701	0.000102899	-1.19901	-0.691826	0.000104596	-1.18642	-0.692713
186156826	rs10179451	8.44881e-12	-1.71138	-0.932722	3.89068e-05	-1.76644	-1.09697	3.9541e-05	-1.76159	-1.09031
186156901	rs13423527	4.47058e-10	0.104939	1.21962	0.000126391	-1.10589	-0.579319	0.000127572	-1.10296	-0.57759
186157028	rs13423645	3.59102e-11	-1.16664	-0.0304701	0.000102899	-1.19901	-0.691826	0.000104596	-1.18642	-0.692713
186157051	rs62200016	1.91842e-10	1.74804	-1.26949	0.000224212	0.334033	-1.44603	0.000231501	0.361275	-1.44593
186157275	rs151111219	3.64322e-11	-1.15221	-0.0304701	0.000104359	-1.18493	-0.691826	0.000106094	-1.1722	-0.692713
186158137	rs12477633	3.7648e-11	-1.13896	-0.0108914	0.00010887	-1.17199	-0.662437	0.000110692	-1.15914	-0.66334
186158399	rs111662408	4.58607e-10	0.172456	1.17761	0.000132835	-1.06623	-0.56925	0.000134059	-1.06335	-0.567602
186158422	rs151039438	4.71328e-10	0.0705905	1.30683	0.000129836	-1.12904	-0.529271	0.000131035	-1.12628	-0.527493
186158561	rs62200017	1.75469e-10	1.65883	-1.26949	0.000209189	0.264679	-1.44603	0.000215896	0.291485	-1.44593
186158644	rs140959809	2.10135e-11	-1.73296	-3.11674e-10	0.000160018	-1.4493	-3.11674e-10	0.000161272	-1.44614	-3.11674e-10
186158841	rs13418781	3.80008e-11	-1.13896	-0.00156456	0.000107976	-1.17199	-0.670682	0.000109784	-1.15914	-0.671581
186159166	rs4260201	3.80008e-11	-1.13896	-0.00156456	0.000107976	-1.17199	-0.670682	0.000109784	-1.15914	-0.671581
186159226	rs141734289	1.74883e-10	0.385989	-3.11674e-10	0.0001449	-1.54854	-3.11674e-10	0.000146054	-1.54526	-3.11674e-10
186159757	rs62200018	1.90296e-10	1.74804	-1.27758	0.000224108	0.334033	-1.44649	0.000231386	0.361275	-1.44643
186160032	rs62200019	1.90806e-10	1.74804	-1.27491	0.000224138	0.334033	-1.44636	0.000231419	0.361275	-1.44628
186160159	rs150582434	3.92551e-11	-1.12558	0.0175366	0.000110939	-1.15893	-0.656668	0.00011281	-1.14596	-0.657575
186160573	rs13409923	3.8034e-11	-1.16372	0.0240682	0.000109008	-1.1657	-0.66746	0.000110835	-1.15277	-0.668425
186160947	rs10175123	3.7246e-11	-1.17962	0.0190412	0.00010554	-1.21168	-0.653815	0.000107262	-1.19922	-0.654743
186160955	rs10175127	3.7733e-11	-1.16664	0.0190412	0.000106886	-1.19901	-0.653815	0.000108644	-1.18642	-0.654743
186161945	rs72901002	1.76308e-10	1.65883	-1.26472	0.000209264	0.264679	-1.44567	0.000215976	0.291485	-1.44555
186161946	rs72902704	1.69941e-10	1.63028	-1.27296	0.000204564	0.242541	-1.44625	0.000211089	0.269207	-1.44616
186162043	rs4666679	4.01926e-11	-1.11209	0.0276417	0.000113249	-1.14575	-0.64924	0.000115172	-1.13266	-0.650151
186162416	rs9679239	3.80589e-11	-1.16664	0.0276417	0.000107376	-1.19901	-0.64924	0.000109144	-1.18642	-0.650151
186162731	rs7608802	4.06023e-11	-1.11209	0.0377827	0.000114098	-1.14575	-0.641777	0.000116035	-1.13266	-0.642693
186162774	rs7608891	3.84468e-11	-1.16664	0.0377827	0.00010818	-1.19901	-0.641777	0.000109961	-1.18642	-0.642693
186163252	rs13401297	3.84468e-11	-1.16664	0.0377827	0.00010818	-1.19901	-0.641777	0.000109961	-1.18642	-0.642693
186163570	rs2113495	3.90056e-11	-1.15221	0.0377827	0.000109715	-1.18493	-0.641777	0.000111536	-1.1722	-0.642693
186163878	rs12470414	3.88005e-11	-1.16664	0.0469401	0.000108913	-1.19901	-0.63503	0.000110705	-1.18642	-0.635949
186163942	rs115808501	2.67076e-11	-1.49318	-3.11674e-10	0.000308376	-0.793265	-3.11674e-10	0.000309731	-0.793534	-3.11674e-10
186164423	rs10931168	4.87531e-10	0.0603442	1.35088	0.000136767	-1.10254	-0.503771	0.000138014	-1.09992	-0.501969
186164665	rs889906	3.97684e-11	-1.15221	0.057149	0.000111292	-1.18493	-0.627499	0.000113139	-1.1722	-0.628423
186164706	rs889907	3.97684e-11	-1.15221	0.057149	0.000111292	-1.18493	-0.627499	0.000113139	-1.1722	-0.628423
186164824	rs2059349	4.6608e-10	0.0775172	1.28871	0.000133362	-1.0918	-0.53972	0.000134576	-1.08916	-0.537952
186164898	rs2059350	4.87961e-10	0.0930403	1.31907	0.000137421	-1.08207	-0.51947	0.000138681	-1.07941	-0.517648
186165047	rs116612336	7.12404e-11	-0.512068	-3.11674e-10	0.000321495	-0.751603	-3.11674e-10	0.000326365	-0.741221	-3.11674e-10
186165081	rs889908	4.05513e-11	-1.15221	0.0766448	0.000112907	-1.18493	-0.613093	0.000114779	-1.1722	-0.614025
186165258	rs6712589	1.97057e-11	-1.39786	-0.39936	7.64426e-05	-1.67783	-0.510218	7.72491e-05	-1.67487	-0.50733
186165480	rs889909	4.41394e-11	-1.09847	0.107691	0.00012176	-1.13245	-0.590085	0.000123839	-1.11923	-0.59103
186165639	rs4600609	1.7175e-10	1.65883	-1.29091	0.000209017	0.264679	-1.44685	0.000215699	0.291485	-1.44684
186165973	rs77674240	1.97965e-11	-1.79262	-3.11674e-10	0.000111262	-1.8127	-3.11674e-10	0.000111516	-1.81507	-3.11674e-10
186166093	rs6716595	4.2131e-11	-1.15441	0.117068	0.000118867	-1.16346	-0.58312	0.000120854	-1.15058	-0.584069
186166152	rs11686701	1.86636e-10	1.74449	-1.29346	0.000233168	0.374026	-1.44686	0.000240753	0.401391	-1.44685
186166532	rs4667026	4.31201e-11	-1.14119	0.127046	0.000119863	-1.15032	-0.587915	0.000121863	-1.13732	-0.58902
186166539	rs4667027	4.31201e-11	-1.14119	0.127046	0.000119863	-1.15032	-0.587915	0.000121863	-1.13732	-0.58902
186166660	rs4667028	5.09658e-10	0.110363	1.34525	0.000137899	-1.07118	-0.526883	0.000139136	-1.0685	-0.52528
186167176	rs6749543	4.37779e-11	-1.14119	0.142186	0.000120841	-1.15032	-0.579789	0.000122853	-1.13732	-0.580927
186167320	rs12473912	4.37779e-11	-1.14119	0.142186	0.000120841	-1.15032	-0.579789	0.000122853	-1.13732	-0.580927
186167338	rs62200032	1.50753e-10	1.47404	-1.23652	0.00020898	0.264168	-1.44652	0.000213951	0.283089	-1.44658
186167610	rs7559348	4.37779e-11	-1.14119	0.142186	0.000120841	-1.15032	-0.579789	0.000122853	-1.13732	-0.580927
186167931	rs7601297	4.37779e-11	-1.14119	0.142186	0.000120841	-1.15032	-0.579789	0.000122853	-1.13732	-0.580927
186168202	rs7562717	4.37779e-11	-1.14119	0.142186	0.000120841	-1.15032	-0.579789	0.000122853	-1.13732	-0.580927
186168462	rs138524896	7.35485e-11	-1.52857e-10	-0.480183	0.000302841	-1.52857e-10	-0.811379	0.000304435	-1.52857e-10	-0.81078
186168463	rs13393770	4.47482e-11	-0.943714	-0.0333649	0.000128926	-0.98446	-0.680888	0.000131262	-0.969942	-0.682096
186169210	rs12476178	5.0648e-11	-1.52857e-10	-0.853229	0.000177225	-1.52857e-10	-1.34717	0.000178103	-1.52857e-10	-1.34688
186169544	rs75858248	3.16061e-11	-1.32478	-3.11674e-10	0.00153641	0.812617	-3.11674e-10	0.00155033	0.816983	-3.11674e-10
186169599	rs17713084	1.79664e-10	1.71561	-1.30265	0.000227957	0.351328	-1.44676	0.000235333	0.378553	-1.44679
186169624	rs2216833	8.38363e-12	-1.73627	-0.915578	4.02985e-05	-1.7676	-1.06067	4.09687e-05	-1.76299	-1.05344
186169801	rs6434121	8.42235e-12	-1.73627	-0.910969	4.04572e-05	-1.7676	-1.05674	4.11315e-05	-1.76299	-1.04947
186169825	rs7569786	4.24845e-11	-1.10076	0.0717694	0.000116996	-1.11015	-0.65229	0.000118992	-1.09678	-0.653393
186170085	rs55955629	1.57363e-10	1.49854	-1.21812	0.000213169	0.283714	-1.44621	0.000218293	0.302723	-1.44612
186170163	rs1160125	8.42814e-12	-1.73285	-0.9137	4.048e-05	-1.76471	-1.05907	4.11572e-05	-1.76001	-1.05183
186170204	rs6434122	4.76384e-11	-1.08704	0.172547	0.000127628	-1.09652	-0.578946	0.000129815	-1.08302	-0.580099
186170299	rs139867223	2.82535e-11	-1.52857e-10	-1.43691	0.000175495	-1.52857e-10	-1.35698	0.00017633	-1.52857e-10	-1.35688
186170698	rs6434123	8.42814e-12	-1.73285	-0.9137	4.048e-05	-1.76471	-1.05907	4.11572e-05	-1.76001	-1.05183
186171221	rs35433875	1.1304e-11	-1.44078	-0.912196	4.26568e-05	-1.69969	-1.07171	4.29206e-05	-1.70003	-1.06985
186171229	rs12472448	8.4893e-12	-1.72984	-0.909485	4.06141e-05	-1.765	-1.05547	4.12925e-05	-1.76036	-1.0482
186171240	rs12464394	8.45996e-12	-1.7333	-0.909485	4.0497e-05	-1.76788	-1.05547	4.11701e-05	-1.76333	-1.0482
186171788	rs17713228	2.46011e-11	-1.57534	-3.11674e-10	0.000260822	-0.960748	-3.11674e-10	0.000262069	-0.96063	-3.11674e-10
186171939	rs7421031	1.91631e-10	1.77349	-1.29605	0.000238707	0.396839	-1.44619	0.000246529	0.424343	-1.4461
186172102	rs7596831	8.50322e-12	-1.73285	-0.90483	4.07876e-05	-1.76471	-1.0515	4.14729e-05	-1.76001	-1.04419
186172142	rs7557829	2.02216e-10	1.83475	-1.30355	0.000250412	0.445119	-1.4466	0.000258685	0.472916	-1.44654
186172416	rs7570449	2.02216e-10	1.83475	-1.30355	0.000250412	0.445119	-1.4466	0.000258685	0.472916	-1.44654
186172467	rs1364479	8.5691e-12	-1.72938	-0.900581	4.10566e-05	-1.76177	-1.04787	4.17512e-05	-1.75699	-1.04052
186173026	rs116488984	2.09575e-11	-1.73563	-3.11674e-10	0.000107819	-1.84413	-3.11674e-10	0.000108312	-1.84422	-3.11674e-10
186173063	rs10197781	8.5691e-12	-1.72938	-0.900581	4.10566e-05	-1.76177	-1.04787	4.17512e-05	-1.75699	-1.04052
186173178	rs116282374	3.54243e-11	-1.21073	-3.11674e-10	0.000120711	-1.73119	-3.11674e-10	0.000121187	-1.7319	-3.11674e-10
186173267	rs7600650	8.60573e-12	-1.72938	-0.896316	4.12065e-05	-1.76177	-1.04422	4.19051e-05	-1.75699	-1.03684
186173326	rs7600661	8.64635e-12	-1.72938	-0.891606	4.13729e-05	-1.76177	-1.04019	4.20759e-05	-1.75699	-1.03278
186174344	rs184736968	3.1658e-11	-1.52857e-10	-1.32314	0.000223597	-1.52857e-10	-1.11474	0.00022486	-1.52857e-10	-1.11376
186174434	rs2370125	8.73113e-12	-1.71963	-0.891606	4.15329e-05	-1.75791	-1.04019	4.22514e-05	-1.75282	-1.03278
186174597	rs850859	8.58735e-12	-1.72105	-0.906792	4.0915e-05	-1.75992	-1.05317	4.16148e-05	-1.7549	-1.04588
186175229	rs1424536	7.55129e-11	0.920696	-1.37452	0.000173451	-0.181294	-1.18739	0.000176737	-0.170189	-1.18438
186175449	rs12151783	4.98732e-10	-1.162	2.59594	0.000557614	-1.18934	0.98842	0.000569936	-1.18425	1.00054
186175468	rs147251171	2.18826e-11	-1.69244	-3.11674e-10	0.000139815	-1.58426	-3.11674e-10	0.000140768	-1.58213	-3.11674e-10
186175741	rs9808030	7.36156e-11	0.893153	-1.37243	0.000170461	-0.202642	-1.18344	0.000173681	-0.191609	-1.18041
186176136	rs4667029	1.93243e-10	1.80552	-1.3197	0.000244651	0.422065	-1.44682	0.00025268	0.449723	-1.44684
186176139	rs1160448	8.75928e-12	-1.71867	-0.889349	4.18337e-05	-1.75262	-1.03826	4.25558e-05	-1.74759	-1.03083
186176372	rs1160449	8.79481e-12	-1.71462	-0.889349	4.19791e-05	-1.74915	-1.03826	4.27077e-05	-1.74403	-1.03083
186176800	rs144438251	3.8156e-11	-1.52857e-10	-1.13645	0.000380891	-1.52857e-10	-0.582073	0.000384328	-1.52857e-10	-0.57774
186176849	rs1424535	8.79481e-12	-1.71462	-0.889349	4.19791e-05	-1.74915	-1.03826	4.27077e-05	-1.74403	-1.03083
186176928	rs11679155	1.91451e-10	1.80552	-1.32902	0.000244733	0.422065	-1.44649	0.000252753	0.449723	-1.44655
186177109	rs1424534	7.0038e-11	0.84121	-1.3703	0.000164401	-0.242819	-1.17946	0.000167489	-0.231921	-1.1764
186177298	rs1424533	8.8364e-12	-1.71462	-0.884631	4.21491e-05	-1.74915	-1.03422	4.28821e-05	-1.74403	-1.02675
186177399	rs34233446	2.02552e-10	1.8641	-1.33123	0.000256344	0.468286	-1.44635	0.000264817	0.496223	-1.44642
186177410	rs12479351	7.38402e-11	0.893153	-1.36938	0.000171436	-0.202642	-1.17774	0.000174681	-0.191609	-1.17467
186177455	rs72902780	2.15987e-10	1.92611	-1.32902	0.000269188	0.517309	-1.44649	0.00027817	0.54554	-1.44655
186177460	rs2059360	8.02344e-11	0.976202	-1.36938	0.000182851	-0.138177	-1.17774	0.000186352	-0.12693	-1.17467
186177545	rs1582630	8.90773e-12	-1.71088	-0.880326	4.24409e-05	-1.74594	-1.03053	4.3184e-05	-1.74074	-1.02303
186177691	rs1582629	3.93763e-10	-1.32691	2.52453	0.000483311	-1.277	0.93307	0.000493923	-1.27191	0.945052
186177775	rs1582628	8.94631e-12	-1.71088	-0.876004	4.25984e-05	-1.74594	-1.02683	4.33458e-05	-1.74074	-1.01929
186178165	rs193116483	3.08482e-11	-1.52857e-10	-1.34905	0.000164569	-1.52857e-10	-1.42125	0.000165362	-1.52857e-10	-1.4211
186178601	rs1075143	4.0509e-11	0.313261	-1.38987	0.000195279	-0.128037	-1.12212	0.000200772	-0.107745	-1.11932
186178814	rs1424532	2.97996e-10	-1.4589	2.37785	0.00040636	-1.33718	0.819834	0.00041515	-1.33213	0.831528
186178889	rs1364478	2.6095e-09	-0.0365111	3.1253	0.000403087	-1.10758	0.582148	0.000415373	-1.09628	0.59622
186178928	rs1424531	2.70894e-09	-0.0170611	3.14324	0.000413045	-1.09514	0.59411	0.000425693	-1.08374	0.608224
186178937	rs115514457	2.80157e-11	-1.44536	-3.11674e-10	0.00010764	-1.84579	-3.11674e-10	0.000108137	-1.84583	-3.11674e-10
186179341	rs62200034	1.56926e-10	1.59965	-1.32201	0.000216297	0.298837	-1.44677	0.000223228	0.325755	-1.4468
186179745	rs13005569	3.7908e-10	-1.4097	2.56932	0.000468711	-1.34237	0.967774	0.000478878	-1.33763	0.979843
186179807	rs4666680	1.56885e-10	1.59965	-1.32227	0.00021637	0.298837	-1.44643	0.000223295	0.325755	-1.4465
186179898	rs13005616	3.81099e-10	-1.38897	2.5539	0.000473566	-1.32011	0.955817	0.000483874	-1.31527	0.967856
186180191	rs12474566	9.36853e-12	-1.69937	-0.841405	4.43232e-05	-1.736	-0.997075	4.51239e-05	-1.73055	-0.989277
186180657	rs62198770	1.56533e-10	1.59965	-1.32452	0.000216314	0.298837	-1.44669	0.000223243	0.325755	-1.44673
186180975	rs2113496	1.6145e-10	1.62807	-1.32201	0.000221204	0.321272	-1.44677	0.000228325	0.34833	-1.4468
186181108	rs72902802	2.95007e-11	-1.39371	-3.11674e-10	0.000220616	-1.12816	-3.11674e-10	0.000222361	-1.12493	-3.11674e-10
186181146	rs2113497	9.27165e-12	-1.71867	-0.832502	4.39287e-05	-1.75262	-0.989396	4.47062e-05	-1.74759	-0.981532
186181349	rs12623015	3.88426e-10	-1.3994	2.58337	0.00047912	-1.3313	0.978668	0.000489551	-1.32651	0.990764
186181894	rs4667031	2.85898e-09	0.00249104	3.1776	0.000427962	-1.08259	0.617041	0.000441142	-1.0711	0.631234
186181992	rs7575327	2.85898e-09	0.00249104	3.1776	0.000427962	-1.08259	0.617041	0.000441142	-1.0711	0.631234
186182262	rs13033166	3.92498e-10	-1.38897	2.58337	0.000484512	-1.32011	0.978668	0.000495086	-1.31527	0.990764
186182283	rs77122587	1.91679e-11	-1.82489	-3.11674e-10	0.000112551	-1.80118	-3.11674e-10	0.000113082	-1.80112	-3.11674e-10
186183016	rs12989637	3.82612e-10	-1.42995	2.59885	0.000469241	-1.36415	0.990679	0.000479397	-1.35951	1.00281
186183648	rs12612663	2.81887e-11	-1.52857e-10	-1.43921	0.000206497	-1.52857e-10	-1.1943	0.000206937	-1.52857e-10	-1.19682
186183709	rs145597980	2.56379e-11	-1.53406	-3.11674e-10	0.000218087	-1.13969	-3.11674e-10	0.000219015	-1.1401	-3.11674e-10
186183982	rs117789796	1.34117e-11	-0.936943	-1.24506	0.000170242	-0.445027	-0.942335	0.000172899	-0.438827	-0.937702
186184030	rs1364477	4.78456e-10	-0.0094583	1.40189	0.000135313	-1.16155	-0.455447	0.000136479	-1.15927	-0.453797
186184047	rs6746292	2.74997e-09	0.0338335	3.10738	0.000418068	-1.05916	0.57022	0.000430952	-1.04749	0.58425
186184294	rs12997698	4.02829e-10	-1.39397	2.61435	0.000492238	-1.32834	1.00272	0.000502987	-1.32355	1.01487
186184378	rs12997247	2.89242e-09	0.0141178	3.1776	0.000432564	-1.0719	0.617041	0.000445924	-1.06032	0.631234
186184601	rs11683254	2.79473e-09	0.0141178	3.14324	0.000422757	-1.0719	0.59411	0.00043578	-1.06032	0.608224
186184916	rs12466097	4.66553e-10	-0.0094583	1.3767	0.00013332	-1.16155	-0.470286	0.000134467	-1.15927	-0.468648
186185061	rs2370130	1.7077e-10	1.68813	-1.32594	0.000231993	0.368759	-1.44664	0.000239527	0.396111	-1.44668
186185502	rs1364476	2.84079e-09	0.0141178	3.15959	0.000427392	-1.0719	0.605014	0.000440575	-1.06032	0.619165
186185653	rs1364475	2.85224e-09	0.0141178	3.16361	0.000418351	-1.0719	0.583632	0.000431185	-1.06032	0.597622
186185662	rs1364474	2.79685e-09	-0.00549586	3.16361	0.000413099	-1.08453	0.583632	0.000425732	-1.07305	0.597622
186185924	rs12987154	2.00292e-11	-1.44364	-0.337293	7.31225e-05	-1.65915	-0.573301	7.39129e-05	-1.65589	-0.57046
186185951	rs7576335	1.64875e-10	1.65661	-1.32955	0.000226321	0.343822	-1.44645	0.00023363	0.37102	-1.44652
186186445	rs13011781	3.95788e-10	-1.3961	2.59885	0.000485241	-1.33062	0.990679	0.000495818	-1.32583	1.00281
186187195	rs140428603	2.04784e-11	-1.75876	-3.11674e-10	0.000107637	-1.84582	-3.11674e-10	0.000108138	-1.84583	-3.11674e-10
186187295	rs6745420	2.72176e-09	0.038598	3.09231	0.000446657	-0.982986	0.560192	0.000460509	-0.971092	0.574187
186187392	rs6745548	3.51363e-10	-1.43837	2.52206	0.000433355	-1.38419	0.931163	0.000442555	-1.37981	0.94314
186187832	rs6704925	4.22859e-10	-0.0262293	1.29514	0.000125814	-1.17177	-0.518007	0.00012689	-1.16951	-0.516409
186187920	rs2161837	1.61351e-10	1.62807	-1.32262	0.000221208	0.321272	-1.44675	0.000228328	0.34833	-1.44679
186188010	rs1582627	3.34359e-10	-1.42852	2.4626	0.000418246	-1.3737	0.885188	0.000427096	-1.36928	0.897049
186188372	rs10803982	2.31532e-09	-0.0453782	3.01455	0.000373561	-1.1101	0.508601	0.000384843	-1.09882	0.522416
186188807	rs1364473	2.27218e-09	-0.0453782	2.99574	0.000360964	-1.1101	0.474298	0.000371846	-1.09882	0.488059
186189193	rs7561033	2.27493e-09	-0.0453782	2.99695	0.000369236	-1.1101	0.496956	0.000380372	-1.09882	0.51073
186189299	rs6434124	2.31903e-09	-0.0261803	2.99695	0.000373802	-1.09781	0.496956	0.000385112	-1.08643	0.51073
186189341	rs6434125	2.27493e-09	-0.0453782	2.99695	0.000369236	-1.1101	0.496956	0.000380372	-1.09882	0.51073
186189411	rs6709795	2.19208e-09	-0.048974	2.96345	0.000362516	-1.10634	0.474818	0.000373481	-1.09488	0.488513
186189586	rs6738842	1.9983e-09	-0.0574978	2.87942	0.000358702	-1.06158	0.419491	0.000369547	-1.04995	0.432988
186189784	rs6713145	9.85298e-10	0.103083	2.01173	0.000270705	-0.954078	0.0305224	0.000278204	-0.941674	0.040792
186189829	rs62198772	2.69387e-10	2.26215	-1.44413	0.000252105	0.413594	-1.40834	0.000260226	0.441456	-1.40914
186189948	rs7591301	5.5349e-10	0.213132	1.32498	0.000300812	-0.933923	0.115822	0.000303309	-0.931549	0.117064
186190015	rs6757353	2.91521e-10	-0.85889	1.75587	9.21389e-05	-1.5652	-0.436088	9.31934e-05	-1.56401	-0.430548
186190060	rs71430182	9.79334e-12	-1.05743	-1.439	2.99515e-05	-1.76772	-1.35729	3.02093e-05	-1.76471	-1.35638
186190111	rs75484301	1.18474e-10	-1.52857e-10	-0.00343497	0.000257624	-1.52857e-10	-0.973086	0.000259642	-1.52857e-10	-0.969935
186190221	rs7370700	5.90875e-10	2.63241	-1.02893	0.000480027	0.959301	-1.31004	0.000493108	0.979777	-1.30829
186190302	rs13016340	3.91172e-10	-0.387938	1.57896	0.000157914	-1.22204	-0.240496	0.000160419	-1.22023	-0.231216
186190449	rs850861	3.47174e-10	-0.171263	1.24296	0.000168077	-1.10171	-0.298449	0.000172261	-1.0907	-0.289527
186190465	rs13016602	5.56836e-10	0.149083	1.39506	0.000211998	-0.839261	-0.32875	0.000215931	-0.834346	-0.319931
186190812	rs13023579	1.12269e-10	-0.778803	0.721575	0.000321451	-0.641525	-0.110215	0.000327796	-0.632495	-0.104352
186191153	rs78347276	2.89382e-11	-1.52857e-10	-1.41297	0.000192823	-1.52857e-10	-1.26281	0.000193676	-1.52857e-10	-1.26305
186191292	rs13000878	5.4931e-12	-1.67926	-1.39538	2.98894e-05	-1.71588	-1.4112	3.00529e-05	-1.71533	-1.41095
186191472	rs10490730	5.59185e-11	-1.82849	1.07426	7.08879e-05	-1.81635	-0.447137	7.17757e-05	-1.81698	-0.438715
186191908	rs13030793	5.51554e-11	-1.82879	1.06081	7.12958e-05	-1.81848	-0.439273	7.21915e-05	-1.81911	-0.430801
186192287	rs78349056	2.81769e-11	-1.52857e-10	-1.43963	0.000175851	-1.52857e-10	-1.35495	0.000176643	-1.52857e-10	-1.3551
186192400	rs13031319	5.38719e-12	-1.69592	-1.39818	3.06499e-05	-1.69583	-1.40613	3.08218e-05	-1.69514	-1.40587
186192661	rs12467719	5.60247e-11	-1.82659	1.07426	7.09329e-05	-1.81571	-0.447137	7.18181e-05	-1.81639	-0.438715
186192754	rs850863	2.93784e-10	0.11731	0.787404	0.000165026	-0.874409	-0.544076	0.000169314	-0.861334	-0.536147
186192757	rs36074491	5.51576e-11	-1.82879	1.06085	7.01431e-05	-1.81848	-0.455572	7.10183e-05	-1.81911	-0.447186
186192858	rs12467781	5.34876e-11	0.120838	-0.919518	7.18428e-05	-0.832559	-1.41755	7.23735e-05	-0.83006	-1.41734
186193142	rs72904741	1.87973e-11	-1.84441	-3.11674e-10	0.000118146	-1.75267	-3.11674e-10	0.000118703	-1.75261	-3.11674e-10
186193810	rs13020990	1.26579e-10	-0.68466	0.7474	0.000359889	-0.548868	-0.0899228	0.00036707	-0.53967	-0.0840152
186193858	rs1593205	1.49921e-11	-0.686026	-1.38458	8.68559e-05	-0.624468	-1.43587	8.86104e-05	-0.608653	-1.43634
186194003	rs1100827	5.47154e-11	-1.82435	1.04836	7.01424e-05	-1.81064	-0.46342	7.10118e-05	-1.81133	-0.455066
186194040	rs62198774	2.10182e-10	0.569845	-3.11674e-10	0.000433256	-0.453257	-3.11674e-10	0.00043995	-0.442575	-3.11674e-10
186194765	rs1100828	2.79288e-10	0.0930587	0.761057	0.000155613	-0.901199	-0.576013	0.000159611	-0.888304	-0.568191
186195271	rs1100829	2.60423e-10	0.0142854	0.769894	0.000150112	-0.96237	-0.550833	0.000153906	-0.949998	-0.542896
186195774	rs2113498	1.27758e-10	-0.668312	0.740322	0.000365235	-0.531594	-0.0924508	0.000372572	-0.522335	-0.0864732
186195787	rs62198775	2.1922e-10	0.611946	-3.11674e-10	0.000447349	-0.421248	-3.11674e-10	0.000454316	-0.410444	-3.11674e-10
186196303	rs72904748	2.10182e-10	0.569845	-3.11674e-10	0.000433256	-0.453257	-3.11674e-10	0.00043995	-0.442575	-3.11674e-10
186196317	rs72904751	2.39246e-10	0.699364	-3.11674e-10	0.000478222	-0.354512	-3.11674e-10	0.000485791	-0.343458	-3.11674e-10
186196804	rs850865	5.47129e-11	-1.81907	1.04304	7.07016e-05	-1.80397	-0.462146	7.15767e-05	-1.80472	-0.453747
186196841	rs62198776	2.1922e-10	0.611946	-3.11674e-10	0.000447349	-0.421248	-3.11674e-10	0.000454316	-0.410444	-3.11674e-10
186197972	rs850867	5.67328e-11	-1.81636	1.07658	7.2456e-05	-1.80059	-0.441013	7.33572e-05	-1.80137	-0.432524
186198929	rs6715005	1.45756e-10	-0.559864	0.763667	0.000429417	-0.383634	-0.0785232	0.00043823	-0.37394	-0.0725537
186199020	rs6757185	1.34815e-10	-0.559864	0.685636	0.00040567	-0.383634	-0.135411	0.00041396	-0.37394	-0.129529
186199224	rs1582626	1.34815e-10	-0.559864	0.685636	0.00040567	-0.383634	-0.135411	0.00041396	-0.37394	-0.129529
186199232	rs141200721	7.2784e-11	-1.52857e-10	-0.490632	0.000365896	-1.52857e-10	-0.622235	0.0003672	-1.52857e-10	-0.623331
186199564	rs146868970	1.91037e-11	-1.82825	-3.11674e-10	0.00015077	-1.50883	-3.11674e-10	0.000151966	-1.50558	-3.11674e-10
186199614	rs67218200	4.77944e-11	-0.0025795	-0.908642	6.72562e-05	-0.907602	-1.40848	6.78096e-05	-0.904282	-1.40825
186199815	rs72904763	2.14644e-10	0.590851	-3.11674e-10	0.000440226	-0.437297	-3.11674e-10	0.000447056	-0.426554	-3.11674e-10
186200591	rs75802937	2.14531e-11	-1.71226	-3.11674e-10	0.000107759	-1.84469	-3.11674e-10	0.000108232	-1.84496	-3.11674e-10
186200874	rs10931169	5.68244e-11	-1.8115	1.07333	7.3658e-05	-1.79834	-0.426815	7.45681e-05	-1.79919	-0.418331
186201048	rs4667032	1.64727e-11	-0.60872	-1.3677	9.76192e-05	-0.50199	-1.44152	9.96758e-05	-0.485469	-1.44185
186201216	rs850872	5.47765e-11	-1.81265	1.03778	7.10195e-05	-1.79618	-0.465454	7.18918e-05	-1.79701	-0.457069
186202274	rs62198801	2.34167e-10	0.677905	-3.11674e-10	0.000470435	-0.370927	-3.11674e-10	0.000477853	-0.359935	-3.11674e-10
186202776	rs6751584	1.26598e-10	-0.557386	0.620273	0.000371772	-0.419746	-0.18656	0.000379299	-0.410119	-0.180793
186203419	rs12998622	2.27571e-11	-1.65325	-3.11674e-10	0.000110152	-1.82272	-3.11674e-10	0.000110375	-1.82535	-3.11674e-10
186203532	rs11681671	1.2765e-10	-0.507095	0.57826	0.00037933	-0.366862	-0.219317	0.00038705	-0.357059	-0.213626
186203635	rs1364472	2.34167e-10	0.677905	-3.11674e-10	0.000470435	-0.370927	-3.11674e-10	0.000477853	-0.359935	-3.11674e-10
186203705	rs4666681	5.46768e-11	-1.81445	1.03776	7.06187e-05	-1.80182	-0.465467	7.14866e-05	-1.80265	-0.457082
186203743	rs4666682	1.69083e-11	-0.592363	-1.35796	9.48686e-05	-0.528399	-1.44369	9.68651e-05	-0.511975	-1.44394
186203864	rs11694167	1.26228e-10	-0.507095	0.567059	0.000376038	-0.366862	-0.228034	0.000383683	-0.357059	-0.222363
186204189	rs78988289	2.06614e-11	-1.74986	-3.11674e-10	0.000107637	-1.84583	-3.11674e-10	0.000108139	-1.84582	-3.11674e-10
186204216	rs850878	5.3104e-11	-1.80649	1.00061	6.99039e-05	-1.7887	-0.488761	7.07512e-05	-1.78959	-0.480476
186204586	rs13034332	1.34406e-10	-0.436785	0.559523	0.000402496	-0.293007	-0.233895	0.000410771	-0.282962	-0.228238
186205161	rs16826669	1.67105e-11	-0.605771	-1.35632	9.34507e-05	-0.542146	-1.44501	9.54152e-05	-0.525808	-1.44519
186205189	rs850880	2.27383e-10	-0.111915	0.760421	0.000137754	-1.04156	-0.557554	0.000141162	-1.02961	-0.549716
186205528	rs72904785	1.68048e-11	-0.605771	-1.35069	9.3461e-05	-0.542146	-1.4449	9.54249e-05	-0.525808	-1.44509
186205724	rs72904786	1.68048e-11	-0.605771	-1.35069	9.3461e-05	-0.542146	-1.4449	9.54249e-05	-0.525808	-1.44509
186206027	rs850881	2.38364e-10	-0.0647524	0.760421	0.000142738	-1.00602	-0.557554	0.000146306	-0.993825	-0.549716
186206092	rs850882	5.34599e-11	-1.79981	1.00061	7.04651e-05	-1.78071	-0.488761	7.13149e-05	-1.78166	-0.480476
186206558	rs850885	2.21636e-10	-0.148806	0.771713	0.000135312	-1.06662	-0.550382	0.000138638	-1.05486	-0.542511
186206757	rs114881436	3.83932e-11	-1.13025	-3.11674e-10	0.000164832	-1.41966	-3.11674e-10	0.000166526	-1.41408	-3.11674e-10
186207375	rs11687947	5.61194e-11	-1.80184	1.05119	7.22753e-05	-1.78708	-0.457021	7.31567e-05	-1.78803	-0.4486
186208092	rs77900340	2.91142e-11	-1.4069	-3.11674e-10	0.000244101	-1.02701	-3.11674e-10	0.000245032	-1.02785	-3.11674e-10
186208217	rs850888	5.54969e-11	-1.79958	1.03778	7.16151e-05	-1.78783	-0.465454	7.24911e-05	-1.7887	-0.457069
186208248	rs850889	5.53077e-11	-1.803	1.03778	7.13413e-05	-1.79166	-0.465454	7.22161e-05	-1.79251	-0.457069
186208354	rs16826685	1.78936e-11	-0.538933	-1.35475	0.000100151	-0.473637	-1.44427	0.000102296	-0.456877	-1.44449
186208380	rs62198803	2.24146e-10	0.634168	-3.11674e-10	0.000436928	-0.444817	-3.11674e-10	0.000443731	-0.434019	-3.11674e-10
186208391	rs850890	2.48088e-10	-0.0726461	0.808301	0.000145878	-1.01475	-0.527069	0.000149536	-1.0026	-0.519097
186208531	rs10174465	4.0661e-11	-0.0397974	-1.03306	6.31299e-05	-0.94664	-1.43275	6.35907e-05	-0.944227	-1.43254
186208532	rs850891	5.60507e-11	-1.803	1.05113	7.19426e-05	-1.79166	-0.457061	7.28274e-05	-1.79251	-0.44864
186208712	rs142671142	4.86111e-11	-1.52857e-10	-0.894277	0.000217122	-1.52857e-10	-1.14413	0.000218145	-1.52857e-10	-1.14408
186208756	rs1159985	1.83986e-11	-0.511098	-1.35475	0.000103049	-0.445119	-1.44427	0.000105274	-0.428186	-1.44449
186209004	rs1364471	1.45283e-10	-0.402064	0.602619	0.000431679	-0.256568	-0.200335	0.000440641	-0.246407	-0.194601
186209310	rs850892	5.74959e-11	-1.803	1.07658	7.31065e-05	-1.79166	-0.441013	7.40106e-05	-1.79251	-0.432524
186209495	rs17765227	2.44457e-10	0.720911	-3.11674e-10	0.00048618	-0.338007	-3.11674e-10	0.000493906	-0.326893	-3.11674e-10
186209570	rs80299747	9.06024e-11	-1.52857e-10	-0.271648	0.000669538	-1.52857e-10	-0.0179972	0.000671792	-1.52857e-10	-0.0192885
186209612	rs850893	2.49869e-10	-0.0528438	0.79565	0.000146683	-1.00117	-0.535142	0.000150371	-0.988929	-0.527205
186210211	rs192559546	2.08689e-11	-1.73987	-3.11674e-10	0.000116922	-1.76308	-3.11674e-10	0.000117565	-1.76224	-3.11674e-10
186210402	rs850894	1.49082e-10	-0.351653	0.578019	0.000430811	-0.239412	-0.219505	0.000440061	-0.228509	-0.213814
186211067	rs850895	5.57704e-11	-1.79025	1.03337	7.29958e-05	-1.77654	-0.457643	7.38864e-05	-1.77744	-0.449265
186211285	rs188466616	1.8793e-11	-1.84464	-3.11674e-10	0.000160112	-1.44871	-3.11674e-10	0.000160471	-1.45113	-3.11674e-10
186211398	rs72906803	1.02124e-11	-1.01082	-1.4437	7.39442e-05	-0.857223	-1.36405	7.52346e-05	-0.843453	-1.36517
186211576	rs850896	3.48507e-10	0.267718	0.807812	0.000207053	-0.710855	-0.480757	0.000212848	-0.696274	-0.472383
186211841	rs850897	2.31125e-10	0.0104536	0.654378	0.000156207	-0.893142	-0.580259	0.000160236	-0.880264	-0.572327
186212068	rs12373743	1.85502e-10	0.444935	-3.11674e-10	0.000474813	-0.361665	-3.11674e-10	0.000481883	-0.351536	-3.11674e-10
186212386	rs2081321	4.50345e-12	-1.84488	-1.42841	4.2822e-05	-1.33293	-1.43461	4.28589e-05	-1.33688	-1.43445
186212808	rs850898	2.71178e-10	0.256766	0.567879	0.000176279	-0.714509	-0.638009	0.000181001	-0.700479	-0.630256
186212857	rs72906809	1.33877e-11	-0.753562	-1.43023	7.33234e-05	-0.842718	-1.38699	7.47375e-05	-0.82729	-1.38796
186213144	rs113263210	1.93669e-10	0.488023	-3.11674e-10	0.000491589	-0.326943	-3.11674e-10	0.000498967	-0.316697	-3.11674e-10
186213494	rs850899	7.57864e-11	-0.826	0.37579	0.000288886	-1.19964	0.341091	0.000293585	-1.20174	0.354671
186213755	rs10199689	3.0853e-11	-0.12987	-1.21902	6.39921e-05	-0.938772	-1.42705	6.44195e-05	-0.936542	-1.42728
186214020	rs16826702	3.29086e-11	-0.0653706	-1.21902	6.70754e-05	-0.891715	-1.42705	6.75272e-05	-0.889428	-1.42728
186214156	rs17765288	1.69599e-10	0.35531	-3.11674e-10	0.000441843	-0.433631	-3.11674e-10	0.000448311	-0.42375	-3.11674e-10
186214568	rs850900	3.03776e-11	-1.61697	0.252542	0.000188228	-1.71648	0.429546	0.000192981	-1.71025	0.443601
186214921	rs1862986	4.49311e-12	-1.84583	-1.42975	4.10768e-05	-1.3737	-1.43544	4.11191e-05	-1.37749	-1.43527
186216101	rs12465904	3.12379e-11	-0.0969453	-1.23955	6.59845e-05	-0.914792	-1.42037	6.64247e-05	-0.912532	-1.42064
186216520	rs13428225	3.02262e-11	-0.12987	-1.23955	6.44209e-05	-0.938772	-1.42037	6.48489e-05	-0.936542	-1.42064
186216568	rs13402679	3.07267e-11	-0.113448	-1.23955	6.51954e-05	-0.926822	-1.42037	6.56295e-05	-0.924577	-1.42064
186216660	rs17714537	1.59555e-10	0.294261	-3.11674e-10	0.000420793	-0.482446	-3.11674e-10	0.000426879	-0.472737	-3.11674e-10
186216686	rs16826724	3.02262e-11	-0.12987	-1.23955	6.44209e-05	-0.938772	-1.42037	6.48489e-05	-0.936542	-1.42064
186216747	rs16826727	3.00341e-11	-0.146213	-1.22958	6.34444e-05	-0.950644	-1.42378	6.3866e-05	-0.948428	-1.42402
186217242	rs850902	2.56161e-11	-1.67002	0.135109	0.000165669	-1.7555	0.340903	0.000169625	-1.75028	0.354631
186217312	rs78192681	2.5228e-11	-1.55017	-3.11674e-10	0.000117541	-1.7578	-3.11674e-10	0.000117748	-1.76069	-3.11674e-10
186217358	rs17765519	4.47312e-12	-1.83712	-1.44292	4.65037e-05	-1.2397	-1.44535	4.65233e-05	-1.244	-1.44529
186217659	rs13396960	6.10878e-12	-1.77065	-1.19775	2.82861e-05	-1.76464	-1.41757	2.84536e-05	-1.76308	-1.41788
186217685	rs13383811	6.08278e-12	-1.77491	-1.19775	2.81609e-05	-1.76908	-1.41757	2.83265e-05	-1.76756	-1.41788
186217865	rs17714666	2.61158e-11	-1.51559	-3.11674e-10	0.000172949	-1.37159	-3.11674e-10	0.000172721	-1.37756	-3.11674e-10
186217883	rs850903	2.85785e-11	-1.84559	0.420119	4.83813e-05	-1.84188	-0.803592	4.89364e-05	-1.84214	-0.796573
186218104	rs192962566	2.18289e-11	-1.6949	-3.11674e-10	0.000178558	-1.33967	-3.11674e-10	0.000178846	-1.34271	-3.11674e-10
186218220	rs140399203	2.83866e-11	-1.52857e-10	-1.43221	0.000161002	-1.52857e-10	-1.44317	0.000161701	-1.52857e-10	-1.44349
186218539	rs67432574	2.90601e-11	-0.162476	-1.24629	6.30708e-05	-0.962435	-1.41789	6.34872e-05	-0.960235	-1.41816
186218774	rs850905	2.48094e-11	-1.6072	0.040289	0.000156881	-1.70911	0.240011	0.000160755	-1.7027	0.253347
186218831	rs72906820	1.26274e-10	0.060323	-3.11674e-10	0.000349598	-0.667801	-3.11674e-10	0.000354413	-0.658775	-3.11674e-10
186218867	rs850906	2.48094e-11	-1.6072	0.040289	0.000156881	-1.70911	0.240011	0.000160755	-1.7027	0.253347
186219012	rs12997318	4.45821e-12	-1.83712	-1.44626	4.64338e-05	-1.2397	-1.44686	4.64505e-05	-1.244	-1.44685
186219251	rs79630297	3.91983e-11	-1.52857e-10	-1.10949	0.000178566	-1.52857e-10	-1.33962	0.000179736	-1.52857e-10	-1.33775
186219387	rs114503532	4.99388e-12	-1.84549	-1.32442	3.94491e-05	-1.73067	-1.1189	3.98106e-05	-1.72878	-1.11632
186219512	rs62198804	1.26274e-10	0.060323	-3.11674e-10	0.000349598	-0.667801	-3.11674e-10	0.000354413	-0.658775	-3.11674e-10
186219624	rs62198805	1.28635e-10	0.078847	-3.11674e-10	0.00035473	-0.653229	-3.11674e-10	0.000359635	-0.644147	-3.11674e-10
186219656	rs850907	2.76459e-11	-1.84578	0.387128	4.75072e-05	-1.84081	-0.822897	4.80456e-05	-1.8411	-0.815984
186219709	rs959013	6.01641e-12	-1.77906	-1.20458	2.81073e-05	-1.77339	-1.41517	2.8271e-05	-1.77191	-1.41549
186220456	rs4667034	1.35116e-11	-0.728955	-1.44563	7.92995e-05	-0.819131	-1.33222	8.0813e-05	-0.803524	-1.33358
186220510	rs6757866	5.99431e-12	-1.77906	-1.20826	2.81453e-05	-1.77339	-1.41382	2.8309e-05	-1.77191	-1.41414
186220642	rs850908	1.32172e-10	-0.732622	0.838598	0.00163551	0.824707	0.0504162	0.0016703	0.832784	0.058738
186220730	rs6752797	1.23967e-10	0.0418867	-3.11674e-10	0.000344571	-0.682285	-3.11674e-10	0.000349297	-0.673314	-3.11674e-10
186220822	rs4544389	2.81119e-11	-0.193155	-1.24878	6.17462e-05	-0.984621	-1.41693	6.21518e-05	-0.982448	-1.41721
186221039	rs55725117	1.34084e-11	-0.736402	-1.44585	7.89127e-05	-0.82627	-1.32997	8.04135e-05	-0.810718	-1.33134
186221097	rs6739889	6.03877e-12	-1.77906	-1.20087	2.80702e-05	-1.77339	-1.41649	2.82338e-05	-1.77191	-1.4168
186221120	rs116784464	2.92364e-09	3.20245	-3.11674e-10	0.00429672	1.84102	-3.11674e-10	0.00430575	1.83847	-3.11674e-10
186221261	rs62198806	1.26274e-10	0.060323	-3.11674e-10	0.000349598	-0.667801	-3.11674e-10	0.000354413	-0.658775	-3.11674e-10
186221427	rs850909	2.40076e-11	-1.6116	0.011842	0.000151692	-1.71244	0.209705	0.000155407	-1.70611	0.222921
186221717	rs850911	2.30724e-11	-1.6439	0.00440343	0.000146914	-1.73652	0.201778	0.000150418	-1.73078	0.214962
186221885	rs850912	2.31112e-11	-1.60672	-0.0310915	0.000145441	-1.70875	0.163931	0.000148988	-1.70233	0.176964
186222266	rs62198807	1.17146e-10	-0.0147076	-3.11674e-10	0.000329627	-0.726624	-3.11674e-10	0.00033409	-0.717826	-3.11674e-10
186222311	rs12470588	2.8018e-11	-0.209186	-1.2361	6.05091e-05	-0.996183	-1.42561	6.09078e-05	-0.994025	-1.42585
186222467	rs116157084	8.26882e-11	-0.363052	-3.11674e-10	0.000162879	-1.43158	-3.11674e-10	0.000164753	-1.42479	-3.11674e-10
186222851	rs57855339	5.06836e-12	-1.84578	-1.30933	4.03547e-05	-1.7324	-1.09448	4.07359e-05	-1.73032	-1.0918
186223261	rs62198809	1.23606e-10	0.0389661	-3.11674e-10	0.000346718	-0.676074	-3.11674e-10	0.000351287	-0.667633	-3.11674e-10
186223316	rs850913	2.26065e-11	-1.8442	0.184312	4.28413e-05	-1.84412	-0.922966	4.33076e-05	-1.8443	-0.916605
186223491	rs62198810	1.25904e-10	0.0573882	-3.11674e-10	0.00035179	-0.661552	-3.11674e-10	0.000356445	-0.653058	-3.11674e-10
186223503	rs850914	1.44009e-10	0.0927223	0.0990241	0.000124693	-0.805259	-0.893471	0.00012777	-0.791929	-0.887074
186224432	rs72906836	1.20797e-10	0.015984	-3.11674e-10	0.000340502	-0.694164	-3.11674e-10	0.000344967	-0.685788	-3.11674e-10
186224664	rs11676956	4.45423e-12	-1.84556	-1.43872	4.25562e-05	-1.3313	-1.44246	4.26288e-05	-1.33435	-1.44236
186224712	rs11677074	4.47536e-12	-1.84108	-1.43846	4.60012e-05	-1.25364	-1.44227	4.60695e-05	-1.25692	-1.44217
186225350	rs850915	1.81257e-10	-1.04975	1.47154	0.00167122	0.391995	0.50473	0.00170782	0.399449	0.51429
186225476	rs850916	2.94342e-11	-1.81989	0.423924	4.8778e-05	-1.84011	-0.797196	4.93726e-05	-1.83972	-0.790118
186226016	rs62198823	1.23007e-10	0.0341137	-3.11674e-10	0.000345395	-0.679896	-3.11674e-10	0.000349942	-0.671468	-3.11674e-10
186226182	rs11678812	4.47492e-12	-1.8457	-1.43394	4.10335e-05	-1.37139	-1.43881	4.111e-05	-1.37432	-1.43867
186226239	rs72906843	1.88349e-11	-1.84242	-3.11674e-10	0.00011856	-1.74917	-3.11674e-10	0.000119098	-1.74929	-3.11674e-10
186226317	rs67204668	5.12598e-11	0.368802	-1.21002	9.05747e-05	-0.588398	-1.43001	9.12621e-05	-0.585276	-1.43023
186226575	rs68080970	5.1389e-11	0.28989	-1.1286	8.28322e-05	-0.661092	-1.44668	8.35188e-05	-0.657505	-1.44666
186226604	rs71430183	4.50459e-12	-1.84284	-1.43019	4.53116e-05	-1.27535	-1.43567	4.53845e-05	-1.27857	-1.4355
186226978	rs72906847	1.18557e-11	-1.00388	-1.30145	7.67161e-05	-0.92928	-1.25519	7.80107e-05	-0.915924	-1.25647
186227126	rs73047263	2.96676e-11	0.0232807	-1.41135	8.16065e-05	-0.718512	-1.40417	8.21281e-05	-0.716595	-1.40436
186227374	rs1100830	1.9991e-10	-1.12359	1.64333	0.00169803	0.266985	0.645655	0.00173544	0.274228	0.655554
186227408	rs112801589	7.56436e-11	-0.452096	-3.11674e-10	0.000155491	-1.478	-3.11674e-10	0.000157219	-1.4716	-3.11674e-10
186227554	rs67225722	2.97786e-11	0.0232807	-1.40762	8.12888e-05	-0.718512	-1.40807	8.18092e-05	-0.716595	-1.40825
186227764	rs62198824	1.16222e-10	-0.0226293	-3.11674e-10	0.000319178	-0.758836	-3.11674e-10	0.000323351	-0.7505	-3.11674e-10
186229004	rs4308095	3.11243e-11	-1.65686	0.316718	7.04456e-05	-1.83815	-0.431595	7.10809e-05	-1.83704	-0.428374
186229007	rs77194230	1.88812e-11	-1.83996	-3.11674e-10	0.0001168	-1.76412	-3.11674e-10	0.000117365	-1.76395	-3.11674e-10
186229055	rs2216848	4.31343e-11	-1.05847	0.044662	0.000176087	-1.3969	0.0432911	0.000178772	-1.39884	0.0557194
186229658	rs150198790	2.96336e-11	-1.52857e-10	-1.38922	0.00019271	-1.52857e-10	-1.2634	0.000193921	-1.52857e-10	-1.26179
186230350	rs10189108	1.84979e-11	-0.437915	-1.42255	5.8954e-05	-1.05256	-1.39527	5.92876e-05	-1.05135	-1.39548
186230419	rs142993177	4.08892e-09	3.53791	-3.11674e-10	0.00232888	1.22856	-3.11674e-10	0.00234499	1.2308	-3.11674e-10
186230626	rs113785970	3.10929e-11	-1.34115	-3.11674e-10	0.000118454	-1.75006	-3.11674e-10	0.000119227	-1.74821	-3.11674e-10
186231618	rs7593549	1.80687e-11	-0.466641	-1.4173	5.72949e-05	-1.07408	-1.40229	5.76191e-05	-1.0729	-1.40249
186231718	rs1579344	2.5447e-11	-1.5233	-0.0182293	0.00015781	-1.64084	0.177649	0.000161894	-1.63303	0.190737
186232188	rs7596555	1.09602e-10	-0.0812729	-3.11674e-10	0.000305081	-0.804008	-3.11674e-10	0.000309015	-0.795847	-3.11674e-10
186232258	rs149165580	7.79967e-10	1.88112	-3.11674e-10	0.0018817	1.01535	-3.11674e-10	0.00192051	1.03111	-3.11674e-10
186232469	rs1834164	2.40618e-11	-1.54529	-0.0522151	0.000149097	-1.66138	0.141395	0.000152875	-1.65395	0.154336
186232792	rs55782410	1.07666e-11	-1.1223	-1.27939	6.95172e-05	-1.05303	-1.22998	7.06188e-05	-1.0406	-1.23134
186233366	rs62198829	1.09602e-10	-0.0812729	-3.11674e-10	0.000305081	-0.804008	-3.11674e-10	0.000309015	-0.795847	-3.11674e-10
186233799	rs10183964	1.8616e-11	-0.437915	-1.41619	5.84631e-05	-1.05256	-1.40363	5.8795e-05	-1.05135	-1.40383
186234233	rs7604055	2.98632e-10	-0.909694	1.83078	0.00287991	0.60128	0.839649	0.00294882	0.609704	0.85022
186234448	rs13028532	1.12729e-11	-1.14812	-1.20761	0.000222805	0.0212217	-1.13951	0.000226422	0.0337314	-1.14057
186234733	rs4667038	2.7489e-11	-1.59149	0.127151	0.00016571	-1.69716	0.282817	0.000169735	-1.69048	0.295487
186234867	rs13034426	4.87371e-12	-1.83827	-1.356	5.06733e-05	-1.22558	-1.3736	5.07743e-05	-1.22893	-1.37292
186235182	rs66774798	1.88601e-11	-0.44184	-1.39924	5.92327e-05	-1.02254	-1.42057	5.957e-05	-1.02137	-1.42072
186235233	rs1364470	5.90773e-12	-1.73938	-1.26249	3.93767e-05	-1.40458	-1.44683	3.9646e-05	-1.40243	-1.44682
186235466	rs137963300	6.39793e-11	-1.52857e-10	-0.61957	0.000484751	-1.52857e-10	-0.340951	0.000486876	-1.52857e-10	-0.341227
186235593	rs114138570	2.00328e-11	-1.78076	-3.11674e-10	0.00015017	-1.51282	-3.11674e-10	0.000150646	-1.51431	-3.11674e-10
186235608	rs116434896	3.29962e-11	-1.28174	-3.11674e-10	0.000268619	-0.931292	-3.11674e-10	0.000270814	-0.927806	-3.11674e-10
186235831	rs7558315	3.66154e-11	-1.17766	-3.11674e-10	0.00013541	-1.61628	-3.11674e-10	0.000135005	-1.62393	-3.11674e-10
186236595	rs36086988	4.42858e-12	-1.84459	-1.44546	4.34237e-05	-1.31343	-1.44015	4.34767e-05	-1.31658	-1.44043
186237015	rs117487603	8.74728e-11	-1.52857e-10	-0.306801	0.000400488	-1.52857e-10	-0.531901	0.000401872	-1.52857e-10	-0.533103
186239607	rs1424528	3.2963e-11	-1.61103	0.32829	0.000258222	-1.71201	0.741242	0.000264687	-1.70567	0.754983
186239894	rs540043544	2.54048e-11	-1.54319	-3.11674e-10	0.00010795	-1.84292	-3.11674e-10	0.000108438	-1.84306	-3.11674e-10
186240504	rs9288114	1.55434e-11	-0.633636	-1.40085	5.13788e-05	-1.16777	-1.41759	5.16649e-05	-1.1667	-1.41776
186240664	rs10189609	2.73883e-11	-1.52878	0.0607702	0.000220318	-1.64841	0.51889	0.000226017	-1.64072	0.532093
186241518	rs2194507	3.86064e-11	-1.25555	0.130837	0.000205538	-1.5527	0.353744	0.000208792	-1.55412	0.36622
186241788	rs34317053	4.85784e-12	-1.80131	-1.39622	5.81003e-05	-1.02621	-1.43621	5.8163e-05	-1.03012	-1.43587
186242396	rs62198831	4.53786e-11	-0.963089	-3.11674e-10	0.000157534	-1.46494	-3.11674e-10	0.000156678	-1.47505	-3.11674e-10
186242437	rs115979227	1.06265e-09	-0.0599482	2.25034	0.0371826	2.43855	1.56046	0.039032	2.46059	1.58231
186243561	rs7599860	1.85418e-11	-0.412025	-1.44608	6.50052e-05	-1.00558	-1.34454	6.5782e-05	-0.998122	-1.34477
186244158	rs4667039	3.43348e-11	-1.25155	0.00957665	0.000174666	-1.54709	0.18538	0.00017727	-1.54844	0.196872
186244816	rs142174908	3.14328e-11	-0.960974	-0.369305	0.00018541	-0.791221	-0.510797	0.000189051	-0.776714	-0.510508
186245003	rs139625499	2.84271e-11	-1.52857e-10	-1.43078	0.000162899	-1.52857e-10	-1.43145	0.000163654	-1.52857e-10	-1.43148
186245161	rs66585748	4.68162e-12	-1.83459	-1.39989	4.77322e-05	-1.23058	-1.4284	4.78221e-05	-1.23379	-1.42796
186245226	rs144182697	7.32545e-11	-0.484189	-3.11674e-10	0.000115295	-1.77709	-3.11674e-10	0.000116067	-1.77507	-3.11674e-10
186245402	rs77129532	2.25425e-09	2.94244	-3.11674e-10	0.000335002	-0.710449	-3.11674e-10	0.000338005	-0.706176	-3.11674e-10
186245410	rs17331293	2.78578e-11	-1.45102	-3.11674e-10	0.000107642	-1.84577	-3.11674e-10	0.000108137	-1.84583	-3.11674e-10
186245653	rs17403192	5.01923e-12	-1.72626	-1.4386	2.65558e-05	-1.83345	-1.41189	2.66831e-05	-1.8341	-1.41111
186246020	rs17403205	2.16039e-11	-1.70526	-3.11674e-10	0.000124047	-1.70392	-3.11674e-10	0.000124607	-1.70407	-3.11674e-10
186246372	rs12469739	1.64346e-10	1.66401	-1.34016	0.00018169	-0.228652	-1.09363	0.000181876	-0.23103	-1.09488
186246807	rs115046736	1.76254e-10	0.393796	-3.11674e-10	0.0041137	1.79749	-3.11674e-10	0.00416863	1.80611	-3.11674e-10
186246892	rs1862994	2.01328e-11	-1.77578	-3.11674e-10	0.000144042	-1.55448	-3.11674e-10	0.000144659	-1.55486	-3.11674e-10
186247512	rs72906872	5.01101e-12	-1.76781	-1.39868	4.20826e-05	-1.36359	-1.42136	4.24354e-05	-1.35991	-1.42135
186247637	rs10931170	1.40238e-11	-1.66225	-0.475127	6.37924e-05	-1.75971	-0.609238	6.41364e-05	-1.76041	-0.607818
186248429	rs7565672	4.41785e-12	-1.84566	-1.44682	2.83538e-05	-1.75459	-1.42524	2.85444e-05	-1.75282	-1.42496
186248838	rs1345930	5.11269e-12	-1.74257	-1.40383	4.41335e-05	-1.30347	-1.43389	4.45169e-05	-1.29957	-1.4338
186249405	rs12997946	5.01043e-12	-1.77043	-1.39617	3.90629e-05	-1.42161	-1.4378	3.9399e-05	-1.41778	-1.43772
186249631	rs16823795	5.41633e-12	-1.71691	-1.3718	4.38627e-05	-1.30444	-1.43908	4.42592e-05	-1.30011	-1.43906
186250164	rs1364469	5.85909e-12	-1.82771	-1.18243	2.98463e-05	-1.81216	-1.31637	2.99937e-05	-1.8114	-1.31685
186250237	rs114520790	5.09155e-11	-0.847961	-3.11674e-10	0.000149628	-1.51644	-3.11674e-10	0.000150539	-1.51502	-3.11674e-10
186251114	rs10931171	1.25221e-11	-0.9495	-1.30114	4.34134e-05	-1.70666	-1.04716	4.36039e-05	-1.707	-1.04709
186251125	rs72906889	6.83454e-12	-1.42323	-1.43292	2.70742e-05	-1.82391	-1.4021	2.71967e-05	-1.82372	-1.40242
186252823	rs146953207	2.83303e-11	-1.52857e-10	-1.4342	0.000182075	-1.52857e-10	-1.32017	0.000182927	-1.52857e-10	-1.32015
186253148	rs55635316	1.37782e-11	-0.813648	-1.34139	4.79235e-05	-1.56328	-1.09169	4.81434e-05	-1.56319	-1.09187
186253296	rs17403226	1.23674e-11	-0.923702	-1.33937	4.55132e-05	-1.61939	-1.0872	4.57206e-05	-1.6193	-1.08739
186253749	rs75608411	5.17187e-12	-1.76037	-1.37452	3.77073e-05	-1.44972	-1.44502	3.80113e-05	-1.44637	-1.44499
186253890	rs72906893	7.24786e-12	-1.36281	-1.43461	2.75919e-05	-1.79082	-1.41624	2.77199e-05	-1.79057	-1.41651
186253895	rs58010872	5.70078e-12	-1.71648	-1.32105	3.98735e-05	-1.74514	-1.09374	4.0016e-05	-1.74536	-1.0946
186253979	rs72906895	1.91612e-11	-1.82524	-3.11674e-10	0.000107828	-1.84405	-3.11674e-10	0.00010831	-1.84424	-3.11674e-10
186254129	rs17331341	2.54224e-11	-1.5425	-3.11674e-10	0.00014765	-1.52974	-3.11674e-10	0.000148424	-1.52917	-3.11674e-10
186254860	rs72906898	1.9128e-11	-1.82698	-3.11674e-10	0.000107776	-1.84453	-3.11674e-10	0.000108261	-1.8447	-3.11674e-10
186255088	rs16826790	1.33906e-11	-0.84139	-1.34218	4.71686e-05	-1.57771	-1.09315	4.73848e-05	-1.57761	-1.09332
186255407	rs1364481	5.98694e-11	-1.52857e-10	-0.685963	0.000320752	-1.52857e-10	-0.753918	0.000322502	-1.52857e-10	-0.753128
186255764	rs1862993	1.30429e-11	-0.884364	-1.32552	4.3406e-05	-1.66572	-1.08827	4.35907e-05	-1.66619	-1.08821
186256775	rs1364482	6.22306e-11	-1.52857e-10	-0.647282	0.000345535	-1.52857e-10	-0.679492	0.000347432	-1.52857e-10	-0.678669
186257095	rs1424540	1.45075e-11	-0.772621	-1.33084	4.55014e-05	-1.60938	-1.09746	4.56735e-05	-1.61032	-1.0974
186257320	rs191990330	3.00234e-11	-1.52857e-10	-1.37615	0.000197057	-1.52857e-10	-1.24109	0.000198065	-1.52857e-10	-1.24064
186258029	rs183538908	7.55036e-11	-1.52857e-10	-0.453948	0.000384777	-1.52857e-10	-0.571923	0.00038678	-1.52857e-10	-0.571381
186258098	rs72908810	1.21452e-11	-0.931008	-1.35018	4.41504e-05	-1.62899	-1.10799	4.43472e-05	-1.62903	-1.10816
186258409	rs17403303	7.18315e-12	-1.40721	-1.39918	2.69678e-05	-1.82992	-1.40002	2.70962e-05	-1.82974	-1.40011
186258731	rs144777893	2.05222e-11	-1.75662	-3.11674e-10	0.000108452	-1.83828	-3.11674e-10	0.000109026	-1.83765	-3.11674e-10
186259284	rs3931750	6.03008e-11	-1.52857e-10	-0.678784	0.000321262	-1.52857e-10	-0.752328	0.000323065	-1.52857e-10	-0.751385
186259319	rs2059358	1.23932e-11	-0.923711	-1.33727	4.41716e-05	-1.65235	-1.08416	4.43636e-05	-1.65249	-1.08433
186259368	rs11689459	7.39455e-12	-1.44086	-1.33652	3.01898e-05	-1.82884	-1.28824	3.03397e-05	-1.8287	-1.28808
186259653	rs2059359	1.22963e-11	-0.917605	-1.35122	4.32012e-05	-1.64954	-1.10917	4.33884e-05	-1.64969	-1.10936
186259814	rs117699249	3.04845e-11	-1.52857e-10	-1.36091	0.000214481	-1.52857e-10	-1.15637	0.000215574	-1.52857e-10	-1.15593
186260251	rs17403310	2.73633e-11	-1.46893	-3.11674e-10	0.000159153	-1.45472	-3.11674e-10	0.000159997	-1.45408	-3.11674e-10
186260445	rs10497664	4.75875e-12	-1.77698	-1.44116	2.5833e-05	-1.84054	-1.4324	2.59464e-05	-1.8409	-1.4323
186260603	rs17331432	1.42412e-11	-0.791849	-1.33014	4.36464e-05	-1.65221	-1.09626	4.38051e-05	-1.65329	-1.09619
186260685	rs6751674	7.63186e-12	-1.42407	-1.32173	3.12257e-05	-1.82526	-1.25808	3.13812e-05	-1.82511	-1.25792
186261039	rs72908823	1.89967e-11	-1.83386	-3.11674e-10	0.000107643	-1.84577	-3.11674e-10	0.000108141	-1.8458	-3.11674e-10
186261416	rs72908826	1.90683e-11	-1.8301	-3.11674e-10	0.000107699	-1.84525	-3.11674e-10	0.000108189	-1.84536	-3.11674e-10
186261429	rs60943176	6.44416e-12	-1.71162	-1.20334	4.88344e-05	-1.74896	-0.887191	4.90563e-05	-1.74915	-0.887122
186261463	rs117470509	2.88466e-11	-1.52857e-10	-1.41614	0.000191145	-1.52857e-10	-1.27155	0.00019204	-1.52857e-10	-1.27153
186261699	rs77134521	3.609e-11	-1.19211	-3.11674e-10	0.000107752	-1.84475	-3.11674e-10	0.00010826	-1.8447	-3.11674e-10
186261991	rs138585846	2.34359e-11	-1.62386	-3.11674e-10	0.000198791	-1.23233	-3.11674e-10	0.000199267	-1.23459	-3.11674e-10
186262364	rs7592271	4.47797e-12	-1.83359	-1.44537	3.20053e-05	-1.70965	-1.34903	3.22278e-05	-1.70749	-1.34891
186262443	rs13396562	7.40991e-12	-1.45134	-1.32397	3.12431e-05	-1.82195	-1.26084	3.13964e-05	-1.82187	-1.26068
186262739	rs1013801	1.17971e-11	-1.81502	-0.495256	5.66058e-05	-1.79357	-0.694909	5.696e-05	-1.79252	-0.694363
186263008	rs1559529	9.92346e-12	-1.15234	-1.33089	2.94694e-05	-1.70241	-1.43883	2.96029e-05	-1.70262	-1.43874
186263032	rs17403401	1.90817e-11	-1.8294	-3.11674e-10	0.000107714	-1.84511	-3.11674e-10	0.000108203	-1.84523	-3.11674e-10
186263063	rs7581657	1.394e-11	-0.833298	-1.31007	4.45061e-05	-1.66691	-1.06205	4.46729e-05	-1.66789	-1.06198
186263487	rs72908838	1.21978e-11	-0.938125	-1.33875	4.38964e-05	-1.6559	-1.08686	4.409e-05	-1.65597	-1.08703
186264360	rs12470221	6.01674e-11	-1.52857e-10	-0.680999	0.000320586	-1.52857e-10	-0.754435	0.000322385	-1.52857e-10	-0.753492
186264380	rs72908839	1.89792e-11	-1.83478	-3.11674e-10	0.000107637	-1.84582	-3.11674e-10	0.000108137	-1.84584	-3.11674e-10
186265033	rs6711108	9.95284e-12	-1.17313	-1.30715	4.02844e-05	-1.77743	-1.05119	4.04677e-05	-1.77748	-1.05125
186265044	rs78281653	9.8966e-12	-1.84184	-0.644093	4.6081e-05	-1.84111	-0.853074	4.6456e-05	-1.84037	-0.850365
186265054	rs77102591	1.36709e-11	-1.82264	-0.340219	6.42765e-05	-1.84542	-0.515968	6.47584e-05	-1.84561	-0.512965
186265388	rs76638094	2.01655e-11	-1.77415	-3.11674e-10	0.000177948	-1.3431	-3.11674e-10	0.000178723	-1.3434	-3.11674e-10
186265840	rs140848110	4.80555e-11	-1.52857e-10	-0.905772	0.000278321	-1.52857e-10	-0.895809	0.000279553	-1.52857e-10	-0.896047
186266064	rs1424529	5.45547e-11	-1.52857e-10	-0.778926	0.000293708	-1.52857e-10	-0.841999	0.000295411	-1.52857e-10	-0.840871
186266549	rs16826807	2.67855e-11	-1.3811	-0.109164	0.000108561	-1.83874	0.00146923	0.000109441	-1.83945	0.00559527
186266652	rs72908844	6.08465e-11	-1.83677	1.167	0.000777645	-1.81401	1.9457	0.000793525	-1.8142	1.96145
186266890	rs72908847	6.00394e-11	-1.83765	1.15452	0.000765393	-1.81568	1.93148	0.000781001	-1.81586	1.9472
186267633	rs72908849	5.66009e-11	-1.83927	1.09717	0.000731293	-1.81887	1.8891	0.00074659	-1.81905	1.90533
186267677	rs76955665	1.11153e-11	-1.82885	-0.540953	5.32054e-05	-1.84139	-0.709034	5.35829e-05	-1.84206	-0.705945
186267878	rs72908855	1.96937e-11	-1.59018	-0.207652	9.94857e-05	-1.84424	-0.0803367	0.000100291	-1.84396	-0.0772076
186267921	rs13006333	4.52911e-12	-1.83592	-1.43168	2.72088e-05	-1.80222	-1.41882	2.73699e-05	-1.80082	-1.41897
186268075	rs16826813	1.45325e-11	-1.5975	-0.504241	6.52907e-05	-1.8436	-0.502138	6.58431e-05	-1.84327	-0.498691
186268225	rs11689336	7.09165e-12	-1.50403	-1.31518	3.26207e-05	-1.81936	-1.22028	3.27884e-05	-1.81928	-1.21988
186268429	rs72908864	5.04567e-11	-1.84302	0.98601	0.000630878	-1.83911	1.76163	0.000643958	-1.83915	1.77754
186268512	rs56327018	5.6572e-12	-1.63051	-1.41469	2.56494e-05	-1.84174	-1.43833	2.57786e-05	-1.84135	-1.43835
186269899	rs10931172	2.11952e-11	-1.57521	-0.149144	0.000107392	-1.84519	-0.00290866	0.000108324	-1.84501	0.000900929
186270567	rs77816678	1.96664e-11	-1.79922	-3.11674e-10	0.000142411	-1.56587	-3.11674e-10	0.000142543	-1.56959	-3.11674e-10
186272059	rs16826817	6.67574e-12	-1.43486	-1.44479	2.55609e-05	-1.84073	-1.4428	2.56679e-05	-1.84114	-1.44286
186272255	rs12622713	4.89409e-12	-1.75017	-1.43993	2.8085e-05	-1.74261	-1.44674	2.82743e-05	-1.74053	-1.44676
186272532	rs7557163	6.53421e-11	-1.52857e-10	-0.598492	0.000334883	-1.52857e-10	-0.710805	0.000336888	-1.52857e-10	-0.709487
186272645	rs55654206	2.08638e-11	-1.74011	-3.11674e-10	0.000114342	-1.78539	-3.11674e-10	0.000114764	-1.78636	-3.11674e-10
186272657	rs61375786	1.88492e-11	-1.30784	-0.533821	8.07039e-05	-1.8277	-0.306094	8.12495e-05	-1.82884	-0.302869
186273038	rs79618953	1.02069e-10	-0.152478	-3.11674e-10	0.000237534	-1.05427	-3.11674e-10	0.000238691	-1.05407	-3.11674e-10
186273496	rs36018977	1.99954e-11	-1.78263	-3.11674e-10	0.000118448	-1.75011	-3.11674e-10	0.000118851	-1.75136	-3.11674e-10
186274027	rs72908868	2.22095e-11	-1.67761	-3.11674e-10	0.000120088	-1.73636	-3.11674e-10	0.00012049	-1.73767	-3.11674e-10
186274617	rs2216849	6.37117e-11	-1.52857e-10	-0.623762	0.000327097	-1.52857e-10	-0.734329	0.000329048	-1.52857e-10	-0.733033
186274781	rs76418209	2.98869e-11	-1.52857e-10	-1.38071	0.00019726	-1.52857e-10	-1.24006	0.000198219	-1.52857e-10	-1.23986
186274906	rs72908870	2.2804e-11	-1.65119	-3.11674e-10	0.000122697	-1.71487	-3.11674e-10	0.000123093	-1.7163	-3.11674e-10
186275459	rs72908872	2.04517e-11	-1.76006	-3.11674e-10	0.000112659	-1.80022	-3.11674e-10	0.000113089	-1.80106	-3.11674e-10
186275499	rs13387015	6.21847e-12	-1.5491	-1.4015	2.79251e-05	-1.83635	-1.35871	2.80636e-05	-1.83624	-1.35852
186275689	rs56172625	2.0925e-11	-1.73719	-3.11674e-10	0.000113639	-1.79156	-3.11674e-10	0.00011411	-1.79208	-3.11674e-10
186275756	rs1424537	5.71882e-12	-1.59038	-1.44398	2.5667e-05	-1.84364	-1.43574	2.57953e-05	-1.84337	-1.43568
186276031	rs56311678	2.26772e-11	-1.65677	-3.11674e-10	0.000122138	-1.71944	-3.11674e-10	0.000122535	-1.72084	-3.11674e-10
186276387	rs2370109	6.42189e-11	-1.52857e-10	-0.615832	0.00032952	-1.52857e-10	-0.72695	0.000331488	-1.52857e-10	-0.725647
186276714	rs72892408	6.70879e-11	-1.84574	1.27361	0.00087472	-1.8414	2.09072	0.000893551	-1.84146	2.10743
186276769	rs72892409	6.7526e-11	-1.84565	1.28003	0.000884443	-1.83767	2.09804	0.00090348	-1.83775	2.11477
186278042	rs149951278	6.28907e-11	-1.52857e-10	-0.636731	0.000369716	-1.52857e-10	-0.611851	0.000371933	-1.52857e-10	-0.610524
186278153	rs149449763	5.96564e-12	-1.54864	-1.44347	2.54409e-05	-1.84579	-1.44244	2.55592e-05	-1.84574	-1.4425
186278498	rs113238145	1.96839e-11	-1.26551	-0.532824	7.99277e-05	-1.81928	-0.324185	8.0457e-05	-1.82066	-0.320854
186278714	rs2161852	4.46149e-12	-1.8384	-1.44425	2.55578e-05	-1.83961	-1.44404	2.56896e-05	-1.83911	-1.44404
186278865	rs78169746	1.27917e-11	-1.3476	-0.88173	4.80095e-05	-1.83438	-0.818804	4.83231e-05	-1.83528	-0.816044
186278986	rs72892415	2.25464e-11	-1.66255	-3.11674e-10	0.000121563	-1.72416	-3.11674e-10	0.000121961	-1.72553	-3.11674e-10
186279833	rs180779251	2.50448e-10	0.745122	-3.11674e-10	0.000344082	-0.683705	-3.11674e-10	0.000346212	-0.682186	-3.11674e-10
186280091	rs77750613	2.85508e-10	-1.52857e-10	0.876142	0.0051933	-1.52857e-10	2.03054	0.00529485	-1.52857e-10	2.04525
186280606	rs7599476	1.0894e-11	-1.80198	-0.587941	7.076e-05	-1.84291	-0.422379	7.13388e-05	-1.84334	-0.418455
186281516	rs2194509	4.48594e-12	-1.83373	-1.44345	2.54716e-05	-1.84279	-1.44423	2.55992e-05	-1.84244	-1.44423
186281523	rs1364480	5.15372e-12	-1.84552	-1.29289	2.92638e-05	-1.83816	-1.31008	2.94269e-05	-1.83756	-1.30977
186281717	rs114704188	3.44897e-11	-1.23747	-3.11674e-10	0.000132359	-1.63907	-3.11674e-10	0.000133653	-1.63399	-3.11674e-10
186282227	rs17403498	7.83658e-11	-1.81063	1.39388	0.000936317	-1.81848	2.13584	0.000956424	-1.81887	2.15283
186282310	rs72892419	6.692e-11	-1.84545	1.27082	0.000870916	-1.84258	2.08754	0.000889665	-1.84263	2.10424
186282807	rs6712463	6.13007e-12	-1.52263	-1.4423	2.5481e-05	-1.84557	-1.44108	2.55962e-05	-1.84566	-1.44113
186282856	rs6712480	6.13007e-12	-1.52263	-1.4423	2.5481e-05	-1.84557	-1.44108	2.55962e-05	-1.84566	-1.44113
186283088	rs72892423	7.23793e-11	-1.84573	1.34953	0.000953736	-1.84141	2.17722	0.000974465	-1.84147	2.19413
186283241	rs10177733	1.11482e-11	-1.81901	-0.547837	7.37704e-05	-1.84583	-0.3778	7.4423e-05	-1.84584	-0.373634
186283318	rs17331619	8.4844e-11	-1.82723	1.48991	0.00103668	-1.82439	2.24359	0.00105932	-1.82469	2.26083
186283383	rs79123036	2.6206e-11	-1.51214	-3.11674e-10	0.00022673	-1.10083	-3.11674e-10	0.000227549	-1.10187	-3.11674e-10
186283545	rs72892430	6.13699e-12	-1.52263	-1.44117	2.55132e-05	-1.84557	-1.43982	2.56284e-05	-1.84566	-1.43988
186283756	rs9288115	6.43701e-12	-1.62683	-1.28924	2.88594e-05	-1.84557	-1.31657	2.90134e-05	-1.84546	-1.31602
186283865	rs72892433	6.23589e-11	-1.84562	1.20039	0.0008041	-1.84202	2.00716	0.000821251	-1.84208	2.02367
186283892	rs10191779	8.35082e-11	-1.52857e-10	-0.353184	0.000420408	-1.52857e-10	-0.483361	0.00042319	-1.52857e-10	-0.481416
186284016	rs140617151	5.27253e-11	-1.79395	0.980914	0.0006872	-1.74774	1.75578	0.000701339	-1.74792	1.77168
186289830	rs143613147	8.52006e-11	-1.84577	1.51265	0.00114569	-1.84342	2.36259	0.00117116	-1.84342	2.37993
186289842	rs6740604	5.03781e-12	-1.84578	-1.31538	2.87078e-05	-1.83692	-1.3305	2.88698e-05	-1.83623	-1.33022
186289960	rs150671604	6.34e-12	-1.49487	-1.43638	2.57768e-05	-1.84063	-1.43448	2.58829e-05	-1.84109	-1.43456
186290142	rs151190202	2.17699e-11	-1.25688	-0.440714	8.94937e-05	-1.81016	-0.220254	9.00937e-05	-1.81187	-0.216513
186290193	rs72892435	2.17686e-11	-1.69766	-3.11674e-10	0.000118175	-1.75242	-3.11674e-10	0.000118583	-1.75362	-3.11674e-10
186290480	rs17331626	9.58511e-12	-1.35759	-1.16033	4.61435e-05	-1.83785	-0.854978	4.6352e-05	-1.83823	-0.854745
186290687	rs72892438	5.7142e-11	-1.8441	1.11151	0.000723805	-1.84558	1.90552	0.000739103	-1.84558	1.92178
186290998	rs72892440	6.11303e-12	-1.5223	-1.44541	2.5634e-05	-1.84348	-1.43719	2.57463e-05	-1.84379	-1.43715
186291074	rs72892443	6.79365e-11	-1.81956	1.26001	0.000805593	-1.81831	1.9853	0.000822604	-1.81869	2.00193
186291272	rs78855538	2.00469e-11	-1.78006	-3.11674e-10	0.000125739	-1.69038	-3.11674e-10	0.000126308	-1.69051	-3.11674e-10
186291591	rs56009988	2.05399e-11	-1.75576	-3.11674e-10	0.000112441	-1.80216	-3.11674e-10	0.000112914	-1.80261	-3.11674e-10
186291818	rs17403547	8.31077e-11	-1.83471	1.47672	0.00102254	-1.82334	2.22879	0.00104467	-1.82378	2.246
186293022	rs1477454	5.52631e-12	-1.66594	-1.40266	2.66151e-05	-1.83683	-1.40628	2.67405e-05	-1.8371	-1.40595
186293179	rs17331682	5.69615e-11	-1.8194	1.08364	0.000642361	-1.84576	1.78633	0.000655913	-1.84568	1.80247
186293219	rs67638453	4.855e-11	-1.84555	0.950013	0.000618148	-1.81813	1.72027	0.000631657	-1.81697	1.73608
186293335	rs13036091	4.45247e-12	-1.84043	-1.44424	2.5359e-05	-1.84482	-1.44663	2.54804e-05	-1.84471	-1.44662
186293415	rs35815004	4.70801e-11	-1.84561	0.919326	0.000594334	-1.82213	1.68498	0.00060718	-1.82112	1.70071
186293534	rs115634606	2.14348e-11	-1.71312	-3.11674e-10	0.000148422	-1.52453	-3.11674e-10	0.00014908	-1.52475	-3.11674e-10
186293599	rs17403617	9.17272e-12	-1.40279	-1.1591	4.86178e-05	-1.84268	-0.797921	4.88483e-05	-1.84291	-0.797608
186293851	rs67992386	4.7077e-11	-1.84567	0.919326	0.000594857	-1.82125	1.68498	0.000607739	-1.8202	1.70071
186293957	rs111631200	2.40762e-11	-1.5969	-3.11674e-10	0.000149218	-1.51917	-3.11674e-10	0.000149754	-1.52024	-3.11674e-10
186293980	rs6735605	1.96945e-11	-1.34939	-0.4484	9.08902e-05	-1.82995	-0.184981	9.15586e-05	-1.83109	-0.18117
186294167	rs17331724	2.16087e-11	-1.70503	-3.11674e-10	0.000117488	-1.75825	-3.11674e-10	0.000117898	-1.75942	-3.11674e-10
186294563	rs17403638	7.29014e-11	-1.83591	1.34689	0.000865734	-1.84405	2.08304	0.000884866	-1.84371	2.09991
186294834	rs72892459	2.18456e-11	-1.69413	-3.11674e-10	0.000122469	-1.71673	-3.11674e-10	0.000122866	-1.71814	-3.11674e-10
186294893	rs114587435	2.72598e-11	-1.47272	-3.11674e-10	0.000112119	-1.80502	-3.11674e-10	0.000112695	-1.80455	-3.11674e-10
186295052	rs11676655	5.02814e-11	-1.84567	0.985177	0.000635716	-1.82125	1.75142	0.000649459	-1.8202	1.7671
186295898	rs117750301	3.27514e-11	-1.52857e-10	-1.28918	0.000183801	-1.52857e-10	-1.31073	0.000184597	-1.52857e-10	-1.31106
186297074	rs2113533	1.30139e-11	-1.41613	-0.795981	5.23609e-05	-1.83991	-0.726512	5.27384e-05	-1.8406	-0.723294
186297215	rs13014885	6.43145e-11	-1.8317	1.21736	0.000743856	-1.84212	1.92938	0.000759946	-1.84167	1.94568
186297338	rs13015110	6.52512e-11	-1.83682	1.23693	0.000763088	-1.83862	1.95141	0.00077977	-1.838	1.96777
186297357	rs13014616	5.15756e-11	-1.84529	1.01021	0.000656471	-1.81782	1.78011	0.000670756	-1.81669	1.79586
186297783	rs35630311	6.45637e-11	-1.82132	1.21085	0.000735838	-1.84562	1.92205	0.000751507	-1.84549	1.93833
186297979	rs77126608	1.34394e-11	-1.39781	-0.782126	5.32117e-05	-1.8376	-0.712713	5.3588e-05	-1.83841	-0.709505
186299068	rs66941454	6.72786e-11	-1.83975	1.27047	0.000794937	-1.83545	1.98913	0.000812486	-1.83471	2.00558
186299518	rs66759141	6.77232e-11	-1.83975	1.27705	0.000800847	-1.83545	1.99654	0.000818541	-1.83471	2.013
186299528	rs1477457	4.46114e-11	-1.52857e-10	-0.980139	0.000269918	-1.52857e-10	-0.926468	0.000271541	-1.52857e-10	-0.925126
186299579	rs151103283	1.91162e-11	-1.82759	-3.11674e-10	0.000123057	-1.71194	-3.11674e-10	0.000123285	-1.71474	-3.11674e-10
186299721	rs12617672	1.05939e-11	-1.55333	-0.864525	4.8821e-05	-1.8456	-0.790822	4.91822e-05	-1.8457	-0.788004
186299884	rs72892481	2.14738e-11	-1.7113	-3.11674e-10	0.000116911	-1.76318	-3.11674e-10	0.000117322	-1.76431	-3.11674e-10
186299896	rs2113532	4.7328e-12	-1.77834	-1.44527	2.76235e-05	-1.77193	-1.43399	2.78082e-05	-1.76999	-1.43392
186299927	rs190311160	1.94808e-11	-1.8087	-3.11674e-10	0.000139032	-1.58988	-3.11674e-10	0.000139184	-1.59344	-3.11674e-10
186300162	rs79048301	1.23469e-11	-1.48118	-0.783542	5.27557e-05	-1.84548	-0.713429	5.31666e-05	-1.84563	-0.710182
186300310	rs6731674	4.91333e-11	-1.84567	0.962079	0.000624829	-1.82125	1.73414	0.000638439	-1.8202	1.74999
186300457	rs145812831	5.27328e-11	-0.812891	-3.11674e-10	0.000478248	-0.354456	-3.11674e-10	0.000480272	-0.354885	-3.11674e-10
186300489	rs72892484	2.01135e-11	-1.77674	-3.11674e-10	0.000110651	-1.81821	-3.11674e-10	0.000111125	-1.81858	-3.11674e-10
186300830	rs115371881	2.01135e-11	-1.77674	-3.11674e-10	0.000110651	-1.81821	-3.11674e-10	0.000111125	-1.81858	-3.11674e-10
186301351	rs1424538	4.41265e-11	-1.52857e-10	-0.991069	0.00026682	-1.52857e-10	-0.938013	0.000268419	-1.52857e-10	-0.936686
186301501	rs4347782	1.84535e-11	-1.43733	-0.425549	9.20529e-05	-1.84291	-0.159308	9.27983e-05	-1.84335	-0.155458
186301520	rs78856422	2.09875e-11	-1.7342	-3.11674e-10	0.00011148	-1.81074	-3.11674e-10	0.000111935	-1.81132	-3.11674e-10
186301544	rs72892495	2.05607e-11	-1.75475	-3.11674e-10	0.000112262	-1.80375	-3.11674e-10	0.000112734	-1.8042	-3.11674e-10
186302078	rs13395388	6.25803e-12	-1.5663	-1.37797	2.8146e-05	-1.83291	-1.35427	2.82879e-05	-1.83284	-1.35396
186302101	rs75702452	1.18072e-11	-1.48118	-0.828243	4.96509e-05	-1.84548	-0.774085	5.00314e-05	-1.84563	-0.770962
186303297	rs16826853	1.84971e-11	-1.43733	-0.42319	9.25961e-05	-1.84291	-0.153425	9.33594e-05	-1.84335	-0.14943
186303385	rs72894403	6.80497e-12	-1.45204	-1.40844	2.75593e-05	-1.80892	-1.39933	2.76674e-05	-1.80955	-1.39943
186303464	rs115043064	6.32732e-11	-0.630667	-3.11674e-10	0.00100091	0.384079	-3.11674e-10	0.00100034	0.378862	-3.11674e-10
186303487	rs767036	1.84662e-11	-1.41946	-0.442731	9.05491e-05	-1.84123	-0.177466	9.12742e-05	-1.84178	-0.173589
186303530	rs767037	8.63174e-12	-1.50344	-1.11924	5.14691e-05	-1.84489	-0.73871	5.17314e-05	-1.84479	-0.738384
186303945	rs11892010	2.01135e-11	-1.77674	-3.11674e-10	0.000110651	-1.81821	-3.11674e-10	0.000111125	-1.81858	-3.11674e-10
186304128	rs2113531	7.00433e-12	-1.41158	-1.42002	2.73793e-05	-1.80263	-1.41217	2.74868e-05	-1.80328	-1.41225
186304200	rs2042507	5.85601e-12	-1.61708	-1.39358	2.7085e-05	-1.82787	-1.39773	2.72107e-05	-1.82824	-1.39739
186304202	rs2113530	1.90516e-11	-1.38258	-0.4484	9.02783e-05	-1.83671	-0.184981	9.09742e-05	-1.83749	-0.18117
186304307	rs35920523	5.00757e-11	-1.84551	0.980914	0.000639575	-1.81956	1.75578	0.000653565	-1.81847	1.77168
186305011	rs77477595	7.53288e-12	-1.84575	-0.913101	4.15579e-05	-1.84288	-0.954615	4.18793e-05	-1.84229	-0.952157
186305213	rs78470965	7.29667e-11	-0.488126	-3.11674e-10	0.000190423	-1.27534	-3.11674e-10	0.000191124	-1.27632	-3.11674e-10
186305376	rs7607003	6.03784e-12	-1.60779	-1.37229	2.81982e-05	-1.83762	-1.34771	2.83401e-05	-1.83757	-1.34739
186305497	rs79900440	1.23469e-11	-1.48118	-0.783542	5.27557e-05	-1.84548	-0.713429	5.31666e-05	-1.84563	-0.710182
186306900	rs72894414	2.23272e-11	-1.67232	-3.11674e-10	0.000120602	-1.73209	-3.11674e-10	0.000121003	-1.73343	-3.11674e-10
186307420	rs76049423	1.88325e-11	-1.44612	-0.396426	9.3346e-05	-1.84361	-0.144658	9.41157e-05	-1.84399	-0.140719
186307437	rs72894415	2.0012e-11	-1.7818	-3.11674e-10	0.000110301	-1.82137	-3.11674e-10	0.000110777	-1.82172	-3.11674e-10
186307477	rs79647816	1.88325e-11	-1.44612	-0.396426	9.3346e-05	-1.84361	-0.144658	9.41157e-05	-1.84399	-0.140719
186307538	rs72894417	2.0012e-11	-1.7818	-3.11674e-10	0.000110301	-1.82137	-3.11674e-10	0.000110777	-1.82172	-3.11674e-10
186307963	rs76964621	1.82419e-11	-1.45482	-0.419593	9.09127e-05	-1.84422	-0.170468	9.16641e-05	-1.84454	-0.166568
186308166	rs71430186	5.22701e-11	-1.84529	1.02358	0.000672853	-1.81782	1.80476	0.000687678	-1.81669	1.82078
186308604	rs34969380	5.37267e-11	-1.83689	1.04267	0.000703704	-1.79488	1.82666	0.000719594	-1.79328	1.84273
186308908	rs75992008	3.47172e-11	-1.52857e-10	-1.23089	0.000254192	-1.52857e-10	-0.986495	0.000255425	-1.52857e-10	-0.98631
186309153	rs79522127	1.88903e-11	-1.83948	-3.11674e-10	0.000108101	-1.84152	-3.11674e-10	0.000108598	-1.84159	-3.11674e-10
186309379	rs72894421	2.05203e-11	-1.75671	-3.11674e-10	0.000112113	-1.80508	-3.11674e-10	0.000112585	-1.80553	-3.11674e-10
186309682	rs1364484	1.20703e-11	-1.4977	-0.789676	5.16666e-05	-1.84581	-0.733961	5.20732e-05	-1.84584	-0.730749
186309738	rs10202955	6.34808e-12	-1.58334	-1.34663	2.89493e-05	-1.84063	-1.31841	2.90959e-05	-1.84059	-1.31805
186310248	rs80351194	1.23229e-11	-1.48949	-0.777178	5.23495e-05	-1.8457	-0.720947	5.276e-05	-1.84578	-0.717705
186310420	rs12693410	4.37634e-11	-1.52857e-10	-0.999332	0.0002645	-1.52857e-10	-0.946746	0.000266083	-1.52857e-10	-0.94543
186310619	rs66554560	6.24828e-12	-1.49938	-1.44644	2.59808e-05	-1.82236	-1.44487	2.60888e-05	-1.82287	-1.44486
186311159	rs12988744	5.35947e-11	-1.84551	1.04883	0.000691412	-1.81956	1.83371	0.000706671	-1.81847	1.8498
186311320	rs2161851	6.33349e-12	-1.57168	-1.3606	2.86399e-05	-1.8355	-1.33429	2.87845e-05	-1.83545	-1.33395
186311990	rs11675629	5.42597e-11	-1.84551	1.06116	0.000701256	-1.81956	1.84785	0.000716757	-1.81847	1.86397
186312255	rs11686861	5.49621e-11	-1.84501	1.07352	0.000713789	-1.81602	1.86202	0.000729644	-1.81486	1.87818
186312326	rs11686896	6.67942e-12	-1.46175	-1.41735	2.71214e-05	-1.81185	-1.41241	2.7229e-05	-1.81245	-1.4125
186313084	rs79314518	1.2246e-11	-1.48949	-0.783441	5.20092e-05	-1.8457	-0.727469	5.24163e-05	-1.84578	-0.724241
186313151	rs13028718	6.30455e-12	-1.49016	-1.4467	2.60648e-05	-1.81992	-1.44408	2.61726e-05	-1.82044	-1.44408
186313180	rs72894440	2.0643e-11	-1.75075	-3.11674e-10	0.000112569	-1.80102	-3.11674e-10	0.000113041	-1.80149	-3.11674e-10
186313290	rs78682630	1.82652e-11	-1.44612	-0.427013	9.02182e-05	-1.84361	-0.17874	9.09575e-05	-1.84399	-0.174852
186313607	rs72894442	2.0012e-11	-1.7818	-3.11674e-10	0.000110301	-1.82137	-3.11674e-10	0.000110777	-1.82172	-3.11674e-10
186313994	rs6716739	6.38833e-12	-1.56462	-1.35904	2.84613e-05	-1.83409	-1.34195	2.86057e-05	-1.83404	-1.34159
186314118	rs78760044	1.2246e-11	-1.48949	-0.783441	5.20092e-05	-1.8457	-0.727469	5.24163e-05	-1.84578	-0.724241
186314367	rs11673741	4.34156e-11	-1.52857e-10	-1.00731	0.000262278	-1.52857e-10	-0.955181	0.000263845	-1.52857e-10	-0.953877
186314795	rs10931174	5.57138e-12	-1.67265	-1.38784	2.70568e-05	-1.83828	-1.38837	2.71864e-05	-1.83853	-1.38799
186314864	rs10803984	5.87286e-12	-1.57209	-1.4357	2.61551e-05	-1.82942	-1.43112	2.62668e-05	-1.82972	-1.43121
186314913	rs11691490	4.40486e-11	-1.82925	0.836411	0.00056827	-1.77147	1.58948	0.000580884	-1.76965	1.60496
186315022	rs11691615	5.64095e-11	-1.84384	1.09835	0.000738605	-1.81028	1.89046	0.000755143	-1.80901	1.90668
186315252	rs55748350	1.21475e-11	-1.48949	-0.791519	5.08087e-05	-1.8457	-0.75082	5.12061e-05	-1.84578	-0.7476
186315289	rs77869108	1.22233e-11	-1.48949	-0.785294	5.11358e-05	-1.8457	-0.744405	5.15364e-05	-1.84578	-0.741169
186315291	rs12151403	5.68401e-12	-1.59628	-1.4442	2.59725e-05	-1.83492	-1.43263	2.60877e-05	-1.83517	-1.4326
186315978	rs75301389	1.21102e-11	-1.4882	-0.795881	5.13332e-05	-1.84582	-0.740425	5.17403e-05	-1.84577	-0.737227
186316002	rs11681870	5.63844e-11	-1.84429	1.09835	0.000737153	-1.81225	1.89046	0.000753632	-1.81102	1.90668
186316115	rs76503610	1.84405e-11	-1.42844	-0.435144	8.95376e-05	-1.84212	-0.187809	9.02595e-05	-1.84261	-0.183935
186316131	rs79833814	1.24806e-11	-1.46428	-0.789676	5.17203e-05	-1.84477	-0.733961	5.21153e-05	-1.84503	-0.730749
186316140	rs79522237	1.21104e-11	-1.48949	-0.794579	5.20959e-05	-1.8457	-0.725802	5.25011e-05	-1.84578	-0.722623
186316173	rs11693233	6.12766e-11	-1.84339	1.18066	0.000802939	-1.82091	1.98461	0.00082091	-1.81989	2.00106
186316386	rs76102271	1.20946e-11	-1.48949	-0.795881	5.13397e-05	-1.8457	-0.740425	5.174e-05	-1.84578	-0.737227
186316662	rs78021644	1.20946e-11	-1.48949	-0.795881	5.13397e-05	-1.8457	-0.740425	5.174e-05	-1.84578	-0.737227
186316684	rs76961862	1.20946e-11	-1.48949	-0.795881	5.13397e-05	-1.8457	-0.740425	5.174e-05	-1.84578	-0.737227
186316802	rs12478484	6.00946e-12	-1.69199	-1.2928	3.17171e-05	-1.84187	-1.22586	3.18767e-05	-1.84205	-1.22531
186316827	rs35066265	5.89205e-11	-1.84475	1.14282	0.000775367	-1.81259	1.94134	0.000792827	-1.81133	1.95769
186316952	rs111588818	1.20127e-11	-1.48949	-0.802674	5.09776e-05	-1.8457	-0.747502	5.13743e-05	-1.84578	-0.74432
186317662	rs2194508	4.3656e-11	-1.52857e-10	-1.00179	0.000263813	-1.52857e-10	-0.949344	0.000265391	-1.52857e-10	-0.948032
186318214	rs74972575	1.1923e-11	-1.49084	-0.808819	5.06515e-05	-1.84571	-0.753905	5.10452e-05	-1.84579	-0.750738
186318515	rs35871462	5.81102e-11	-1.83979	1.12401	0.000769145	-1.79913	1.91982	0.000786519	-1.79774	1.93612
186319543	rs76159867	1.19145e-11	-1.4977	-0.802674	5.09717e-05	-1.84581	-0.747502	5.13713e-05	-1.84584	-0.74432
186319705	rs34087779	5.89481e-11	-1.84429	1.14282	0.000775635	-1.81225	1.94134	0.000793071	-1.81102	1.95769
186319952	rs78848339	1.19601e-11	-1.50067	-0.795881	5.13596e-05	-1.84531	-0.740425	5.17552e-05	-1.84549	-0.737227
186319959	rs77831983	1.19601e-11	-1.50067	-0.795881	5.13596e-05	-1.84531	-0.740425	5.17552e-05	-1.84549	-0.737227
186320135	rs1424541	1.19957e-11	-1.4977	-0.795881	5.13337e-05	-1.84581	-0.740425	5.1737e-05	-1.84584	-0.737227
186320445	rs34826735	5.93462e-11	-1.84384	1.1491	0.00078277	-1.81028	1.94853	0.00080041	-1.80901	1.9649
186320486	rs34537855	6.04465e-11	-1.84438	1.16801	0.000799594	-1.81063	1.97015	0.000817686	-1.80933	1.98657
186320863	rs79369717	1.14802e-11	-1.4977	-0.839806	4.97055e-05	-1.84581	-0.772656	5.00918e-05	-1.84584	-0.769542
186321570	rs6752582	4.28324e-11	-1.52857e-10	-1.02083	0.000258551	-1.52857e-10	-0.969492	0.000260091	-1.52857e-10	-0.968207
186322004	rs72894469	1.99467e-11	-1.78506	-3.11674e-10	0.00011008	-1.82338	-3.11674e-10	0.000110557	-1.82371	-3.11674e-10
186322221	rs77636249	1.10399e-11	-1.51385	-0.862765	4.84841e-05	-1.84576	-0.79759	4.88618e-05	-1.84567	-0.794574
186322516	rs67432566	6.0479e-11	-1.84384	1.16801	0.000799878	-1.81028	1.97015	0.000817945	-1.80901	1.98657
186322647	rs74557835	1.10399e-11	-1.51385	-0.862765	4.84841e-05	-1.84576	-0.79759	4.88618e-05	-1.84567	-0.794574
186323067	rs67102416	5.7038e-12	-1.60409	-1.4329	2.63085e-05	-1.8365	-1.41819	2.64265e-05	-1.83674	-1.41814
186323170	rs79966696	1.11289e-11	-1.50582	-0.862765	4.84805e-05	-1.84583	-0.79759	4.88553e-05	-1.8458	-0.794574
186323421	rs72894475	2.01135e-11	-1.77674	-3.11674e-10	0.000110651	-1.81821	-3.11674e-10	0.000111125	-1.81858	-3.11674e-10
186323502	rs74438079	1.10639e-11	-1.50582	-0.868622	4.8182e-05	-1.84583	-0.803766	4.85539e-05	-1.8458	-0.800763
186323836	rs72894477	1.98834e-11	-1.78824	-3.11674e-10	0.00010987	-1.82529	-3.11674e-10	0.000110347	-1.82561	-3.11674e-10
186324105	rs7585436	1.10639e-11	-1.50582	-0.868622	4.8182e-05	-1.84583	-0.803766	4.85539e-05	-1.8458	-0.800763
186324792	rs113825700	2.19644e-11	-1.68871	-3.11674e-10	0.00020975	-1.17867	-3.11674e-10	0.000210859	-1.17805	-3.11674e-10
186324919	rs79272513	1.0961e-11	-1.51385	-0.869942	4.81533e-05	-1.84576	-0.804436	4.85296e-05	-1.84567	-0.801397
186325129	rs76192928	1.11394e-11	-1.4977	-0.869942	4.81507e-05	-1.84581	-0.804436	4.85213e-05	-1.84584	-0.801397
186325396	rs114919849	2.15959e-11	-1.70563	-3.11674e-10	0.000151495	-1.50403	-3.11674e-10	0.000151934	-1.50579	-3.11674e-10
186325761	rs6758475	1.10493e-11	-1.50582	-0.869942	4.81497e-05	-1.84583	-0.804436	4.85231e-05	-1.8458	-0.801397
186325812	rs79061010	7.92148e-12	-1.51854	-1.19002	4.61916e-05	-1.84392	-0.847866	4.64258e-05	-1.84377	-0.847609
186325949	rs2059357	1.09755e-11	-1.51385	-0.868622	4.81857e-05	-1.84576	-0.803766	4.85603e-05	-1.84567	-0.800763
186326198	rs72894479	1.9792e-11	-1.79285	-3.11674e-10	0.000109572	-1.82801	-3.11674e-10	0.00011005	-1.8283	-3.11674e-10
186326540	rs79576314	1.09811e-11	-1.50582	-0.876132	4.78019e-05	-1.84583	-0.811687	4.81699e-05	-1.8458	-0.808704
186326715	rs75109151	1.08167e-11	-1.51385	-0.883194	4.74845e-05	-1.84576	-0.818425	4.78539e-05	-1.84567	-0.815418
186326993	rs12990307	5.77065e-12	-1.59628	-1.42907	2.64929e-05	-1.83492	-1.41279	2.66112e-05	-1.83517	-1.41273
186327067	rs78156093	1.08308e-11	-1.51385	-0.881889	4.7516e-05	-1.84576	-0.817761	4.78839e-05	-1.84567	-0.814792
186327663	rs12622171	1.06778e-11	-1.52177	-0.888188	4.72092e-05	-1.84559	-0.824409	4.75767e-05	-1.84544	-0.821456
186327997	rs1424542	6.40837e-12	-1.68567	-1.23485	3.37126e-05	-1.8408	-1.16592	3.38846e-05	-1.841	-1.16527
186328009	rs72894484	1.9792e-11	-1.79285	-3.11674e-10	0.000109572	-1.82801	-3.11674e-10	0.00011005	-1.8283	-3.11674e-10
186328089	rs75772007	3.57322e-11	-1.52857e-10	-1.20208	0.000259054	-1.52857e-10	-0.967548	0.00026032	-1.52857e-10	-0.967324
186328225	rs12615888	1.06639e-11	-1.52177	-0.889486	4.71781e-05	-1.84559	-0.825069	4.75471e-05	-1.84544	-0.822079
186328257	rs12622329	1.06639e-11	-1.52177	-0.889486	4.71781e-05	-1.84559	-0.825069	4.75471e-05	-1.84544	-0.822079
186328610	rs7561783	1.05436e-11	-1.52177	-0.900837	4.66156e-05	-1.84559	-0.837062	4.69789e-05	-1.84544	-0.8341
186328639	rs34420134	6.83889e-11	-1.84384	1.29092	0.00092036	-1.81028	2.11046	0.000941463	-1.80901	2.12721
186328778	rs7576993	1.05436e-11	-1.52177	-0.900837	4.66156e-05	-1.84559	-0.837062	4.69789e-05	-1.84544	-0.8341
186329727	rs2370390	5.76722e-12	-1.60409	-1.42185	2.67067e-05	-1.8365	-1.40317	2.68265e-05	-1.83674	-1.40311
186329834	rs2370391	4.28324e-11	-1.52857e-10	-1.02083	0.000258551	-1.52857e-10	-0.969492	0.000260091	-1.52857e-10	-0.968207
186330271	rs78861260	1.04332e-11	-1.52177	-0.911362	4.60678e-05	-1.84559	-0.848884	4.64237e-05	-1.84544	-0.845989
186330433	rs56245818	1.02524e-11	-1.52177	-0.928847	4.52452e-05	-1.84559	-0.866901	4.55935e-05	-1.84544	-0.864034
186330796	rs56224157	1.02834e-11	-1.51875	-0.928847	4.52406e-05	-1.84569	-0.866901	4.55876e-05	-1.84557	-0.864034
186331057	rs116004376	4.61532e-11	-0.946162	-3.11674e-10	0.000290854	-0.851766	-3.11674e-10	0.000291938	-0.852694	-3.11674e-10
186331171	rs78986812	1.01882e-11	-1.52177	-0.935124	4.43253e-05	-1.84559	-0.887442	4.46656e-05	-1.84544	-0.884595
186331311	rs72894488	1.97048e-11	-1.79727	-3.11674e-10	0.000109296	-1.83053	-3.11674e-10	0.000109775	-1.8308	-3.11674e-10
186331598	rs2370392	1.01962e-11	-1.52177	-0.934336	4.49832e-05	-1.84559	-0.872709	4.53288e-05	-1.84544	-0.869857
186331687	rs2370393	1.03999e-11	-1.51385	-0.922491	4.55212e-05	-1.84576	-0.860648	4.5869e-05	-1.84567	-0.857781
186331806	rs2370394	1.03426e-11	-1.51385	-0.928013	4.52562e-05	-1.84576	-0.866487	4.56013e-05	-1.84567	-0.863635
186332120	rs12475533	4.73454e-12	-1.84584	-1.37741	2.78715e-05	-1.8455	-1.35148	2.80048e-05	-1.84556	-1.3513
186332566	rs72894490	1.9792e-11	-1.79285	-3.11674e-10	0.000109572	-1.82801	-3.11674e-10	0.00011005	-1.8283	-3.11674e-10
186333995	rs75110371	1.25999e-10	0.0581479	-3.11674e-10	0.000294896	-0.837962	-3.11674e-10	0.000296355	-0.83768	-3.11674e-10
186334020	rs77407910	1.01199e-11	-1.51385	-0.949781	4.37112e-05	-1.84576	-0.901223	4.40454e-05	-1.84567	-0.89835
186334104	rs10195783	4.33022e-11	-1.52857e-10	-1.00993	0.000261553	-1.52857e-10	-0.957949	0.000263114	-1.52857e-10	-0.956648
186334274	rs12619869	1.01017e-11	-1.51385	-0.951576	4.41713e-05	-1.84576	-0.890752	4.4507e-05	-1.84567	-0.887923
186334338	rs10931175	5.96484e-12	-1.58286	-1.40938	2.7298e-05	-1.83083	-1.38694	2.74181e-05	-1.83117	-1.38686
186334401	rs12616598	1.01141e-11	-1.51385	-0.950352	4.41989e-05	-1.84576	-0.890128	4.45333e-05	-1.84567	-0.887334
186334636	rs7576818	4.34571e-11	-1.52857e-10	-1.00636	0.000261734	-1.52857e-10	-0.957255	0.000263276	-1.52857e-10	-0.956033
186335518	rs138984146	2.48394e-11	-1.5657	-3.11674e-10	0.00017384	-1.36645	-3.11674e-10	0.000174618	-1.36664	-3.11674e-10
186335617	rs55844738	1.93112e-11	-1.81745	-3.11674e-10	0.000108192	-1.84068	-3.11674e-10	0.000108679	-1.84083	-3.11674e-10
186335988	rs34348999	9.86933e-12	-1.52177	-0.966922	4.34372e-05	-1.84559	-0.907682	4.37664e-05	-1.84544	-0.904933
186336045	rs10202317	7.10092e-12	-1.55139	-1.26651	3.2061e-05	-1.82779	-1.22916	3.22279e-05	-1.82774	-1.22866
186336243	rs72894496	3.91448e-11	-1.11086	-3.11674e-10	0.000259778	-0.964757	-3.11674e-10	0.000261154	-0.964127	-3.11674e-10
186336360	rs79645853	9.74069e-12	-1.52961	-0.972208	4.3206e-05	-1.84532	-0.913286	4.35354e-05	-1.84511	-0.910551
186336529	rs731374	9.8173e-12	-1.52177	-0.972208	4.31945e-05	-1.84559	-0.913286	4.35212e-05	-1.84544	-0.910551
186336720	rs72894499	7.32443e-12	-1.54436	-1.24256	3.27099e-05	-1.834	-1.20291	3.28809e-05	-1.83397	-1.20238
186337317	rs79577526	7.36636e-12	-1.59258	-1.18863	5.91047e-05	-1.32043	-1.12485	6.00372e-05	-1.31158	-1.12269
186337432	rs76278036	3.32999e-11	-1.52857e-10	-1.27257	0.000215707	-1.52857e-10	-1.15066	0.0002168	-1.52857e-10	-1.15026
186337702	rs1345931	4.46075e-12	-1.83867	-1.44414	2.58123e-05	-1.83071	-1.44302	2.59444e-05	-1.83026	-1.44302
186337739	rs79833693	6.44541e-12	-1.79222	-1.12254	4.33562e-05	-1.69798	-1.05715	4.37956e-05	-1.69464	-1.05506
186337915	rs1345933	4.35197e-11	-1.52857e-10	-1.00492	0.000262943	-1.52857e-10	-0.95265	0.000264514	-1.52857e-10	-0.951342
186338119	rs3937506	1.02318e-11	-1.81321	-0.639413	7.29282e-05	-1.7512	-0.483912	7.36484e-05	-1.75026	-0.479675
186338274	rs2081326	1.08661e-11	-1.81331	-0.579167	7.58318e-05	-1.75105	-0.445021	7.6574e-05	-1.75021	-0.440766
186338341	rs77390792	5.12804e-11	-0.84082	-3.11674e-10	0.00075028	0.0958606	-3.11674e-10	0.000750117	0.0909924	-3.11674e-10
186338835	rs114468239	2.35816e-11	-1.61766	-3.11674e-10	0.000131168	-1.64811	-3.11674e-10	0.000131842	-1.64763	-3.11674e-10
186338884	rs72896412	2.06067e-11	-1.75251	-3.11674e-10	0.000114602	-1.78312	-3.11674e-10	0.000115073	-1.78367	-3.11674e-10
186339638	rs76396657	3.28431e-11	-1.52857e-10	-1.28639	0.000211856	-1.52857e-10	-1.16868	0.000212757	-1.52857e-10	-1.16909
186339902	rs76001789	8.6675e-12	-1.73124	-0.887306	4.10936e-05	-1.81086	-0.997875	4.13025e-05	-1.81282	-0.995496
186340190	rs72896417	2.46403e-11	-1.83988	0.266135	9.23181e-05	-1.83865	-0.1607	9.27258e-05	-1.83842	-0.161168
186340255	rs7586523	6.11306e-12	-1.83246	-1.13524	3.68903e-05	-1.84572	-1.07092	3.71269e-05	-1.8458	-1.06909
186341104	rs72896420	2.06067e-11	-1.75251	-3.11674e-10	0.000114602	-1.78312	-3.11674e-10	0.000115073	-1.78367	-3.11674e-10
186341437	rs72896423	2.16968e-11	-1.70096	-3.11674e-10	0.00011967	-1.73985	-3.11674e-10	0.000120142	-1.74057	-3.11674e-10
186341571	rs140558734	2.83216e-11	-1.52857e-10	-1.4345	0.000160658	-1.52857e-10	-1.44531	0.000161408	-1.52857e-10	-1.4453
186341741	rs78231676	1.90165e-11	-1.83282	-3.11674e-10	0.000110517	-1.81941	-3.11674e-10	0.000110982	-1.81987	-3.11674e-10
186341789	rs4667040	6.34831e-12	-1.74532	-1.18462	3.65686e-05	-1.8346	-1.0908	3.67877e-05	-1.83426	-1.08981
186342140	rs67629903	6.99073e-11	-1.84428	1.31332	0.000930483	-1.81942	2.13054	0.00095167	-1.81825	2.14723
186342420	rs10803985	6.49423e-12	-1.73484	-1.17237	3.69763e-05	-1.83776	-1.07655	3.71967e-05	-1.83747	-1.07555
186342899	rs78189811	2.75251e-11	-1.46303	-3.11674e-10	0.000166292	-1.41084	-3.11674e-10	0.000166882	-1.41195	-3.11674e-10
186343661	rs142178892	3.40856e-11	-1.52857e-10	-1.24925	0.000170442	-1.52857e-10	-1.38619	0.000171272	-1.52857e-10	-1.38599
186344155	rs189848985	2.38271e-11	-1.6073	-3.11674e-10	0.000130966	-1.64965	-3.11674e-10	0.000131237	-1.65223	-3.11674e-10
186344614	rs59486260	5.79452e-12	-1.73224	-1.28897	3.29826e-05	-1.83171	-1.19689	3.31376e-05	-1.832	-1.19657
186345148	rs11675192	6.52063e-11	-1.84309	1.24251	0.000853301	-1.82534	2.04987	0.000872457	-1.82429	2.06637
186345683	rs80046362	2.18075e-11	-1.69587	-3.11674e-10	0.000120193	-1.73549	-3.11674e-10	0.000120665	-1.73622	-3.11674e-10
186346863	rs116709351	5.03594e-11	-0.858943	-3.11674e-10	0.000731593	0.0706386	-3.11674e-10	0.000731458	0.0658021	-3.11674e-10
186347385	rs79574428	3.0522e-11	-1.52857e-10	-1.35968	0.000162131	-1.52857e-10	-1.43618	0.000162885	-1.52857e-10	-1.43619
186348199	rs6434130	4.08238e-11	-1.52857e-10	-1.06886	0.000245748	-1.52857e-10	-1.02028	0.000247187	-1.52857e-10	-1.01909
186348745	rs34661485	7.06399e-11	-1.83731	1.31677	0.000999885	-1.84574	2.22879	0.00102202	-1.84565	2.24595
186349345	rs11681517	7.11736e-11	-1.83629	1.32329	0.00100734	-1.84582	2.2363	0.00102962	-1.84577	2.25348
186350002	rs36012390	7.69238e-11	-1.83629	1.40098	0.00108958	-1.84582	2.31478	0.00111362	-1.84577	2.33191
186350285	rs10803986	4.06272e-11	-1.52857e-10	-1.07369	0.000244491	-1.52857e-10	-1.02541	0.000245921	-1.52857e-10	-1.02423
186350457	rs72896445	6.11948e-12	-1.6822	-1.28445	3.18743e-05	-1.84217	-1.22062	3.20319e-05	-1.8423	-1.2202
186350498	rs13002265	7.25812e-11	-1.83629	1.34287	0.00103034	-1.84582	2.25888	0.00105319	-1.84577	2.27611
186351073	rs78305523	5.12941e-12	-1.70348	-1.43966	2.75328e-05	-1.77604	-1.43317	2.76883e-05	-1.77504	-1.43318
186352607	rs6708098	7.3947e-11	-1.83731	1.36253	0.00105403	-1.84574	2.28153	0.0010775	-1.84565	2.29881
186352952	rs6739732	7.44344e-11	-1.83731	1.3691	0.00106204	-1.84574	2.2891	0.0010857	-1.84565	2.3064
186352959	rs1424523	5.82217e-12	-1.7274	-1.28906	3.20158e-05	-1.79703	-1.26133	3.22659e-05	-1.79486	-1.26037
186354420	rs201858160	3.51352e-11	-1.52857e-10	-1.21893	0.000172057	-1.52857e-10	-1.37676	0.000172887	-1.52857e-10	-1.3766
186354606	rs67035495	7.54207e-11	-1.83731	1.38226	0.00107826	-1.84574	2.30426	0.00110233	-1.84565	2.32159
186355014	rs10931176	5.81768e-12	-1.72247	-1.29476	3.17084e-05	-1.80011	-1.26789	3.19527e-05	-1.79801	-1.26697
186355015	rs10931177	3.98386e-11	-1.52857e-10	-1.09329	0.000239447	-1.52857e-10	-1.04625	0.00024084	-1.52857e-10	-1.0451
186355742	rs188135628	5.71591e-11	-1.52857e-10	-0.732291	0.000338019	-1.52857e-10	-0.701483	0.00033957	-1.52857e-10	-0.701556
186356315	rs72896456	7.63395e-11	-1.83731	1.39437	0.00108142	-1.84574	2.30718	0.00110531	-1.84565	2.32429
186356520	rs116694898	4.97526e-12	-1.83223	-1.34142	2.92486e-05	-1.7169	-1.43185	2.94577e-05	-1.71445	-1.43184
186358033	rs74602565	3.03303e-11	-1.52857e-10	-1.36598	0.00016731	-1.52857e-10	-1.40474	0.000168078	-1.52857e-10	-1.40481
186358562	rs6434131	5.38496e-12	-1.79855	-1.29597	3.33989e-05	-1.75139	-1.26468	3.3671e-05	-1.74875	-1.26385
186358877	rs35201815	7.55556e-11	-1.83629	1.38303	0.00107913	-1.84582	2.30515	0.00110318	-1.84577	2.32248
186359287	rs11683123	7.80129e-11	-1.83731	1.41605	0.00112103	-1.84574	2.34316	0.00114615	-1.84565	2.36058
186359597	rs118132402	2.84439e-11	-1.52857e-10	-1.4302	0.000164908	-1.52857e-10	-1.4192	0.000165647	-1.52857e-10	-1.41938
186359638	rs67784166	8.33041e-11	-1.83731	1.48168	0.00119546	-1.84574	2.40744	0.00122215	-1.84565	2.42478
186360115	rs35047001	7.70416e-11	-1.83731	1.40352	0.00110498	-1.84574	2.32874	0.00112971	-1.84565	2.34613
186360789	rs13003900	4.76135e-12	-1.83236	-1.38524	2.77757e-05	-1.82697	-1.37346	2.79328e-05	-1.82633	-1.37311
186360921	rs77820291	5.47984e-11	-0.774469	-3.11674e-10	0.000555945	-0.203916	-3.11674e-10	0.000563153	-0.195686	-3.11674e-10
186360932	rs115307036	1.84227e-11	-1.81392	-0.0506265	7.02692e-05	-1.83924	-0.433014	7.05554e-05	-1.83941	-0.433429
186362164	rs1424525	3.94612e-11	-1.52857e-10	-1.10281	0.000237032	-1.52857e-10	-1.05639	0.000238408	-1.52857e-10	-1.05525
186362352	rs79039276	3.99616e-11	-1.52857e-10	-1.09021	0.000271421	-1.52857e-10	-0.920914	0.000273128	-1.52857e-10	-0.919296
186363932	rs1424526	3.92802e-11	-1.52857e-10	-1.10741	0.000235874	-1.52857e-10	-1.06129	0.000237241	-1.52857e-10	-1.06016
186363998	rs115478732	3.287e-11	-1.28557	-3.11674e-10	0.000237762	-1.05331	-3.11674e-10	0.000238635	-1.0543	-3.11674e-10
186364350	rs1424527	4.03298e-11	-1.52857e-10	-1.08104	0.000242589	-1.52857e-10	-1.03322	0.000244005	-1.52857e-10	-1.03205
186365149	rs34152682	7.97157e-11	-1.83629	1.43663	0.00114779	-1.84582	2.36682	0.00117353	-1.84577	2.3843
186365918	rs11900568	3.89067e-11	-1.52857e-10	-1.11696	0.000233483	-1.52857e-10	-1.07148	0.000234833	-1.52857e-10	-1.07036
186366568	rs13384417	5.73421e-12	-1.82939	-1.20229	3.80309e-05	-1.75503	-1.13116	3.82838e-05	-1.75405	-1.13016
186367469	rs6747256	5.8529e-12	-1.83326	-1.17794	3.94856e-05	-1.74508	-1.10357	3.97519e-05	-1.74405	-1.10253
186367652	rs11688628	5.0546e-12	-1.81574	-1.34209	3.26753e-05	-1.72243	-1.31554	3.295e-05	-1.71941	-1.31483
186367820	rs77154774	2.7669e-11	-1.45782	-3.11674e-10	0.000167218	-1.40528	-3.11674e-10	0.00016781	-1.4064	-3.11674e-10
186368026	rs72896480	5.99797e-12	-1.71953	-1.26717	3.27909e-05	-1.83413	-1.2003	3.29498e-05	-1.83438	-1.19987
186368152	rs7599179	5.70059e-12	-1.83139	-1.20617	3.80498e-05	-1.75012	-1.13557	3.83035e-05	-1.74912	-1.13458
186368955	rs72896483	2.19502e-11	-1.68935	-3.11674e-10	0.000120868	-1.72989	-3.11674e-10	0.000121341	-1.73064	-3.11674e-10
186369129	rs13011116	8.1323e-11	-1.83629	1.45659	0.00117444	-1.84582	2.38978	0.00120084	-1.84577	2.40731
186369911	rs13018197	5.70409e-12	-1.83139	-1.20556	3.8065e-05	-1.75012	-1.13517	3.8318e-05	-1.74912	-1.1342
186370092	rs144913951	1.87711e-11	-1.84581	-3.11674e-10	0.000112349	-1.80297	-3.11674e-10	0.000112678	-1.8047	-3.11674e-10
186370097	rs1477455	3.98386e-11	-1.52857e-10	-1.09329	0.000239447	-1.52857e-10	-1.04625	0.00024084	-1.52857e-10	-1.0451
186370349	rs77247925	1.78226e-10	0.404926	-3.11674e-10	0.000654148	-0.0412519	-3.11674e-10	0.000653412	-0.0470291	-3.11674e-10
186370944	rs138655785	3.19891e-11	-1.52857e-10	-1.31273	0.000198473	-1.52857e-10	-1.23393	0.00019954	-1.52857e-10	-1.23322
186371332	rs7564190	5.60036e-12	-1.76322	-1.29208	3.30152e-05	-1.76876	-1.25886	3.32911e-05	-1.76604	-1.25791
186371436	rs118007872	5.55183e-11	-1.52857e-10	-0.761417	0.000441933	-1.52857e-10	-0.433429	0.000444546	-1.52857e-10	-0.432184
186371979	rs17403729	2.17796e-11	-1.69716	-3.11674e-10	0.00012006	-1.73659	-3.11674e-10	0.000120533	-1.73732	-3.11674e-10
186372584	rs11897513	4.82487e-12	-1.82011	-1.38424	2.82615e-05	-1.81161	-1.37147	2.8428e-05	-1.81073	-1.37113
186372623	rs11694100	6.22423e-12	-1.70037	-1.24931	3.28693e-05	-1.83843	-1.19362	3.30314e-05	-1.83862	-1.19316
186372741	rs4575687	3.80268e-11	-1.52857e-10	-1.13984	0.000227849	-1.52857e-10	-1.0959	0.000229157	-1.52857e-10	-1.09483
186373087	rs72896492	2.17796e-11	-1.69716	-3.11674e-10	0.00012006	-1.73659	-3.11674e-10	0.000120533	-1.73732	-3.11674e-10
186374250	rs72896494	4.15427e-11	-1.05141	-3.11674e-10	0.000250656	-1.0005	-3.11674e-10	0.000251624	-1.0013	-3.11674e-10
186374432	rs4306683	5.72233e-12	-1.8366	-1.19715	3.8725e-05	-1.73462	-1.13349	3.8986e-05	-1.73354	-1.1325
186374591	rs13015041	8.41785e-11	-1.83522	1.49003	0.00122042	-1.84584	2.4282	0.00124791	-1.84583	2.44581
186375647	rs35061410	1.11172e-10	-1.67268	1.60563	0.00124419	-1.84152	2.44318	0.00127027	-1.84236	2.46011
186375857	rs72896501	2.18358e-11	-1.69458	-3.11674e-10	0.000120326	-1.73438	-3.11674e-10	0.000120799	-1.73511	-3.11674e-10
186377253	rs10209067	6.35187e-12	-1.68877	-1.24061	3.31524e-05	-1.8398	-1.18367	3.33152e-05	-1.83999	-1.18323
186377486	rs13007661	8.75385e-11	-1.83522	1.52917	0.00116132	-1.84584	2.37856	0.00118693	-1.84583	2.39571
186379274	rs7567961	3.71186e-11	-1.52857e-10	-1.16401	0.000222027	-1.52857e-10	-1.12178	0.000223294	-1.52857e-10	-1.12075
186379293	rs76074967	4.57783e-11	-1.52857e-10	-0.954318	0.000292319	-1.52857e-10	-0.846741	0.000293643	-1.52857e-10	-0.846873
186379889	rs117688717	4.8166e-11	-1.52857e-10	-0.903477	0.000352395	-1.52857e-10	-0.659832	0.000353989	-1.52857e-10	-0.659972
186379891	rs139019195	3.21827e-11	-1.3067	-3.11674e-10	0.000231853	-1.07848	-3.11674e-10	0.000232708	-1.07945	-3.11674e-10
186380129	rs13001443	4.82128e-12	-1.81111	-1.39398	2.8186e-05	-1.80273	-1.38303	2.8354e-05	-1.80176	-1.3827
186380180	rs116430528	5.60627e-12	-1.77862	-1.27563	3.43434e-05	-1.59414	-1.39403	3.46214e-05	-1.59072	-1.39405
186380278	rs80108037	2.78146e-11	-1.45257	-3.11674e-10	0.000168156	-1.39969	-3.11674e-10	0.00016875	-1.40082	-3.11674e-10
186380622	rs35207414	9.49151e-11	-1.82913	1.60398	0.00126497	-1.84511	2.46332	0.00129285	-1.8453	2.48066
186382778	rs12617597	1.14534e-11	-1.6978	-0.642043	5.48006e-05	-1.79142	-0.729461	5.50784e-05	-1.79388	-0.726602
186382976	rs117203987	3.67986e-11	-1.52857e-10	-1.17267	0.000219975	-1.52857e-10	-1.13107	0.000221226	-1.52857e-10	-1.13005
186385233	rs183524446	4.46515e-11	-1.52857e-10	-0.97924	0.000213473	-1.52857e-10	-1.16107	0.000214838	-1.52857e-10	-1.15935
186385749	rs149634624	2.46198e-11	-1.57458	-3.11674e-10	0.000139985	-1.58305	-3.11674e-10	0.000140748	-1.58226	-3.11674e-10
186386138	rs78623333	2.90761e-11	-1.40821	-3.11674e-10	0.000121782	-1.72235	-3.11674e-10	0.000122788	-1.71878	-3.11674e-10
186386188	rs72898409	2.19502e-11	-1.68935	-3.11674e-10	0.000120868	-1.72989	-3.11674e-10	0.000121341	-1.73064	-3.11674e-10
186386583	rs116911340	3.12161e-11	-1.52857e-10	-1.33719	0.000197845	-1.52857e-10	-1.2371	0.000198697	-1.52857e-10	-1.23746
186386591	rs72898412	1.95886e-11	-1.80318	-3.11674e-10	0.000110568	-1.81895	-3.11674e-10	0.00011105	-1.81925	-3.11674e-10
186386889	rs34571837	1.00986e-10	-1.82426	1.66111	0.00148787	-1.84384	2.62436	0.00152155	-1.84417	2.64241
186387069	rs72898415	2.31405e-11	-1.63655	-3.11674e-10	0.000122876	-1.71341	-3.11674e-10	0.000123357	-1.71415	-3.11674e-10
186387129	rs10931178	4.78501e-12	-1.80712	-1.40552	2.77779e-05	-1.80019	-1.40016	2.7945e-05	-1.79911	-1.39989
186387646	rs146182424	6.96962e-11	-1.52857e-10	-0.533983	0.000693619	-1.52857e-10	0.0173367	0.000697211	-1.52857e-10	0.0178506
186388059	rs10180772	7.44183e-12	-1.58744	-1.18357	3.62217e-05	-1.84508	-1.08985	3.64125e-05	-1.84501	-1.08932
186388129	rs113974711	3.20483e-11	-1.31088	-3.11674e-10	0.000110714	-1.81764	-3.11674e-10	0.000111226	-1.81768	-3.11674e-10
186388474	rs149954175	2.18358e-11	-1.69458	-3.11674e-10	0.000120326	-1.73438	-3.11674e-10	0.000120799	-1.73511	-3.11674e-10
186389011	rs147893017	1.43407e-09	-1.52857e-10	2.49014	0.00944227	-1.52857e-10	2.62837	0.00955939	-1.52857e-10	2.63604
186389800	rs10199557	5.56042e-12	-1.82015	-1.2423	3.63797e-05	-1.78482	-1.14576	3.66242e-05	-1.78383	-1.1447
186389816	rs77151409	2.24723e-11	-1.66584	-3.11674e-10	0.000172875	-1.37202	-3.11674e-10	0.000173698	-1.37192	-3.11674e-10
186390038	rs10210704	5.53348e-12	-1.82501	-1.2423	3.67112e-05	-1.77575	-1.14576	3.69609e-05	-1.77468	-1.1447
186390121	rs72898424	2.18358e-11	-1.69458	-3.11674e-10	0.000120326	-1.73438	-3.11674e-10	0.000120799	-1.73511	-3.11674e-10
186390211	rs72898425	1.96141e-11	-1.80188	-3.11674e-10	0.000110682	-1.81792	-3.11674e-10	0.000111165	-1.81823	-3.11674e-10
186390783	rs187702888	4.96031e-11	-1.52857e-10	-0.874077	0.000232035	-1.52857e-10	-1.0777	0.000233573	-1.52857e-10	-1.07574
186392637	rs145410423	2.87725e-11	-1.52857e-10	-1.41871	0.000160793	-1.52857e-10	-1.44447	0.000161535	-1.52857e-10	-1.44451
186392733	rs149125854	3.58975e-11	-1.52857e-10	-1.19746	0.00022135	-1.52857e-10	-1.12484	0.000222354	-1.52857e-10	-1.12496
186392940	rs4377305	5.50096e-12	-1.82788	-1.24532	3.71503e-05	-1.75997	-1.14965	3.74061e-05	-1.75878	-1.14862
186393183	rs4549042	5.50096e-12	-1.82788	-1.24532	3.71503e-05	-1.75997	-1.14965	3.74061e-05	-1.75878	-1.14862
186393690	rs72898429	2.18927e-11	-1.69198	-3.11674e-10	0.000120595	-1.73214	-3.11674e-10	0.000121068	-1.73289	-3.11674e-10
186394341	rs150316917	3.67833e-11	-1.52857e-10	-1.17309	0.000173587	-1.52857e-10	-1.36791	0.000174478	-1.52857e-10	-1.36744
186394606	rs4309546	6.15148e-12	-1.7295	-1.23193	3.32216e-05	-1.79783	-1.22356	3.34821e-05	-1.79558	-1.22265
186394671	rs72898431	2.24276e-11	-1.66784	-3.11674e-10	0.000123139	-1.71127	-3.11674e-10	0.000123614	-1.71208	-3.11674e-10
186394771	rs4265972	3.77718e-11	-1.52857e-10	-1.14657	0.000226215	-1.52857e-10	-1.1031	0.000227512	-1.52857e-10	-1.10204
186395289	rs74544932	5.75888e-12	-1.77006	-1.25733	3.52725e-05	-1.57782	-1.38366	3.55618e-05	-1.57429	-1.38368
186395589	rs10931179	3.65696e-11	-1.52857e-10	-1.17891	0.000218506	-1.52857e-10	-1.13777	0.000219747	-1.52857e-10	-1.13676
186395889	rs17331826	2.18927e-11	-1.69198	-3.11674e-10	0.000120595	-1.73214	-3.11674e-10	0.000121068	-1.73289	-3.11674e-10
186396644	rs17331840	2.19502e-11	-1.68935	-3.11674e-10	0.000120868	-1.72989	-3.11674e-10	0.000121341	-1.73064	-3.11674e-10
186396694	rs10931180	6.48029e-12	-1.67666	-1.23271	3.2361e-05	-1.82368	-1.22396	3.25921e-05	-1.82214	-1.22303
186398105	rs7599251	1.09696e-10	-1.82589	1.74547	0.00174761	-1.84393	2.78535	0.00178711	-1.84422	2.80334
186398641	rs115035225	2.19502e-11	-1.68935	-3.11674e-10	0.000120868	-1.72989	-3.11674e-10	0.000121341	-1.73064	-3.11674e-10
186399312	rs10206949	5.59361e-12	-1.81823	-1.23828	3.67347e-05	-1.77779	-1.14308	3.69807e-05	-1.77673	-1.14211
186399355	rs10196025	5.53162e-12	-1.81823	-1.24942	3.6321e-05	-1.77779	-1.1544	3.65668e-05	-1.77673	-1.15337
186399701	rs72904230	2.22414e-11	-1.67617	-3.11674e-10	0.000122252	-1.7185	-3.11674e-10	0.000122725	-1.71929	-3.11674e-10
186400222	rs4425049	6.25942e-12	-1.69372	-1.25032	3.25493e-05	-1.81688	-1.22495	3.27885e-05	-1.81513	-1.22403
186400460	rs138616523	1.87797e-11	-1.84535	-3.11674e-10	0.000117671	-1.75669	-3.11674e-10	0.000118227	-1.75663	-3.11674e-10
186401103	rs72904234	2.20084e-11	-1.68671	-3.11674e-10	0.000121144	-1.72761	-3.11674e-10	0.000121617	-1.72836	-3.11674e-10
186401494	rs11898011	4.75235e-12	-1.80696	-1.41253	2.80728e-05	-1.80043	-1.38936	2.8247e-05	-1.79922	-1.38903
186401903	rs13393941	5.6797e-12	-1.81823	-1.22301	3.74922e-05	-1.77779	-1.12267	3.77472e-05	-1.77673	-1.1216
186402104	rs75667392	1.89512e-11	-1.83626	-3.11674e-10	0.000107778	-1.84452	-3.11674e-10	0.000108286	-1.84446	-3.11674e-10
186403718	rs7601391	5.50331e-12	-1.82039	-1.25239	3.63893e-05	-1.77207	-1.15824	3.66379e-05	-1.77093	-1.15723
186404528	rs149864751	2.30173e-11	-1.64188	-3.11674e-10	0.000168541	-1.3974	-3.11674e-10	0.000168998	-1.39935	-3.11674e-10
186404542	rs12619670	1.32606e-11	-1.68754	-0.50579	5.87749e-05	-1.78514	-0.665732	5.90562e-05	-1.78773	-0.663016
186405558	rs10931181	4.66741e-12	-1.81309	-1.42444	2.74861e-05	-1.80576	-1.40515	2.76521e-05	-1.80467	-1.40486
186405839	rs10188730	5.43944e-12	-1.78245	-1.30201	3.18187e-05	-1.77396	-1.29057	3.20662e-05	-1.77154	-1.28989
186407415	rs11896364	4.70664e-12	-1.80472	-1.42444	2.77817e-05	-1.79506	-1.40515	2.7954e-05	-1.79381	-1.40486
186408456	rs35847686	1.11958e-10	-1.82748	1.76747	0.00181421	-1.84478	2.8236	0.00185595	-1.845	2.84192
186408508	rs72904248	2.20672e-11	-1.68404	-3.11674e-10	0.000121423	-1.72531	-3.11674e-10	0.000121896	-1.72607	-3.11674e-10
186408664	rs72904250	2.42549e-11	-1.58951	-3.11674e-10	0.000118474	-1.74989	-3.11674e-10	0.000118958	-1.75046	-3.11674e-10
186408967	rs4667042	5.39796e-12	-1.79321	-1.2989	3.2323e-05	-1.76146	-1.28734	3.25812e-05	-1.75885	-1.28666
186409301	rs146059790	4.00804e-11	-1.08724	-3.11674e-10	0.000244616	-1.02489	-3.11674e-10	0.000246459	-1.02204	-3.11674e-10
186410095	rs12232985	1.3214e-11	-1.7086	-0.488247	5.99891e-05	-1.79887	-0.631552	6.03127e-05	-1.80095	-0.628743
186411045	rs114666064	2.71067e-11	-1.47835	-3.11674e-10	0.000163597	-1.42718	-3.11674e-10	0.000164181	-1.42827	-3.11674e-10
186411049	rs6718332	6.39888e-12	-1.66409	-1.25792	3.14355e-05	-1.82695	-1.24969	3.16552e-05	-1.82551	-1.24882
186412034	rs145160178	3.24609e-11	-1.52857e-10	-1.29809	0.000166147	-1.52857e-10	-1.41171	0.000166948	-1.52857e-10	-1.41155
186412410	rs61751900	1.12759e-11	-1.46312	-0.892339	4.60575e-05	-1.84501	-0.849683	4.63889e-05	-1.84472	-0.847457
186412592	rs4233785	5.70795e-12	-1.82083	-1.21544	3.79964e-05	-1.77352	-1.11357	3.82566e-05	-1.77244	-1.11248
186413124	rs4300794	5.77712e-12	-1.81262	-1.2116	3.77011e-05	-1.78592	-1.10898	3.79559e-05	-1.78493	-1.10788
186413595	rs77236482	2.91196e-11	-1.52857e-10	-1.40672	0.000163411	-1.52857e-10	-1.42832	0.000164165	-1.52857e-10	-1.42836
186413814	rs79768625	1.37025e-11	-1.70527	-0.455281	6.08867e-05	-1.79591	-0.619656	6.11979e-05	-1.79826	-0.616861
186414550	rs7593254	5.96246e-12	-1.82083	-1.17181	4.00337e-05	-1.77352	-1.06134	4.03122e-05	-1.77244	-1.06015
186417315	rs35062319	1.2665e-10	-1.82434	1.88764	0.00208619	-1.84343	2.96194	0.00213459	-1.84376	2.98055
186419445	rs10803987	3.72268e-11	-1.52857e-10	-1.1611	0.000227913	-1.52857e-10	-1.09562	0.000229234	-1.52857e-10	-1.09449
186421247	rs35781787	1.31297e-10	-1.82434	1.92368	0.00217443	-1.84343	3.00337	0.00222507	-1.84376	3.02206
186421280	rs12622188	4.80325e-12	-1.79777	-1.41106	2.84499e-05	-1.78897	-1.38747	2.86292e-05	-1.78768	-1.38713
186421690	rs4667044	5.80272e-12	-1.82788	-1.19192	3.96161e-05	-1.75997	-1.08538	3.98934e-05	-1.75878	-1.08424
186422585	rs7577283	5.38291e-12	-1.80297	-1.29193	3.29888e-05	-1.74797	-1.28045	3.32587e-05	-1.74515	-1.27977
186422662	rs7591127	5.36662e-12	-1.806	-1.29193	3.31448e-05	-1.74325	-1.28045	3.34183e-05	-1.74037	-1.27977
186423207	rs10445775	6.53098e-12	-1.68813	-1.21344	3.31495e-05	-1.81925	-1.20431	3.33925e-05	-1.81757	-1.20334
186424222	rs76619628	3.25376e-11	-1.52857e-10	-1.29573	0.000166557	-1.52857e-10	-1.40925	0.000167345	-1.52857e-10	-1.40918
186425062	rs34877204	1.33542e-10	-1.82187	1.93815	0.00220692	-1.84523	3.02	0.00225876	-1.84539	3.03873
186425288	rs77026779	3.46742e-11	-1.23213	-3.11674e-10	0.000117766	-1.75589	-3.11674e-10	0.00011829	-1.7561	-3.11674e-10
186425309	rs35119381	8.00674e-12	-1.60265	-1.0952	3.93851e-05	-1.84496	-1.00624	3.95945e-05	-1.84489	-1.00565
186425731	rs4319900	5.60204e-12	-1.82788	-1.22712	3.79777e-05	-1.75997	-1.12762	3.82407e-05	-1.75878	-1.12656
186425962	rs116184692	5.5662e-11	-0.758831	-3.11674e-10	0.000559687	-0.197209	-3.11674e-10	0.000566779	-0.189268	-3.11674e-10
```
