## Supplementary material for "Characterization of shared and ancestry-specific signals driving complex traits using multi-ancestry fine-mapping": susiex_nc3.cs80.summary

```
# chr2:185101420-186426285
CS_ID	CS_LENGTH	CS_PURITY	MAX_PIP_SNP	BP	REF_ALLELE	ALT_ALLELE	REF_FRQ	BETA	SE	-LOG10P	MAX_PIP	POST-HOC_PROB_POP1	POST-HOC_PROB_POP2
1	3	0.990673	rs11693094	185601420	T,T	C,C	0.577535,0.5	-0.0250299,-0.0335644	0.00400272,0.00854935	9.39567,4.06356	0.569956	0.999999	0.994613
2	1266	0	rs115979227	186242437	G,G	A,A	0.930418,0.756944	0.0164734,-0.0316395	0.00777053,0.00996594	1.46843,2.82403	0.0371826	0.340346	0.455084
3	1274	0	rs115979227	186242437	G,G	A,A	0.930418,0.756944	0.0164734,-0.0316395	0.00777053,0.00996594	1.46843,2.82403	0.039032	0.338683	0.45614
```
