## Supplementary material for "Characterization of shared and ancestry-specific signals driving complex traits using multi-ancestry fine-mapping": orig_s2_snps

```
rs150378803
rs75766689
rs185075085
rs138622482
rs141632729
rs116297082
rs79863163
rs76773017
rs10211384
rs142604974
rs6740630
rs151019171
rs16859494
rs12693801
rs368347813
rs113845611
rs190969151
rs547640730
rs10182318
rs61433904
rs4241192
rs143861993
rs189635145
rs11693566
rs10931765
rs58676838
rs16859560
rs6749960
rs6735635
rs10497797
rs4278949
rs146239684
rs113553166
rs10931766
rs12233058
rs1550240
rs145661861
rs78012089
rs1837134
rs12693802
rs7579398
rs139473508
rs78891479
rs77090656
rs151298767
rs6434889
rs2053259
rs6434890
rs2053260
rs143684839
rs2376186
rs138186928
rs74264969
rs149271436
rs1025694
rs6756895
rs6434891
rs117551540
rs10931767
rs12617661
rs2376187
rs2376188
rs151247250
rs150013933
rs145233370
rs6740139
rs10194142
rs10194335
rs13013214
rs6434894
rs75205424
rs112382228
rs78049377
rs138630167
rs4850736
rs12997135
rs142453257
rs72920897
rs6714155
rs6742587
rs117898000
rs6750551
rs117481845
rs79200666
rs4850738
rs116767088
rs148178948
rs6434895
rs80026787
rs75804907
rs117946116
rs3901037
rs76761050
rs117237555
rs2376100
rs116855130
rs6734285
rs6434896
rs35812339
rs2889288
rs7591162
rs77739219
rs6749795
rs58719755
rs115851416
rs112098108
rs149553686
rs10206667
rs4524134
rs72491064
rs373512344
rs142056452
rs72922625
rs6735887
rs13035678
rs117681040
rs75274153
rs16860088
rs80104968
rs78934236
rs16860099
rs11888210
rs16860103
rs72922638
rs7587393
rs141282329
rs74438465
rs77106173
rs77773923
rs2256931
rs2290094
rs13003938
rs75154015
rs715185
rs79299388
rs117152747
rs10931768
rs76868428
rs1036542
rs2376207
rs112922303
rs1469963
rs1437867
rs7595528
rs144372591
rs148723416
rs111744640
rs2376209
rs2290093
rs1966703
rs117392805
rs2305251
rs2376210
rs12478175
rs6757462
rs76756610
rs2376211
rs4850743
rs118105536
rs116853039
rs6706307
rs13005801
rs73066855
rs13425253
rs77637393
rs4850745
rs13027173
rs4850407
rs117027544
rs78222242
rs6730027
rs7584406
rs62185246
rs11894702
rs116943978
rs140567258
rs7561281
rs7561423
rs7575641
rs4241193
rs10497802
rs79322940
rs4850747
rs78325582
rs12470435
rs147722448
rs146910989
rs62185247
rs6730564
rs13000710
rs78588598
rs74432706
rs148687576
rs730200
rs13015419
rs10427280
rs10427282
rs62185248
rs2376212
rs62185249
rs117127880
rs76027295
rs76685778
rs6732830
rs4850408
rs143576851
rs77303926
rs148232241
rs117759841
rs148886598
rs13426748
rs189237162
rs16860886
rs16860887
rs75685612
rs72922699
rs62279176
rs11690931
rs118127620
rs62279177
rs115199359
rs555656913
rs117379364
rs16860949
rs58060083
rs189978321
rs62279181
rs62279182
rs62279183
rs113734778
rs72924611
rs4850749
rs12990099
rs12693804
rs13013812
rs13019481
rs186297242
rs12997637
rs12466242
rs62279184
rs80286679
rs6434900
rs4850750
rs144552878
rs148446289
rs6434901
rs62279185
rs151004020
rs12467178
rs7582411
rs145309582
rs4277542
rs10931769
rs117561426
rs192378144
rs7575709
rs7575813
rs4850751
rs4850409
rs56012946
rs149926538
rs10175453
rs7601193
rs150243868
rs141865374
rs62279187
rs4850410
rs62279188
rs1437872
rs181820235
rs72924642
rs11674298
rs185298229
rs117019734
rs115289117
rs78033464
rs6755622
rs72924648
rs117887425
rs6748296
rs4372926
rs116854915
rs4850752
rs4850753
rs146284046
rs4850754
rs4850755
rs189742453
rs4410311
rs186305081
rs4295027
rs183593988
rs62279191
rs140432865
rs149539971
rs144110579
rs9712211
rs182891067
rs62279193
rs79814218
rs75165901
rs62279194
rs139410021
rs4850414
rs145752845
rs151183012
rs76643370
rs62279195
rs10931771
rs115507668
rs1437866
rs62279196
rs35808940
rs12478675
rs4850415
rs4850416
rs151286175
rs118131257
rs58682267
rs17386201
rs12464023
rs150315634
rs59045310
rs12467303
rs893401
rs143514831
rs4850759
rs59317182
rs76193515
rs62279205
rs62279206
rs10205395
rs140912367
rs62279208
rs138974631
rs6712325
rs78505295
rs139586221
rs2289313
rs2289312
rs148482326
rs144128530
rs57613014
rs62279209
rs4387815
rs62279210
rs78674851
rs62279211
rs56077856
rs60391487
rs151094836
rs62279213
rs72924689
rs187565243
rs112399247
rs10200320
rs10176754
rs10165722
rs12621335
rs12614828
rs7559008
rs116855843
rs4850761
rs13413519
rs4241194
rs2579405
rs2579404
rs2579403
rs4395261
rs4395262
rs143031165
rs2697269
rs140120240
rs10804080
rs2918627
rs34079696
rs2950820
rs2950821
rs143551344
rs146096606
rs138683828
rs4586644
rs80239519
rs13008943
rs2697270
rs2579399
rs2697271
rs150107345
rs138907499
rs17452754
rs2376292
rs2579396
rs2697267
rs118127710
rs2579395
rs2579394
rs62279220
rs4850763
rs2579393
rs117949651
rs4850765
rs145803248
rs2579392
rs192258765
rs2579391
rs118075488
rs2697263
rs2141373
rs12471109
rs10187660
rs11674756
rs10191006
rs117335614
rs114337214
rs72926631
rs142199972
rs3731569
rs2579387
rs146450575
rs2579386
rs143778661
rs117054234
rs10186575
rs2697260
rs139157206
rs56413601
rs151320225
rs4850767
rs6728379
rs143668843
rs2697257
rs185284059
rs2272408
rs2272407
rs2249470
rs11688574
rs193246658
rs72926637
rs184036612
rs151074114
rs190123342
rs62279226
rs2712875
rs13406574
rs2697254
rs2697253
rs145720387
rs4850768
rs7584832
rs1881399
rs117835089
rs138761029
rs10497803
rs1569154
rs1534540
rs149957240
rs4850769
rs62279228
rs148854436
rs116831663
rs72926656
rs139033889
rs7594879
rs7595352
rs118063719
rs62279229
rs148715390
rs79729834
rs1881398
rs4013863
rs117543033
rs2697246
rs75312089
rs6718328
rs2697245
rs59405902
rs2697244
rs1528106
rs2697242
rs17388217
rs16862851
rs1534463
rs6745939
rs2697240
rs143354374
rs2697238
rs60161827
rs146525680
rs11900623
rs60697753
rs11901946
rs7570752
rs6736733
rs11887815
rs80270012
rs2697232
rs7420789
rs11896142
rs13389482
rs116868483
rs141799678
rs17388610
rs16863000
rs117019911
rs79804207
rs17388650
rs16863002
rs144919480
rs2712895
rs143452840
rs10211215
rs12466392
rs77595792
rs9288272
rs10497804
rs117867840
rs2579412
rs115432784
rs2579411
rs10180332
rs7581683
rs7581983
rs62279233
rs13403513
rs6711427
rs6758791
rs6726315
rs11894584
rs78373972
rs17389141
rs6434915
rs113411472
rs2030997
rs146548357
rs1881407
rs7591636
rs6434916
rs117869207
rs6742768
rs6757999
rs16863140
rs117835653
rs11679126
rs6758626
rs77518768
rs1881405
rs11885072
rs2697311
rs55701600
rs4850772
rs2697309
rs1406223
rs2579406
rs62279235
rs2697307
rs2697306
rs2697303
rs1406222
rs77519683
rs2712904
rs12993399
rs9283513
rs2697301
rs74516042
rs34466996
rs1881404
rs9677643
rs2697300
rs2697299
rs2697298
rs1590061
rs7588858
rs7589095
rs6434917
rs6715021
rs13388326
rs139113579
rs6734623
rs2697295
rs12693814
rs112603609
rs11685528
rs199838575
rs56063204
rs1881401
rs1881400
rs79548072
rs78185335
rs2712874
rs6744133
rs2697237
rs117253636
rs6726473
rs2712871
rs2049680
rs2697319
rs2697318
rs16863455
rs2697313
rs2712905
rs2252542
rs17390362
rs4435471
rs7568476
rs116803931
rs13423442
rs7559692
rs7598988
rs78591299
rs7560201
rs141038917
rs7602870
rs180773549
rs13409147
rs7557386
rs2376294
rs72928729
rs12162325
rs7604929
rs146786251
rs7422256
rs3929618
rs10204429
rs4850775
rs189732625
rs13389576
rs2091542
rs2712885
rs72928744
rs10755015
rs4850420
rs140850486
rs2712886
rs2697293
rs2697292
rs2697291
rs6434920
rs2712887
rs2712888
rs2697290
rs190617196
rs72928757
rs6434921
rs2712890
rs2712891
rs16863690
rs2712893
rs2712894
rs114279581
rs2697287
rs1547590
rs370281395
rs1976965
rs1569126
rs2697286
rs2712873
rs12468436
rs2697285
rs2178202
rs2178201
rs2697282
rs16863762
rs2697280
rs78048041
rs117341830
rs2697279
rs2697278
rs2697277
rs2712870
rs2564394
rs79648059
rs962697
rs2697276
rs2697275
rs2564393
rs146382052
rs2697274
rs1830286
rs4850776
rs4850777
rs12621811
rs1318141
rs4850778
rs1109476
rs1109475
rs149752427
rs12617121
rs4850779
rs4850780
rs2564391
rs12471669
rs2712867
rs76041634
rs10192338
rs13027001
rs77704283
rs35870159
rs13390077
rs13393428
rs117389217
rs12621494
rs2950823
rs13385364
rs13422791
rs72928790
rs34820210
rs10205474
rs80263180
rs2697288
rs147911565
rs4850783
rs75892983
rs2564369
rs11693873
rs6706197
rs6434924
rs4850784
rs13392750
rs13007653
rs10931777
rs6727480
rs1429411
rs58135111
rs4850785
rs78385427
rs6760146
rs6760318
rs58850453
rs117159422
rs73988421
rs2043016
rs7588530
rs1896854
rs6730590
rs73988422
rs12618567
rs6715690
rs6744206
rs6715936
rs12616329
rs12619296
rs10931778
rs12616484
rs4850424
rs4850425
rs117655772
rs72930808
rs1429419
rs12617117
rs74815068
rs10199410
rs77117039
rs77218866
rs1429418
rs1429417
rs1366837
rs2195510
rs7593063
rs1429414
rs6761919
rs7422899
rs2889363
rs13030538
rs1896857
rs6741380
rs34555121
rs1346649
rs11692603
rs919433
rs10931779
rs12693815
rs2195508
rs12464356
rs113465709
rs979020
rs4850428
rs7582736
rs57170028
rs6744072
rs12618612
rs10153881
rs61456829
rs1366836
rs2195507
rs13033821
rs10931780
rs117967386
rs10804081
rs7592511
rs4850429
rs4850786
rs12469546
rs2007031
rs182643369
rs4850787
rs78596680
rs6738721
rs6738836
rs4850430
rs4850788
rs36071109
rs66462835
rs10166569
rs2376407
rs59580628
rs76083316
rs6434926
rs7576377
rs115104878
rs7594237
rs17470747
rs1560277
rs2059922
rs13032495
rs16864451
rs7591766
rs1429412
rs11693503
rs143611210
rs3843857
rs3895817
rs787984
rs3980095
rs2564377
rs7575389
rs7578368
rs7566373
rs3097385
rs12617426
rs787988
rs79805276
rs2914982
rs189517573
rs72912852
rs75566749
rs6759834
rs12472355
rs6711624
rs12693816
rs13013049
rs7574271
rs10931782
rs58916371
rs788001
rs17405525
rs55702914
rs787999
rs143940333
rs56234206
rs787998
rs787997
rs787996
rs787995
rs146399021
rs788004
rs56116936
rs111980432
rs79706274
rs805497
rs787994
rs61328028
rs11683351
rs788015
rs788014
rs67735550
rs788012
rs68062151
rs788011
rs788010
rs73050839
rs788009
rs788008
rs111236758
rs74930561
rs2565165
rs788007
rs788005
rs2564380
rs2565158
rs2565157
rs2565156
rs2565155
rs2564379
rs117603719
rs3097383
rs2043019
rs2043018
rs55725278
rs11904247
rs787980
rs117538099
rs787979
rs11888760
rs7603828
rs150345524
rs55775495
rs117451004
rs787977
rs787975
rs76568752
rs59757315
rs60666417
rs75935828
rs4685
rs3115366
rs2333852
rs115171667
rs74265000
rs2564389
rs3769525
rs3769524
rs56718086
rs142308603
rs183302016
rs72912894
rs16865262
rs12621129
rs117076100
rs788018
rs140804989
rs77132083
rs12151726
rs12151767
rs117513606
rs35157131
rs6710530
rs55658871
rs3097384
rs13003547
rs788022
rs699318
rs699319
rs145449106
rs788023
rs2565161
rs2565160
rs2244271
rs139193412
rs58020244
rs11683572
rs182192135
rs788021
rs150224757
rs7589336
rs76204729
rs16865650
rs117155573
rs186154544
rs16865677
rs144340056
rs6434927
rs146860006
rs6434928
rs2564372
rs3849362
rs79956080
rs2565154
rs2564383
rs147365877
rs60617652
rs139775045
rs7567279
rs72914938
rs2914983
rs787982
rs11902195
rs75999704
rs3731570
rs188059083
rs16865976
rs116717703
rs182899735
rs787990
rs787991
rs3754822
rs55766949
rs112612936
rs74563484
rs111374768
rs79208422
rs56329986
rs78572740
rs11070
rs66730758
rs11883902
rs78506248
rs787983
rs805495
rs146912659
rs6745660
rs41265955
rs788016
rs117845156
rs2565163
rs11682567
rs11676748
rs2564384
rs4850796
rs2605041
rs7585486
rs146598485
rs2340690
rs2340689
rs8539
rs17730989
rs2605039
rs1050347
rs79630442
rs13165
rs1116734
rs2305560
rs6722363
rs6434930
rs150001231
rs13386066
rs112533070
rs6760600
rs71422655
rs35621767
rs191234776
rs7605813
rs13429666
rs139887665
rs7577835
rs7590697
rs76341431
rs75909202
rs10187815
rs180918097
rs111863751
rs184013047
rs67657812
rs55729852
rs55813500
rs80201363
rs78130305
rs7580864
rs188761499
rs150261359
rs7601800
rs111811916
rs2061146
rs7590010
rs72914969
rs6713113
rs56067932
rs3792160
rs3792159
rs10931784
rs3792158
rs74476766
rs11899288
rs11678929
rs146111935
rs7568250
rs11680291
rs147603323
rs138450021
rs113825726
rs13418032
rs74734401
rs57602436
rs139293892
rs1563340
rs117637768
rs3792157
rs151205062
rs58837777
rs17787829
rs74885211
rs78133005
rs76013423
rs79207930
rs77150893
rs4589750
rs139221689
rs6434933
rs79776019
rs142659244
rs187038117
rs149560101
rs68022726
rs67580728
rs145989175
rs77887736
rs11891750
rs11694913
rs7582536
rs6434934
rs2340688
rs140518394
rs11899920
rs114751842
rs6715105
rs6757364
rs10172961
rs184598672
rs13414170
rs7564917
rs77615390
rs57046332
rs77357334
rs62277864
rs113990162
rs113964240
rs116611249
rs144663074
rs2340687
rs10198804
rs10178946
rs115729683
rs16866720
rs17731449
rs11900232
rs11685247
rs6760468
rs78002594
rs13411968
rs150271815
rs77000173
rs77353793
rs79737320
rs6719483
rs6723768
rs143851124
rs75505984
rs2124317
rs4389332
rs1455653
rs6719729
rs72916912
rs115070800
rs376570305
rs2045245
rs116694274
rs148633360
rs1961558
rs4435447
rs34139878
rs59341299
rs79544304
rs55642934
rs55852341
rs72916919
rs1902248
rs1902247
rs1902246
rs6728904
rs13396312
rs200061937
rs56858593
rs74265511
rs3828317
rs59938443
rs970552
rs970551
rs71422661
rs1979239
rs74965164
rs374315858
rs144930737
rs2045244
rs2045242
rs7588831
rs80172713
rs10497806
rs16866940
rs16866970
rs10166328
rs13413470
rs16866980
rs7564924
rs10196961
rs77773624
rs11690491
rs116121900
rs11690844
rs1598469
rs10203581
rs13427590
rs79745588
rs7603283
rs7580003
rs6733834
rs76413582
rs55656916
rs60582020
rs10931787
rs150952036
rs1902249
rs4491721
rs16867018
rs13000656
rs13404366
rs13429970
rs78198610
rs67492914
rs79845692
rs58576043
rs6737060
rs6708239
rs6741205
rs6741314
rs13394214
rs11690163
rs61155920
rs58621102
rs7601762
rs76637837
rs117198306
rs57932509
rs6757852
rs6757669
rs10931788
rs9967823
rs77946222
rs6719832
rs6748788
rs7600862
rs7603839
rs4286272
rs75415672
rs74843358
rs75619425
rs139467751
rs79789118
rs4850436
rs34632716
rs7595819
rs113300136
rs4422151
rs34283305
rs111951556
rs78872368
rs7340470
rs13018267
rs75946628
rs10460393
rs10460394
rs200524989
rs75061561
rs12622674
rs143117070
rs2341510
rs6743671
rs6760078
rs6731886
rs77218291
rs13034353
rs57340905
rs140058143
rs12619333
rs79748557
rs11687698
rs4850437
rs141544058
rs7592344
rs10931791
rs79381203
rs6751690
rs143969550
rs4850807
rs72916982
rs4850808
rs7583917
rs7584475
rs10931793
rs72916987
rs13015772
rs80178661
rs13029495
rs4850438
rs138275192
rs4850809
rs117886310
rs16823148
rs2037590
rs10497807
rs12472359
rs700638
rs700640
rs146827073
rs1065952
rs700641
rs700642
rs80247050
rs700643
rs16823385
rs73054808
rs13012441
rs77032596
rs16823400
rs700645
rs77706948
rs700646
rs73054811
rs770666
rs700647
rs111340803
rs113769655
rs12995877
rs770667
rs1065953
rs150985004
rs1065954
rs1065955
rs7571255
rs1065956
rs1065957
rs6757887
rs2293255
rs13425988
rs700648
rs700649
rs73054817
rs700650
rs117115974
rs80135234
rs77620323
rs771013
rs73054819
rs143044311
rs1065949
rs1068682
rs73054822
rs185644443
rs7587716
rs700651
rs73054825
rs700653
rs55849156
rs77785057
rs700654
rs700655
rs72918816
rs1851779
rs73054827
rs771018
rs77029420
rs60129872
rs59617443
rs700656
rs700657
rs700658
rs78273759
rs75373125
rs75312803
rs76746771
rs700659
rs57990618
rs771017
rs700660
rs187743458
rs76160747
rs771016
rs6742343
rs80133676
rs77803264
rs771015
rs700662
rs78835808
rs140084890
rs770659
rs770658
rs700663
rs116947984
rs700664
rs73054839
rs700665
rs700666
rs60079260
rs770657
rs148507744
rs1030796
rs74520940
rs16824264
rs771005
rs700667
rs148159218
rs76427978
rs16824376
rs700669
rs996427
rs700670
rs696814
rs696815
rs72918832
rs117766696
rs700671
rs72918835
rs771010
rs771009
rs4550664
rs700672
rs700673
rs72918841
rs700674
rs148068944
rs113485223
rs112785463
rs141791060
rs145443837
rs111243979
rs700675
rs73054867
rs700677
rs72918847
rs2574832
rs118067253
rs700678
rs700679
rs3851979
rs700680
rs16824631
rs700681
rs6760338
rs700682
rs700683
rs700684
rs6707521
rs700685
rs115886992
rs7604700
rs1435569
rs35817167
rs78856199
rs700686
rs700687
rs1968488
rs17732991
rs696817
rs700688
rs6734561
rs770661
rs700689
rs2164327
rs700690
rs700691
rs700692
rs770662
rs700693
rs1436131
rs1435570
rs6753450
rs34608683
rs881797
rs10192466
rs35080174
rs11899188
rs16825181
rs16825188
rs10048735
rs4850812
rs9288280
rs9288281
rs1369511
rs77722976
rs57862683
rs1435567
rs734037
rs13395030
rs73054898
rs151246714
rs2060488
rs12995647
rs2060489
rs7561950
rs74652956
rs6742782
rs6734096
rs6434942
rs2043545
rs1865586
rs17669941
rs6734781
rs34829596
rs6735214
rs6718039
rs6434943
rs1435568
rs6729473
rs17670102
rs142177242
rs73056811
rs1369512
rs6760891
rs6706937
rs7572123
rs10198606
rs73056823
rs138699719
rs73056824
rs10211202
rs77727917
rs4850813
rs10931794
rs2341778
rs78922190
rs13011918
rs1401093
rs1401094
rs1401095
rs79799715
rs938929
rs57437055
rs1589162
rs13026569
rs73056840
rs76450397
rs4850815
rs12619300
rs137947665
rs12995110
rs4850816
rs1401091
rs1401092
rs16825786
rs4850817
rs7557203
rs11692344
rs144088501
rs6434945
rs6434946
rs1464211
rs1607375
rs1607374
rs1607373
rs4369854
rs143768149
rs73056856
rs2880389
rs73056859
rs79792037
rs17670316
rs74993302
rs1983359
rs16825917
rs11887138
rs10207433
rs11679040
rs1518367
rs1105078
rs1401090
rs1518366
rs1914690
rs1518365
rs1878732
rs1518364
rs1518363
rs141017951
rs60484833
rs1518361
rs10189897
rs1464209
rs1518360
rs11890137
rs73056877
rs35730302
rs78720382
rs76845692
rs4410288
rs28482067
rs55696134
rs58224025
rs73056880
rs1401096
rs73056883
rs13408411
rs61435657
rs10497809
rs79183870
rs140960880
rs1850634
rs1607376
rs117088271
rs1850631
rs1850633
rs79680776
rs73056890
rs6434948
rs140364032
rs6752458
rs10169453
rs10204166
rs1356542
rs74716685
rs7581202
rs7426250
rs7558450
rs11675025
rs1518368
rs10931796
rs10931797
rs7571545
rs151171443
rs7571869
rs7587043
rs76662825
rs7587598
rs59007763
rs61184128
rs78238237
rs16826320
rs13394871
rs6726506
rs1518359
rs6756641
rs35293068
rs2139050
rs11891555
rs6736825
rs17790682
rs59553483
rs6434949
rs146998415
rs4595967
rs80332680
rs73058813
rs6724526
rs10177758
rs1518369
rs1866664
rs893808
rs73058818
rs79344890
rs73058820
rs79508374
rs73058821
rs72928581
rs1961425
rs7579905
rs1976772
rs6434950
rs73058829
rs74935794
rs1440088
rs1440087
rs73058832
rs73058834
rs1595824
rs7582715
rs2165237
rs1595825
rs56765024
rs61605589
rs61228863
rs1304164
rs1304165
rs6748683
rs10931798
rs1440090
rs62277902
rs1440091
rs59441945
rs976179
rs976180
rs1318867
rs1813106
rs1025549
rs1016883
rs2164070
rs1836234
rs11681663
rs112922254
rs34692727
rs7585709
rs7559096
rs11683222
rs111286926
rs73058854
rs76452213
rs12693829
rs111540926
rs113416612
rs111755439
rs2139049
rs11689393
rs145735729
rs112001680
rs116165148
rs144585574
rs2342557
rs1978888
rs1978889
rs73058864
rs2196171
rs2196172
rs58111212
rs7592556
rs73058867
rs1595823
rs7573687
rs10207232
rs16826740
rs10196612
rs79490184
rs74484541
rs10184395
rs10184227
rs73058876
rs73058878
rs16826791
rs75163179
rs10497810
rs59990242
rs10166845
rs73058883
rs1992313
rs6738825
rs58409972
rs16826872
rs16826873
rs6715070
rs1541953
rs17520121
rs11889326
rs1583792
rs1371663
rs1579695
rs17671147
rs1147169
rs10190226
rs16826895
rs962210
rs10497811
rs148921352
rs1371664
rs2196176
rs2196175
rs2196174
rs12329164
rs892514
rs75379839
rs892513
rs892512
rs1440086
rs10206714
rs9712275
rs882954
rs745899
rs73061068
rs73061069
rs5007118
rs41468149
rs74494005
rs67031482
rs10497812
rs67748055
rs149438775
rs6732517
rs6732340
rs4850441
rs10497813
rs71422667
rs78009451
rs2164071
rs2117339
rs7420608
rs72930426
rs141571575
rs11895260
rs58172089
rs57265854
rs6752760
rs57603546
rs11903129
rs2342558
rs3068254
rs13382697
rs1837495
rs11679484
rs35035575
rs35563720
rs7600269
rs16827267
rs1866665
rs35062652
rs11889006
rs6434953
rs6434954
rs7572733
rs7573001
rs7587251
rs140533068
rs11690149
rs11690205
rs6745726
rs10202569
rs17791296
rs1368989
rs12105927
rs78491844
rs6752454
rs7590828
rs140383330
rs1866666
rs9973400
rs1371665
rs1036333
rs2164068
rs6716898
rs4549082
rs4417706
rs1440089
rs16827465
rs2053394
rs6434955
rs2228135
rs1064213
rs77954206
rs2033570
rs2033569
rs3213867
rs11684176
rs7588399
rs4850819
rs12618469
rs118149843
rs10931799
rs12612977
rs12613073
rs10931800
rs10200463
rs10200317
rs3755330
rs3755332
rs3755333
rs1440084
rs1946645
rs3771359
rs3771360
rs3771361
rs3771362
rs7572854
rs7599640
rs1036334
rs1036335
rs1036336
rs2009631
rs12476465
rs986534
rs2880366
rs3732231
rs3732232
rs1371657
rs12693831
rs116858326
rs1304358
rs1304359
rs147273919
rs149355427
rs76164793
rs3771365
rs78262081
rs892515
rs11681576
rs7603309
rs144068719
rs17792650
rs72914779
rs12472100
rs11884454
rs58304757
rs76389885
rs1434286
rs113509424
rs149838794
rs118020468
rs11884188
rs4850821
rs4850822
rs116829283
rs3771367
rs3821245
rs2164069
rs1821430
rs3771368
rs3771369
rs79408605
rs17672607
rs77359772
rs78208454
rs11674075
rs3771370
rs1978890
rs72914797
rs13018895
rs13019036
rs72914798
rs74265557
rs56000158
rs117745223
rs11894016
rs111779203
rs11682543
rs13031577
rs3036539
rs79807197
rs13033079
rs7557457
rs4038716
rs72917017
rs41362947
rs1434288
rs1434289
rs72917021
rs13008284
rs72917023
rs13036106
rs1368990
rs11673929
rs10210770
rs1119850
rs1836235
rs9789590
rs9789480
rs76041425
rs112026627
rs6434957
rs6735486
rs13011057
rs147235367
rs2033568
rs4850827
rs4850828
rs12693833
rs13024730
rs17793153
rs6753440
rs10186484
rs1869986
rs1869985
rs6742863
rs3937566
rs1962948
rs1020706
rs7598724
rs13003229
rs13416501
rs72919013
rs10202461
rs13423519
rs7590253
rs1982523
rs4332920
rs142155980
rs28814901
rs10931801
rs10931802
rs138123890
rs142701669
rs10931803
rs112856592
rs4352224
rs6724940
rs113927594
rs6753681
rs112046326
rs111356503
rs13429991
rs4850445
rs7590376
rs55962806
2:199069965_T_C
rs72919027
rs10171402
rs1456549
rs4850446
rs62277944
rs4850831
rs117735557
rs2342754
rs16828551
rs13387954
rs10170042
rs62277945
rs72919041
rs10189295
rs56908267
rs62277946
rs12616750
rs1598658
rs13406890
rs10199534
rs10189034
rs4355105
rs113061159
rs118144146
rs62277947
rs11682345
rs11682314
rs11693571
rs4850448
rs1350208
rs138494961
rs6746027
rs6746165
rs117612065
rs9973739
rs1840755
rs1840754
2:199088530_A_C
rs1456565
rs112050805
rs72929131
rs2342757
rs80175729
rs989389
rs9973838
rs17799440
rs72929135
rs7580105
rs79931442
rs11886912
rs17737578
rs10175677
rs17799603
rs13397852
rs13411216
rs62277949
rs12328457
rs10181932
rs62277950
rs72929153
rs13404374
rs13404550
rs13404733
rs118088926
rs9808268
rs9807926
rs72929156
rs9808273
rs12327913
rs7559059
rs1531180
rs72914207
rs1471087
rs72914212
rs76894395
rs77535279
rs12693837
rs7570420
rs2342758
rs2342759
rs1456564
rs57300247
rs41499250
rs12476496
rs62277953
rs62277954
rs16828901
rs114039853
rs72914228
rs35948376
rs149430973
rs144770039
rs10931806
rs16829074
rs1154707
rs143578726
rs980469
rs4850836
rs1456557
rs10178814
rs17466322
rs138974526
rs66461917
rs4850837
rs76641983
rs12471104
rs28635201
rs13432262
rs1121061
rs3977
rs867157
rs112207995
rs4850838
rs12613047
rs139129698
rs1029641
rs917315
rs917314
rs1456550
rs150511707
rs1811213
rs72914246
rs149176296
rs1012043
rs4850839
rs13025018
rs75381376
rs10195654
rs758066
rs2880491
rs6721101
rs13393194
rs72914259
rs149804896
rs17466455
rs12471228
rs1456572
rs721288
rs12469066
rs140149088
rs113654354
rs187989767
rs1456571
rs1379021
rs117761102
rs758065
rs758064
rs758063
rs72914270
rs7605003
rs1456570
rs72914271
rs7566235
rs7578662
rs62279263
rs13035302
rs2058054
rs2058053
rs13423739
rs1037663
rs2159001
rs58709446
rs78045851
rs13413933
rs74643157
rs2159000
rs2190650
rs147585519
rs13395526
rs77200855
rs12996222
rs13387391
rs13399458
rs13387754
rs11893616
rs11888811
rs11904531
rs13409769
rs13410086
rs13398206
rs12991989
rs13398693
rs78912549
rs75654507
rs13413265
rs7596627
rs7570260
rs4998599
rs117659625
rs190637065
rs4850841
rs149728400
rs13033405
rs10931809
rs13387359
rs62279268
rs62279269
rs144128134
rs16829794
rs2529672
rs79607188
rs16829800
rs7575825
rs2529670
rs2529669
rs917312
rs2727766
rs12466968
rs2529666
rs997467
rs2529664
rs13022622
rs2429092
rs2529663
rs2727783
rs2529662
rs80121404
rs2467046
rs2727767
rs12999347
rs995933
rs2429091
rs2529658
rs75069534
rs2529657
rs4850842
rs74426266
rs2467044
rs2429090
rs10490082
rs72916188
rs114902211
rs2727765
rs142034010
rs2429100
rs7602849
rs75831270
```
