## Supplementary material for "Characterization of shared and ancestry-specific signals driving complex traits using multi-ancestry fine-mapping": s1.afreq

```
#CHROM	ID	REF	ALT	ALT_FREQS	OBS_CT
2	rs150378803	A	C	0.027833	1006
2	rs114784978	G	C	0.0178926	1006
2	rs75766689	G	A	0.0109344	1006
2	rs116297082	A	G	0.0228628	1006
2	rs76773017	T	C	0.0228628	1006
2	rs10211384	C	G	0.649105	1006
2	rs6740630	A	C	0.888668	1006
2	rs16859494	A	G	0.0785288	1006
2	rs186535521	C	T	0.0188867	1006
2	rs62185195	G	A	0.0298211	1006
2	rs12693801	C	T	0.879722	1006
2	rs10182318	T	C	0.89165	1006
2	rs61433904	G	A	0.0785288	1006
2	rs4241192	G	T	0.89165	1006
2	rs138522720	G	A	0.027833	1006
2	rs189635145	A	T	0.0238569	1006
2	rs11693566	A	G	0.870775	1006
2	rs10931765	T	C	0.754473	1006
2	rs58676838	A	G	0.054672	1006
2	rs149020173	G	A	0.0198807	1006
2	rs4850735	A	G	0.870775	1006
2	rs16859560	G	T	0.130219	1006
2	rs6749960	T	C	0.130219	1006
2	rs1982178	G	A	0.885686	1006
2	rs6735635	G	A	0.130219	1006
2	rs1837135	T	G	0.885686	1006
2	rs1437875	C	T	0.885686	1006
2	rs62185196	T	C	0.0298211	1006
2	rs4278949	A	G	0.130219	1006
2	rs6749725	A	C	0.885686	1006
2	rs6736763	T	C	0.884692	1006
2	rs79701291	T	A	0.0139165	1006
2	rs10181561	C	T	0.88171	1006
2	rs113553166	G	A	0.130219	1006
2	rs7575562	C	G	0.88171	1006
2	rs116095503	C	A	0.0328032	1006
2	rs2376101	G	T	0.88171	1006
2	rs2376102	T	G	0.88171	1006
2	rs139405676	C	T	0.0427435	1006
2	rs1437873	T	G	0.882704	1006
2	rs10171664	A	T	0.882704	1006
2	rs10497796	A	C	0.0685885	1006
2	rs1550240	G	T	0.880716	1006
2	rs78012089	A	G	0.0666004	1006
2	rs1837134	C	T	0.729622	1006
2	rs12693802	A	C	0.729622	1006
2	rs115116224	A	T	0.112326	1006
2	rs7579398	A	G	0.884692	1006
2	rs116486590	T	G	0.0208748	1006
2	rs12693803	T	G	0.880716	1006
2	rs6434889	C	T	0.814115	1006
2	rs2053259	G	T	0.0666004	1006
2	rs6434890	G	T	0.814115	1006
2	rs2053260	T	C	0.0666004	1006
2	rs2376186	A	G	0.814115	1006
2	rs138186928	T	C	0.0666004	1006
2	rs143456722	C	G	0.0139165	1006
2	rs74264969	C	T	0.0666004	1006
2	rs1025694	G	C	0.814115	1006
2	rs6756895	C	T	0.814115	1006
2	rs6434891	T	A	0.814115	1006
2	rs10931767	G	A	0.750497	1006
2	rs12617661	A	C	0.727634	1006
2	rs2376187	C	T	0.130219	1006
2	rs2376188	T	C	0.130219	1006
2	rs1821866	G	C	0.883698	1006
2	rs6740139	A	T	0.693837	1006
2	rs10194142	A	G	0.919483	1006
2	rs10194335	A	T	0.693837	1006
2	rs6434893	C	T	0.954274	1006
2	rs80124069	G	C	0.0159046	1006
2	rs62185213	A	G	0.0109344	1006
2	rs72920890	C	T	0.0168986	1006
2	rs17199130	T	C	0.116302	1006
2	rs13013214	C	A	0.692843	1006
2	rs114141638	C	T	0.0218688	1006
2	rs6434894	G	A	0.692843	1006
2	rs114238932	C	G	0.0208748	1006
2	rs76504837	T	C	0.117296	1006
2	rs112382228	C	T	0.0775348	1006
2	rs78049377	G	A	0.181909	1006
2	rs4850736	A	C	0.0666004	1006
2	rs17271302	G	C	0.0437376	1006
2	rs12997135	A	G	0.0178926	1006
2	rs72920897	A	G	0.0775348	1006
2	rs6714155	C	T	0.0666004	1006
2	rs6742587	A	C	0.0666004	1006
2	rs16859861	T	C	0.117296	1006
2	rs72920900	G	A	0.0626243	1006
2	rs10497798	C	T	0.116302	1006
2	rs6750551	A	G	0.875746	1006
2	rs79200666	T	C	0.16004	1006
2	rs4850738	T	A	0.0656064	1006
2	rs76707288	G	A	0.11829	1006
2	rs76894149	A	T	0.0208748	1006
2	rs73066816	C	A	0.0377734	1006
2	rs79786902	T	G	0.115308	1006
2	rs16859921	T	C	0.11829	1006
2	rs6434895	A	G	0.303181	1006
2	rs6738650	C	T	0.0854871	1006
2	rs73066819	G	A	0.0854871	1006
2	rs4850739	C	G	0.855865	1006
2	rs1437871	A	C	0.0854871	1006
2	rs3901037	G	A	0.693837	1006
2	rs62185214	C	A	0.00298211	1006
2	rs13404405	C	T	0.0854871	1006
2	rs76761050	C	A	0.0168986	1006
2	rs2376100	T	C	0.162028	1006
2	rs6733360	G	A	0.0854871	1006
2	rs6734285	G	A	0.247515	1006
2	rs6434896	C	T	0.693837	1006
2	rs35812339	C	T	0.162028	1006
2	rs2889288	G	C	0.162028	1006
2	rs7591162	G	A	0.693837	1006
2	rs77739219	G	A	0.0576541	1006
2	rs6749795	C	T	0.720676	1006
2	rs116425432	A	C	0.0198807	1006
2	rs58719755	G	A	0.136183	1006
2	rs6754223	G	A	0.856859	1006
2	rs115851416	T	A	0.0337972	1006
2	rs149553686	T	C	0.0666004	1006
2	rs10206667	T	C	0.22167	1006
2	rs10194359	G	A	0.0854871	1006
2	rs4524134	T	C	0.72167	1006
2	rs72491064	A	C	0.135189	1006
2	rs73066823	G	T	0.0854871	1006
2	rs147931277	A	C	0.00795229	1006
2	rs72922625	T	C	0.136183	1006
2	rs6735887	A	G	0.72167	1006
2	rs6726500	T	C	0.942346	1006
2	rs138684498	C	T	0.0308151	1006
2	rs13035678	G	A	0.72167	1006
2	rs78526338	T	C	0.0377734	1006
2	rs4850740	T	C	0.985089	1006
2	rs13024549	T	A	0.856859	1006
2	rs13024582	T	A	0.856859	1006
2	rs73066826	C	T	0.0854871	1006
2	rs5016260	T	G	0.942346	1006
2	rs2376206	T	C	0.942346	1006
2	rs76372866	C	T	0.0129225	1006
2	rs16860088	A	G	0.0129225	1006
2	rs80104968	C	G	0.00994036	1006
2	rs73066830	C	T	0.0854871	1006
2	rs16860099	T	C	0.136183	1006
2	rs115603965	A	G	0.0228628	1006
2	rs11888210	T	C	0.136183	1006
2	rs16860103	T	A	0.136183	1006
2	rs72922638	T	C	0.136183	1006
2	rs17384622	C	G	0.0874751	1006
2	rs2256931	A	G	0.717694	1006
2	rs13003938	G	A	0.7167	1006
2	rs715185	T	C	0.805169	1006
2	rs11897347	T	C	0.134195	1006
2	rs75023782	C	G	0.0149105	1006
2	rs10931768	C	T	0.555666	1006
2	rs13430327	A	T	0.0536779	1006
2	rs1036542	T	C	0.793241	1006
2	rs2376207	C	T	0.718688	1006
2	rs112922303	C	T	0.0397614	1006
2	rs1469963	A	C	0.847913	1006
2	rs1437867	G	C	0.847913	1006
2	rs7595528	G	C	0.597416	1006
2	rs16860250	G	T	0.100398	1006
2	rs112917448	C	T	0.0994036	1006
2	rs111744640	G	A	0.139165	1006
2	rs13414546	T	C	0.0447316	1006
2	rs145400120	T	G	0.0298211	1006
2	rs2376208	T	C	0.89165	1006
2	rs2376209	T	C	0.846918	1006
2	rs77910925	A	G	0.0447316	1006
2	rs75547979	C	A	0.0447316	1006
2	rs1966703	C	T	0.792247	1006
2	rs17385301	G	A	0.0447316	1006
2	rs4850742	C	T	0.89165	1006
2	rs112046344	G	A	0.0447316	1006
2	rs187434969	T	C	0.0447316	1006
2	rs6434897	A	C	0.892644	1006
2	rs2305251	C	T	0.128231	1006
2	rs16860307	T	C	0.0447316	1006
2	rs113486714	G	A	0.0447316	1006
2	rs2376210	T	A	0.89165	1006
2	rs77105489	T	C	0.0447316	1006
2	rs12478175	T	A	0.846918	1006
2	rs79580055	T	C	0.054672	1006
2	rs79102706	G	C	0.054672	1006
2	rs75017689	C	T	0.054672	1006
2	rs6757462	G	C	0.892644	1006
2	rs140217447	A	G	0.0129225	1006
2	rs112745859	T	G	0.0447316	1006
2	rs55844710	G	A	0.054672	1006
2	rs2376211	A	G	0.654076	1006
2	rs4850743	C	T	0.128231	1006
2	rs118105536	T	A	0.00994036	1006
2	rs6706307	T	C	0.892644	1006
2	rs13005801	G	C	0.709742	1006
2	rs114326307	C	G	0.00497018	1006
2	rs61752170	C	T	0.0159046	1006
2	rs4850744	C	A	0.89165	1006
2	rs7565685	T	C	0.89165	1006
2	rs183648715	G	C	0.0188867	1006
2	rs13425253	G	A	0.128231	1006
2	rs73049610	T	C	0.00497018	1006
2	rs146747501	T	C	0.0188867	1006
2	rs4850745	C	T	0.128231	1006
2	rs73049614	C	T	0.00497018	1006
2	rs13027173	G	A	0.703777	1006
2	rs4850406	A	G	0.892644	1006
2	rs4850407	G	A	0.128231	1006
2	rs6434898	G	A	0.054672	1006
2	rs4569497	T	C	0.89165	1006
2	rs112853798	T	C	0.054672	1006
2	rs74722024	C	T	0.054672	1006
2	rs16860546	C	T	0.00497018	1006
2	rs78222242	A	G	0.0367793	1006
2	rs76718629	T	C	0.054672	1006
2	rs6730027	T	C	0.833002	1006
2	rs149713618	C	T	0.00596421	1006
2	rs112191038	G	C	0.00497018	1006
2	rs7584406	T	A	0.892644	1006
2	rs4513316	G	A	0.892644	1006
2	rs62185246	T	C	0.129225	1006
2	rs11894702	T	G	0.892644	1006
2	rs112995187	G	A	0.055666	1006
2	rs76468065	A	G	0.05666	1006
2	rs75353535	G	A	0.127237	1006
2	rs1020086	C	A	0.892644	1006
2	rs7561281	C	A	0.831014	1006
2	rs7561423	C	T	0.89165	1006
2	rs7575641	T	A	0.831014	1006
2	rs114312289	C	T	0.00497018	1006
2	rs4241193	A	C	0.89165	1006
2	rs10497802	G	T	0.202783	1006
2	rs10178724	T	C	0.892644	1006
2	rs16860648	T	C	0.00497018	1006
2	rs113049927	C	A	0.055666	1006
2	rs4850747	A	G	0.132207	1006
2	rs78325582	T	C	0.027833	1006
2	rs115684361	G	A	0.00497018	1006
2	rs12470435	T	C	0.887674	1006
2	rs74655527	G	A	0.055666	1006
2	rs139261056	G	A	0.00497018	1006
2	rs142504582	T	C	0.0149105	1006
2	rs62185247	T	C	0.132207	1006
2	rs6730564	G	T	0.89165	1006
2	rs13000710	T	G	0.892644	1006
2	rs75665418	T	C	0.055666	1006
2	rs80320080	C	T	0.055666	1006
2	rs78588598	A	G	0.0357853	1006
2	rs74432706	C	T	0.0457256	1006
2	rs730200	T	A	0.131213	1006
2	rs77913755	G	A	0.055666	1006
2	rs13015419	T	C	0.89165	1006
2	rs10427280	C	T	0.689861	1006
2	rs10427282	G	A	0.831014	1006
2	rs142601462	C	T	0.00497018	1006
2	rs62185248	C	T	0.131213	1006
2	rs11885551	A	T	0.055666	1006
2	rs2376212	T	C	0.892644	1006
2	rs62185249	G	A	0.132207	1006
2	rs73049639	T	C	0.00497018	1006
2	rs6732830	C	T	0.810139	1006
2	rs4850408	A	T	0.866799	1006
2	rs145395284	C	A	0.00497018	1006
2	rs78908861	T	C	0.055666	1006
2	rs77303926	T	A	0.00894632	1006
2	rs182031726	C	T	0.00497018	1006
2	rs114550712	C	T	0.0129225	1006
2	rs148232241	T	C	0.028827	1006
2	rs79578586	G	A	0.055666	1006
2	rs75363224	G	T	0.0606362	1006
2	rs150703311	C	T	0.00497018	1006
2	rs145237360	G	T	0.055666	1006
2	rs148886598	C	T	0.0318091	1006
2	rs143548050	T	C	0.00596421	1006
2	rs13426748	A	G	0.202783	1006
2	rs16860886	T	C	0.202783	1006
2	rs16860887	A	C	0.202783	1006
2	rs79898341	T	C	0.0258449	1006
2	rs79121788	C	A	0.055666	1006
2	rs76055868	T	A	0.00497018	1006
2	rs78544760	C	T	0.0606362	1006
2	rs72922699	G	A	0.0894632	1006
2	rs62279176	C	T	0.141153	1006
2	rs11690931	A	G	0.689861	1006
2	rs55718939	C	T	0.0606362	1006
2	rs62279177	T	A	0.141153	1006
2	rs2376196	T	A	0.89165	1006
2	rs115199359	A	T	0.0198807	1006
2	rs6714359	T	C	0.89165	1006
2	rs76355145	T	C	0.055666	1006
2	rs16860949	C	T	0.201789	1006
2	rs72924606	G	A	0.0357853	1006
2	rs58060083	C	A	0.201789	1006
2	rs147896342	T	C	0.0139165	1006
2	rs140395148	C	T	0.0149105	1006
2	rs62279181	G	A	0.141153	1006
2	rs145504087	C	G	0.0139165	1006
2	rs62279182	A	G	0.141153	1006
2	rs62279183	C	T	0.141153	1006
2	rs113734778	C	T	0.0387674	1006
2	rs72924611	A	G	0.126243	1006
2	rs76520878	T	C	0.055666	1006
2	rs56353829	G	A	0.0666004	1006
2	rs4850748	A	G	0.966203	1006
2	rs4850749	C	T	0.124254	1006
2	rs12990099	T	G	0.697813	1006
2	rs12693804	A	T	0.72167	1006
2	rs13013812	C	G	0.698807	1006
2	rs142015214	G	A	0.0168986	1006
2	rs13019481	C	A	0.72167	1006
2	rs150684598	C	T	0.0168986	1006
2	rs12997637	T	G	0.699801	1006
2	rs1599887	C	T	0.910537	1006
2	rs4389348	T	C	0.910537	1006
2	rs62279184	C	T	0.187873	1006
2	rs6434900	C	A	0.680915	1006
2	rs4850750	T	A	0.187873	1006
2	rs144552878	G	T	0.0258449	1006
2	rs6434901	A	C	0.723658	1006
2	rs62279185	G	A	0.187873	1006
2	rs12467178	A	G	0.187873	1006
2	rs7582411	T	C	0.722664	1006
2	rs4277542	G	A	0.722664	1006
2	rs10931769	T	G	0.187873	1006
2	rs12693805	G	T	0.910537	1006
2	rs7575709	C	A	0.699801	1006
2	rs7575813	C	T	0.681909	1006
2	rs4850751	C	T	0.805169	1006
2	rs4850409	T	C	0.805169	1006
2	rs56012946	G	A	0.175944	1006
2	rs10175453	T	C	0.805169	1006
2	rs73049676	G	T	0.0188867	1006
2	rs79997846	C	T	0.0536779	1006
2	rs7601193	T	G	0.804175	1006
2	rs7587409	G	T	0.964215	1006
2	rs2376204	G	A	0.0536779	1006
2	rs62279187	G	T	0.161034	1006
2	rs79584735	G	A	0.0188867	1006
2	rs4850410	C	T	0.803181	1006
2	rs62279188	C	T	0.161034	1006
2	rs77637055	C	T	0.0536779	1006
2	rs74661774	T	C	0.0536779	1006
2	rs1437872	A	G	0.803181	1006
2	rs112498713	C	T	0.0536779	1006
2	rs72924642	C	T	0.161034	1006
2	rs11674298	G	A	0.803181	1006
2	rs62279189	G	A	0.0139165	1006
2	rs115289117	C	T	0.0318091	1006
2	rs4850411	C	T	0.964215	1006
2	rs78033464	G	A	0.0208748	1006
2	rs6755622	T	C	0.803181	1006
2	rs920263	T	C	0.964215	1006
2	rs72924648	A	G	0.161034	1006
2	rs80257353	A	G	0.0536779	1006
2	rs73049685	C	G	0.0188867	1006
2	rs6748296	C	T	0.803181	1006
2	rs111521617	A	G	0.0536779	1006
2	rs4372926	G	A	0.745527	1006
2	rs73049689	T	C	0.0188867	1006
2	rs4850752	C	A	0.803181	1006
2	rs4850753	C	T	0.72664	1006
2	rs186729786	T	C	0.00894632	1006
2	rs4850754	G	A	0.72664	1006
2	rs4850755	C	T	0.803181	1006
2	rs4410311	A	G	0.803181	1006
2	rs111269202	C	T	0.0536779	1006
2	rs4295027	C	T	0.729622	1006
2	rs62279191	C	G	0.161034	1006
2	rs4524131	T	C	0.964215	1006
2	rs114098785	C	A	0.964215	1006
2	rs113065074	T	C	0.0198807	1006
2	rs112050861	A	T	0.0536779	1006
2	rs112968508	C	T	0.0536779	1006
2	rs183707212	C	A	0.0188867	1006
2	rs145453428	A	T	0.0536779	1006
2	rs137978056	C	T	0.0536779	1006
2	rs149539971	C	T	0.161034	1006
2	rs144110579	C	G	0.0914513	1006
2	rs9712211	A	C	0.803181	1006
2	rs11899424	T	G	0.0357853	1006
2	rs145855622	C	T	0.0735586	1006
2	rs62279193	C	T	0.161034	1006
2	rs116675355	T	G	0.00497018	1006
2	rs79814218	A	G	0.0178926	1006
2	rs75803838	G	A	0.0536779	1006
2	rs78478634	C	A	0.0536779	1006
2	rs75165901	C	G	0.214712	1006
2	rs62279194	C	T	0.161034	1006
2	rs111432934	T	C	0.0308151	1006
2	rs4850414	C	T	0.729622	1006
2	rs74889030	G	A	0.0536779	1006
2	rs62279195	T	C	0.164016	1006
2	rs10931771	C	T	0.16501	1006
2	rs115507668	T	C	0.0417495	1006
2	rs6750248	C	T	0.964215	1006
2	rs1437866	A	G	0.72664	1006
2	rs62279196	G	A	0.161034	1006
2	rs35808940	G	A	0.161034	1006
2	rs12478675	T	G	0.161034	1006
2	rs4850415	C	T	0.72664	1006
2	rs4850416	C	T	0.960239	1006
2	rs10931772	T	A	0.964215	1006
2	rs113124427	T	C	0.0318091	1006
2	rs35272229	C	T	0.0536779	1006
2	rs58682267	A	G	0.161034	1006
2	rs17386201	G	A	0.161034	1006
2	rs116241232	T	C	0.0208748	1006
2	rs12464023	C	T	0.161034	1006
2	rs75802182	T	C	0.0536779	1006
2	rs930372	A	C	0.95328	1006
2	rs13023850	T	G	0.0347913	1006
2	rs6434906	A	T	0.964215	1006
2	rs59045310	A	C	0.161034	1006
2	rs12467303	G	A	0.161034	1006
2	rs893401	A	G	0.725646	1006
2	rs142279003	A	T	0.0188867	1006
2	rs145471583	C	G	0.0198807	1006
2	rs893402	C	T	0.964215	1006
2	rs182414549	C	G	0.00497018	1006
2	rs4850759	A	G	0.629225	1006
2	rs35539834	G	A	0.0198807	1006
2	rs4300850	A	G	0.964215	1006
2	rs76193515	C	T	0.161034	1006
2	rs62279205	A	T	0.161034	1006
2	rs79709120	T	C	0.0188867	1006
2	rs62279206	G	C	0.161034	1006
2	rs10205395	A	G	0.72664	1006
2	rs75503860	A	T	0.0536779	1006
2	rs73049700	A	G	0.0198807	1006
2	rs62279208	C	T	0.0526839	1006
2	rs78675828	C	T	0.0188867	1006
2	rs6712325	A	G	0.72664	1006
2	rs76994628	C	T	0.0536779	1006
2	rs77151849	G	A	0.0536779	1006
2	rs143129501	T	C	0.0198807	1006
2	rs78718594	G	C	0.0536779	1006
2	rs78505295	C	T	0.0467197	1006
2	rs2289313	G	A	0.72664	1006
2	rs2289312	G	T	0.72664	1006
2	rs62279209	G	A	0.161034	1006
2	rs4387815	C	T	0.888668	1006
2	rs62279210	G	A	0.161034	1006
2	rs78674851	G	A	0.161034	1006
2	rs62279211	T	C	0.161034	1006
2	rs115479698	G	A	0.0188867	1006
2	rs76317859	C	T	0.0536779	1006
2	rs56077856	G	A	0.161034	1006
2	rs60391487	A	C	0.161034	1006
2	rs115325221	C	T	0.0188867	1006
2	rs78874066	C	A	0.0188867	1006
2	rs62279213	T	G	0.161034	1006
2	rs4850760	G	A	0.964215	1006
2	rs78330884	T	C	0.0536779	1006
2	rs72924689	A	C	0.16998	1006
2	rs113887868	T	C	0.0536779	1006
2	rs78025595	T	C	0.00795229	1006
2	rs112399247	T	C	0.0119284	1006
2	rs10200320	C	T	0.712724	1006
2	rs10200322	C	G	0.00596421	1006
2	rs10176754	A	G	0.714712	1006
2	rs10165722	T	C	0.88668	1006
2	rs73051310	T	C	0.0506958	1006
2	rs12621335	G	A	0.717694	1006
2	rs12614828	A	G	0.806163	1006
2	rs150721715	G	A	0.00894632	1006
2	rs73051315	C	T	0.0298211	1006
2	rs73051317	T	A	0.0298211	1006
2	rs7608056	G	A	0.0298211	1006
2	rs7569330	T	C	0.0298211	1006
2	rs7558182	G	A	0.0298211	1006
2	rs73051324	T	C	0.0298211	1006
2	rs144817542	C	T	0.028827	1006
2	rs111994794	C	T	0.0298211	1006
2	rs78382449	T	A	0.028827	1006
2	rs73051331	G	A	0.0298211	1006
2	rs73051335	C	T	0.0298211	1006
2	rs7559008	C	T	0.9334	1006
2	rs4850761	C	T	0.932406	1006
2	rs13413519	C	T	0.132207	1006
2	rs4241194	G	A	0.746521	1006
2	rs150547593	C	T	0.0168986	1006
2	rs10165218	T	C	0.969185	1006
2	rs113945820	G	A	0.0298211	1006
2	rs4850762	C	T	0.969185	1006
2	rs73051341	T	A	0.0298211	1006
2	rs2579405	A	T	0.962227	1006
2	rs2579404	G	C	0.962227	1006
2	rs2579403	T	C	0.932406	1006
2	rs4395261	G	A	0.745527	1006
2	rs2697268	A	G	0.969185	1006
2	rs4395262	G	A	0.745527	1006
2	rs116709234	T	C	0.0129225	1006
2	rs2697269	G	T	0.932406	1006
2	rs76111397	T	G	0.055666	1006
2	rs10804080	G	A	0.744533	1006
2	rs139486995	G	A	0.0159046	1006
2	rs2918627	T	A	0.932406	1006
2	rs34079696	G	A	0.0397614	1006
2	rs2950820	A	G	0.962227	1006
2	rs2950821	G	A	0.744533	1006
2	rs113221978	C	T	0.055666	1006
2	rs138683828	G	C	0.0318091	1006
2	rs4586644	C	T	0.932406	1006
2	rs2579402	C	T	0.969185	1006
2	rs75808913	G	T	0.055666	1006
2	rs114242626	T	A	0.00695825	1006
2	rs80239519	A	G	0.0208748	1006
2	rs2579401	T	C	0.969185	1006
2	rs13008943	C	T	0.536779	1006
2	rs2697270	T	C	0.962227	1006
2	rs2579399	T	G	0.745527	1006
2	rs73051354	C	T	0.0298211	1006
2	rs147970557	T	G	0.0119284	1006
2	rs2697271	G	A	0.744533	1006
2	rs2697272	C	A	0.969185	1006
2	rs2579398	A	G	0.969185	1006
2	rs80132398	A	G	0.055666	1006
2	rs112386626	G	A	0.0298211	1006
2	rs17452754	T	C	0.537773	1006
2	rs2376292	T	A	0.0735586	1006
2	rs2579397	T	C	0.969185	1006
2	rs2579396	C	T	0.932406	1006
2	rs2697267	G	A	0.962227	1006
2	rs2579395	T	C	0.962227	1006
2	rs2579394	G	A	0.800199	1006
2	rs6434907	G	A	0.0298211	1006
2	rs35338671	A	C	0.055666	1006
2	rs77359771	G	C	0.055666	1006
2	rs2918628	G	A	0.969185	1006
2	rs62279220	G	A	0.132207	1006
2	rs4850763	T	C	0.538767	1006
2	rs72926624	C	G	0.0298211	1006
2	rs7581968	G	A	0.0298211	1006
2	rs2697266	T	C	0.970179	1006
2	rs2579393	C	A	0.732604	1006
2	rs4850765	T	C	0.748509	1006
2	rs112898008	T	A	0.054672	1006
2	rs2579392	C	A	0.745527	1006
2	rs2697265	T	C	0.970179	1006
2	rs115875546	A	C	0.055666	1006
2	rs138738905	G	A	0.0198807	1006
2	rs2579391	A	G	0.963221	1006
2	rs1406219	C	T	0.0139165	1006
2	rs2697264	T	C	0.970179	1006
2	rs2579390	C	T	0.970179	1006
2	rs80261679	G	T	0.0109344	1006
2	rs2697263	A	T	0.963221	1006
2	rs2579389	C	T	0.970179	1006
2	rs2141373	G	A	0.745527	1006
2	rs12471109	C	T	0.746521	1006
2	rs10187660	G	C	0.131213	1006
2	rs11674756	A	T	0.746521	1006
2	rs139701982	C	T	0.0129225	1006
2	rs10191006	C	A	0.131213	1006
2	rs114337214	C	A	0.0188867	1006
2	rs72926631	G	C	0.027833	1006
2	rs79239538	G	A	0.0159046	1006
2	rs3731569	A	G	0.224652	1006
2	rs2579387	C	T	0.9334	1006
2	rs73051382	A	G	0.0298211	1006
2	rs13019159	G	A	0.028827	1006
2	rs141379891	T	C	0.0198807	1006
2	rs2579386	A	T	0.963221	1006
2	rs116770765	C	A	0.00695825	1006
2	rs76605277	A	G	0.055666	1006
2	rs10186575	G	A	0.132207	1006
2	rs2697261	A	G	0.970179	1006
2	rs2697260	T	C	0.747515	1006
2	rs9808462	T	C	0.0298211	1006
2	rs56413601	A	C	0.0914513	1006
2	rs2579385	T	C	0.970179	1006
2	rs4850767	T	C	0.747515	1006
2	rs2950817	A	T	0.970179	1006
2	rs55662006	G	T	0.970179	1006
2	rs6728379	T	G	0.132207	1006
2	rs113712436	T	A	0.055666	1006
2	rs2697257	C	A	0.745527	1006
2	rs111867143	G	A	0.0298211	1006
2	rs73051386	T	C	0.0298211	1006
2	rs112873422	G	A	0.054672	1006
2	rs147756836	G	T	0.0149105	1006
2	rs2272407	G	A	0.026839	1006
2	rs2249470	G	A	0.962227	1006
2	rs77715921	G	A	0.028827	1006
2	rs11688574	G	T	0.742545	1006
2	rs72926637	C	T	0.0387674	1006
2	rs75446473	A	G	0.055666	1006
2	rs151074114	A	G	0.0497018	1006
2	rs111480882	C	T	0.026839	1006
2	rs112276652	G	T	0.026839	1006
2	rs79085548	A	G	0.0149105	1006
2	rs77025094	G	A	0.084493	1006
2	rs76568795	G	A	0.0198807	1006
2	rs115628491	T	C	0.026839	1006
2	rs114246516	T	C	0.0139165	1006
2	rs79683323	T	C	0.0218688	1006
2	rs112341906	C	A	0.055666	1006
2	rs80070456	C	A	0.055666	1006
2	rs62279226	G	A	0.102386	1006
2	rs80104820	C	G	0.055666	1006
2	rs114945451	C	G	0.028827	1006
2	rs76403802	G	A	0.026839	1006
2	rs13406574	T	A	0.16004	1006
2	rs113189584	C	T	0.0308151	1006
2	rs73991222	A	G	0.026839	1006
2	rs113006449	G	A	0.0616302	1006
2	rs4850768	G	A	0.750497	1006
2	rs7584832	C	T	0.751491	1006
2	rs1881399	T	C	0.751491	1006
2	rs77452330	T	C	0.054672	1006
2	rs74405884	C	T	0.0228628	1006
2	rs115214655	T	C	0.0149105	1006
2	rs111681013	C	A	0.054672	1006
2	rs77806488	C	T	0.054672	1006
2	rs34650497	G	A	0.027833	1006
2	rs10497803	G	C	0.750497	1006
2	rs1569154	C	T	0.805169	1006
2	rs1534540	C	T	0.806163	1006
2	rs4850769	G	C	0.750497	1006
2	rs111562775	G	T	0.055666	1006
2	rs62279228	C	T	0.0725646	1006
2	rs116831663	C	A	0.0357853	1006
2	rs72926656	T	C	0.164016	1006
2	rs77226302	G	T	0.055666	1006
2	rs139033889	G	C	0.0308151	1006
2	rs7594879	C	T	0.159046	1006
2	rs76252787	G	T	0.0258449	1006
2	rs7595352	C	A	0.159046	1006
2	rs79468782	C	A	0.055666	1006
2	rs78872459	A	G	0.055666	1006
2	rs62279229	A	G	0.0735586	1006
2	rs140632150	C	G	0.0119284	1006
2	rs79993074	A	C	0.055666	1006
2	rs1881398	T	G	0.16004	1006
2	rs4013863	T	A	0.840954	1006
2	rs115093812	G	A	0.0248509	1006
2	rs10199453	G	C	0.0198807	1006
2	rs2697246	C	T	0.139165	1006
2	rs75312089	C	T	0.0159046	1006
2	rs6718328	G	A	0.227634	1006
2	rs2697245	C	T	0.703777	1006
2	rs59405902	G	A	0.227634	1006
2	rs2697244	T	C	0.931412	1006
2	rs1528106	G	A	0.702783	1006
2	rs2697242	C	T	0.702783	1006
2	rs17388217	G	T	0.229622	1006
2	rs16862851	T	C	0.228628	1006
2	rs1534463	C	T	0.703777	1006
2	rs6745939	G	A	0.228628	1006
2	rs2697240	A	G	0.702783	1006
2	rs2697239	C	T	0.952286	1006
2	rs143354374	G	T	0.0149105	1006
2	rs2697238	A	G	0.702783	1006
2	rs10931775	C	T	0.0168986	1006
2	rs60161827	C	T	0.228628	1006
2	rs146525680	C	G	0.0198807	1006
2	rs11900623	G	A	0.227634	1006
2	rs60697753	G	C	0.227634	1006
2	rs11901946	C	T	0.248509	1006
2	rs7570752	T	C	0.227634	1006
2	rs2697236	C	G	0.952286	1006
2	rs6736733	A	T	0.703777	1006
2	rs11887815	T	A	0.227634	1006
2	rs2697235	G	A	0.952286	1006
2	rs76868081	C	T	0.0477137	1006
2	rs2697234	C	T	0.952286	1006
2	rs2697233	G	T	0.952286	1006
2	rs6731518	T	C	0.0178926	1006
2	rs80270012	T	C	0.0198807	1006
2	rs2697232	C	T	0.704771	1006
2	rs7420789	G	T	0.22664	1006
2	rs11896142	A	G	0.236581	1006
2	rs13389482	C	T	0.0208748	1006
2	rs116868483	T	C	0.0198807	1006
2	rs147059829	G	A	0.0129225	1006
2	rs17388610	T	C	0.178926	1006
2	rs16863000	C	T	0.227634	1006
2	rs117019911	A	G	0.0198807	1006
2	rs17388650	C	T	0.0785288	1006
2	rs16863002	A	G	0.228628	1006
2	rs144919480	T	C	0.0198807	1006
2	rs2712895	T	C	0.703777	1006
2	rs143452840	A	G	0.0198807	1006
2	rs10211215	C	A	0.248509	1006
2	rs17388734	A	T	0.0228628	1006
2	rs12466392	C	T	0.703777	1006
2	rs9288272	T	C	0.248509	1006
2	rs10497804	A	G	0.227634	1006
2	rs117867840	C	T	0.0198807	1006
2	rs2579412	G	A	0.703777	1006
2	rs115432784	G	A	0.0318091	1006
2	rs2579411	T	C	0.248509	1006
2	rs10180332	C	G	0.0208748	1006
2	rs7581683	C	G	0.248509	1006
2	rs7581983	G	C	0.248509	1006
2	rs62279233	T	C	0.083499	1006
2	rs2712897	G	A	0.952286	1006
2	rs2579410	C	A	0.952286	1006
2	rs13403513	C	T	0.248509	1006
2	rs191650821	A	G	0.0228628	1006
2	rs6711427	A	G	0.227634	1006
2	rs6758791	T	C	0.227634	1006
2	rs6726315	G	C	0.227634	1006
2	rs11894584	T	C	0.227634	1006
2	rs2579409	G	T	0.95328	1006
2	rs78373972	G	A	0.0208748	1006
2	rs17389141	A	G	0.227634	1006
2	rs6434915	G	A	0.704771	1006
2	rs113411472	G	A	0.0208748	1006
2	rs2030997	T	C	0.227634	1006
2	rs146548357	G	C	0.0198807	1006
2	rs1881407	G	C	0.724652	1006
2	rs2712898	T	C	0.95328	1006
2	rs7591636	G	A	0.704771	1006
2	rs6434916	G	T	0.723658	1006
2	rs6742768	G	A	0.228628	1006
2	rs6757999	T	A	0.723658	1006
2	rs138423397	T	C	0.0198807	1006
2	rs16863140	A	G	0.247515	1006
2	rs117835653	G	A	0.0188867	1006
2	rs2697317	C	T	0.95328	1006
2	rs2697316	C	T	0.95328	1006
2	rs11679126	A	G	0.705765	1006
2	rs2579408	G	A	0.95328	1006
2	rs6758626	C	G	0.200795	1006
2	rs77518768	T	C	0.0387674	1006
2	rs1881405	A	G	0.702783	1006
2	rs2712900	C	T	0.95328	1006
2	rs11885072	A	G	0.229622	1006
2	rs2579407	C	T	0.95328	1006
2	rs2697311	T	C	0.229622	1006
2	rs55701600	G	A	0.228628	1006
2	rs4850772	A	C	0.724652	1006
2	rs1919131	T	C	0.951292	1006
2	rs2712901	G	A	0.95328	1006
2	rs2712902	A	C	0.952286	1006
2	rs2712903	A	G	0.951292	1006
2	rs7602354	G	C	0.952286	1006
2	rs2697309	C	T	0.911531	1006
2	rs1406223	A	G	0.256461	1006
2	rs2579406	T	G	0.257455	1006
2	rs75014691	C	T	0.0238569	1006
2	rs62279235	T	A	0.228628	1006
2	rs2697307	C	T	0.496024	1006
2	rs2697306	G	A	0.272366	1006
2	rs2697303	C	T	0.27336	1006
2	rs1406222	G	A	0.272366	1006
2	rs150479127	C	T	0.0139165	1006
2	rs2712904	T	A	0.0308151	1006
2	rs12993399	A	G	0.533797	1006
2	rs9283513	C	A	0.585487	1006
2	rs74516042	A	G	0.0318091	1006
2	rs34466996	A	C	0.0328032	1006
2	rs1881404	A	G	0.336978	1006
2	rs9677643	G	A	0.212724	1006
2	rs2697300	C	T	0.206759	1006
2	rs2697299	A	G	0.550696	1006
2	rs2697298	C	T	0.550696	1006
2	rs7562272	G	T	0.117296	1006
2	rs1590061	G	A	0.419483	1006
2	rs7588858	A	G	0.215706	1006
2	rs7589095	A	G	0.215706	1006
2	rs6434917	C	T	0.215706	1006
2	rs6715021	G	A	0.215706	1006
2	rs7580530	T	C	0.119284	1006
2	rs13388326	C	T	0.214712	1006
2	rs139113579	C	T	0.0298211	1006
2	rs6734623	T	C	0.215706	1006
2	rs2697295	A	G	0.550696	1006
2	rs114318712	C	T	0.0168986	1006
2	rs12693814	T	C	0.793241	1006
2	rs112603609	A	C	0.0576541	1006
2	rs11685528	T	C	0.459245	1006
2	rs56063204	A	G	0.214712	1006
2	rs1881401	G	A	0.540755	1006
2	rs1881400	G	A	0.540755	1006
2	rs6750821	T	C	0.11829	1006
2	rs79548072	A	C	0.0298211	1006
2	rs78185335	T	G	0.0298211	1006
2	rs16863365	G	A	0.117296	1006
2	rs2712874	G	A	0.2167	1006
2	rs6744133	C	T	0.215706	1006
2	rs2697237	A	G	0.2167	1006
2	rs6726473	G	A	0.215706	1006
2	rs2712871	G	A	0.2167	1006
2	rs2049680	C	T	0.215706	1006
2	rs56839821	A	G	0.11829	1006
2	rs2697319	A	G	0.2167	1006
2	rs2697318	A	C	0.2167	1006
2	rs16863455	C	G	0.214712	1006
2	rs2697313	T	C	0.550696	1006
2	rs2712905	G	A	0.217694	1006
2	rs2252542	C	T	0.540755	1006
2	rs17390362	C	T	0.419483	1006
2	rs11899420	A	T	0.11829	1006
2	rs4435471	G	A	0.2167	1006
2	rs11899491	A	G	0.11829	1006
2	rs34172590	G	A	0.11829	1006
2	rs36059967	C	T	0.11829	1006
2	rs7568476	A	T	0.215706	1006
2	rs116803931	A	T	0.028827	1006
2	rs35710712	T	C	0.11829	1006
2	rs13423442	A	G	0.215706	1006
2	rs7559692	T	C	0.215706	1006
2	rs7598988	G	C	0.215706	1006
2	rs7560201	T	C	0.215706	1006
2	rs11902332	A	G	0.11829	1006
2	rs141038917	C	T	0.0298211	1006
2	rs7602870	G	A	0.215706	1006
2	rs6758756	C	T	0.117296	1006
2	rs13409147	G	A	0.215706	1006
2	rs35727699	A	C	0.11829	1006
2	rs7557386	C	T	0.214712	1006
2	rs2376294	A	G	0.215706	1006
2	rs72928729	T	C	0.0765408	1006
2	rs12162325	C	T	0.419483	1006
2	rs6749611	C	T	0.11829	1006
2	rs7604929	C	T	0.213718	1006
2	rs7422256	A	G	0.421471	1006
2	rs61298568	G	A	0.117296	1006
2	rs3929618	A	G	0.213718	1006
2	rs16863590	G	A	0.116302	1006
2	rs10204429	T	A	0.212724	1006
2	rs140327765	A	T	0.00596421	1006
2	rs4850775	G	A	0.421471	1006
2	rs13389576	A	G	0.213718	1006
2	rs2091542	T	C	0.2167	1006
2	rs13001147	A	G	0.117296	1006
2	rs112458694	G	A	0.0149105	1006
2	rs1528408	T	C	0.11829	1006
2	rs2712885	G	A	0.2167	1006
2	rs72928744	T	C	0.21173	1006
2	rs6749081	A	T	0.11829	1006
2	rs10755015	C	G	0.425447	1006
2	rs35323793	C	G	0.116302	1006
2	rs4850420	G	A	0.454274	1006
2	rs140850486	T	G	0.0298211	1006
2	rs2712886	C	T	0.350895	1006
2	rs2697293	A	G	0.215706	1006
2	rs116368066	T	C	0.0159046	1006
2	rs2697292	T	G	0.351889	1006
2	rs2697291	A	G	0.23161	1006
2	rs6434920	C	G	0.383698	1006
2	rs2712887	A	C	0.243539	1006
2	rs2712888	T	C	0.244533	1006
2	rs13000316	C	T	0.135189	1006
2	rs2697290	A	G	0.264414	1006
2	rs114352274	G	A	0.0159046	1006
2	rs147788614	A	T	0.0159046	1006
2	rs187282893	A	G	0.0159046	1006
2	rs146918414	C	T	0.0159046	1006
2	rs115695403	C	T	0.0159046	1006
2	rs11692576	C	T	0.0159046	1006
2	rs190617196	A	G	0.0159046	1006
2	rs11694113	G	A	0.0159046	1006
2	rs74908383	A	C	0.0159046	1006
2	rs62279243	A	T	0.119284	1006
2	rs116054732	C	A	0.0178926	1006
2	rs72928757	T	A	0.0735586	1006
2	rs3078	A	G	0.0159046	1006
2	rs74790017	A	G	0.0159046	1006
2	rs57403729	C	T	0.11829	1006
2	rs71422645	C	A	0.11829	1006
2	rs2376299	C	T	0.11829	1006
2	rs6755105	T	C	0.11829	1006
2	rs6434921	G	A	0.403579	1006
2	rs13390253	T	C	0.11829	1006
2	rs2712890	T	A	0.222664	1006
2	rs62279245	C	T	0.11829	1006
2	rs62279246	G	A	0.134195	1006
2	rs62279247	C	T	0.134195	1006
2	rs2712891	G	T	0.222664	1006
2	rs116247686	T	G	0.0178926	1006
2	rs139643504	T	G	0.0159046	1006
2	rs16863690	T	C	0.0318091	1006
2	rs16863694	G	C	0.11829	1006
2	rs2712893	G	C	0.388668	1006
2	rs2712894	A	G	0.270378	1006
2	rs114279581	G	A	0.0477137	1006
2	rs150527210	G	A	0.0159046	1006
2	rs2697287	T	C	0.794235	1006
2	rs1881402	G	T	0.0159046	1006
2	rs1547590	C	G	0.0318091	1006
2	rs74538814	G	T	0.0139165	1006
2	rs187384005	C	A	0.0159046	1006
2	rs180792922	T	G	0.0159046	1006
2	rs1976965	A	C	0.794235	1006
2	rs1569126	A	T	0.746521	1006
2	rs115593740	C	T	0.0129225	1006
2	rs2697286	G	A	0.794235	1006
2	rs2712873	A	G	0.794235	1006
2	rs12468436	C	T	0.0318091	1006
2	rs2697285	G	A	0.794235	1006
2	rs2178202	G	A	0.794235	1006
2	rs4539809	G	A	0.0159046	1006
2	rs6725211	A	G	0.0109344	1006
2	rs2178201	T	C	0.762425	1006
2	rs2697282	T	C	0.794235	1006
2	rs16863762	A	G	0.0318091	1006
2	rs2697280	C	T	0.794235	1006
2	rs78048041	G	A	0.0328032	1006
2	rs117341830	G	C	0.0318091	1006
2	rs2697279	G	A	0.222664	1006
2	rs2697278	T	C	0.794235	1006
2	rs2697277	T	A	0.205765	1006
2	rs2712870	T	C	0.205765	1006
2	rs2564394	G	T	0.237575	1006
2	rs7580108	A	G	0.119284	1006
2	rs962697	C	A	0.205765	1006
2	rs2697276	A	G	0.205765	1006
2	rs2697275	T	C	0.205765	1006
2	rs11678743	G	A	0.0159046	1006
2	rs187157001	G	A	0.0159046	1006
2	rs2564393	G	C	0.205765	1006
2	rs2697274	A	G	0.205765	1006
2	rs1830286	C	T	0.237575	1006
2	rs4850776	G	A	0.392644	1006
2	rs138581344	A	C	0.0159046	1006
2	rs4850777	G	A	0.393638	1006
2	rs12621811	A	G	0.0318091	1006
2	rs1318141	T	G	0.767396	1006
2	rs4850778	A	G	0.393638	1006
2	rs1109476	C	G	0.205765	1006
2	rs1109475	T	A	0.205765	1006
2	rs149752427	A	C	0.0318091	1006
2	rs12617121	G	A	0.394632	1006
2	rs142451634	G	A	0.0159046	1006
2	rs4850779	G	A	0.393638	1006
2	rs4850780	G	A	0.393638	1006
2	rs2564391	C	T	0.766402	1006
2	rs12471669	C	A	0.0318091	1006
2	rs2712867	T	C	0.205765	1006
2	rs76041634	A	C	0.0318091	1006
2	rs10192338	C	T	0.766402	1006
2	rs13027001	T	C	0.393638	1006
2	rs77704283	G	A	0.0318091	1006
2	rs114324912	G	C	0.0159046	1006
2	rs35870159	T	C	0.152087	1006
2	rs13390077	A	C	0.217694	1006
2	rs13393428	A	G	0.249503	1006
2	rs117389217	T	C	0.0318091	1006
2	rs116220125	C	T	0.00695825	1006
2	rs12621494	C	A	0.0328032	1006
2	rs2950823	C	T	0.771372	1006
2	rs13385364	T	C	0.247515	1006
2	rs13422791	C	T	0.214712	1006
2	rs148588565	G	A	0.0119284	1006
2	rs72928790	T	C	0.247515	1006
2	rs34820210	A	G	0.0854871	1006
2	rs10205474	C	A	0.214712	1006
2	rs80263180	T	C	0.0109344	1006
2	rs2697288	C	T	0.424453	1006
2	rs147911565	C	T	0.200795	1006
2	rs4850783	C	T	0.407555	1006
2	rs75892983	A	T	0.026839	1006
2	rs2564369	C	G	0.775348	1006
2	rs11693873	T	C	0.403579	1006
2	rs6706197	T	C	0.508946	1006
2	rs6434924	G	A	0.769384	1006
2	rs4850784	T	C	0.523857	1006
2	rs13392750	A	G	0.536779	1006
2	rs13007653	C	T	0.244533	1006
2	rs10931777	C	T	0.663022	1006
2	rs148536122	G	A	0.00596421	1006
2	rs6727480	A	G	0.240557	1006
2	rs1429411	A	G	0.369781	1006
2	rs4850785	C	T	0.582505	1006
2	rs6760146	C	T	0.595427	1006
2	rs6760318	G	A	0.595427	1006
2	rs58850453	C	T	0.0367793	1006
2	rs2043016	C	T	0.319085	1006
2	rs7588530	A	C	0.582505	1006
2	rs6730590	T	C	0.56163	1006
2	rs73988422	C	T	0.0208748	1006
2	rs12618567	A	T	0.299205	1006
2	rs6715690	C	T	0.562624	1006
2	rs6744206	A	G	0.571571	1006
2	rs6715936	C	T	0.263419	1006
2	rs12616329	T	C	0.56163	1006
2	rs12619296	A	G	0.56163	1006
2	rs10931778	C	T	0.571571	1006
2	rs12616484	A	G	0.262425	1006
2	rs115934993	G	C	0.00894632	1006
2	rs4850424	C	T	0.582505	1006
2	rs4850425	T	C	0.582505	1006
2	rs72930808	A	C	0.0675944	1006
2	rs72930811	C	T	0.0168986	1006
2	rs1429419	G	A	0.565606	1006
2	rs114812354	A	G	0.0347913	1006
2	rs12617117	T	A	0.294235	1006
2	rs10199410	A	T	0.315109	1006
2	rs77117039	G	A	0.00994036	1006
2	rs1429418	G	C	0.293241	1006
2	rs1429417	T	G	0.315109	1006
2	rs1366837	T	C	0.315109	1006
2	rs2195510	A	G	0.316103	1006
2	rs7593063	T	C	0.0208748	1006
2	rs1429414	G	A	0.314115	1006
2	rs6761919	A	G	0.315109	1006
2	rs7422899	G	C	0.293241	1006
2	rs2889363	A	G	0.315109	1006
2	rs13030538	G	A	0.314115	1006
2	rs1896857	A	G	0.294235	1006
2	rs6741380	G	A	0.316103	1006
2	rs34555121	C	T	0.420477	1006
2	rs1346649	C	A	0.315109	1006
2	rs11692603	T	A	0.184891	1006
2	rs142783470	T	C	0.0188867	1006
2	rs919433	G	A	0.304175	1006
2	rs10931779	T	C	0.332008	1006
2	rs191044161	T	G	0.0129225	1006
2	rs12693815	T	C	0.292247	1006
2	rs2195508	G	A	0.332008	1006
2	rs12464356	T	C	0.05666	1006
2	rs113465709	T	A	0.0168986	1006
2	rs979020	T	C	0.32008	1006
2	rs4850428	G	A	0.292247	1006
2	rs7582736	A	G	0.292247	1006
2	rs6744072	G	A	0.027833	1006
2	rs12618612	G	T	0.292247	1006
2	rs10153881	T	C	0.292247	1006
2	rs61456829	C	T	0.027833	1006
2	rs1366836	T	G	0.332008	1006
2	rs2195507	T	C	0.581511	1006
2	rs13033821	T	G	0.292247	1006
2	rs10931780	G	C	0.332008	1006
2	rs80280631	T	C	0.0139165	1006
2	rs10804081	G	A	0.0387674	1006
2	rs114712485	A	C	0.0337972	1006
2	rs77105081	G	A	0.00596421	1006
2	rs7592511	A	G	0.332008	1006
2	rs4850429	G	A	0.292247	1006
2	rs4850786	C	T	0.292247	1006
2	rs12469546	T	C	0.292247	1006
2	rs2007031	A	G	0.332008	1006
2	rs4850787	G	A	0.293241	1006
2	rs78596680	T	C	0.0397614	1006
2	rs6738721	A	G	0.581511	1006
2	rs116744252	C	T	0.0149105	1006
2	rs6738836	A	G	0.292247	1006
2	rs4850430	A	T	0.292247	1006
2	rs4850788	G	A	0.332008	1006
2	rs36071109	C	A	0.299205	1006
2	rs66462835	A	C	0.403579	1006
2	rs10166569	G	A	0.292247	1006
2	rs2376407	A	G	0.580517	1006
2	rs192410697	G	A	0.00894632	1006
2	rs59580628	G	A	0.201789	1006
2	rs6434926	A	T	0.0318091	1006
2	rs7576377	C	A	0.0318091	1006
2	rs546499480	A	G	0.0208748	1006
2	rs115104878	A	G	0.0139165	1006
2	rs7594237	T	A	0.295229	1006
2	rs17470747	T	C	0.0457256	1006
2	rs1560277	T	C	0.292247	1006
2	rs2059922	C	G	0.578529	1006
2	rs146440244	A	G	0.00994036	1006
2	rs13032495	C	T	0.279324	1006
2	rs16864451	G	A	0.238569	1006
2	rs7591766	G	C	0.238569	1006
2	rs1429412	A	G	0.279324	1006
2	rs143611210	C	T	0.0407555	1006
2	rs150106813	C	T	0.0198807	1006
2	rs3843857	T	C	0.279324	1006
2	rs3895817	A	G	0.279324	1006
2	rs787984	G	C	0.238569	1006
2	rs3980095	A	T	0.27833	1006
2	rs2564377	G	C	0.238569	1006
2	rs7575389	A	G	0.311133	1006
2	rs7578368	A	G	0.206759	1006
2	rs7566373	T	C	0.206759	1006
2	rs3097385	G	A	0.578529	1006
2	rs10201078	T	C	0.0318091	1006
2	rs12617426	T	A	0.311133	1006
2	rs787988	C	T	0.517893	1006
2	rs79805276	T	G	0.0526839	1006
2	rs2914982	G	C	0.578529	1006
2	rs75570882	A	G	0.0318091	1006
2	rs72912852	C	T	0.0576541	1006
2	rs75566749	A	G	0.0367793	1006
2	rs6759834	C	T	0.27833	1006
2	rs12472355	C	A	0.280318	1006
2	rs6711624	C	G	0.280318	1006
2	rs150494119	A	G	0.0347913	1006
2	rs12693816	T	A	0.281312	1006
2	rs74815433	G	A	0.0168986	1006
2	rs13013049	C	T	0.279324	1006
2	rs79847162	T	G	0.0318091	1006
2	rs7574271	G	C	0.280318	1006
2	rs76502969	T	C	0.0318091	1006
2	rs10931782	G	A	0.280318	1006
2	rs788001	C	T	0.72167	1006
2	rs115748055	G	T	0.0159046	1006
2	rs17405525	G	C	0.479125	1006
2	rs55702914	C	G	0.479125	1006
2	rs787999	A	C	0.724652	1006
2	rs56234206	T	A	0.475149	1006
2	rs787998	T	C	0.723658	1006
2	rs787997	A	G	0.723658	1006
2	rs787996	A	G	0.723658	1006
2	rs787995	T	G	0.723658	1006
2	rs788004	C	T	0.72167	1006
2	rs56116936	C	A	0.463221	1006
2	rs111980432	G	T	0.0198807	1006
2	rs79706274	G	C	0.139165	1006
2	rs805497	A	T	0.72664	1006
2	rs787994	T	C	0.72664	1006
2	rs61328028	A	G	0.480119	1006
2	rs788015	G	A	0.238569	1006
2	rs788014	G	A	0.724652	1006
2	rs115937023	G	C	0.0119284	1006
2	rs67735550	G	A	0.473161	1006
2	rs788012	A	T	0.72664	1006
2	rs13014186	T	G	0.0238569	1006
2	rs68062151	C	T	0.445328	1006
2	rs788011	A	G	0.719682	1006
2	rs788010	T	C	0.719682	1006
2	rs73050839	T	G	0.470179	1006
2	rs788009	T	A	0.249503	1006
2	rs788008	C	T	0.240557	1006
2	rs111236758	A	G	0.0119284	1006
2	rs2565165	T	G	0.719682	1006
2	rs788007	T	G	0.719682	1006
2	rs788005	G	A	0.240557	1006
2	rs2564380	G	A	0.719682	1006
2	rs2565158	T	A	0.719682	1006
2	rs2565157	A	G	0.719682	1006
2	rs2565156	G	A	0.720676	1006
2	rs2565155	A	G	0.719682	1006
2	rs2564379	C	T	0.719682	1006
2	rs3097383	A	G	0.719682	1006
2	rs2043019	G	A	0.719682	1006
2	rs2043018	G	A	0.719682	1006
2	rs115940031	A	G	0.0149105	1006
2	rs55725278	C	T	0.719682	1006
2	rs11904247	T	G	0.720676	1006
2	rs149897605	T	C	0.0159046	1006
2	rs787980	C	T	0.719682	1006
2	rs787979	A	T	0.719682	1006
2	rs11888760	A	T	0.483101	1006
2	rs7603828	G	A	0.201789	1006
2	rs150345524	G	A	0.478131	1006
2	rs55775495	C	T	0.700795	1006
2	rs55932263	C	G	0.0139165	1006
2	rs787977	T	G	0.210736	1006
2	rs56088884	C	G	0.0139165	1006
2	rs787975	C	T	0.723658	1006
2	rs148671388	A	G	0.00795229	1006
2	rs59757315	T	C	0.486083	1006
2	rs17471567	C	A	0.0248509	1006
2	rs78516934	G	A	0.0139165	1006
2	rs4685	T	C	0.725646	1006
2	rs72912891	A	G	0.0109344	1006
2	rs3115366	G	A	0.50994	1006
2	rs2333852	C	T	0.212724	1006
2	rs115171667	C	T	0.0367793	1006
2	rs74265000	G	A	0.212724	1006
2	rs35572702	T	C	0.0248509	1006
2	rs2564389	A	T	0.72664	1006
2	rs3769525	A	G	0.212724	1006
2	rs3769524	G	C	0.200795	1006
2	rs56718086	A	G	0.510934	1006
2	rs72912894	A	G	0.0347913	1006
2	rs76399200	A	G	0.0139165	1006
2	rs16865262	T	C	0.250497	1006
2	rs12621129	T	C	0.272366	1006
2	rs788018	A	G	0.727634	1006
2	rs75406274	A	G	0.0119284	1006
2	rs140804989	T	C	0.0178926	1006
2	rs75537447	G	A	0.0119284	1006
2	rs112865313	T	C	0.0129225	1006
2	rs77132083	T	C	0.200795	1006
2	rs12151726	C	T	0.481113	1006
2	rs12151767	G	A	0.510934	1006
2	rs80144901	T	C	0.0139165	1006
2	rs35157131	T	C	0.725646	1006
2	rs6710530	G	A	0.725646	1006
2	rs55658871	G	A	0.510934	1006
2	rs3097384	T	A	0.724652	1006
2	rs13003547	C	A	0.0188867	1006
2	rs788022	T	C	0.725646	1006
2	rs699318	T	C	0.724652	1006
2	rs699319	C	A	0.725646	1006
2	rs788023	T	C	0.727634	1006
2	rs2565161	C	G	0.727634	1006
2	rs2565160	A	G	0.727634	1006
2	rs2244271	C	T	0.727634	1006
2	rs58020244	T	A	0.200795	1006
2	rs3849361	T	C	0.0248509	1006
2	rs11683572	C	G	0.200795	1006
2	rs183780292	C	T	0.0248509	1006
2	rs788021	T	C	0.725646	1006
2	rs141983683	G	A	0.0119284	1006
2	rs7589336	G	A	0.212724	1006
2	rs80353059	A	C	0.0367793	1006
2	rs76204729	A	C	0.212724	1006
2	rs16865650	C	T	0.212724	1006
2	rs16865677	G	T	0.212724	1006
2	rs187020311	T	G	0.00695825	1006
2	rs6434927	G	A	0.212724	1006
2	rs6434928	G	A	0.725646	1006
2	rs35278203	A	G	0.0248509	1006
2	rs2564372	C	T	0.510934	1006
2	rs3849362	G	A	0.510934	1006
2	rs79956080	G	A	0.200795	1006
2	rs2565154	G	C	0.506958	1006
2	rs2564383	A	G	0.725646	1006
2	rs147365877	G	A	0.0178926	1006
2	rs60617652	G	A	0.510934	1006
2	rs139775045	C	A	0.181909	1006
2	rs7567279	G	A	0.212724	1006
2	rs72914938	G	A	0.0954274	1006
2	rs2914983	A	G	0.728628	1006
2	rs62281265	C	T	0.0228628	1006
2	rs787982	G	A	0.510934	1006
2	rs74265506	C	T	0.0119284	1006
2	rs11902195	C	G	0.511928	1006
2	rs3731570	C	T	0.506958	1006
2	rs188059083	C	T	0.055666	1006
2	rs185192838	T	C	0.027833	1006
2	rs16865976	A	G	0.214712	1006
2	rs116717703	G	A	0.00795229	1006
2	rs787990	A	G	0.510934	1006
2	rs787991	G	A	0.510934	1006
2	rs3754822	G	A	0.215706	1006
2	rs934186	T	C	0.0974155	1006
2	rs55766949	A	G	0.510934	1006
2	rs112612936	C	G	0.510934	1006
2	rs116007059	G	T	0.0318091	1006
2	rs74563484	T	C	0.214712	1006
2	rs111374768	C	T	0.00795229	1006
2	rs79208422	C	T	0.214712	1006
2	rs56329986	C	T	0.05666	1006
2	rs192872108	T	C	0.0139165	1006
2	rs78572740	G	A	0.0954274	1006
2	rs11070	A	G	0.213718	1006
2	rs66730758	A	G	0.510934	1006
2	rs11883902	A	T	0.510934	1006
2	rs186351202	G	A	0.0228628	1006
2	rs78506248	G	A	0.213718	1006
2	rs787983	G	A	0.725646	1006
2	rs148670314	C	T	0.0198807	1006
2	rs805495	C	T	0.0954274	1006
2	rs6745660	A	G	0.512922	1006
2	rs41265955	T	A	0.0377734	1006
2	rs41265957	C	G	0.0228628	1006
2	rs788016	G	A	0.513917	1006
2	rs2565163	T	C	0.72664	1006
2	rs11682567	T	G	0.21173	1006
2	rs11676748	C	T	0.21173	1006
2	rs141286850	T	C	0.00795229	1006
2	rs2564384	T	C	0.512922	1006
2	rs72914954	A	C	0.0178926	1006
2	rs75268808	T	A	0.0109344	1006
2	rs2605041	A	G	0.0576541	1006
2	rs7585486	G	C	0.197813	1006
2	rs2340690	A	G	0.21173	1006
2	rs2340689	C	T	0.200795	1006
2	rs8539	T	C	0.725646	1006
2	rs17730989	C	T	0.511928	1006
2	rs2605039	C	A	0.72664	1006
2	rs1050347	A	G	0.21173	1006
2	rs13165	G	A	0.213718	1006
2	rs1116734	C	G	0.72664	1006
2	rs2305560	C	T	0.197813	1006
2	rs6434930	T	C	0.72664	1006
2	rs150001231	C	T	0.0964215	1006
2	rs13386066	A	G	0.212724	1006
2	rs112533070	C	T	0.512922	1006
2	rs6760600	T	C	0.72664	1006
2	rs71422655	G	A	0.0248509	1006
2	rs35621767	T	C	0.0109344	1006
2	rs7605813	C	G	0.72664	1006
2	rs13429666	G	A	0.725646	1006
2	rs7577835	T	C	0.21173	1006
2	rs7590697	A	G	0.197813	1006
2	rs76341431	G	A	0.197813	1006
2	rs75909202	C	T	0.413519	1006
2	rs10187815	A	G	0.72664	1006
2	rs144222449	C	T	0.0129225	1006
2	rs111863751	G	A	0.00994036	1006
2	rs192174119	G	A	0.0188867	1006
2	rs184013047	G	A	0.0178926	1006
2	rs67657812	A	G	0.512922	1006
2	rs55729852	A	G	0.0357853	1006
2	rs55813500	G	A	0.512922	1006
2	rs74761182	T	C	0.0705765	1006
2	rs80201363	A	G	0.0477137	1006
2	rs187493347	T	A	0.00994036	1006
2	rs78130305	G	C	0.140159	1006
2	rs7580864	C	G	0.72664	1006
2	rs150261359	G	A	0.378728	1006
2	rs7601800	T	C	0.725646	1006
2	rs111811916	G	A	0.512922	1006
2	rs7590010	C	T	0.725646	1006
2	rs72914969	G	A	0.379722	1006
2	rs6713113	A	G	0.72664	1006
2	rs187407226	C	A	0.0139165	1006
2	rs56067932	G	A	0.512922	1006
2	rs3792160	G	A	0.724652	1006
2	rs3792159	C	T	0.725646	1006
2	rs13030448	C	G	0.0238569	1006
2	rs10931784	T	A	0.511928	1006
2	rs151240533	T	C	0.0188867	1006
2	rs3792158	A	G	0.511928	1006
2	rs74476766	A	G	0.21173	1006
2	rs11899288	G	T	0.511928	1006
2	rs11678929	A	G	0.723658	1006
2	rs7568250	G	A	0.725646	1006
2	rs11680291	A	G	0.724652	1006
2	rs111968577	C	T	0.0198807	1006
2	rs147603323	C	T	0.0258449	1006
2	rs113825726	C	A	0.00994036	1006
2	rs13418032	G	C	0.725646	1006
2	rs74439796	G	T	0.0139165	1006
2	rs57602436	G	A	0.725646	1006
2	rs139293892	T	C	0.0477137	1006
2	rs187059232	C	T	0.0139165	1006
2	rs1563340	A	T	0.725646	1006
2	rs13727	G	A	0.0427435	1006
2	rs3792157	G	A	0.196819	1006
2	rs77185746	T	A	0.0178926	1006
2	rs58837777	G	A	0.511928	1006
2	rs17787829	T	C	0.512922	1006
2	rs74885211	C	T	0.21173	1006
2	rs77009671	A	G	0.0139165	1006
2	rs111474510	C	T	0.0129225	1006
2	rs78133005	G	A	0.21173	1006
2	rs79207930	G	T	0.21173	1006
2	rs112267744	T	C	0.0109344	1006
2	rs77150893	G	A	0.0258449	1006
2	rs190039806	G	A	0.0139165	1006
2	rs4589750	C	T	0.21173	1006
2	rs139221689	G	C	0.0208748	1006
2	rs6434933	G	A	0.723658	1006
2	rs79776019	A	G	0.197813	1006
2	rs187038117	G	A	0.00695825	1006
2	rs189577861	G	T	0.0139165	1006
2	rs68022726	A	G	0.724652	1006
2	rs67580728	C	T	0.723658	1006
2	rs145989175	C	A	0.0258449	1006
2	rs11891750	G	A	0.510934	1006
2	rs11694913	A	G	0.252485	1006
2	rs7582536	A	G	0.724652	1006
2	rs6434934	C	G	0.724652	1006
2	rs114883263	G	A	0.0149105	1006
2	rs74563586	G	A	0.0139165	1006
2	rs2340688	T	C	0.506958	1006
2	rs140302188	C	T	0.0139165	1006
2	rs141905926	C	T	0.0238569	1006
2	rs140518394	C	T	0.0367793	1006
2	rs11899920	C	G	0.519881	1006
2	rs114751842	T	C	0.05666	1006
2	rs6715105	T	C	0.727634	1006
2	rs6757364	G	A	0.21173	1006
2	rs10172961	T	C	0.72664	1006
2	rs74265509	G	A	0.0139165	1006
2	rs13414170	A	T	0.72664	1006
2	rs111736188	C	T	0.0198807	1006
2	rs565399939	C	T	0.0129225	1006
2	rs7564917	C	T	0.513917	1006
2	rs77615390	C	T	0.212724	1006
2	rs57046332	C	G	0.514911	1006
2	rs77357334	G	A	0.197813	1006
2	rs62277864	C	T	0.0228628	1006
2	rs113990162	T	C	0.21173	1006
2	rs113964240	C	A	0.50994	1006
2	rs116611249	T	C	0.0924453	1006
2	rs2340687	T	G	0.21173	1006
2	rs10198804	A	C	0.212724	1006
2	rs10178946	G	T	0.727634	1006
2	rs115729683	T	G	0.0477137	1006
2	rs17731449	T	C	0.514911	1006
2	rs11900232	T	C	0.728628	1006
2	rs11685247	C	A	0.212724	1006
2	rs115174917	A	C	0.027833	1006
2	rs78002594	A	T	0.197813	1006
2	rs13411968	C	T	0.728628	1006
2	rs193096190	A	G	0.0159046	1006
2	rs77353793	C	T	0.204771	1006
2	rs6719483	A	G	0.732604	1006
2	rs6723768	A	G	0.732604	1006
2	rs143851124	A	G	0.260437	1006
2	rs75505984	C	T	0.0497018	1006
2	rs2124317	G	A	0.732604	1006
2	rs4389332	C	A	0.512922	1006
2	rs1455653	G	A	0.733598	1006
2	rs6719729	G	A	0.73161	1006
2	rs115595558	C	T	0.0457256	1006
2	rs72916912	G	A	0.17992	1006
2	rs148319388	G	A	0.00894632	1006
2	rs115070800	A	G	0.00894632	1006
2	rs115899896	C	A	0.0119284	1006
2	rs2045245	A	C	0.732604	1006
2	rs116694274	A	G	0.0367793	1006
2	rs1961558	C	T	0.733598	1006
2	rs4435447	G	C	0.512922	1006
2	rs34139878	C	T	0.733598	1006
2	rs59341299	A	G	0.512922	1006
2	rs55642934	C	T	0.733598	1006
2	rs55852341	C	T	0.511928	1006
2	rs72916919	T	G	0.536779	1006
2	rs1902248	C	T	0.220676	1006
2	rs1902247	C	T	0.222664	1006
2	rs1902246	C	T	0.225646	1006
2	rs6728904	C	T	0.512922	1006
2	rs13396312	T	A	0.519881	1006
2	rs56858593	A	G	0.519881	1006
2	rs74265511	C	T	0.217694	1006
2	rs3828317	G	C	0.519881	1006
2	rs59938443	C	T	0.217694	1006
2	rs970552	T	G	0.519881	1006
2	rs970551	C	T	0.519881	1006
2	rs62277866	T	A	0.0149105	1006
2	rs71422661	A	T	0.0188867	1006
2	rs1979239	T	G	0.737575	1006
2	rs74965164	C	T	0.217694	1006
2	rs144930737	C	T	0.394632	1006
2	rs2045244	C	T	0.217694	1006
2	rs2045242	G	A	0.737575	1006
2	rs7588831	A	G	0.519881	1006
2	rs80172713	T	C	0.217694	1006
2	rs10497806	G	A	0.737575	1006
2	rs16866940	C	T	0.217694	1006
2	rs16866970	G	A	0.519881	1006
2	rs10166328	A	G	0.737575	1006
2	rs13413470	G	A	0.519881	1006
2	rs16866980	A	C	0.217694	1006
2	rs7564924	C	T	0.737575	1006
2	rs10196961	G	A	0.519881	1006
2	rs77773624	G	A	0.217694	1006
2	rs11690491	C	T	0.519881	1006
2	rs116121900	G	A	0.0576541	1006
2	rs11690844	G	A	0.519881	1006
2	rs1598469	T	C	0.737575	1006
2	rs10203581	G	A	0.737575	1006
2	rs13427590	C	T	0.519881	1006
2	rs79745588	G	A	0.217694	1006
2	rs7603283	A	G	0.217694	1006
2	rs7580003	C	T	0.217694	1006
2	rs6733834	C	G	0.217694	1006
2	rs76413582	A	T	0.028827	1006
2	rs55656916	T	C	0.737575	1006
2	rs60582020	A	C	0.217694	1006
2	rs10931787	A	G	0.737575	1006
2	rs1902249	T	C	0.737575	1006
2	rs4491721	C	G	0.217694	1006
2	rs16867018	C	T	0.217694	1006
2	rs13000656	T	C	0.260437	1006
2	rs13404366	A	G	0.723658	1006
2	rs13429970	C	G	0.519881	1006
2	rs78198610	T	C	0.217694	1006
2	rs67492914	T	G	0.737575	1006
2	rs79845692	T	C	0.217694	1006
2	rs58576043	C	T	0.217694	1006
2	rs6737060	G	C	0.737575	1006
2	rs6708239	A	G	0.737575	1006
2	rs78912234	C	T	0.0357853	1006
2	rs6741205	G	C	0.737575	1006
2	rs6741314	G	A	0.737575	1006
2	rs13394214	C	T	0.737575	1006
2	rs11690163	A	T	0.737575	1006
2	rs61155920	C	T	0.737575	1006
2	rs58621102	C	T	0.519881	1006
2	rs7601762	G	T	0.519881	1006
2	rs76637837	G	A	0.217694	1006
2	rs6757852	G	A	0.519881	1006
2	rs6757669	C	T	0.737575	1006
2	rs10931788	A	G	0.737575	1006
2	rs114650254	C	T	0.0208748	1006
2	rs9967823	A	G	0.737575	1006
2	rs77946222	C	T	0.217694	1006
2	rs6719832	A	G	0.737575	1006
2	rs6748788	G	T	0.520875	1006
2	rs7600862	C	T	0.737575	1006
2	rs7603839	G	A	0.519881	1006
2	rs4286272	T	C	0.489066	1006
2	rs75415672	G	A	0.219682	1006
2	rs75619425	A	G	0.217694	1006
2	rs139467751	C	T	0.0318091	1006
2	rs76481887	C	T	0.0139165	1006
2	rs77812118	G	A	0.055666	1006
2	rs4850436	C	T	0.26839	1006
2	rs114069987	G	A	0.055666	1006
2	rs34632716	C	T	0.26839	1006
2	rs7595819	C	A	0.217694	1006
2	rs113300136	T	C	0.0188867	1006
2	rs4422151	A	T	0.2167	1006
2	rs34283305	G	A	0.0198807	1006
2	rs111951556	G	A	0.119284	1006
2	rs78872368	G	C	0.217694	1006
2	rs7340470	G	A	0.486083	1006
2	rs13018267	G	C	0.269384	1006
2	rs75946628	C	T	0.2167	1006
2	rs114438468	C	T	0.0139165	1006
2	rs10460393	T	G	0.486083	1006
2	rs10460394	G	A	0.26839	1006
2	rs75061561	A	G	0.217694	1006
2	rs115270030	G	A	0.0318091	1006
2	rs12622674	G	A	0.486083	1006
2	rs143117070	A	C	0.217694	1006
2	rs2341510	T	C	0.486083	1006
2	rs6743671	T	C	0.486083	1006
2	rs6760078	A	T	0.217694	1006
2	rs6731886	C	A	0.217694	1006
2	rs77218291	A	G	0.217694	1006
2	rs13034353	A	G	0.486083	1006
2	rs57340905	C	T	0.217694	1006
2	rs79748557	G	T	0.217694	1006
2	rs11687698	C	T	0.388668	1006
2	rs4850437	T	G	0.486083	1006
2	rs7592344	C	T	0.215706	1006
2	rs10931791	A	C	0.26839	1006
2	rs79381203	A	G	0.214712	1006
2	rs6751690	G	A	0.214712	1006
2	rs4850807	G	A	0.26839	1006
2	rs72916982	T	C	0.0347913	1006
2	rs4850808	T	C	0.483101	1006
2	rs7583917	A	G	0.214712	1006
2	rs7584475	A	C	0.214712	1006
2	rs10931793	G	A	0.26839	1006
2	rs72916987	C	T	0.119284	1006
2	rs13015772	T	C	0.0198807	1006
2	rs72916989	A	G	0.0914513	1006
2	rs140798442	C	T	0.0119284	1006
2	rs80178661	A	G	0.214712	1006
2	rs13029495	C	A	0.482107	1006
2	rs4850438	A	G	0.484095	1006
2	rs138275192	A	G	0.0497018	1006
2	rs4850809	C	T	0.26839	1006
2	rs16823148	G	A	0.214712	1006
2	rs2037590	T	A	0.26839	1006
2	rs10497807	G	C	0.483101	1006
2	rs12472359	T	C	0.475149	1006
2	rs700638	A	C	0.73161	1006
2	rs700640	C	T	0.524851	1006
2	rs146827073	C	A	0.0178926	1006
2	rs1065952	A	T	0.526839	1006
2	rs700641	C	T	0.524851	1006
2	rs700642	T	G	0.733598	1006
2	rs700643	A	G	0.734592	1006
2	rs16823385	G	A	0.206759	1006
2	rs73054808	C	T	0.207753	1006
2	rs13012441	A	G	0.0218688	1006
2	rs77032596	T	G	0.208748	1006
2	rs16823400	A	G	0.209742	1006
2	rs190038408	T	C	0.0119284	1006
2	rs700645	A	G	0.734592	1006
2	rs77706948	T	G	0.209742	1006
2	rs700646	C	T	0.734592	1006
2	rs73054811	G	A	0.210736	1006
2	rs770666	T	A	0.524851	1006
2	rs700647	C	T	0.523857	1006
2	rs111340803	A	G	0.210736	1006
2	rs113769655	C	G	0.11829	1006
2	rs12995877	A	C	0.0218688	1006
2	rs770667	C	T	0.523857	1006
2	rs1065953	C	T	0.523857	1006
2	rs150985004	C	A	0.210736	1006
2	rs1065954	A	T	0.523857	1006
2	rs1065955	T	C	0.523857	1006
2	rs7571255	G	A	0.0119284	1006
2	rs1065956	G	A	0.523857	1006
2	rs1065957	A	G	0.523857	1006
2	rs181556835	A	G	0.0119284	1006
2	rs6757887	A	C	0.210736	1006
2	rs79357738	T	C	0.0238569	1006
2	rs2293255	T	C	0.210736	1006
2	rs13425988	C	T	0.119284	1006
2	rs700648	C	T	0.523857	1006
2	rs700649	G	A	0.523857	1006
2	rs73054817	A	G	0.210736	1006
2	rs700650	G	A	0.523857	1006
2	rs77620323	G	A	0.0497018	1006
2	rs771013	G	A	0.523857	1006
2	rs73054819	G	T	0.209742	1006
2	rs143044311	C	T	0.0178926	1006
2	rs1065949	G	A	0.523857	1006
2	rs1068682	G	C	0.734592	1006
2	rs73054822	G	A	0.210736	1006
2	rs185644443	A	G	0.0347913	1006
2	rs7587716	G	T	0.210736	1006
2	rs700651	G	A	0.732604	1006
2	rs55691911	C	T	0.0188867	1006
2	rs62277884	G	A	0.0139165	1006
2	rs73054825	G	C	0.210736	1006
2	rs700653	A	G	0.523857	1006
2	rs55849156	T	C	0.0377734	1006
2	rs77952266	T	C	0.0139165	1006
2	rs77785057	G	T	0.0308151	1006
2	rs72918813	T	C	0.0188867	1006
2	rs700654	G	A	0.523857	1006
2	rs700655	G	A	0.523857	1006
2	rs72918816	A	G	0.187873	1006
2	rs114642691	A	G	0.0139165	1006
2	rs1851779	C	T	0.210736	1006
2	rs73054827	G	A	0.210736	1006
2	rs771018	G	A	0.521869	1006
2	rs77029420	G	A	0.197813	1006
2	rs74846014	T	C	0.05666	1006
2	rs59617443	C	A	0.210736	1006
2	rs700656	T	C	0.736581	1006
2	rs700657	G	C	0.525845	1006
2	rs148589084	G	A	0.00596421	1006
2	rs700658	A	T	0.736581	1006
2	rs1523971	C	G	0.0119284	1006
2	rs75373125	G	A	0.197813	1006
2	rs75312803	G	A	0.00994036	1006
2	rs115832204	A	T	0.0139165	1006
2	rs700659	T	C	0.525845	1006
2	rs57990618	C	T	0.209742	1006
2	rs771017	G	A	0.525845	1006
2	rs700660	T	G	0.736581	1006
2	rs116749881	C	T	0.0437376	1006
2	rs115250244	T	C	0.0119284	1006
2	rs76160747	C	T	0.12326	1006
2	rs771016	C	T	0.525845	1006
2	rs75523979	T	C	0.0119284	1006
2	rs6742343	C	T	0.209742	1006
2	rs77803264	T	C	0.0397614	1006
2	rs771015	G	A	0.525845	1006
2	rs700662	T	C	0.736581	1006
2	rs78835808	G	A	0.209742	1006
2	rs140084890	G	A	0.0526839	1006
2	rs770659	G	C	0.736581	1006
2	rs770658	G	C	0.525845	1006
2	rs700663	T	A	0.736581	1006
2	rs115654806	A	G	0.00695825	1006
2	rs700664	C	T	0.736581	1006
2	rs73054839	C	A	0.209742	1006
2	rs700665	A	C	0.525845	1006
2	rs700666	G	A	0.736581	1006
2	rs60079260	G	A	0.209742	1006
2	rs770657	C	A	0.736581	1006
2	rs148507744	G	A	0.0178926	1006
2	rs1030796	A	G	0.210736	1006
2	rs145206003	A	G	0.00695825	1006
2	rs16824264	T	C	0.210736	1006
2	rs771005	C	T	0.736581	1006
2	rs700667	T	C	0.736581	1006
2	rs148159218	A	G	0.0218688	1006
2	rs16824376	C	T	0.209742	1006
2	rs700669	G	A	0.524851	1006
2	rs996427	G	A	0.210736	1006
2	rs700670	T	C	0.735586	1006
2	rs696814	C	G	0.524851	1006
2	rs696815	A	C	0.705765	1006
2	rs72918832	G	A	0.126243	1006
2	rs700671	T	C	0.735586	1006
2	rs72918835	C	T	0.125249	1006
2	rs771010	C	G	0.524851	1006
2	rs771009	A	G	0.735586	1006
2	rs4550664	A	G	0.264414	1006
2	rs700672	G	A	0.735586	1006
2	rs72918839	C	T	0.084493	1006
2	rs700673	A	G	0.735586	1006
2	rs72918841	A	G	0.128231	1006
2	rs700674	C	T	0.735586	1006
2	rs141718753	G	A	0.026839	1006
2	rs150568976	T	G	0.0238569	1006
2	rs113485223	A	G	0.210736	1006
2	rs112785463	C	T	0.0367793	1006
2	rs111243979	A	G	0.210736	1006
2	rs144736983	C	A	0.00994036	1006
2	rs700675	G	A	0.735586	1006
2	rs73054867	C	G	0.210736	1006
2	rs145590062	G	A	0.0258449	1006
2	rs700677	C	A	0.392644	1006
2	rs72918847	A	G	0.178926	1006
2	rs137958194	C	A	0.0308151	1006
2	rs2574832	T	G	0.735586	1006
2	rs700678	T	C	0.736581	1006
2	rs700679	C	T	0.523857	1006
2	rs3851979	A	T	0.210736	1006
2	rs143964780	C	T	0.0258449	1006
2	rs147300478	G	A	0.00596421	1006
2	rs700680	A	T	0.735586	1006
2	rs16824631	T	G	0.21173	1006
2	rs145407459	T	A	0.0109344	1006
2	rs700681	C	A	0.734592	1006
2	rs6760338	C	A	0.05666	1006
2	rs700682	C	A	0.734592	1006
2	rs700683	G	A	0.734592	1006
2	rs700684	C	T	0.734592	1006
2	rs6707521	G	A	0.210736	1006
2	rs700685	A	G	0.735586	1006
2	rs115886992	T	C	0.0427435	1006
2	rs7604700	A	G	0.736581	1006
2	rs1435569	G	C	0.736581	1006
2	rs35817167	A	T	0.21173	1006
2	rs700686	G	A	0.736581	1006
2	rs700687	A	T	0.736581	1006
2	rs1968488	C	A	0.21173	1006
2	rs17732991	A	G	0.275348	1006
2	rs696817	A	G	0.736581	1006
2	rs700688	G	A	0.736581	1006
2	rs6734561	C	T	0.524851	1006
2	rs140425554	C	T	0.0129225	1006
2	rs770661	A	G	0.736581	1006
2	rs145120200	G	T	0.0298211	1006
2	rs700689	A	G	0.524851	1006
2	rs2164327	C	T	0.212724	1006
2	rs700690	A	G	0.736581	1006
2	rs139785340	C	T	0.0258449	1006
2	rs700691	A	G	0.524851	1006
2	rs700692	T	C	0.736581	1006
2	rs770662	T	C	0.736581	1006
2	rs143997055	G	A	0.0168986	1006
2	rs700693	A	G	0.524851	1006
2	rs1436131	T	G	0.735586	1006
2	rs1435570	T	C	0.735586	1006
2	rs138164636	G	T	0.00596421	1006
2	rs6753450	C	T	0.523857	1006
2	rs34608683	A	G	0.392644	1006
2	rs72920799	T	C	0.0218688	1006
2	rs10192466	G	A	0.523857	1006
2	rs35080174	A	G	0.0308151	1006
2	rs140543353	C	G	0.0149105	1006
2	rs11899188	C	T	0.734592	1006
2	rs16825181	G	T	0.196819	1006
2	rs16825188	G	C	0.210736	1006
2	rs114329169	C	G	0.0208748	1006
2	rs10048735	C	T	0.522863	1006
2	rs4850812	G	T	0.265408	1006
2	rs9288280	A	G	0.734592	1006
2	rs9288281	G	A	0.522863	1006
2	rs139802156	G	C	0.0119284	1006
2	rs79921925	C	T	0.0258449	1006
2	rs1369511	G	C	0.522863	1006
2	rs77722976	C	G	0.0934394	1006
2	rs57862683	A	G	0.55169	1006
2	rs1435567	T	C	0.212724	1006
2	rs734037	G	A	0.734592	1006
2	rs13395030	A	G	0.734592	1006
2	rs73054898	G	A	0.21173	1006
2	rs151246714	G	A	0.0914513	1006
2	rs2060488	T	G	0.734592	1006
2	rs12995647	T	A	0.028827	1006
2	rs2060489	C	T	0.522863	1006
2	rs150683494	G	T	0.0119284	1006
2	rs7561950	C	T	0.732604	1006
2	rs74652956	C	T	0.21173	1006
2	rs6742782	A	C	0.523857	1006
2	rs6734096	T	G	0.524851	1006
2	rs6434942	G	A	0.531809	1006
2	rs2043545	G	A	0.734592	1006
2	rs1865586	A	G	0.72664	1006
2	rs17669941	T	C	0.0168986	1006
2	rs6734781	G	A	0.725646	1006
2	rs34829596	A	G	0.0198807	1006
2	rs6735214	C	T	0.54175	1006
2	rs6718039	C	G	0.523857	1006
2	rs6434943	T	G	0.735586	1006
2	rs1435568	T	C	0.735586	1006
2	rs6729473	G	A	0.735586	1006
2	rs17670102	C	T	0.0168986	1006
2	rs73056811	T	C	0.21173	1006
2	rs1369512	T	A	0.523857	1006
2	rs6760891	T	G	0.735586	1006
2	rs6706937	T	G	0.735586	1006
2	rs7572123	A	G	0.735586	1006
2	rs73056823	T	C	0.21173	1006
2	rs73056824	G	T	0.21173	1006
2	rs10211202	A	G	0.734592	1006
2	rs184070336	T	C	0.0109344	1006
2	rs77727917	C	T	0.0387674	1006
2	rs4850813	C	T	0.264414	1006
2	rs10931794	C	T	0.264414	1006
2	rs2341778	G	A	0.264414	1006
2	rs13011918	T	C	0.477137	1006
2	rs1401093	C	T	0.476143	1006
2	rs1401094	C	T	0.476143	1006
2	rs1401095	C	T	0.264414	1006
2	rs79799715	G	A	0.0427435	1006
2	rs938929	A	G	0.476143	1006
2	rs57437055	A	C	0.21173	1006
2	rs1589162	C	T	0.264414	1006
2	rs13026569	C	G	0.265408	1006
2	rs73056840	C	A	0.21173	1006
2	rs76450397	T	C	0.210736	1006
2	rs4850815	G	T	0.265408	1006
2	rs12619300	A	C	0.265408	1006
2	rs12995110	T	C	0.478131	1006
2	rs4850816	C	A	0.478131	1006
2	rs1401091	T	G	0.266402	1006
2	rs17733603	T	C	0.0149105	1006
2	rs1401092	C	A	0.265408	1006
2	rs72926534	G	A	0.0417495	1006
2	rs16825786	C	A	0.21173	1006
2	rs4850817	A	G	0.476143	1006
2	rs7557203	A	G	0.736581	1006
2	rs11692344	T	G	0.524851	1006
2	rs72926537	C	T	0.0208748	1006
2	rs6434945	G	C	0.524851	1006
2	rs6434946	A	G	0.524851	1006
2	rs1464211	G	A	0.736581	1006
2	rs1607375	C	T	0.736581	1006
2	rs1607374	A	G	0.736581	1006
2	rs1607373	G	A	0.524851	1006
2	rs4369854	T	C	0.736581	1006
2	rs73056856	C	G	0.21173	1006
2	rs2880389	T	C	0.524851	1006
2	rs73056859	A	G	0.21173	1006
2	rs17670316	C	T	0.0238569	1006
2	rs74993302	T	C	0.0437376	1006
2	rs1983359	C	T	0.736581	1006
2	rs16825917	C	T	0.210736	1006
2	rs11887138	T	A	0.736581	1006
2	rs10207433	G	T	0.524851	1006
2	rs11679040	T	C	0.524851	1006
2	rs1518367	T	A	0.736581	1006
2	rs1105078	C	T	0.524851	1006
2	rs1401090	G	A	0.524851	1006
2	rs1518366	G	A	0.524851	1006
2	rs1914690	G	A	0.524851	1006
2	rs1518365	T	C	0.736581	1006
2	rs1878732	G	A	0.525845	1006
2	rs1518364	G	A	0.525845	1006
2	rs1518363	C	T	0.736581	1006
2	rs60484833	C	T	0.212724	1006
2	rs1518361	A	G	0.736581	1006
2	rs10189897	A	G	0.524851	1006
2	rs1464209	A	G	0.736581	1006
2	rs1518360	C	T	0.524851	1006
2	rs11890137	G	A	0.736581	1006
2	rs73056877	A	C	0.21173	1006
2	rs35730302	T	A	0.737575	1006
2	rs78720382	G	A	0.101392	1006
2	rs4410288	C	T	0.520875	1006
2	rs115520202	C	T	0.084493	1006
2	rs28482067	C	T	0.0168986	1006
2	rs55696134	A	G	0.519881	1006
2	rs58224025	G	A	0.737575	1006
2	rs73056880	G	A	0.212724	1006
2	rs1401096	A	G	0.736581	1006
2	rs73056883	A	G	0.212724	1006
2	rs13408411	G	A	0.737575	1006
2	rs61435657	G	C	0.402584	1006
2	rs10497809	G	A	0.522863	1006
2	rs79400312	T	C	0.0487078	1006
2	rs1850634	T	C	0.212724	1006
2	rs1607376	A	G	0.524851	1006
2	rs115253974	A	G	0.0328032	1006
2	rs1850631	T	G	0.737575	1006
2	rs1850633	T	G	0.523857	1006
2	rs79680776	G	A	0.0367793	1006
2	rs73056890	A	G	0.212724	1006
2	rs6434948	T	C	0.737575	1006
2	rs62277895	T	G	0.0129225	1006
2	rs6752458	G	T	0.737575	1006
2	rs10169453	T	C	0.524851	1006
2	rs10204166	C	G	0.524851	1006
2	rs1356542	G	T	0.737575	1006
2	rs74716685	G	A	0.0427435	1006
2	rs7581202	A	G	0.214712	1006
2	rs7426250	G	A	0.213718	1006
2	rs76416015	A	G	0.0139165	1006
2	rs7558450	C	T	0.519881	1006
2	rs11675025	G	A	0.519881	1006
2	rs1518368	G	A	0.733598	1006
2	rs10931796	A	G	0.519881	1006
2	rs10931797	C	T	0.519881	1006
2	rs7571545	T	C	0.733598	1006
2	rs79225337	C	G	0.0139165	1006
2	rs7571869	T	C	0.519881	1006
2	rs7587043	A	C	0.519881	1006
2	rs76662825	C	T	0.0367793	1006
2	rs7587598	A	G	0.519881	1006
2	rs59007763	A	G	0.398608	1006
2	rs61184128	C	T	0.213718	1006
2	rs16826320	T	C	0.213718	1006
2	rs13394871	G	A	0.512922	1006
2	rs6726506	G	T	0.727634	1006
2	rs1518359	C	T	0.519881	1006
2	rs184580475	G	A	0.0119284	1006
2	rs35293068	T	C	0.027833	1006
2	rs2139050	A	G	0.213718	1006
2	rs11891555	G	T	0.733598	1006
2	rs6736825	C	T	0.213718	1006
2	rs17790682	T	C	0.0367793	1006
2	rs59553483	T	C	0.214712	1006
2	rs6434949	T	A	0.733598	1006
2	rs146998415	A	G	0.0139165	1006
2	rs4595967	G	A	0.213718	1006
2	rs148392103	G	A	0.0168986	1006
2	rs73058813	A	G	0.213718	1006
2	rs6724526	A	G	0.733598	1006
2	rs10177758	A	G	0.520875	1006
2	rs1518369	G	A	0.212724	1006
2	rs1866664	T	C	0.520875	1006
2	rs893808	C	G	0.733598	1006
2	rs736367	T	C	0.10835	1006
2	rs140305549	A	C	0.0119284	1006
2	rs73058818	C	T	0.212724	1006
2	rs73058820	A	G	0.214712	1006
2	rs79508374	G	A	0.214712	1006
2	rs73058821	A	G	0.214712	1006
2	rs75877538	G	T	0.0437376	1006
2	rs72928581	G	A	0.405567	1006
2	rs1961425	A	G	0.214712	1006
2	rs7579905	T	A	0.214712	1006
2	rs1976772	G	T	0.742545	1006
2	rs55678164	C	T	0.0417495	1006
2	rs6434950	A	G	0.214712	1006
2	rs73058829	G	A	0.214712	1006
2	rs74935794	T	G	0.214712	1006
2	rs1440088	T	G	0.214712	1006
2	rs1440087	G	C	0.214712	1006
2	rs73058832	G	T	0.214712	1006
2	rs73058834	T	G	0.214712	1006
2	rs78730649	T	C	0.0139165	1006
2	rs7582715	T	G	0.214712	1006
2	rs2165237	C	T	0.214712	1006
2	rs1595825	G	A	0.214712	1006
2	rs56765024	G	T	0.214712	1006
2	rs116052599	C	T	0.0168986	1006
2	rs61605589	T	C	0.214712	1006
2	rs1304164	C	A	0.214712	1006
2	rs1304165	G	A	0.214712	1006
2	rs6748683	T	A	0.742545	1006
2	rs1440090	T	G	0.215706	1006
2	rs62277902	T	A	0.257455	1006
2	rs1440091	G	A	0.214712	1006
2	rs59441945	T	A	0.215706	1006
2	rs62277903	G	A	0.0109344	1006
2	rs976179	A	T	0.528827	1006
2	rs976180	A	G	0.734592	1006
2	rs1318867	C	A	0.528827	1006
2	rs1813106	A	G	0.741551	1006
2	rs1025549	G	A	0.545726	1006
2	rs1016883	G	A	0.195825	1006
2	rs2164070	G	C	0.195825	1006
2	rs1836234	T	G	0.741551	1006
2	rs11681663	G	A	0.545726	1006
2	rs112922254	G	A	0.191849	1006
2	rs34692727	C	T	0.545726	1006
2	rs7585709	C	T	0.195825	1006
2	rs7559096	A	G	0.195825	1006
2	rs11683222	C	G	0.545726	1006
2	rs111286926	T	C	0.195825	1006
2	rs73058854	G	A	0.196819	1006
2	rs12693829	G	T	0.741551	1006
2	rs111540926	G	A	0.195825	1006
2	rs113416612	A	G	0.195825	1006
2	rs145616673	C	A	0.0337972	1006
2	rs111755439	C	G	0.195825	1006
2	rs114163343	C	G	0.121272	1006
2	rs2139049	G	A	0.545726	1006
2	rs11689393	C	T	0.258449	1006
2	rs140609298	C	A	0.0337972	1006
2	rs145735729	G	A	0.0238569	1006
2	rs112001680	C	T	0.195825	1006
2	rs116165148	T	G	0.741551	1006
2	rs144585574	G	C	0.055666	1006
2	rs2342557	A	G	0.741551	1006
2	rs1978888	T	C	0.545726	1006
2	rs1978889	G	A	0.741551	1006
2	rs73058864	C	T	0.195825	1006
2	rs2196171	T	G	0.544732	1006
2	rs2196172	T	G	0.545726	1006
2	rs58111212	T	C	0.195825	1006
2	rs7592556	G	A	0.741551	1006
2	rs73058867	A	G	0.195825	1006
2	rs1595823	C	T	0.545726	1006
2	rs7573687	A	G	0.195825	1006
2	rs10207232	A	G	0.741551	1006
2	rs16826740	A	G	0.195825	1006
2	rs10196612	T	C	0.545726	1006
2	rs35801426	T	C	0.114314	1006
2	rs79490184	T	A	0.195825	1006
2	rs74484541	T	C	0.195825	1006
2	rs10184395	G	A	0.741551	1006
2	rs10184227	C	T	0.545726	1006
2	rs73058876	A	G	0.195825	1006
2	rs73058878	T	G	0.195825	1006
2	rs16826791	C	G	0.195825	1006
2	rs115409591	G	A	0.0238569	1006
2	rs75163179	G	A	0.195825	1006
2	rs34997942	T	G	0.121272	1006
2	rs10497810	C	T	0.195825	1006
2	rs149841561	T	C	0.00497018	1006
2	rs59990242	G	A	0.195825	1006
2	rs10166845	A	G	0.545726	1006
2	rs73058883	C	T	0.195825	1006
2	rs1992313	T	C	0.195825	1006
2	rs6738825	A	G	0.545726	1006
2	rs58409972	A	T	0.194831	1006
2	rs16826872	T	C	0.195825	1006
2	rs16826873	C	A	0.195825	1006
2	rs6715070	G	A	0.741551	1006
2	rs1541953	A	T	0.545726	1006
2	rs17520121	T	G	0.195825	1006
2	rs190572150	G	A	0.0129225	1006
2	rs11889326	A	C	0.545726	1006
2	rs1583792	C	T	0.550696	1006
2	rs1371663	G	A	0.253479	1006
2	rs1579695	G	A	0.549702	1006
2	rs17671147	C	G	0.0238569	1006
2	rs1147169	T	C	0.746521	1006
2	rs10190226	C	T	0.746521	1006
2	rs16826895	A	G	0.195825	1006
2	rs962210	A	T	0.550696	1006
2	rs10497811	A	C	0.550696	1006
2	rs1371664	T	A	0.550696	1006
2	rs2196176	A	G	0.746521	1006
2	rs2196175	T	A	0.550696	1006
2	rs2196174	A	G	0.550696	1006
2	rs12329164	C	G	0.550696	1006
2	rs892514	T	C	0.746521	1006
2	rs892513	C	T	0.195825	1006
2	rs892512	C	A	0.195825	1006
2	rs1440086	A	G	0.195825	1006
2	rs10206714	C	T	0.55169	1006
2	rs9712275	C	T	0.56163	1006
2	rs882954	A	G	0.746521	1006
2	rs77497772	T	C	0.0139165	1006
2	rs745899	A	T	0.550696	1006
2	rs73061068	A	G	0.195825	1006
2	rs73061069	A	G	0.195825	1006
2	rs5007118	G	C	0.746521	1006
2	rs41468149	G	C	0.195825	1006
2	rs67031482	C	T	0.550696	1006
2	rs10497812	G	A	0.746521	1006
2	rs67748055	G	A	0.550696	1006
2	rs149438775	G	A	0.0159046	1006
2	rs6732517	G	C	0.739563	1006
2	rs6732340	C	G	0.550696	1006
2	rs4850441	A	G	0.260437	1006
2	rs10497813	G	T	0.550696	1006
2	rs71422667	C	T	0.0218688	1006
2	rs78009451	A	T	0.0904573	1006
2	rs2164071	T	C	0.739563	1006
2	rs2117339	C	T	0.550696	1006
2	rs7420608	A	T	0.739563	1006
2	rs72930426	T	C	0.126243	1006
2	rs11895260	T	C	0.739563	1006
2	rs58172089	G	A	0.184891	1006
2	rs57265854	C	A	0.189861	1006
2	rs6752760	C	A	0.187873	1006
2	rs57603546	C	A	0.188867	1006
2	rs11903129	A	T	0.739563	1006
2	rs2342558	T	C	0.739563	1006
2	rs13382697	A	C	0.739563	1006
2	rs1837495	G	A	0.739563	1006
2	rs11679484	C	A	0.418489	1006
2	rs35035575	A	G	0.0218688	1006
2	rs35563720	A	G	0.739563	1006
2	rs7600269	C	G	0.739563	1006
2	rs191464417	C	A	0.00596421	1006
2	rs16827267	G	A	0.188867	1006
2	rs1866665	A	G	0.188867	1006
2	rs35062652	C	T	0.550696	1006
2	rs11889006	A	G	0.739563	1006
2	rs6434953	A	G	0.739563	1006
2	rs6434954	T	C	0.739563	1006
2	rs7572733	C	T	0.550696	1006
2	rs7573001	G	C	0.418489	1006
2	rs7587251	T	G	0.553678	1006
2	rs62277906	A	G	0.0129225	1006
2	rs140533068	G	A	0.0318091	1006
2	rs11690149	C	T	0.550696	1006
2	rs11690205	C	T	0.550696	1006
2	rs6745726	A	G	0.739563	1006
2	rs10202569	C	G	0.739563	1006
2	rs17791296	A	C	0.0337972	1006
2	rs1368989	T	C	0.739563	1006
2	rs12105927	G	A	0.739563	1006
2	rs78491844	C	T	0.0367793	1006
2	rs6752454	T	G	0.188867	1006
2	rs148021312	C	G	0.0119284	1006
2	rs7590828	C	T	0.738569	1006
2	rs77410633	C	T	0.027833	1006
2	rs140383330	A	T	0.027833	1006
2	rs1866666	T	C	0.550696	1006
2	rs9973400	T	C	0.550696	1006
2	rs1371665	C	T	0.714712	1006
2	rs1036333	G	T	0.525845	1006
2	rs150368047	G	A	0.0228628	1006
2	rs2164068	T	A	0.525845	1006
2	rs6716898	G	A	0.525845	1006
2	rs4549082	T	C	0.521869	1006
2	rs4417706	A	T	0.521869	1006
2	rs1440089	C	T	0.525845	1006
2	rs16827465	G	T	0.188867	1006
2	rs2053394	C	T	0.188867	1006
2	rs6434955	G	A	0.188867	1006
2	rs113185553	A	G	0.027833	1006
2	rs2228135	A	G	0.190855	1006
2	rs1064213	G	A	0.523857	1006
2	rs77954206	G	A	0.084493	1006
2	rs2033570	C	T	0.71173	1006
2	rs2033569	G	A	0.190855	1006
2	rs3213867	G	A	0.189861	1006
2	rs11684176	C	T	0.510934	1006
2	rs7588399	C	T	0.189861	1006
2	rs4850819	C	A	0.354871	1006
2	rs10931799	A	G	0.462227	1006
2	rs12612977	A	G	0.277336	1006
2	rs73063012	G	A	0.0208748	1006
2	rs12473467	C	G	0.0904573	1006
2	rs12613073	A	C	0.369781	1006
2	rs10931800	T	C	0.369781	1006
2	rs10200463	G	A	0.452286	1006
2	rs10200317	C	T	0.460239	1006
2	rs3755330	A	G	0.38171	1006
2	rs73063015	G	C	0.0119284	1006
2	rs3755331	G	A	0.0119284	1006
2	rs3755332	T	C	0.274354	1006
2	rs3755333	G	A	0.378728	1006
2	rs6730643	A	G	0.0119284	1006
2	rs62277907	G	A	0.0785288	1006
2	rs16827593	C	T	0.00596421	1006
2	rs1440084	C	G	0.45328	1006
2	rs188341972	A	G	0.0119284	1006
2	rs1946645	T	G	0.372763	1006
2	rs111640201	T	A	0.0119284	1006
2	rs10497814	A	G	0.0695825	1006
2	rs3771359	A	G	0.382704	1006
2	rs3771360	T	C	0.201789	1006
2	rs7595412	G	A	0.903579	1006
2	rs10497815	A	G	0.0805169	1006
2	rs3771361	G	A	0.630219	1006
2	rs3771362	C	T	0.271372	1006
2	rs7572854	A	C	0.631213	1006
2	rs7599640	G	T	0.631213	1006
2	rs1036334	T	G	0.630219	1006
2	rs1036335	T	A	0.630219	1006
2	rs1036336	T	C	0.542744	1006
2	rs2009631	C	G	0.630219	1006
2	rs12476465	G	C	0.33499	1006
2	rs986534	G	C	0.619284	1006
2	rs2880366	G	A	0.629225	1006
2	rs7570678	T	C	0.0884692	1006
2	rs3732231	T	C	0.629225	1006
2	rs3732232	C	T	0.274354	1006
2	rs73063024	G	A	0.0119284	1006
2	rs1371657	T	G	0.620278	1006
2	rs58133589	C	T	0.0119284	1006
2	rs12693831	C	T	0.626243	1006
2	rs7564543	G	C	0.0188867	1006
2	rs13397026	T	A	0.00994036	1006
2	rs1304358	C	T	0.550696	1006
2	rs1304359	T	C	0.631213	1006
2	rs13416439	A	G	0.00994036	1006
2	rs2859982	C	T	0.903579	1006
2	rs71422670	A	G	0.00695825	1006
2	rs78341676	T	C	0.0308151	1006
2	rs3771365	A	G	0.33499	1006
2	rs78262081	T	C	0.054672	1006
2	rs892515	C	T	0.332008	1006
2	rs11681576	C	A	0.449304	1006
2	rs1808850	A	G	0.900596	1006
2	rs1371661	C	T	0.900596	1006
2	rs7603309	T	C	0.205765	1006
2	rs62277908	G	C	0.124254	1006
2	rs73063028	G	T	0.0119284	1006
2	rs144068719	A	C	0.0258449	1006
2	rs17792650	C	T	0.418489	1006
2	rs4850820	C	G	0.900596	1006
2	rs139461155	G	A	0.0149105	1006
2	rs62277909	A	G	0.0109344	1006
2	rs10180112	C	G	0.900596	1006
2	rs145837005	G	A	0.0109344	1006
2	rs72914778	C	T	0.0168986	1006
2	rs72914779	T	C	0.126243	1006
2	rs62277910	A	C	0.125249	1006
2	rs142785806	C	G	0.125249	1006
2	rs145523332	A	T	0.125249	1006
2	rs12472100	C	A	0.354871	1006
2	rs7606075	T	A	0.0218688	1006
2	rs11884454	A	G	0.421471	1006
2	rs139575172	T	C	0.00596421	1006
2	rs73063036	G	A	0.0119284	1006
2	rs7557783	T	C	0.00994036	1006
2	rs6434956	A	G	0.00994036	1006
2	rs988583	C	A	0.0119284	1006
2	rs10173738	A	G	0.135189	1006
2	rs73063038	A	C	0.0119284	1006
2	rs62277912	A	C	0.125249	1006
2	rs77278811	A	G	0.125249	1006
2	rs989056	G	C	0.900596	1006
2	rs148239653	A	G	0.0119284	1006
2	rs13408403	T	C	0.00994036	1006
2	rs13420295	A	G	0.147117	1006
2	rs113509424	G	A	0.00894632	1006
2	rs62277914	G	A	0.125249	1006
2	rs111766101	G	A	0.00795229	1006
2	rs62277915	G	A	0.125249	1006
2	rs6758876	G	A	0.135189	1006
2	rs62277916	T	C	0.125249	1006
2	rs11884188	A	C	0.424453	1006
2	rs73063048	A	T	0.0119284	1006
2	rs4850821	C	A	0.333002	1006
2	rs4850822	T	C	0.333002	1006
2	rs116829283	G	A	0.0636183	1006
2	rs3771367	G	A	0.424453	1006
2	rs3821245	T	G	0.478131	1006
2	rs2164069	G	A	0.276342	1006
2	rs1821430	T	G	0.480119	1006
2	rs140131990	C	T	0.0139165	1006
2	rs3771368	C	T	0.275348	1006
2	rs3771369	G	T	0.275348	1006
2	rs59422969	C	T	0.0119284	1006
2	rs10168721	A	C	0.90159	1006
2	rs58701836	G	A	0.0218688	1006
2	rs79408605	T	C	0.0357853	1006
2	rs73063056	G	A	0.0119284	1006
2	rs17672607	T	C	0.0228628	1006
2	rs77359772	C	T	0.0168986	1006
2	rs16827916	C	A	0.0218688	1006
2	rs11674075	C	T	0.478131	1006
2	rs16827918	C	T	0.0218688	1006
2	rs3771370	A	T	0.27833	1006
2	rs111266076	G	T	0.0119284	1006
2	rs1978890	G	C	0.277336	1006
2	rs73063062	G	A	0.0119284	1006
2	rs72914797	A	G	0.0198807	1006
2	rs13018895	T	C	0.27833	1006
2	rs13019036	T	C	0.27833	1006
2	rs72914798	C	T	0.204771	1006
2	rs60143902	C	T	0.0119284	1006
2	rs73063063	A	G	0.0119284	1006
2	rs56000158	T	C	0.480119	1006
2	rs11896429	T	A	0.90159	1006
2	rs73063065	A	G	0.0119284	1006
2	rs73063067	G	T	0.0119284	1006
2	rs4850823	A	T	0.90159	1006
2	rs4546004	T	G	0.0218688	1006
2	rs11894016	G	T	0.479125	1006
2	rs114190944	C	G	0.0258449	1006
2	rs116458439	C	T	0.028827	1006
2	rs112749142	C	G	0.0119284	1006
2	rs111779203	A	T	0.0337972	1006
2	rs60589470	G	A	0.0218688	1006
2	rs73065036	A	C	0.0119284	1006
2	rs73065037	C	T	0.0119284	1006
2	rs2077716	C	T	0.0218688	1006
2	rs714644	G	A	0.12326	1006
2	rs11682543	G	T	0.276342	1006
2	rs13031577	A	G	0.277336	1006
2	rs13033079	C	T	0.77833	1006
2	rs6730300	A	G	0.0974155	1006
2	rs149153344	C	A	0.0218688	1006
2	rs112749244	C	T	0.0119284	1006
2	rs60675737	A	G	0.0218688	1006
2	rs73065040	A	C	0.0119284	1006
2	rs7557457	C	T	0.479125	1006
2	rs992603	A	G	0.90159	1006
2	rs62277919	T	C	0.12326	1006
2	rs111304073	A	G	0.0119284	1006
2	rs116144274	A	T	0.0208748	1006
2	rs72917014	C	T	0.0536779	1006
2	rs4038716	T	C	0.479125	1006
2	rs72917017	A	T	0.479125	1006
2	rs41362947	A	T	0.0675944	1006
2	rs1434288	C	T	0.77833	1006
2	rs1434289	A	T	0.287276	1006
2	rs77075612	G	A	0.0725646	1006
2	rs72917021	C	G	0.479125	1006
2	rs13008284	G	A	0.277336	1006
2	rs72917023	G	T	0.479125	1006
2	rs12476075	C	T	0.90159	1006
2	rs73065047	G	T	0.0119284	1006
2	rs57718522	G	C	0.0119284	1006
2	rs13036106	C	G	0.76839	1006
2	rs1368990	T	C	0.480119	1006
2	rs11673929	C	T	0.276342	1006
2	rs10204645	G	A	0.152087	1006
2	rs10210770	C	T	0.751491	1006
2	rs1119850	G	A	0.467197	1006
2	rs75488195	C	T	0.0954274	1006
2	rs146109522	C	A	0.0109344	1006
2	rs1836235	C	G	0.285288	1006
2	rs9789590	T	G	0.272366	1006
2	rs9789480	C	A	0.272366	1006
2	rs1434293	A	C	0.903579	1006
2	rs112026627	G	A	0.00894632	1006
2	rs6434957	A	G	0.466203	1006
2	rs6735486	C	T	0.466203	1006
2	rs75402199	G	A	0.0735586	1006
2	rs13011057	T	C	0.272366	1006
2	rs62277921	A	G	0.00994036	1006
2	rs3796096	G	A	0.0129225	1006
2	rs2033568	T	C	0.285288	1006
2	rs4850827	C	G	0.27336	1006
2	rs4850828	A	G	0.27336	1006
2	rs80123378	G	A	0.0129225	1006
2	rs12693833	G	C	0.285288	1006
2	rs115694860	C	T	0.0129225	1006
2	rs13024730	A	T	0.272366	1006
2	rs17793153	G	A	0.195825	1006
2	rs6753440	T	A	0.60338	1006
2	rs62277922	A	G	0.0735586	1006
2	rs10186484	C	T	0.208748	1006
2	rs1869986	C	T	0.208748	1006
2	rs1869985	G	A	0.208748	1006
2	rs6742863	G	A	0.208748	1006
2	rs187876696	A	T	0.00596421	1006
2	rs192914971	A	T	0.00596421	1006
2	rs80242550	A	G	0.0735586	1006
2	rs3937566	C	T	0.208748	1006
2	rs62277923	C	T	0.0735586	1006
2	rs62277924	G	A	0.0735586	1006
2	rs1962948	G	T	0.208748	1006
2	rs1020706	G	A	0.2167	1006
2	rs7598724	G	C	0.2167	1006
2	rs13003229	G	A	0.601392	1006
2	rs114596790	A	G	0.0427435	1006
2	rs115626769	G	C	0.0357853	1006
2	rs13416501	C	A	0.208748	1006
2	rs72919013	C	A	0.193837	1006
2	rs62277927	C	T	0.0735586	1006
2	rs139119965	A	G	0.0298211	1006
2	rs6434958	C	G	0.895626	1006
2	rs10202461	G	A	0.205765	1006
2	rs13423519	G	A	0.208748	1006
2	rs62277928	C	T	0.0735586	1006
2	rs1840753	C	T	0.0656064	1006
2	rs62277929	A	G	0.0735586	1006
2	rs7590253	G	A	0.2167	1006
2	rs139052832	C	T	0.00795229	1006
2	rs62277931	G	A	0.0735586	1006
2	rs1982523	C	T	0.397614	1006
2	rs4332920	A	G	0.2167	1006
2	rs142155980	G	A	0.2167	1006
2	rs112919108	T	C	0.892644	1006
2	rs111881455	T	C	0.892644	1006
2	rs28814901	T	G	0.2167	1006
2	rs10931801	C	T	0.2167	1006
2	rs10931802	C	T	0.224652	1006
2	rs141830668	C	T	0.0129225	1006
2	rs138123890	G	C	0.193837	1006
2	rs142701669	A	T	0.193837	1006
2	rs62277932	G	A	0.0735586	1006
2	rs10931803	G	C	0.217694	1006
2	rs116681606	A	G	0.0735586	1006
2	rs112856592	A	G	0.397614	1006
2	rs4352224	A	G	0.217694	1006
2	rs6724940	A	G	0.2167	1006
2	rs113927594	A	T	0.193837	1006
2	rs6753681	C	T	0.2167	1006
2	rs76518638	G	A	0.892644	1006
2	rs112046326	G	A	0.2167	1006
2	rs62277934	A	T	0.0735586	1006
2	rs147127604	C	G	0.0357853	1006
2	rs111356503	G	T	0.2167	1006
2	rs62277935	C	A	0.0735586	1006
2	rs62277936	G	A	0.0735586	1006
2	rs13429991	C	A	0.2167	1006
2	rs62277938	G	T	0.0735586	1006
2	rs4850445	A	T	0.591451	1006
2	rs62277939	A	T	0.0735586	1006
2	rs62277940	C	T	0.0735586	1006
2	rs62277941	G	A	0.0735586	1006
2	rs7590376	A	G	0.2167	1006
2	rs62277942	C	T	0.0735586	1006
2	rs55962806	G	A	0.410537	1006
2	rs10183584	T	A	0.895626	1006
2	rs72919027	C	A	0.193837	1006
2	rs10171402	G	A	0.2167	1006
2	rs72919028	A	T	0.0457256	1006
2	rs1456549	C	A	0.2167	1006
2	rs4850446	C	T	0.39662	1006
2	rs62277944	C	G	0.295229	1006
2	rs4850831	G	A	0.395626	1006
2	rs2342753	T	C	0.894632	1006
2	rs4850447	C	T	0.883698	1006
2	rs2342754	A	G	0.588469	1006
2	rs16828551	C	T	0.295229	1006
2	rs13387954	C	A	0.295229	1006
2	rs10170042	C	A	0.588469	1006
2	rs62277945	G	C	0.295229	1006
2	rs72919041	T	C	0.191849	1006
2	rs10189295	T	G	0.588469	1006
2	rs56908267	C	A	0.295229	1006
2	rs12468657	C	T	0.895626	1006
2	rs62277946	T	C	0.295229	1006
2	rs12616750	G	A	0.295229	1006
2	rs1598658	C	A	0.588469	1006
2	rs1598659	G	C	0.883698	1006
2	rs140025888	T	C	0.0198807	1006
2	rs1598660	T	C	0.883698	1006
2	rs1598661	G	A	0.883698	1006
2	rs11684447	G	A	0.883698	1006
2	rs13406890	G	T	0.295229	1006
2	rs7562390	A	G	0.0427435	1006
2	rs148721062	T	C	0.0487078	1006
2	rs10199534	A	G	0.295229	1006
2	rs10189034	T	C	0.487078	1006
2	rs4355105	G	A	0.395626	1006
2	rs113061159	C	G	0.191849	1006
2	rs12693835	C	T	0.883698	1006
2	rs2342756	T	C	0.883698	1006
2	rs62277947	G	A	0.295229	1006
2	rs1379018	T	C	0.894632	1006
2	rs11682345	G	A	0.39662	1006
2	rs1563493	G	C	0.883698	1006
2	rs11682314	C	T	0.39662	1006
2	rs11693571	A	T	0.39662	1006
2	rs4850448	T	A	0.39662	1006
2	rs1456566	G	A	0.894632	1006
2	rs1456567	T	C	0.883698	1006
2	rs1456568	G	A	0.883698	1006
2	rs1456569	C	A	0.883698	1006
2	rs4850833	A	G	0.883698	1006
2	rs13408740	G	A	0.883698	1006
2	rs1350208	C	T	0.588469	1006
2	rs6746027	C	T	0.191849	1006
2	rs6746165	C	G	0.487078	1006
2	rs9973739	C	T	0.300199	1006
2	rs1840755	C	T	0.442346	1006
2	rs1840754	C	T	0.442346	1006
2	rs1456565	G	A	0.817097	1006
2	rs112050805	T	A	0.140159	1006
2	rs72929131	T	C	0.140159	1006
2	rs2342757	A	G	0.377734	1006
2	rs80175729	T	A	0.082505	1006
2	rs989389	T	C	0.435388	1006
2	rs9973838	G	C	0.299205	1006
2	rs17799440	T	C	0.139165	1006
2	rs72929135	A	G	0.0596421	1006
2	rs7580105	A	G	0.469185	1006
2	rs115982400	T	C	0.0238569	1006
2	rs79931442	G	A	0.0387674	1006
2	rs11886912	C	T	0.409543	1006
2	rs17737578	C	T	0.409543	1006
2	rs10175677	G	C	0.33002	1006
2	rs17799603	A	G	0.33002	1006
2	rs4142827	G	A	0.880716	1006
2	rs13397852	G	A	0.332008	1006
2	rs13411216	T	C	0.33002	1006
2	rs62277949	T	C	0.331014	1006
2	rs12328457	G	A	0.332008	1006
2	rs10181932	C	T	0.332008	1006
2	rs139247310	T	C	0.0298211	1006
2	rs62277950	C	T	0.33002	1006
2	rs1598662	T	A	0.880716	1006
2	rs72929153	A	G	0.139165	1006
2	rs13404374	G	A	0.332008	1006
2	rs13404550	C	T	0.33002	1006
2	rs13404733	G	A	0.332008	1006
2	rs9808268	G	T	0.33002	1006
2	rs9807926	A	C	0.329026	1006
2	rs72929156	C	T	0.139165	1006
2	rs9808273	G	A	0.332008	1006
2	rs12327913	A	G	0.33499	1006
2	rs7559059	C	T	0.477137	1006
2	rs1531180	G	A	0.545726	1006
2	rs115807470	G	A	0.0328032	1006
2	rs72914207	T	G	0.142147	1006
2	rs1471087	C	A	0.56163	1006
2	rs139152977	T	A	0.0228628	1006
2	rs72914212	C	A	0.142147	1006
2	rs76894395	C	G	0.142147	1006
2	rs12693836	T	C	0.889662	1006
2	rs12693837	G	T	0.56163	1006
2	rs7570420	C	T	0.328032	1006
2	rs2342758	G	T	0.56163	1006
2	rs2342759	C	A	0.56163	1006
2	rs1456564	C	T	0.56163	1006
2	rs57300247	C	T	0.328032	1006
2	rs1471086	A	G	0.869781	1006
2	rs41499250	T	C	0.238569	1006
2	rs12476496	T	G	0.717694	1006
2	rs62277953	T	C	0.33002	1006
2	rs1563494	A	C	0.0168986	1006
2	rs6747771	A	G	0.874751	1006
2	rs78620897	C	T	0.0139165	1006
2	rs62277954	G	A	0.470179	1006
2	rs7581379	G	A	0.125249	1006
2	rs1456563	T	C	0.125249	1006
2	rs11674810	G	A	0.874751	1006
2	rs1456562	T	C	0.874751	1006
2	rs12052400	C	A	0.874751	1006
2	rs16828901	A	C	0.0178926	1006
2	rs4850835	C	T	0.885686	1006
2	rs6722426	C	T	0.874751	1006
2	rs113127395	C	T	0.0198807	1006
2	rs6740471	T	C	0.874751	1006
2	rs12052428	T	A	0.874751	1006
2	rs7589892	T	C	0.125249	1006
2	rs114039853	C	G	0.0168986	1006
2	rs72914228	T	G	0.138171	1006
2	rs6434961	C	T	0.114314	1006
2	rs1471085	T	A	0.126243	1006
2	rs7595176	G	A	0.874751	1006
2	rs6761616	T	G	0.125249	1006
2	rs35948376	A	G	0.0685885	1006
2	rs13018037	G	A	0.872763	1006
2	rs10931806	A	G	0.641153	1006
2	rs1350205	A	C	0.145129	1006
2	rs1154707	T	C	0.645129	1006
2	rs60564466	T	C	0.0536779	1006
2	rs73981824	C	T	0.0536779	1006
2	rs980469	A	G	0.870775	1006
2	rs1456560	A	G	0.0536779	1006
2	rs1456559	G	C	0.0536779	1006
2	rs6434962	C	A	0.0536779	1006
2	rs7593715	G	A	0.0536779	1006
2	rs77717026	G	A	0.0437376	1006
2	rs4850836	C	A	0.366799	1006
2	rs1456558	T	C	0.0536779	1006
2	rs1456557	A	G	0.644135	1006
2	rs114773453	G	T	0.0417495	1006
2	rs1456556	C	T	0.0536779	1006
2	rs77281498	G	T	0.0437376	1006
2	rs6434963	A	G	0.0536779	1006
2	rs6720158	A	G	0.0536779	1006
2	rs10178814	C	T	0.116302	1006
2	rs78536575	T	A	0.0437376	1006
2	rs6752643	G	A	0.0536779	1006
2	rs57545393	A	G	0.0536779	1006
2	rs6724005	A	G	0.0536779	1006
2	rs28594733	C	T	0.0536779	1006
2	rs7578186	A	G	0.0536779	1006
2	rs7578434	A	T	0.0536779	1006
2	rs73981828	C	G	0.0536779	1006
2	rs73981829	T	C	0.0536779	1006
2	rs140419036	A	C	0.0208748	1006
2	rs76951243	G	A	0.0437376	1006
2	rs16829173	C	T	0.0536779	1006
2	rs1456555	C	T	0.0536779	1006
2	rs111967766	G	T	0.0188867	1006
2	rs17466322	C	T	0.0188867	1006
2	rs28555481	A	G	0.0536779	1006
2	rs6434964	G	C	0.0536779	1006
2	rs6708256	G	T	0.0437376	1006
2	rs6434965	G	T	0.0536779	1006
2	rs66461917	A	G	0.117296	1006
2	rs7577056	T	A	0.0536779	1006
2	rs73981834	A	G	0.0536779	1006
2	rs79091573	T	C	0.0437376	1006
2	rs4850837	A	G	0.471173	1006
2	rs75837594	C	A	0.0437376	1006
2	rs80230629	T	C	0.0437376	1006
2	rs16829186	A	G	0.0536779	1006
2	rs76442402	G	T	0.0437376	1006
2	rs6716015	C	G	0.0437376	1006
2	rs79473771	T	C	0.0437376	1006
2	rs73052016	A	C	0.0536779	1006
2	rs12471104	C	A	0.470179	1006
2	rs28635201	A	G	0.117296	1006
2	rs13432262	A	G	0.117296	1006
2	rs78813195	T	C	0.0437376	1006
2	rs75015980	T	C	0.0437376	1006
2	rs1121061	C	A	0.586481	1006
2	rs1456554	T	C	0.0536779	1006
2	rs1456553	G	A	0.0437376	1006
2	rs1456552	A	G	0.0536779	1006
2	rs1456551	T	C	0.0536779	1006
2	rs6742963	A	G	0.0437376	1006
2	rs74789529	A	G	0.0437376	1006
2	rs3977	C	A	0.471173	1006
2	rs79590053	T	C	0.0437376	1006
2	rs74742847	T	A	0.0437376	1006
2	rs76181694	C	G	0.0437376	1006
2	rs148417053	A	G	0.00994036	1006
2	rs78997197	G	T	0.0437376	1006
2	rs76554050	C	G	0.0437376	1006
2	rs16829347	G	A	0.0437376	1006
2	rs73981859	T	C	0.0536779	1006
2	rs77340241	T	C	0.0437376	1006
2	rs58485748	T	C	0.0536779	1006
2	rs867157	G	C	0.642147	1006
2	rs112207995	T	C	0.0228628	1006
2	rs1379020	C	T	0.0536779	1006
2	rs16829357	G	A	0.0437376	1006
2	rs7594913	T	C	0.0437376	1006
2	rs7581383	G	C	0.0437376	1006
2	rs7595146	T	G	0.0437376	1006
2	rs7581305	C	A	0.0437376	1006
2	rs7584426	G	A	0.0437376	1006
2	rs114647731	A	G	0.0437376	1006
2	rs116704367	A	G	0.0159046	1006
2	rs4850838	G	A	0.641153	1006
2	rs78228695	A	G	0.0437376	1006
2	rs75935069	C	T	0.0437376	1006
2	rs74848119	A	G	0.0437376	1006
2	rs12613047	G	A	0.114314	1006
2	rs143274908	C	A	0.0198807	1006
2	rs1029641	G	C	0.641153	1006
2	rs60172638	A	C	0.0437376	1006
2	rs917315	C	T	0.117296	1006
2	rs917314	C	T	0.640159	1006
2	rs1456550	G	A	0.523857	1006
2	rs7591713	A	G	0.0437376	1006
2	rs150511707	A	G	0.0109344	1006
2	rs11896361	A	G	0.0437376	1006
2	rs1869987	A	C	0.0437376	1006
2	rs116206445	G	T	0.0437376	1006
2	rs6718626	C	T	0.0437376	1006
2	rs6736568	T	C	0.0437376	1006
2	rs1811213	C	T	0.471173	1006
2	rs6750007	A	C	0.0437376	1006
2	rs72914246	T	A	0.107356	1006
2	rs78624537	T	C	0.0248509	1006
2	rs28394780	T	C	0.0437376	1006
2	rs10191739	T	C	0.0437376	1006
2	rs1012043	G	A	0.642147	1006
2	rs4850839	T	C	0.642147	1006
2	rs13025018	A	G	0.471173	1006
2	rs10195654	T	C	0.597416	1006
2	rs62279261	C	T	0.0457256	1006
2	rs758066	G	C	0.642147	1006
2	rs114056772	G	T	0.0178926	1006
2	rs2880491	A	G	0.447316	1006
2	rs78440420	T	C	0.0437376	1006
2	rs145546508	C	T	0.0159046	1006
2	rs6721101	G	A	0.471173	1006
2	rs13393194	G	T	0.117296	1006
2	rs72914259	C	T	0.107356	1006
2	rs17466455	G	A	0.0168986	1006
2	rs12471228	T	C	0.471173	1006
2	rs1456572	C	T	0.471173	1006
2	rs721288	A	C	0.642147	1006
2	rs6743525	T	C	0.0437376	1006
2	rs6757027	A	G	0.0536779	1006
2	rs7579474	C	T	0.0447316	1006
2	rs12469066	C	T	0.514911	1006
2	rs113654354	A	G	0.0139165	1006
2	rs116339403	G	A	0.0258449	1006
2	rs1456571	C	T	0.44831	1006
2	rs1379021	G	A	0.475149	1006
2	rs79632946	G	A	0.0675944	1006
2	rs149079955	C	G	0.00994036	1006
2	rs57360414	A	T	0.054672	1006
2	rs73052052	G	A	0.0536779	1006
2	rs73052054	C	T	0.054672	1006
2	rs758065	A	T	0.547714	1006
2	rs758064	G	T	0.547714	1006
2	rs758063	G	T	0.547714	1006
2	rs72914270	C	T	0.0854871	1006
2	rs7605003	G	T	0.0854871	1006
2	rs1456570	C	T	0.547714	1006
2	rs72914271	G	T	0.0854871	1006
2	rs7566235	T	C	0.0854871	1006
2	rs79122654	A	G	0.026839	1006
2	rs7578662	A	G	0.0854871	1006
2	rs62279263	A	G	0.243539	1006
2	rs13035302	A	T	0.480119	1006
2	rs2058054	A	G	0.0854871	1006
2	rs2058053	G	A	0.0854871	1006
2	rs13423739	T	C	0.243539	1006
2	rs1037663	C	G	0.319085	1006
2	rs2159001	G	C	0.0854871	1006
2	rs58709446	G	A	0.0854871	1006
2	rs78045851	A	C	0.0854871	1006
2	rs13413933	C	T	0.243539	1006
2	rs74643157	G	A	0.0854871	1006
2	rs2159000	T	C	0.243539	1006
2	rs2190650	C	T	0.537773	1006
2	rs147585519	G	A	0.0357853	1006
2	rs13395526	A	C	0.319085	1006
2	rs79172118	C	G	0.0397614	1006
2	rs145131099	C	A	0.0159046	1006
2	rs12996222	T	C	0.547714	1006
2	rs13387391	T	A	0.326044	1006
2	rs13399458	A	G	0.326044	1006
2	rs13387754	T	C	0.326044	1006
2	rs150114307	T	C	0.0725646	1006
2	rs11893616	A	G	0.233598	1006
2	rs11888811	T	C	0.326044	1006
2	rs11904531	G	T	0.326044	1006
2	rs13409769	A	G	0.232604	1006
2	rs13410086	A	T	0.326044	1006
2	rs13398206	T	C	0.326044	1006
2	rs12991989	G	C	0.506958	1006
2	rs13398693	T	C	0.326044	1006
2	rs78912549	T	C	0.0934394	1006
2	rs75654507	C	A	0.0934394	1006
2	rs13413265	A	G	0.326044	1006
2	rs7596627	A	T	0.326044	1006
2	rs7570260	C	T	0.326044	1006
2	rs4998599	G	T	0.873757	1006
2	rs4850841	A	T	0.510934	1006
2	rs149728400	T	C	0.00894632	1006
2	rs79458069	C	T	0.0109344	1006
2	rs13033405	G	A	0.544732	1006
2	rs10931809	C	A	0.545726	1006
2	rs13387359	C	T	0.232604	1006
2	rs62279268	C	T	0.233598	1006
2	rs62279269	A	G	0.245527	1006
2	rs16829794	G	A	0.227634	1006
2	rs2529672	T	C	0.22664	1006
2	rs79607188	C	T	0.16501	1006
2	rs16829800	C	T	0.0506958	1006
2	rs2529671	C	G	0.963221	1006
2	rs7575825	C	T	0.191849	1006
2	rs187533757	C	T	0.0218688	1006
2	rs2529670	G	C	0.128231	1006
2	rs2529669	G	C	0.128231	1006
2	rs917312	A	G	0.128231	1006
2	rs62279272	T	G	0.0487078	1006
2	rs10174677	C	T	0.0139165	1006
2	rs2727766	T	G	0.128231	1006
2	rs76705516	A	G	0.0159046	1006
2	rs12466968	C	T	0.05666	1006
2	rs2529666	C	T	0.128231	1006
2	rs997467	T	C	0.576541	1006
2	rs2529664	A	G	0.129225	1006
2	rs13022622	G	A	0.252485	1006
2	rs2429092	A	T	0.129225	1006
2	rs2529663	A	G	0.129225	1006
2	rs80281577	C	T	0.028827	1006
2	rs2727783	T	G	0.129225	1006
2	rs2529662	T	C	0.129225	1006
2	rs7589954	G	A	0.0139165	1006
2	rs77869759	G	T	0.0159046	1006
2	rs2467046	A	G	0.704771	1006
2	rs75062281	C	T	0.0168986	1006
2	rs78365469	G	A	0.0139165	1006
2	rs2727767	A	G	0.128231	1006
2	rs12999347	G	T	0.252485	1006
2	rs995933	G	A	0.7167	1006
2	rs2429091	C	A	0.128231	1006
2	rs2529658	G	A	0.128231	1006
2	rs75069534	G	A	0.124254	1006
2	rs73981745	C	T	0.0139165	1006
2	rs116165989	T	C	0.0298211	1006
2	rs10190880	G	T	0.0139165	1006
2	rs2529657	T	A	0.131213	1006
2	rs147995557	G	A	0.00695825	1006
2	rs4850842	G	A	0.573559	1006
2	rs13421040	G	A	0.0139165	1006
2	rs2467044	A	G	0.131213	1006
2	rs2429090	A	T	0.131213	1006
2	rs13014560	G	A	0.0715706	1006
2	rs10186715	C	T	0.0139165	1006
2	rs78784325	T	A	0.0139165	1006
2	rs116245619	G	A	0.0129225	1006
2	rs10490082	A	T	0.133201	1006
2	rs72916188	T	C	0.133201	1006
2	rs114902211	C	T	0.0298211	1006
2	rs2727765	C	A	0.724652	1006
2	rs2429100	A	T	0.132207	1006
2	rs7602849	A	G	0.727634	1006
```
