## Supplementary material for "Characterization of shared and ancestry-specific signals driving complex traits using multi-ancestry fine-mapping": s1_ref.bim

```
2	rs150378803	0	197782917	A	C
2	rs114784978	0	197782967	G	C
2	rs75766689	0	197783391	G	A
2	rs116297082	0	197786545	A	G
2	rs76773017	0	197787935	T	C
2	rs10211384	0	197788056	C	G
2	rs6740630	0	197788439	A	C
2	rs16859494	0	197789642	A	G
2	rs186535521	0	197791434	C	T
2	rs62185195	0	197791455	G	A
2	rs12693801	0	197792566	C	T
2	rs10182318	0	197793304	T	C
2	rs61433904	0	197793496	G	A
2	rs4241192	0	197794166	G	T
2	rs138522720	0	197794479	G	A
2	rs189635145	0	197797058	A	T
2	rs11693566	0	197797061	A	G
2	rs10931765	0	197797224	T	C
2	rs58676838	0	197797302	A	G
2	rs149020173	0	197797363	G	A
2	rs4850735	0	197798062	A	G
2	rs16859560	0	197798697	G	T
2	rs6749960	0	197799124	T	C
2	rs1982178	0	197799347	G	A
2	rs6735635	0	197799591	G	A
2	rs1837135	0	197799940	T	G
2	rs1437875	0	197800068	C	T
2	rs62185196	0	197800185	T	C
2	rs4278949	0	197800672	A	G
2	rs6749725	0	197800897	A	C
2	rs6736763	0	197801185	T	C
2	rs79701291	0	197801350	T	A
2	rs10181561	0	197801684	C	T
2	rs113553166	0	197801780	G	A
2	rs7575562	0	197801806	C	G
2	rs116095503	0	197803593	C	A
2	rs2376101	0	197804900	G	T
2	rs2376102	0	197804986	T	G
2	rs139405676	0	197805296	C	T
2	rs1437873	0	197805900	T	G
2	rs10171664	0	197806127	A	T
2	rs10497796	0	197806241	A	C
2	rs1550240	0	197806584	G	T
2	rs78012089	0	197808980	A	G
2	rs1837134	0	197809934	C	T
2	rs12693802	0	197809976	A	C
2	rs115116224	0	197810154	A	T
2	rs7579398	0	197810202	A	G
2	rs116486590	0	197811860	T	G
2	rs12693803	0	197812621	T	G
2	rs6434889	0	197813869	C	T
2	rs2053259	0	197813873	G	T
2	rs6434890	0	197813927	G	T
2	rs2053260	0	197813929	T	C
2	rs2376186	0	197814330	A	G
2	rs138186928	0	197814575	T	C
2	rs143456722	0	197814663	C	G
2	rs74264969	0	197814763	C	T
2	rs1025694	0	197815069	G	C
2	rs6756895	0	197815182	C	T
2	rs6434891	0	197815482	T	A
2	rs10931767	0	197816178	G	A
2	rs12617661	0	197816181	A	C
2	rs2376187	0	197816284	C	T
2	rs2376188	0	197816450	T	C
2	rs1821866	0	197817320	G	C
2	rs6740139	0	197818157	A	T
2	rs10194142	0	197818247	A	G
2	rs10194335	0	197818399	A	T
2	rs6434893	0	197818806	C	T
2	rs80124069	0	197818875	G	C
2	rs62185213	0	197818884	A	G
2	rs72920890	0	197818954	C	T
2	rs17199130	0	197819705	T	C
2	rs13013214	0	197820052	C	A
2	rs114141638	0	197820245	C	T
2	rs6434894	0	197820645	G	A
2	rs114238932	0	197820671	C	G
2	rs76504837	0	197820834	T	C
2	rs112382228	0	197821340	C	T
2	rs78049377	0	197822312	G	A
2	rs4850736	0	197823015	A	C
2	rs17271302	0	197823044	G	C
2	rs12997135	0	197823251	A	G
2	rs72920897	0	197823595	A	G
2	rs6714155	0	197823816	C	T
2	rs6742587	0	197823848	A	C
2	rs16859861	0	197823896	T	C
2	rs72920900	0	197824404	G	A
2	rs10497798	0	197824902	C	T
2	rs6750551	0	197825753	A	G
2	rs79200666	0	197827038	T	C
2	rs4850738	0	197827130	T	A
2	rs76707288	0	197828271	G	A
2	rs76894149	0	197828304	A	T
2	rs73066816	0	197828374	C	A
2	rs79786902	0	197828514	T	G
2	rs16859921	0	197828599	T	C
2	rs6434895	0	197828651	A	G
2	rs6738650	0	197829981	C	T
2	rs73066819	0	197831339	G	A
2	rs4850739	0	197831641	C	G
2	rs1437871	0	197831878	A	C
2	rs3901037	0	197832589	G	A
2	rs62185214	0	197832787	C	A
2	rs13404405	0	197833037	C	T
2	rs76761050	0	197833381	C	A
2	rs2376100	0	197833530	T	C
2	rs6733360	0	197833680	G	A
2	rs6734285	0	197834551	G	A
2	rs6434896	0	197834719	C	T
2	rs35812339	0	197835760	C	T
2	rs2889288	0	197836358	G	C
2	rs7591162	0	197836360	G	A
2	rs77739219	0	197836835	G	A
2	rs6749795	0	197838216	C	T
2	rs116425432	0	197838593	A	C
2	rs58719755	0	197838753	G	A
2	rs6754223	0	197839329	G	A
2	rs115851416	0	197839492	T	A
2	rs149553686	0	197840502	T	C
2	rs10206667	0	197841058	T	C
2	rs10194359	0	197841081	G	A
2	rs4524134	0	197841491	T	C
2	rs72491064	0	197843973	A	C
2	rs73066823	0	197844154	G	T
2	rs147931277	0	197844835	A	C
2	rs72922625	0	197845389	T	C
2	rs6735887	0	197845449	A	G
2	rs6726500	0	197846265	T	C
2	rs138684498	0	197846457	C	T
2	rs13035678	0	197846458	G	A
2	rs78526338	0	197846606	T	C
2	rs4850740	0	197847659	T	C
2	rs13024549	0	197847842	T	A
2	rs13024582	0	197847875	T	A
2	rs73066826	0	197848023	C	T
2	rs5016260	0	197848176	T	G
2	rs2376206	0	197848522	T	C
2	rs76372866	0	197848876	C	T
2	rs16860088	0	197848993	A	G
2	rs80104968	0	197849141	C	G
2	rs73066830	0	197849635	C	T
2	rs16860099	0	197850176	T	C
2	rs115603965	0	197850335	A	G
2	rs11888210	0	197850652	T	C
2	rs16860103	0	197850691	T	A
2	rs72922638	0	197850738	T	C
2	rs17384622	0	197850906	C	G
2	rs2256931	0	197853567	A	G
2	rs13003938	0	197854023	G	A
2	rs715185	0	197855152	T	C
2	rs11897347	0	197856673	T	C
2	rs75023782	0	197857046	C	G
2	rs10931768	0	197857070	C	T
2	rs13430327	0	197857602	A	T
2	rs1036542	0	197858129	T	C
2	rs2376207	0	197859234	C	T
2	rs112922303	0	197859267	C	T
2	rs1469963	0	197859719	A	C
2	rs1437867	0	197859867	G	C
2	rs7595528	0	197860406	G	C
2	rs16860250	0	197860491	G	T
2	rs112917448	0	197861584	C	T
2	rs111744640	0	197862277	G	A
2	rs13414546	0	197862298	T	C
2	rs145400120	0	197862548	T	G
2	rs2376208	0	197862847	T	C
2	rs2376209	0	197862903	T	C
2	rs77910925	0	197863004	A	G
2	rs75547979	0	197863026	C	A
2	rs1966703	0	197863214	C	T
2	rs17385301	0	197863698	G	A
2	rs4850742	0	197863851	C	T
2	rs112046344	0	197864181	G	A
2	rs187434969	0	197864450	T	C
2	rs6434897	0	197864996	A	C
2	rs2305251	0	197865047	C	T
2	rs16860307	0	197865275	T	C
2	rs113486714	0	197865711	G	A
2	rs2376210	0	197865773	T	A
2	rs77105489	0	197866270	T	C
2	rs12478175	0	197866470	T	A
2	rs79580055	0	197867151	T	C
2	rs79102706	0	197867337	G	C
2	rs75017689	0	197867991	C	T
2	rs6757462	0	197868101	G	C
2	rs140217447	0	197868554	A	G
2	rs112745859	0	197868966	T	G
2	rs55844710	0	197869416	G	A
2	rs2376211	0	197870808	A	G
2	rs4850743	0	197870971	C	T
2	rs118105536	0	197871011	T	A
2	rs6706307	0	197871626	T	C
2	rs13005801	0	197871721	G	C
2	rs114326307	0	197872231	C	G
2	rs61752170	0	197872574	C	T
2	rs4850744	0	197873093	C	A
2	rs7565685	0	197873563	T	C
2	rs183648715	0	197874059	G	C
2	rs13425253	0	197874228	G	A
2	rs73049610	0	197874551	T	C
2	rs146747501	0	197874677	T	C
2	rs4850745	0	197874791	C	T
2	rs73049614	0	197874829	C	T
2	rs13027173	0	197874965	G	A
2	rs4850406	0	197875066	A	G
2	rs4850407	0	197875148	G	A
2	rs6434898	0	197875225	G	A
2	rs4569497	0	197875435	T	C
2	rs112853798	0	197876368	T	C
2	rs74722024	0	197876665	C	T
2	rs16860546	0	197876690	C	T
2	rs78222242	0	197876792	A	G
2	rs76718629	0	197876797	T	C
2	rs6730027	0	197876929	T	C
2	rs149713618	0	197877735	C	T
2	rs112191038	0	197877985	G	C
2	rs7584406	0	197878584	T	A
2	rs4513316	0	197878905	G	A
2	rs62185246	0	197879255	T	C
2	rs11894702	0	197879697	T	G
2	rs112995187	0	197880520	G	A
2	rs76468065	0	197880683	A	G
2	rs75353535	0	197880891	G	A
2	rs1020086	0	197880948	C	A
2	rs7561281	0	197881214	C	A
2	rs7561423	0	197881357	C	T
2	rs7575641	0	197881375	T	A
2	rs114312289	0	197881666	C	T
2	rs4241193	0	197881926	A	C
2	rs10497802	0	197882236	G	T
2	rs10178724	0	197882289	T	C
2	rs16860648	0	197882833	T	C
2	rs113049927	0	197882977	C	A
2	rs4850747	0	197883048	A	G
2	rs78325582	0	197883186	T	C
2	rs115684361	0	197883918	G	A
2	rs12470435	0	197884141	T	C
2	rs74655527	0	197884438	G	A
2	rs139261056	0	197884452	G	A
2	rs142504582	0	197885900	T	C
2	rs62185247	0	197886086	T	C
2	rs6730564	0	197886276	G	T
2	rs13000710	0	197886849	T	G
2	rs75665418	0	197886853	T	C
2	rs80320080	0	197887108	C	T
2	rs78588598	0	197887407	A	G
2	rs74432706	0	197887417	C	T
2	rs730200	0	197888490	T	A
2	rs77913755	0	197888683	G	A
2	rs13015419	0	197889022	T	C
2	rs10427280	0	197889125	C	T
2	rs10427282	0	197889134	G	A
2	rs142601462	0	197889783	C	T
2	rs62185248	0	197890001	C	T
2	rs11885551	0	197890193	A	T
2	rs2376212	0	197890364	T	C
2	rs62185249	0	197890457	G	A
2	rs73049639	0	197890843	T	C
2	rs6732830	0	197891999	C	T
2	rs4850408	0	197892487	A	T
2	rs145395284	0	197893358	C	A
2	rs78908861	0	197893523	T	C
2	rs77303926	0	197894109	T	A
2	rs182031726	0	197894361	C	T
2	rs114550712	0	197894543	C	T
2	rs148232241	0	197894851	T	C
2	rs79578586	0	197895153	G	A
2	rs75363224	0	197895202	G	T
2	rs150703311	0	197895947	C	T
2	rs145237360	0	197897166	G	T
2	rs148886598	0	197897269	C	T
2	rs143548050	0	197897307	T	C
2	rs13426748	0	197897560	A	G
2	rs16860886	0	197897885	T	C
2	rs16860887	0	197897907	A	C
2	rs79898341	0	197898907	T	C
2	rs79121788	0	197898977	C	A
2	rs76055868	0	197899198	T	A
2	rs78544760	0	197899865	C	T
2	rs72922699	0	197900823	G	A
2	rs62279176	0	197901015	C	T
2	rs11690931	0	197901083	A	G
2	rs55718939	0	197901886	C	T
2	rs62279177	0	197902246	T	A
2	rs2376196	0	197902324	T	A
2	rs115199359	0	197903023	A	T
2	rs6714359	0	197903464	T	C
2	rs76355145	0	197903757	T	C
2	rs16860949	0	197904195	C	T
2	rs72924606	0	197904489	G	A
2	rs58060083	0	197904500	C	A
2	rs147896342	0	197904567	T	C
2	rs140395148	0	197904885	C	T
2	rs62279181	0	197904939	G	A
2	rs145504087	0	197905320	C	G
2	rs62279182	0	197905620	A	G
2	rs62279183	0	197905669	C	T
2	rs113734778	0	197905762	C	T
2	rs72924611	0	197905952	A	G
2	rs76520878	0	197906170	T	C
2	rs56353829	0	197906892	G	A
2	rs4850748	0	197907135	A	G
2	rs4850749	0	197907294	C	T
2	rs12990099	0	197908096	T	G
2	rs12693804	0	197908105	A	T
2	rs13013812	0	197908178	C	G
2	rs142015214	0	197908227	G	A
2	rs13019481	0	197908675	C	A
2	rs150684598	0	197908980	C	T
2	rs12997637	0	197909347	T	G
2	rs1599887	0	197909966	C	T
2	rs4389348	0	197910169	T	C
2	rs62279184	0	197910266	C	T
2	rs6434900	0	197910432	C	A
2	rs4850750	0	197911151	T	A
2	rs144552878	0	197911349	G	T
2	rs6434901	0	197911784	A	C
2	rs62279185	0	197911996	G	A
2	rs12467178	0	197912645	A	G
2	rs7582411	0	197912886	T	C
2	rs4277542	0	197913328	G	A
2	rs10931769	0	197913359	T	G
2	rs12693805	0	197913950	G	T
2	rs7575709	0	197914758	C	A
2	rs7575813	0	197914852	C	T
2	rs4850751	0	197915295	C	T
2	rs4850409	0	197915534	T	C
2	rs56012946	0	197915582	G	A
2	rs10175453	0	197916264	T	C
2	rs73049676	0	197917078	G	T
2	rs79997846	0	197917523	C	T
2	rs7601193	0	197917990	T	G
2	rs7587409	0	197918010	G	T
2	rs2376204	0	197919409	G	A
2	rs62279187	0	197920007	G	T
2	rs79584735	0	197920085	G	A
2	rs4850410	0	197920169	C	T
2	rs62279188	0	197920268	C	T
2	rs77637055	0	197920274	C	T
2	rs74661774	0	197920600	T	C
2	rs1437872	0	197921055	A	G
2	rs112498713	0	197922058	C	T
2	rs72924642	0	197922496	C	T
2	rs11674298	0	197922571	G	A
2	rs62279189	0	197922873	G	A
2	rs115289117	0	197923103	C	T
2	rs4850411	0	197923396	C	T
2	rs78033464	0	197923494	G	A
2	rs6755622	0	197923801	T	C
2	rs920263	0	197924171	T	C
2	rs72924648	0	197924367	A	G
2	rs80257353	0	197924632	A	G
2	rs73049685	0	197925625	C	G
2	rs6748296	0	197925677	C	T
2	rs111521617	0	197926030	A	G
2	rs4372926	0	197926353	G	A
2	rs73049689	0	197926401	T	C
2	rs4850752	0	197926603	C	A
2	rs4850753	0	197926645	C	T
2	rs186729786	0	197926924	T	C
2	rs4850754	0	197927277	G	A
2	rs4850755	0	197927372	C	T
2	rs4410311	0	197927411	A	G
2	rs111269202	0	197927762	C	T
2	rs4295027	0	197927763	C	T
2	rs62279191	0	197928063	C	G
2	rs4524131	0	197929252	T	C
2	rs114098785	0	197929815	C	A
2	rs113065074	0	197930193	T	C
2	rs112050861	0	197930521	A	T
2	rs112968508	0	197930534	C	T
2	rs183707212	0	197930576	C	A
2	rs145453428	0	197930684	A	T
2	rs137978056	0	197930770	C	T
2	rs149539971	0	197930961	C	T
2	rs144110579	0	197930982	C	G
2	rs9712211	0	197933268	A	C
2	rs11899424	0	197933701	T	G
2	rs145855622	0	197933953	C	T
2	rs62279193	0	197934210	C	T
2	rs116675355	0	197935903	T	G
2	rs79814218	0	197936610	A	G
2	rs75803838	0	197937423	G	A
2	rs78478634	0	197937970	C	A
2	rs75165901	0	197938108	C	G
2	rs62279194	0	197938198	C	T
2	rs111432934	0	197938900	T	C
2	rs4850414	0	197939364	C	T
2	rs74889030	0	197940477	G	A
2	rs62279195	0	197941141	T	C
2	rs10931771	0	197941417	C	T
2	rs115507668	0	197941641	T	C
2	rs6750248	0	197941675	C	T
2	rs1437866	0	197941935	A	G
2	rs62279196	0	197942033	G	A
2	rs35808940	0	197942535	G	A
2	rs12478675	0	197942576	T	G
2	rs4850415	0	197942832	C	T
2	rs4850416	0	197943050	C	T
2	rs10931772	0	197944647	T	A
2	rs113124427	0	197946059	T	C
2	rs35272229	0	197946392	C	T
2	rs58682267	0	197946733	A	G
2	rs17386201	0	197946851	G	A
2	rs116241232	0	197947060	T	C
2	rs12464023	0	197947389	C	T
2	rs75802182	0	197947678	T	C
2	rs930372	0	197947823	A	C
2	rs13023850	0	197948560	T	G
2	rs6434906	0	197948986	A	T
2	rs59045310	0	197949243	A	C
2	rs12467303	0	197950027	G	A
2	rs893401	0	197950058	A	G
2	rs142279003	0	197950881	A	T
2	rs145471583	0	197951294	C	G
2	rs893402	0	197951615	C	T
2	rs182414549	0	197951890	C	G
2	rs4850759	0	197952851	A	G
2	rs35539834	0	197954717	G	A
2	rs4300850	0	197954780	A	G
2	rs76193515	0	197955799	C	T
2	rs62279205	0	197955877	A	T
2	rs79709120	0	197956596	T	C
2	rs62279206	0	197957149	G	C
2	rs10205395	0	197957316	A	G
2	rs75503860	0	197957444	A	T
2	rs73049700	0	197958243	A	G
2	rs62279208	0	197958313	C	T
2	rs78675828	0	197958818	C	T
2	rs6712325	0	197959205	A	G
2	rs76994628	0	197959609	C	T
2	rs77151849	0	197960362	G	A
2	rs143129501	0	197960435	T	C
2	rs78718594	0	197960679	G	C
2	rs78505295	0	197960874	C	T
2	rs2289313	0	197961323	G	A
2	rs2289312	0	197961349	G	T
2	rs62279209	0	197962177	G	A
2	rs4387815	0	197962598	C	T
2	rs62279210	0	197963110	G	A
2	rs78674851	0	197963368	G	A
2	rs62279211	0	197963574	T	C
2	rs115479698	0	197964012	G	A
2	rs76317859	0	197964015	C	T
2	rs56077856	0	197964689	G	A
2	rs60391487	0	197965163	A	C
2	rs115325221	0	197965737	C	T
2	rs78874066	0	197965765	C	A
2	rs62279213	0	197966125	T	G
2	rs4850760	0	197966130	G	A
2	rs78330884	0	197966563	T	C
2	rs72924689	0	197967049	A	C
2	rs113887868	0	197967326	T	C
2	rs78025595	0	197967383	T	C
2	rs112399247	0	197967691	T	C
2	rs10200320	0	197967710	C	T
2	rs10200322	0	197967718	C	G
2	rs10176754	0	197967781	A	G
2	rs10165722	0	197967843	T	C
2	rs73051310	0	197968091	T	C
2	rs12621335	0	197968251	G	A
2	rs12614828	0	197968275	A	G
2	rs150721715	0	197968563	G	A
2	rs73051315	0	197968568	C	T
2	rs73051317	0	197968652	T	A
2	rs7608056	0	197969173	G	A
2	rs7569330	0	197969633	T	C
2	rs7558182	0	197969671	G	A
2	rs73051324	0	197969808	T	C
2	rs144817542	0	197969867	C	T
2	rs111994794	0	197970086	C	T
2	rs78382449	0	197970340	T	A
2	rs73051331	0	197970366	G	A
2	rs73051335	0	197970621	C	T
2	rs7559008	0	197970654	C	T
2	rs4850761	0	197971374	C	T
2	rs13413519	0	197971583	C	T
2	rs4241194	0	197971732	G	A
2	rs150547593	0	197972843	C	T
2	rs10165218	0	197973373	T	C
2	rs113945820	0	197973422	G	A
2	rs4850762	0	197973681	C	T
2	rs73051341	0	197974303	T	A
2	rs2579405	0	197974504	A	T
2	rs2579404	0	197974776	G	C
2	rs2579403	0	197974841	T	C
2	rs4395261	0	197976089	G	A
2	rs2697268	0	197976264	A	G
2	rs4395262	0	197976676	G	A
2	rs116709234	0	197977726	T	C
2	rs2697269	0	197978625	G	T
2	rs76111397	0	197978992	T	G
2	rs10804080	0	197979685	G	A
2	rs139486995	0	197980536	G	A
2	rs2918627	0	197980702	T	A
2	rs34079696	0	197981042	G	A
2	rs2950820	0	197981404	A	G
2	rs2950821	0	197981406	G	A
2	rs113221978	0	197982104	C	T
2	rs138683828	0	197982832	G	C
2	rs4586644	0	197983206	C	T
2	rs2579402	0	197983837	C	T
2	rs75808913	0	197983950	G	T
2	rs114242626	0	197983954	T	A
2	rs80239519	0	197984362	A	G
2	rs2579401	0	197985353	T	C
2	rs13008943	0	197985370	C	T
2	rs2697270	0	197986048	T	C
2	rs2579399	0	197986501	T	G
2	rs73051354	0	197986562	C	T
2	rs147970557	0	197986613	T	G
2	rs2697271	0	197986674	G	A
2	rs2697272	0	197986864	C	A
2	rs2579398	0	197987782	A	G
2	rs80132398	0	197987947	A	G
2	rs112386626	0	197988304	G	A
2	rs17452754	0	197988554	T	C
2	rs2376292	0	197988584	T	A
2	rs2579397	0	197988927	T	C
2	rs2579396	0	197989012	C	T
2	rs2697267	0	197989554	G	A
2	rs2579395	0	197989945	T	C
2	rs2579394	0	197990509	G	A
2	rs6434907	0	197990527	G	A
2	rs35338671	0	197990741	A	C
2	rs77359771	0	197990899	G	C
2	rs2918628	0	197990909	G	A
2	rs62279220	0	197991182	G	A
2	rs4850763	0	197991526	T	C
2	rs72926624	0	197992180	C	G
2	rs7581968	0	197992448	G	A
2	rs2697266	0	197992505	T	C
2	rs2579393	0	197992602	C	A
2	rs4850765	0	197992792	T	C
2	rs112898008	0	197992957	T	A
2	rs2579392	0	197993336	C	A
2	rs2697265	0	197993544	T	C
2	rs115875546	0	197993706	A	C
2	rs138738905	0	197994015	G	A
2	rs2579391	0	197996500	A	G
2	rs1406219	0	197997569	C	T
2	rs2697264	0	197997831	T	C
2	rs2579390	0	197998115	C	T
2	rs80261679	0	197998278	G	T
2	rs2697263	0	197998327	A	T
2	rs2579389	0	197998360	C	T
2	rs2141373	0	197998380	G	A
2	rs12471109	0	197998738	C	T
2	rs10187660	0	197999079	G	C
2	rs11674756	0	197999585	A	T
2	rs139701982	0	198000133	C	T
2	rs10191006	0	198000250	C	A
2	rs114337214	0	198000712	C	A
2	rs72926631	0	198000756	G	C
2	rs79239538	0	198000917	G	A
2	rs3731569	0	198001319	A	G
2	rs2579387	0	198001443	C	T
2	rs73051382	0	198001621	A	G
2	rs13019159	0	198002138	G	A
2	rs141379891	0	198002239	T	C
2	rs2579386	0	198002374	A	T
2	rs116770765	0	198002439	C	A
2	rs76605277	0	198003840	A	G
2	rs10186575	0	198003950	G	A
2	rs2697261	0	198004729	A	G
2	rs2697260	0	198005048	T	C
2	rs9808462	0	198005359	T	C
2	rs56413601	0	198005440	A	C
2	rs2579385	0	198005565	T	C
2	rs4850767	0	198006058	T	C
2	rs2950817	0	198006388	A	T
2	rs55662006	0	198006389	G	T
2	rs6728379	0	198006719	T	G
2	rs113712436	0	198009189	T	A
2	rs2697257	0	198009811	C	A
2	rs111867143	0	198009908	G	A
2	rs73051386	0	198010280	T	C
2	rs112873422	0	198010693	G	A
2	rs147756836	0	198011290	G	T
2	rs2272407	0	198011878	G	A
2	rs2249470	0	198011904	G	A
2	rs77715921	0	198011937	G	A
2	rs11688574	0	198012407	G	T
2	rs72926637	0	198013071	C	T
2	rs75446473	0	198014013	A	G
2	rs151074114	0	198015053	A	G
2	rs111480882	0	198015129	C	T
2	rs112276652	0	198015431	G	T
2	rs79085548	0	198015730	A	G
2	rs77025094	0	198016015	G	A
2	rs76568795	0	198016326	G	A
2	rs115628491	0	198016369	T	C
2	rs114246516	0	198016389	T	C
2	rs79683323	0	198016483	T	C
2	rs112341906	0	198017191	C	A
2	rs80070456	0	198017269	C	A
2	rs62279226	0	198017432	G	A
2	rs80104820	0	198018652	C	G
2	rs114945451	0	198019421	C	G
2	rs76403802	0	198019540	G	A
2	rs13406574	0	198019689	T	A
2	rs113189584	0	198020067	C	T
2	rs73991222	0	198020378	A	G
2	rs113006449	0	198020927	G	A
2	rs4850768	0	198021715	G	A
2	rs7584832	0	198022927	C	T
2	rs1881399	0	198024335	T	C
2	rs77452330	0	198024399	T	C
2	rs74405884	0	198025257	C	T
2	rs115214655	0	198025388	T	C
2	rs111681013	0	198025407	C	A
2	rs77806488	0	198025781	C	T
2	rs34650497	0	198025874	G	A
2	rs10497803	0	198025901	G	C
2	rs1569154	0	198026528	C	T
2	rs1534540	0	198026894	C	T
2	rs4850769	0	198027506	G	C
2	rs111562775	0	198027658	G	T
2	rs62279228	0	198027799	C	T
2	rs116831663	0	198028409	C	A
2	rs72926656	0	198029428	T	C
2	rs77226302	0	198029542	G	T
2	rs139033889	0	198030605	G	C
2	rs7594879	0	198030920	C	T
2	rs76252787	0	198031216	G	T
2	rs7595352	0	198031285	C	A
2	rs79468782	0	198031325	C	A
2	rs78872459	0	198032516	A	G
2	rs62279229	0	198032711	A	G
2	rs140632150	0	198033879	C	G
2	rs79993074	0	198035403	A	C
2	rs1881398	0	198035615	T	G
2	rs4013863	0	198035668	T	A
2	rs115093812	0	198037222	G	A
2	rs10199453	0	198037594	G	C
2	rs2697246	0	198037641	C	T
2	rs75312089	0	198038174	C	T
2	rs6718328	0	198038562	G	A
2	rs2697245	0	198038613	C	T
2	rs59405902	0	198038650	G	A
2	rs2697244	0	198038932	T	C
2	rs1528106	0	198039468	G	A
2	rs2697242	0	198039827	C	T
2	rs17388217	0	198040055	G	T
2	rs16862851	0	198040500	T	C
2	rs1534463	0	198040584	C	T
2	rs6745939	0	198041441	G	A
2	rs2697240	0	198041459	A	G
2	rs2697239	0	198041518	C	T
2	rs143354374	0	198041690	G	T
2	rs2697238	0	198042431	A	G
2	rs10931775	0	198042541	C	T
2	rs60161827	0	198043786	C	T
2	rs146525680	0	198043908	C	G
2	rs11900623	0	198044078	G	A
2	rs60697753	0	198044643	G	C
2	rs11901946	0	198044985	C	T
2	rs7570752	0	198045530	T	C
2	rs2697236	0	198045646	C	G
2	rs6736733	0	198045952	A	T
2	rs11887815	0	198045953	T	A
2	rs2697235	0	198046264	G	A
2	rs76868081	0	198046943	C	T
2	rs2697234	0	198047017	C	T
2	rs2697233	0	198047677	G	T
2	rs6731518	0	198047838	T	C
2	rs80270012	0	198047963	T	C
2	rs2697232	0	198048140	C	T
2	rs7420789	0	198048418	G	T
2	rs11896142	0	198048448	A	G
2	rs13389482	0	198048758	C	T
2	rs116868483	0	198049032	T	C
2	rs147059829	0	198049234	G	A
2	rs17388610	0	198049461	T	C
2	rs16863000	0	198050197	C	T
2	rs117019911	0	198050222	A	G
2	rs17388650	0	198050420	C	T
2	rs16863002	0	198050476	A	G
2	rs144919480	0	198050682	T	C
2	rs2712895	0	198051205	T	C
2	rs143452840	0	198051678	A	G
2	rs10211215	0	198052206	C	A
2	rs17388734	0	198054633	A	T
2	rs12466392	0	198054680	C	T
2	rs9288272	0	198054772	T	C
2	rs10497804	0	198054958	A	G
2	rs117867840	0	198055562	C	T
2	rs2579412	0	198056041	G	A
2	rs115432784	0	198056501	G	A
2	rs2579411	0	198056683	T	C
2	rs10180332	0	198056786	C	G
2	rs7581683	0	198057349	C	G
2	rs7581983	0	198057426	G	C
2	rs62279233	0	198057942	T	C
2	rs2712897	0	198058100	G	A
2	rs2579410	0	198058456	C	A
2	rs13403513	0	198058482	C	T
2	rs191650821	0	198058547	A	G
2	rs6711427	0	198059480	A	G
2	rs6758791	0	198059986	T	C
2	rs6726315	0	198060885	G	C
2	rs11894584	0	198061162	T	C
2	rs2579409	0	198061658	G	T
2	rs78373972	0	198062094	G	A
2	rs17389141	0	198062232	A	G
2	rs6434915	0	198062308	G	A
2	rs113411472	0	198062326	G	A
2	rs2030997	0	198063003	T	C
2	rs146548357	0	198063380	G	C
2	rs1881407	0	198064285	G	C
2	rs2712898	0	198064395	T	C
2	rs7591636	0	198065053	G	A
2	rs6434916	0	198065054	G	T
2	rs6742768	0	198065217	G	A
2	rs6757999	0	198065324	T	A
2	rs138423397	0	198065700	T	C
2	rs16863140	0	198066004	A	G
2	rs117835653	0	198066286	G	A
2	rs2697317	0	198066315	C	T
2	rs2697316	0	198066458	C	T
2	rs11679126	0	198068162	A	G
2	rs2579408	0	198068879	G	A
2	rs6758626	0	198068988	C	G
2	rs77518768	0	198069282	T	C
2	rs1881405	0	198069350	A	G
2	rs2712900	0	198069854	C	T
2	rs11885072	0	198070787	A	G
2	rs2579407	0	198071259	C	T
2	rs2697311	0	198071331	T	C
2	rs55701600	0	198071437	G	A
2	rs4850772	0	198071738	A	C
2	rs1919131	0	198072673	T	C
2	rs2712901	0	198072797	G	A
2	rs2712902	0	198073045	A	C
2	rs2712903	0	198073241	A	G
2	rs7602354	0	198073598	G	C
2	rs2697309	0	198073783	C	T
2	rs1406223	0	198074282	A	G
2	rs2579406	0	198074384	T	G
2	rs75014691	0	198074599	C	T
2	rs62279235	0	198075146	T	A
2	rs2697307	0	198075465	C	T
2	rs2697306	0	198075674	G	A
2	rs2697303	0	198076664	C	T
2	rs1406222	0	198077025	G	A
2	rs150479127	0	198077783	C	T
2	rs2712904	0	198077813	T	A
2	rs12993399	0	198077877	A	G
2	rs9283513	0	198077950	C	A
2	rs74516042	0	198078110	A	G
2	rs34466996	0	198078769	A	C
2	rs1881404	0	198079211	A	G
2	rs9677643	0	198080076	G	A
2	rs2697300	0	198080380	C	T
2	rs2697299	0	198081078	A	G
2	rs2697298	0	198081584	C	T
2	rs7562272	0	198081670	G	T
2	rs1590061	0	198081830	G	A
2	rs7588858	0	198081998	A	G
2	rs7589095	0	198082197	A	G
2	rs6434917	0	198082503	C	T
2	rs6715021	0	198082707	G	A
2	rs7580530	0	198083260	T	C
2	rs13388326	0	198083775	C	T
2	rs139113579	0	198083833	C	T
2	rs6734623	0	198084218	T	C
2	rs2697295	0	198084684	A	G
2	rs114318712	0	198084968	C	T
2	rs12693814	0	198085837	T	C
2	rs112603609	0	198085945	A	C
2	rs11685528	0	198086005	T	C
2	rs56063204	0	198087711	A	G
2	rs1881401	0	198087907	G	A
2	rs1881400	0	198088063	G	A
2	rs6750821	0	198088271	T	C
2	rs79548072	0	198088391	A	C
2	rs78185335	0	198089908	T	G
2	rs16863365	0	198089911	G	A
2	rs2712874	0	198090099	G	A
2	rs6744133	0	198090655	C	T
2	rs2697237	0	198090919	A	G
2	rs6726473	0	198091132	G	A
2	rs2712871	0	198091254	G	A
2	rs2049680	0	198091866	C	T
2	rs56839821	0	198092152	A	G
2	rs2697319	0	198092854	A	G
2	rs2697318	0	198092910	A	C
2	rs16863455	0	198093346	C	G
2	rs2697313	0	198093627	T	C
2	rs2712905	0	198093628	G	A
2	rs2252542	0	198093900	C	T
2	rs17390362	0	198094771	C	T
2	rs11899420	0	198095760	A	T
2	rs4435471	0	198095767	G	A
2	rs11899491	0	198095889	A	G
2	rs34172590	0	198095927	G	A
2	rs36059967	0	198095950	C	T
2	rs7568476	0	198095987	A	T
2	rs116803931	0	198096156	A	T
2	rs35710712	0	198096167	T	C
2	rs13423442	0	198096603	A	G
2	rs7559692	0	198096952	T	C
2	rs7598988	0	198096987	G	C
2	rs7560201	0	198097363	T	C
2	rs11902332	0	198097758	A	G
2	rs141038917	0	198098097	C	T
2	rs7602870	0	198098196	G	A
2	rs6758756	0	198099216	C	T
2	rs13409147	0	198099625	G	A
2	rs35727699	0	198100088	A	C
2	rs7557386	0	198100208	C	T
2	rs2376294	0	198100459	A	G
2	rs72928729	0	198101024	T	C
2	rs12162325	0	198101834	C	T
2	rs6749611	0	198102423	C	T
2	rs7604929	0	198103817	C	T
2	rs7422256	0	198104361	A	G
2	rs61298568	0	198104483	G	A
2	rs3929618	0	198104737	A	G
2	rs16863590	0	198105851	G	A
2	rs10204429	0	198105912	T	A
2	rs140327765	0	198105951	A	T
2	rs4850775	0	198106007	G	A
2	rs13389576	0	198106655	A	G
2	rs2091542	0	198106829	T	C
2	rs13001147	0	198106877	A	G
2	rs112458694	0	198107942	G	A
2	rs1528408	0	198108373	T	C
2	rs2712885	0	198108977	G	A
2	rs72928744	0	198109002	T	C
2	rs6749081	0	198109345	A	T
2	rs10755015	0	198110068	C	G
2	rs35323793	0	198110114	C	G
2	rs4850420	0	198110121	G	A
2	rs140850486	0	198110130	T	G
2	rs2712886	0	198110332	C	T
2	rs2697293	0	198110391	A	G
2	rs116368066	0	198111013	T	C
2	rs2697292	0	198111256	T	G
2	rs2697291	0	198111312	A	G
2	rs6434920	0	198111673	C	G
2	rs2712887	0	198111693	A	C
2	rs2712888	0	198111694	T	C
2	rs13000316	0	198112317	C	T
2	rs2697290	0	198113157	A	G
2	rs114352274	0	198113818	G	A
2	rs147788614	0	198113883	A	T
2	rs187282893	0	198113891	A	G
2	rs146918414	0	198114551	C	T
2	rs115695403	0	198114682	C	T
2	rs11692576	0	198115099	C	T
2	rs190617196	0	198115519	A	G
2	rs11694113	0	198115646	G	A
2	rs74908383	0	198115786	A	C
2	rs62279243	0	198116017	A	T
2	rs116054732	0	198116740	C	A
2	rs72928757	0	198116891	T	A
2	rs3078	0	198117764	A	G
2	rs74790017	0	198118468	A	G
2	rs57403729	0	198118925	C	T
2	rs71422645	0	198119114	C	A
2	rs2376299	0	198119391	C	T
2	rs6755105	0	198119503	T	C
2	rs6434921	0	198120197	G	A
2	rs13390253	0	198120954	T	C
2	rs2712890	0	198121206	T	A
2	rs62279245	0	198121501	C	T
2	rs62279246	0	198121681	G	A
2	rs62279247	0	198121682	C	T
2	rs2712891	0	198121690	G	T
2	rs116247686	0	198121776	T	G
2	rs139643504	0	198122034	T	G
2	rs16863690	0	198122161	T	C
2	rs16863694	0	198122175	G	C
2	rs2712893	0	198122249	G	C
2	rs2712894	0	198122319	A	G
2	rs114279581	0	198122357	G	A
2	rs150527210	0	198122456	G	A
2	rs2697287	0	198122900	T	C
2	rs1881402	0	198123592	G	T
2	rs1547590	0	198124451	C	G
2	rs74538814	0	198124583	G	T
2	rs187384005	0	198124978	C	A
2	rs180792922	0	198125068	T	G
2	rs1976965	0	198126163	A	C
2	rs1569126	0	198126535	A	T
2	rs115593740	0	198126685	C	T
2	rs2697286	0	198126737	G	A
2	rs2712873	0	198126797	A	G
2	rs12468436	0	198126979	C	T
2	rs2697285	0	198127129	G	A
2	rs2178202	0	198127399	G	A
2	rs4539809	0	198127544	G	A
2	rs6725211	0	198127665	A	G
2	rs2178201	0	198127739	T	C
2	rs2697282	0	198127968	T	C
2	rs16863762	0	198128280	A	G
2	rs2697280	0	198128642	C	T
2	rs78048041	0	198128702	G	A
2	rs117341830	0	198128741	G	C
2	rs2697279	0	198128777	G	A
2	rs2697278	0	198128894	T	C
2	rs2697277	0	198129143	T	A
2	rs2712870	0	198129160	T	C
2	rs2564394	0	198129202	G	T
2	rs7580108	0	198129370	A	G
2	rs962697	0	198129619	C	A
2	rs2697276	0	198130354	A	G
2	rs2697275	0	198130582	T	C
2	rs11678743	0	198130694	G	A
2	rs187157001	0	198131072	G	A
2	rs2564393	0	198131097	G	C
2	rs2697274	0	198131685	A	G
2	rs1830286	0	198131760	C	T
2	rs4850776	0	198132451	G	A
2	rs138581344	0	198132470	A	C
2	rs4850777	0	198132524	G	A
2	rs12621811	0	198132572	A	G
2	rs1318141	0	198132601	T	G
2	rs4850778	0	198133034	A	G
2	rs1109476	0	198133408	C	G
2	rs1109475	0	198133583	T	A
2	rs149752427	0	198133771	A	C
2	rs12617121	0	198134059	G	A
2	rs142451634	0	198134134	G	A
2	rs4850779	0	198134188	G	A
2	rs4850780	0	198134535	G	A
2	rs2564391	0	198135144	C	T
2	rs12471669	0	198135170	C	A
2	rs2712867	0	198135412	T	C
2	rs76041634	0	198136214	A	C
2	rs10192338	0	198136382	C	T
2	rs13027001	0	198136642	T	C
2	rs77704283	0	198136650	G	A
2	rs114324912	0	198136835	G	C
2	rs35870159	0	198136875	T	C
2	rs13390077	0	198137248	A	C
2	rs13393428	0	198138017	A	G
2	rs117389217	0	198138210	T	C
2	rs116220125	0	198138470	C	T
2	rs12621494	0	198138602	C	A
2	rs2950823	0	198139103	C	T
2	rs13385364	0	198139208	T	C
2	rs13422791	0	198139261	C	T
2	rs148588565	0	198139315	G	A
2	rs72928790	0	198139633	T	C
2	rs34820210	0	198139975	A	G
2	rs10205474	0	198140249	C	A
2	rs80263180	0	198140379	T	C
2	rs2697288	0	198140386	C	T
2	rs147911565	0	198140859	C	T
2	rs4850783	0	198140953	C	T
2	rs75892983	0	198141168	A	T
2	rs2564369	0	198141746	C	G
2	rs11693873	0	198142210	T	C
2	rs6706197	0	198142269	T	C
2	rs6434924	0	198142743	G	A
2	rs4850784	0	198143380	T	C
2	rs13392750	0	198143381	A	G
2	rs13007653	0	198143511	C	T
2	rs10931777	0	198143591	C	T
2	rs148536122	0	198143849	G	A
2	rs6727480	0	198143871	A	G
2	rs1429411	0	198144002	A	G
2	rs4850785	0	198144539	C	T
2	rs6760146	0	198144917	C	T
2	rs6760318	0	198144923	G	A
2	rs58850453	0	198145170	C	T
2	rs2043016	0	198146381	C	T
2	rs7588530	0	198146698	A	C
2	rs6730590	0	198148084	T	C
2	rs73988422	0	198148109	C	T
2	rs12618567	0	198148191	A	T
2	rs6715690	0	198148371	C	T
2	rs6744206	0	198148522	A	G
2	rs6715936	0	198148570	C	T
2	rs12616329	0	198148629	T	C
2	rs12619296	0	198148767	A	G
2	rs10931778	0	198148922	C	T
2	rs12616484	0	198151148	A	G
2	rs115934993	0	198151294	G	C
2	rs4850424	0	198152657	C	T
2	rs4850425	0	198152786	T	C
2	rs72930808	0	198153770	A	C
2	rs72930811	0	198154535	C	T
2	rs1429419	0	198154547	G	A
2	rs114812354	0	198155116	A	G
2	rs12617117	0	198155170	T	A
2	rs10199410	0	198155776	A	T
2	rs77117039	0	198156969	G	A
2	rs1429418	0	198158151	G	C
2	rs1429417	0	198158171	T	G
2	rs1366837	0	198160501	T	C
2	rs2195510	0	198161195	A	G
2	rs7593063	0	198162003	T	C
2	rs1429414	0	198162430	G	A
2	rs6761919	0	198163328	A	G
2	rs7422899	0	198163527	G	C
2	rs2889363	0	198163699	A	G
2	rs13030538	0	198164176	G	A
2	rs1896857	0	198164530	A	G
2	rs6741380	0	198165121	G	A
2	rs34555121	0	198166053	C	T
2	rs1346649	0	198166117	C	A
2	rs11692603	0	198166197	T	A
2	rs142783470	0	198166218	T	C
2	rs919433	0	198166565	G	A
2	rs10931779	0	198166825	T	C
2	rs191044161	0	198167472	T	G
2	rs12693815	0	198168403	T	C
2	rs2195508	0	198168843	G	A
2	rs12464356	0	198169130	T	C
2	rs113465709	0	198169235	T	A
2	rs979020	0	198169749	T	C
2	rs4850428	0	198169772	G	A
2	rs7582736	0	198170342	A	G
2	rs6744072	0	198171005	G	A
2	rs12618612	0	198171058	G	T
2	rs10153881	0	198171098	T	C
2	rs61456829	0	198171770	C	T
2	rs1366836	0	198172148	T	G
2	rs2195507	0	198172336	T	C
2	rs13033821	0	198173536	T	G
2	rs10931780	0	198175297	G	C
2	rs80280631	0	198176384	T	C
2	rs10804081	0	198176766	G	A
2	rs114712485	0	198176805	A	C
2	rs77105081	0	198177302	G	A
2	rs7592511	0	198177974	A	G
2	rs4850429	0	198178409	G	A
2	rs4850786	0	198178608	C	T
2	rs12469546	0	198178826	T	C
2	rs2007031	0	198181443	A	G
2	rs4850787	0	198181750	G	A
2	rs78596680	0	198182012	T	C
2	rs6738721	0	198182334	A	G
2	rs116744252	0	198182359	C	T
2	rs6738836	0	198182432	A	G
2	rs4850430	0	198182796	A	T
2	rs4850788	0	198182940	G	A
2	rs36071109	0	198183191	C	A
2	rs66462835	0	198183203	A	C
2	rs10166569	0	198183439	G	A
2	rs2376407	0	198183465	A	G
2	rs192410697	0	198183841	G	A
2	rs59580628	0	198183880	G	A
2	rs6434926	0	198185078	A	T
2	rs7576377	0	198186086	C	A
2	rs546499480	0	198186781	A	G
2	rs115104878	0	198187055	A	G
2	rs7594237	0	198187164	T	A
2	rs17470747	0	198187667	T	C
2	rs1560277	0	198187903	T	C
2	rs2059922	0	198188903	C	G
2	rs146440244	0	198189249	A	G
2	rs13032495	0	198189346	C	T
2	rs16864451	0	198189616	G	A
2	rs7591766	0	198190332	G	C
2	rs1429412	0	198190894	A	G
2	rs143611210	0	198194039	C	T
2	rs150106813	0	198194395	C	T
2	rs3843857	0	198195965	T	C
2	rs3895817	0	198196208	A	G
2	rs787984	0	198196234	G	C
2	rs3980095	0	198196424	A	T
2	rs2564377	0	198198277	G	C
2	rs7575389	0	198198489	A	G
2	rs7578368	0	198198852	A	G
2	rs7566373	0	198199163	T	C
2	rs3097385	0	198199297	G	A
2	rs10201078	0	198200024	T	C
2	rs12617426	0	198200739	T	A
2	rs787988	0	198200802	C	T
2	rs79805276	0	198201765	T	G
2	rs2914982	0	198202793	G	C
2	rs75570882	0	198203539	A	G
2	rs72912852	0	198203881	C	T
2	rs75566749	0	198204551	A	G
2	rs6759834	0	198204860	C	T
2	rs12472355	0	198205840	C	A
2	rs6711624	0	198207607	C	G
2	rs150494119	0	198207673	A	G
2	rs12693816	0	198208420	T	A
2	rs74815433	0	198208465	G	A
2	rs13013049	0	198208664	C	T
2	rs79847162	0	198208803	T	G
2	rs7574271	0	198210558	G	C
2	rs76502969	0	198211537	T	C
2	rs10931782	0	198211579	G	A
2	rs788001	0	198213720	C	T
2	rs115748055	0	198213743	G	T
2	rs17405525	0	198214183	G	C
2	rs55702914	0	198214396	C	G
2	rs787999	0	198215056	A	C
2	rs56234206	0	198215995	T	A
2	rs787998	0	198216092	T	C
2	rs787997	0	198216271	A	G
2	rs787996	0	198216805	A	G
2	rs787995	0	198216853	T	G
2	rs788004	0	198219032	C	T
2	rs56116936	0	198219217	C	A
2	rs111980432	0	198219865	G	T
2	rs79706274	0	198220702	G	C
2	rs805497	0	198222548	A	T
2	rs787994	0	198223121	T	C
2	rs61328028	0	198223754	A	G
2	rs788015	0	198228940	G	A
2	rs788014	0	198228997	G	A
2	rs115937023	0	198229058	G	C
2	rs67735550	0	198229453	G	A
2	rs788012	0	198229856	A	T
2	rs13014186	0	198230114	T	G
2	rs68062151	0	198230190	C	T
2	rs788011	0	198230771	A	G
2	rs788010	0	198230949	T	C
2	rs73050839	0	198231218	T	G
2	rs788009	0	198231472	T	A
2	rs788008	0	198232639	C	T
2	rs111236758	0	198233245	A	G
2	rs2565165	0	198233575	T	G
2	rs788007	0	198233676	T	G
2	rs788005	0	198234061	G	A
2	rs2564380	0	198235374	G	A
2	rs2565158	0	198236103	T	A
2	rs2565157	0	198236244	A	G
2	rs2565156	0	198236334	G	A
2	rs2565155	0	198236425	A	G
2	rs2564379	0	198236449	C	T
2	rs3097383	0	198236887	A	G
2	rs2043019	0	198236941	G	A
2	rs2043018	0	198236958	G	A
2	rs115940031	0	198237067	A	G
2	rs55725278	0	198238223	C	T
2	rs11904247	0	198238424	T	G
2	rs149897605	0	198238539	T	C
2	rs787980	0	198239225	C	T
2	rs787979	0	198242868	A	T
2	rs11888760	0	198243749	A	T
2	rs7603828	0	198244598	G	A
2	rs150345524	0	198245297	G	A
2	rs55775495	0	198245965	C	T
2	rs55932263	0	198246571	C	G
2	rs787977	0	198246625	T	G
2	rs56088884	0	198247142	C	G
2	rs787975	0	198248128	C	T
2	rs148671388	0	198249467	A	G
2	rs59757315	0	198250213	T	C
2	rs17471567	0	198253951	C	A
2	rs78516934	0	198257075	G	A
2	rs4685	0	198257795	T	C
2	rs72912891	0	198257953	A	G
2	rs3115366	0	198258388	G	A
2	rs2333852	0	198258969	C	T
2	rs115171667	0	198259351	C	T
2	rs74265000	0	198259352	G	A
2	rs35572702	0	198259625	T	C
2	rs2564389	0	198260098	A	T
2	rs3769525	0	198261470	A	G
2	rs3769524	0	198261520	G	C
2	rs56718086	0	198261596	A	G
2	rs72912894	0	198263069	A	G
2	rs76399200	0	198263145	A	G
2	rs16865262	0	198263146	T	C
2	rs12621129	0	198265350	T	C
2	rs788018	0	198265526	A	G
2	rs75406274	0	198266063	A	G
2	rs140804989	0	198271376	T	C
2	rs75537447	0	198271881	G	A
2	rs112865313	0	198272710	T	C
2	rs77132083	0	198273347	T	C
2	rs12151726	0	198273591	C	T
2	rs12151767	0	198274929	G	A
2	rs80144901	0	198275089	T	C
2	rs35157131	0	198277498	T	C
2	rs6710530	0	198277551	G	A
2	rs55658871	0	198278571	G	A
2	rs3097384	0	198278834	T	A
2	rs13003547	0	198280064	C	A
2	rs788022	0	198280586	T	C
2	rs699318	0	198281743	T	C
2	rs699319	0	198281776	C	A
2	rs788023	0	198283305	T	C
2	rs2565161	0	198285554	C	G
2	rs2565160	0	198286474	A	G
2	rs2244271	0	198286581	C	T
2	rs58020244	0	198288002	T	A
2	rs3849361	0	198288826	T	C
2	rs11683572	0	198289575	C	G
2	rs183780292	0	198292526	C	T
2	rs788021	0	198293691	T	C
2	rs141983683	0	198294246	G	A
2	rs7589336	0	198295171	G	A
2	rs80353059	0	198295647	A	C
2	rs76204729	0	198296118	A	C
2	rs16865650	0	198297156	C	T
2	rs16865677	0	198300431	G	T
2	rs187020311	0	198303679	T	G
2	rs6434927	0	198303698	G	A
2	rs6434928	0	198304577	G	A
2	rs35278203	0	198306676	A	G
2	rs2564372	0	198307813	C	T
2	rs3849362	0	198308260	G	A
2	rs79956080	0	198309841	G	A
2	rs2565154	0	198310389	G	C
2	rs2564383	0	198310862	A	G
2	rs147365877	0	198313119	G	A
2	rs60617652	0	198313300	G	A
2	rs139775045	0	198313316	C	A
2	rs7567279	0	198313726	G	A
2	rs72914938	0	198313933	G	A
2	rs2914983	0	198314568	A	G
2	rs62281265	0	198315420	C	T
2	rs787982	0	198315534	G	A
2	rs74265506	0	198315611	C	T
2	rs11902195	0	198316370	C	G
2	rs3731570	0	198317783	C	T
2	rs188059083	0	198321081	C	T
2	rs185192838	0	198321259	T	C
2	rs16865976	0	198323811	A	G
2	rs116717703	0	198323992	G	A
2	rs787990	0	198324990	A	G
2	rs787991	0	198325119	G	A
2	rs3754822	0	198327314	G	A
2	rs934186	0	198328820	T	C
2	rs55766949	0	198329776	A	G
2	rs112612936	0	198329864	C	G
2	rs116007059	0	198330403	G	T
2	rs74563484	0	198332079	T	C
2	rs111374768	0	198335722	C	T
2	rs79208422	0	198336085	C	T
2	rs56329986	0	198337031	C	T
2	rs192872108	0	198337325	T	C
2	rs78572740	0	198338008	G	A
2	rs11070	0	198339776	A	G
2	rs66730758	0	198341001	A	G
2	rs11883902	0	198341325	A	T
2	rs186351202	0	198343722	G	A
2	rs78506248	0	198344147	G	A
2	rs787983	0	198345797	G	A
2	rs148670314	0	198347118	C	T
2	rs805495	0	198347196	C	T
2	rs6745660	0	198349536	A	G
2	rs41265955	0	198352101	T	A
2	rs41265957	0	198352226	C	G
2	rs788016	0	198352293	G	A
2	rs2565163	0	198354414	T	C
2	rs11682567	0	198355153	T	G
2	rs11676748	0	198355384	C	T
2	rs141286850	0	198355405	T	C
2	rs2564384	0	198356065	T	C
2	rs72914954	0	198356398	A	C
2	rs75268808	0	198357775	T	A
2	rs2605041	0	198358785	A	G
2	rs7585486	0	198359027	G	C
2	rs2340690	0	198360886	A	G
2	rs2340689	0	198361058	C	T
2	rs8539	0	198362018	T	C
2	rs17730989	0	198362524	C	T
2	rs2605039	0	198362851	C	A
2	rs1050347	0	198363504	A	G
2	rs13165	0	198364518	G	A
2	rs1116734	0	198365043	C	G
2	rs2305560	0	198365788	C	T
2	rs6434930	0	198369370	T	C
2	rs150001231	0	198370079	C	T
2	rs13386066	0	198371687	A	G
2	rs112533070	0	198372003	C	T
2	rs6760600	0	198372035	T	C
2	rs71422655	0	198373621	G	A
2	rs35621767	0	198373896	T	C
2	rs7605813	0	198375329	C	G
2	rs13429666	0	198376601	G	A
2	rs7577835	0	198378056	T	C
2	rs7590697	0	198378546	A	G
2	rs76341431	0	198379118	G	A
2	rs75909202	0	198380635	C	T
2	rs10187815	0	198383381	A	G
2	rs144222449	0	198383895	C	T
2	rs111863751	0	198386301	G	A
2	rs192174119	0	198386335	G	A
2	rs184013047	0	198386398	G	A
2	rs67657812	0	198387401	A	G
2	rs55729852	0	198388741	A	G
2	rs55813500	0	198389172	G	A
2	rs74761182	0	198390108	T	C
2	rs80201363	0	198390710	A	G
2	rs187493347	0	198392667	T	A
2	rs78130305	0	198393044	G	C
2	rs7580864	0	198393497	C	G
2	rs150261359	0	198393835	G	A
2	rs7601800	0	198395099	T	C
2	rs111811916	0	198399416	G	A
2	rs7590010	0	198400668	C	T
2	rs72914969	0	198400935	G	A
2	rs6713113	0	198401483	A	G
2	rs187407226	0	198401564	C	A
2	rs56067932	0	198401610	G	A
2	rs3792160	0	198403519	G	A
2	rs3792159	0	198403697	C	T
2	rs13030448	0	198404929	C	G
2	rs10931784	0	198405636	T	A
2	rs151240533	0	198406048	T	C
2	rs3792158	0	198407177	A	G
2	rs74476766	0	198407832	A	G
2	rs11899288	0	198409263	G	T
2	rs11678929	0	198409392	A	G
2	rs7568250	0	198409611	G	A
2	rs11680291	0	198409884	A	G
2	rs111968577	0	198411588	C	T
2	rs147603323	0	198411825	C	T
2	rs113825726	0	198412463	C	A
2	rs13418032	0	198413692	G	C
2	rs74439796	0	198413923	G	T
2	rs57602436	0	198414439	G	A
2	rs139293892	0	198414454	T	C
2	rs187059232	0	198414554	C	T
2	rs1563340	0	198414713	A	T
2	rs13727	0	198416030	G	A
2	rs3792157	0	198416859	G	A
2	rs77185746	0	198417627	T	A
2	rs58837777	0	198417987	G	A
2	rs17787829	0	198419798	T	C
2	rs74885211	0	198419911	C	T
2	rs77009671	0	198421200	A	G
2	rs111474510	0	198422141	C	T
2	rs78133005	0	198422142	G	A
2	rs79207930	0	198423111	G	T
2	rs112267744	0	198423745	T	C
2	rs77150893	0	198424754	G	A
2	rs190039806	0	198425412	G	A
2	rs4589750	0	198426003	C	T
2	rs139221689	0	198426947	G	C
2	rs6434933	0	198426960	G	A
2	rs79776019	0	198428060	A	G
2	rs187038117	0	198429509	G	A
2	rs189577861	0	198429907	G	T
2	rs68022726	0	198431214	A	G
2	rs67580728	0	198431258	C	T
2	rs145989175	0	198431997	C	A
2	rs11891750	0	198434319	G	A
2	rs11694913	0	198435280	A	G
2	rs7582536	0	198436103	A	G
2	rs6434934	0	198437386	C	G
2	rs114883263	0	198437838	G	A
2	rs74563586	0	198438300	G	A
2	rs2340688	0	198438425	T	C
2	rs140302188	0	198439758	C	T
2	rs141905926	0	198440881	C	T
2	rs140518394	0	198442490	C	T
2	rs11899920	0	198444623	C	G
2	rs114751842	0	198444871	T	C
2	rs6715105	0	198445601	T	C
2	rs6757364	0	198445602	G	A
2	rs10172961	0	198446859	T	C
2	rs74265509	0	198447538	G	A
2	rs13414170	0	198450030	A	T
2	rs111736188	0	198452091	C	T
2	rs565399939	0	198452276	C	T
2	rs7564917	0	198453685	C	T
2	rs77615390	0	198454790	C	T
2	rs57046332	0	198455429	C	G
2	rs77357334	0	198455607	G	A
2	rs62277864	0	198455926	C	T
2	rs113990162	0	198456064	T	C
2	rs113964240	0	198456310	C	A
2	rs116611249	0	198456340	T	C
2	rs2340687	0	198460040	T	G
2	rs10198804	0	198461941	A	C
2	rs10178946	0	198463090	G	T
2	rs115729683	0	198463691	T	G
2	rs17731449	0	198465840	T	C
2	rs11900232	0	198466273	T	C
2	rs11685247	0	198466462	C	A
2	rs115174917	0	198466505	A	C
2	rs78002594	0	198467113	A	T
2	rs13411968	0	198467141	C	T
2	rs193096190	0	198470150	A	G
2	rs77353793	0	198470546	C	T
2	rs6719483	0	198472886	A	G
2	rs6723768	0	198474218	A	G
2	rs143851124	0	198476152	A	G
2	rs75505984	0	198477244	C	T
2	rs2124317	0	198477606	G	A
2	rs4389332	0	198477620	C	A
2	rs1455653	0	198478320	G	A
2	rs6719729	0	198480072	G	A
2	rs115595558	0	198481136	C	T
2	rs72916912	0	198481177	G	A
2	rs148319388	0	198481748	G	A
2	rs115070800	0	198481912	A	G
2	rs115899896	0	198482396	C	A
2	rs2045245	0	198485341	A	C
2	rs116694274	0	198486234	A	G
2	rs1961558	0	198487278	C	T
2	rs4435447	0	198488468	G	C
2	rs34139878	0	198489253	C	T
2	rs59341299	0	198489607	A	G
2	rs55642934	0	198491110	C	T
2	rs55852341	0	198491180	C	T
2	rs72916919	0	198492316	T	G
2	rs1902248	0	198492598	C	T
2	rs1902247	0	198492826	C	T
2	rs1902246	0	198492827	C	T
2	rs6728904	0	198492837	C	T
2	rs13396312	0	198493703	T	A
2	rs56858593	0	198494468	A	G
2	rs74265511	0	198494782	C	T
2	rs3828317	0	198495431	G	C
2	rs59938443	0	198497105	C	T
2	rs970552	0	198497512	T	G
2	rs970551	0	198497709	C	T
2	rs62277866	0	198497735	T	A
2	rs71422661	0	198498052	A	T
2	rs1979239	0	198498316	T	G
2	rs74965164	0	198499162	C	T
2	rs144930737	0	198505468	C	T
2	rs2045244	0	198506466	C	T
2	rs2045242	0	198507649	G	A
2	rs7588831	0	198508016	A	G
2	rs80172713	0	198508044	T	C
2	rs10497806	0	198508951	G	A
2	rs16866940	0	198509058	C	T
2	rs16866970	0	198511086	G	A
2	rs10166328	0	198511917	A	G
2	rs13413470	0	198512849	G	A
2	rs16866980	0	198513009	A	C
2	rs7564924	0	198513877	C	T
2	rs10196961	0	198513930	G	A
2	rs77773624	0	198514845	G	A
2	rs11690491	0	198514924	C	T
2	rs116121900	0	198515254	G	A
2	rs11690844	0	198515536	G	A
2	rs1598469	0	198515658	T	C
2	rs10203581	0	198515900	G	A
2	rs13427590	0	198516821	C	T
2	rs79745588	0	198516835	G	A
2	rs7603283	0	198517592	A	G
2	rs7580003	0	198517893	C	T
2	rs6733834	0	198518709	C	G
2	rs76413582	0	198518951	A	T
2	rs55656916	0	198519628	T	C
2	rs60582020	0	198520555	A	C
2	rs10931787	0	198520615	A	G
2	rs1902249	0	198521356	T	C
2	rs4491721	0	198521407	C	G
2	rs16867018	0	198521490	C	T
2	rs13000656	0	198522126	T	C
2	rs13404366	0	198522632	A	G
2	rs13429970	0	198522635	C	G
2	rs78198610	0	198522769	T	C
2	rs67492914	0	198523402	T	G
2	rs79845692	0	198523541	T	C
2	rs58576043	0	198524149	C	T
2	rs6737060	0	198524885	G	C
2	rs6708239	0	198525084	A	G
2	rs78912234	0	198525938	C	T
2	rs6741205	0	198525997	G	C
2	rs6741314	0	198526088	G	A
2	rs13394214	0	198527371	C	T
2	rs11690163	0	198527507	A	T
2	rs61155920	0	198528881	C	T
2	rs58621102	0	198528999	C	T
2	rs7601762	0	198529237	G	T
2	rs76637837	0	198529496	G	A
2	rs6757852	0	198530293	G	A
2	rs6757669	0	198530355	C	T
2	rs10931788	0	198531084	A	G
2	rs114650254	0	198531384	C	T
2	rs9967823	0	198531529	A	G
2	rs77946222	0	198533251	C	T
2	rs6719832	0	198533369	A	G
2	rs6748788	0	198533606	G	T
2	rs7600862	0	198534514	C	T
2	rs7603839	0	198534708	G	A
2	rs4286272	0	198535678	T	C
2	rs75415672	0	198535679	G	A
2	rs75619425	0	198537281	A	G
2	rs139467751	0	198537773	C	T
2	rs76481887	0	198538531	C	T
2	rs77812118	0	198540710	G	A
2	rs4850436	0	198541398	C	T
2	rs114069987	0	198541594	G	A
2	rs34632716	0	198542619	C	T
2	rs7595819	0	198543156	C	A
2	rs113300136	0	198543269	T	C
2	rs4422151	0	198544183	A	T
2	rs34283305	0	198544912	G	A
2	rs111951556	0	198545038	G	A
2	rs78872368	0	198545250	G	C
2	rs7340470	0	198545462	G	A
2	rs13018267	0	198545592	G	C
2	rs75946628	0	198546239	C	T
2	rs114438468	0	198547573	C	T
2	rs10460393	0	198548306	T	G
2	rs10460394	0	198548741	G	A
2	rs75061561	0	198549881	A	G
2	rs115270030	0	198551708	G	A
2	rs12622674	0	198551812	G	A
2	rs143117070	0	198558024	A	C
2	rs2341510	0	198558679	T	C
2	rs6743671	0	198563642	T	C
2	rs6760078	0	198563742	A	T
2	rs6731886	0	198563884	C	A
2	rs77218291	0	198565011	A	G
2	rs13034353	0	198565763	A	G
2	rs57340905	0	198565823	C	T
2	rs79748557	0	198567912	G	T
2	rs11687698	0	198568076	C	T
2	rs4850437	0	198569051	T	G
2	rs7592344	0	198572461	C	T
2	rs10931791	0	198573612	A	C
2	rs79381203	0	198573762	A	G
2	rs6751690	0	198574523	G	A
2	rs4850807	0	198575975	G	A
2	rs72916982	0	198576005	T	C
2	rs4850808	0	198576142	T	C
2	rs7583917	0	198576950	A	G
2	rs7584475	0	198577424	A	C
2	rs10931793	0	198577585	G	A
2	rs72916987	0	198578081	C	T
2	rs13015772	0	198578699	T	C
2	rs72916989	0	198581301	A	G
2	rs140798442	0	198582427	C	T
2	rs80178661	0	198582442	A	G
2	rs13029495	0	198582601	C	A
2	rs4850438	0	198583267	A	G
2	rs138275192	0	198583356	A	G
2	rs4850809	0	198583403	C	T
2	rs16823148	0	198584209	G	A
2	rs2037590	0	198584775	T	A
2	rs10497807	0	198585087	G	C
2	rs12472359	0	198587865	T	C
2	rs700638	0	198588950	A	C
2	rs700640	0	198590886	C	T
2	rs146827073	0	198593337	C	A
2	rs1065952	0	198598585	A	T
2	rs700641	0	198599233	C	T
2	rs700642	0	198600730	T	G
2	rs700643	0	198601370	A	G
2	rs16823385	0	198602101	G	A
2	rs73054808	0	198602283	C	T
2	rs13012441	0	198603121	A	G
2	rs77032596	0	198603185	T	G
2	rs16823400	0	198603229	A	G
2	rs190038408	0	198605415	T	C
2	rs700645	0	198605514	A	G
2	rs77706948	0	198608441	T	G
2	rs700646	0	198608511	C	T
2	rs73054811	0	198608724	G	A
2	rs770666	0	198611897	T	A
2	rs700647	0	198612852	C	T
2	rs111340803	0	198612877	A	G
2	rs113769655	0	198613105	C	G
2	rs12995877	0	198613253	A	C
2	rs770667	0	198613308	C	T
2	rs1065953	0	198614612	C	T
2	rs150985004	0	198614760	C	A
2	rs1065954	0	198615017	A	T
2	rs1065955	0	198615531	T	C
2	rs7571255	0	198615796	G	A
2	rs1065956	0	198616049	G	A
2	rs1065957	0	198616891	A	G
2	rs181556835	0	198618050	A	G
2	rs6757887	0	198618445	A	C
2	rs79357738	0	198621428	T	C
2	rs2293255	0	198621506	T	C
2	rs13425988	0	198622378	C	T
2	rs700648	0	198622636	C	T
2	rs700649	0	198622752	G	A
2	rs73054817	0	198623751	A	G
2	rs700650	0	198624285	G	A
2	rs77620323	0	198625141	G	A
2	rs771013	0	198625237	G	A
2	rs73054819	0	198625744	G	T
2	rs143044311	0	198626871	C	T
2	rs1065949	0	198627055	G	A
2	rs1068682	0	198627942	G	C
2	rs73054822	0	198628063	G	A
2	rs185644443	0	198628147	A	G
2	rs7587716	0	198630667	G	T
2	rs700651	0	198631714	G	A
2	rs55691911	0	198635830	C	T
2	rs62277884	0	198635993	G	A
2	rs73054825	0	198636355	G	C
2	rs700653	0	198637433	A	G
2	rs55849156	0	198638566	T	C
2	rs77952266	0	198639353	T	C
2	rs77785057	0	198639653	G	T
2	rs72918813	0	198641504	T	C
2	rs700654	0	198643421	G	A
2	rs700655	0	198643631	G	A
2	rs72918816	0	198643651	A	G
2	rs114642691	0	198646320	A	G
2	rs1851779	0	198647108	C	T
2	rs73054827	0	198649905	G	A
2	rs771018	0	198650259	G	A
2	rs77029420	0	198651492	G	A
2	rs74846014	0	198652672	T	C
2	rs59617443	0	198653204	C	A
2	rs700656	0	198653667	T	C
2	rs700657	0	198654324	G	C
2	rs148589084	0	198654442	G	A
2	rs700658	0	198655007	A	T
2	rs1523971	0	198655797	C	G
2	rs75373125	0	198657044	G	A
2	rs75312803	0	198659133	G	A
2	rs115832204	0	198659801	A	T
2	rs700659	0	198659923	T	C
2	rs57990618	0	198660838	C	T
2	rs771017	0	198660941	G	A
2	rs700660	0	198661435	T	G
2	rs116749881	0	198664027	C	T
2	rs115250244	0	198664682	T	C
2	rs76160747	0	198665072	C	T
2	rs771016	0	198665520	C	T
2	rs75523979	0	198665761	T	C
2	rs6742343	0	198666752	C	T
2	rs77803264	0	198668203	T	C
2	rs771015	0	198668294	G	A
2	rs700662	0	198668751	T	C
2	rs78835808	0	198669110	G	A
2	rs140084890	0	198669587	G	A
2	rs770659	0	198669754	G	C
2	rs770658	0	198669871	G	C
2	rs700663	0	198670478	T	A
2	rs115654806	0	198671022	A	G
2	rs700664	0	198671145	C	T
2	rs73054839	0	198671665	C	A
2	rs700665	0	198673379	A	C
2	rs700666	0	198673544	G	A
2	rs60079260	0	198673636	G	A
2	rs770657	0	198674184	C	A
2	rs148507744	0	198674578	G	A
2	rs1030796	0	198674673	A	G
2	rs145206003	0	198675586	A	G
2	rs16824264	0	198675917	T	C
2	rs771005	0	198675948	C	T
2	rs700667	0	198677508	T	C
2	rs148159218	0	198677600	A	G
2	rs16824376	0	198684342	C	T
2	rs700669	0	198684467	G	A
2	rs996427	0	198685609	G	A
2	rs700670	0	198687284	T	C
2	rs696814	0	198687899	C	G
2	rs696815	0	198688084	A	C
2	rs72918832	0	198689176	G	A
2	rs700671	0	198690001	T	C
2	rs72918835	0	198690610	C	T
2	rs771010	0	198691006	C	G
2	rs771009	0	198691082	A	G
2	rs4550664	0	198691405	A	G
2	rs700672	0	198691455	G	A
2	rs72918839	0	198691983	C	T
2	rs700673	0	198692929	A	G
2	rs72918841	0	198693412	A	G
2	rs700674	0	198693703	C	T
2	rs141718753	0	198696015	G	A
2	rs150568976	0	198696271	T	G
2	rs113485223	0	198696928	A	G
2	rs112785463	0	198697795	C	T
2	rs111243979	0	198698891	A	G
2	rs144736983	0	198699514	C	A
2	rs700675	0	198700216	G	A
2	rs73054867	0	198700417	C	G
2	rs145590062	0	198701930	G	A
2	rs700677	0	198702424	C	A
2	rs72918847	0	198703935	A	G
2	rs137958194	0	198704611	C	A
2	rs2574832	0	198704818	T	G
2	rs700678	0	198705820	T	C
2	rs700679	0	198706916	C	T
2	rs3851979	0	198707638	A	T
2	rs143964780	0	198707800	C	T
2	rs147300478	0	198707824	G	A
2	rs700680	0	198707950	A	T
2	rs16824631	0	198708695	T	G
2	rs145407459	0	198709519	T	A
2	rs700681	0	198711502	C	A
2	rs6760338	0	198711900	C	A
2	rs700682	0	198712310	C	A
2	rs700683	0	198712332	G	A
2	rs700684	0	198713099	C	T
2	rs6707521	0	198713231	G	A
2	rs700685	0	198715972	A	G
2	rs115886992	0	198716295	T	C
2	rs7604700	0	198718630	A	G
2	rs1435569	0	198718667	G	C
2	rs35817167	0	198718928	A	T
2	rs700686	0	198721054	G	A
2	rs700687	0	198721560	A	T
2	rs1968488	0	198721827	C	A
2	rs17732991	0	198722034	A	G
2	rs696817	0	198722225	A	G
2	rs700688	0	198723833	G	A
2	rs6734561	0	198725076	C	T
2	rs140425554	0	198725385	C	T
2	rs770661	0	198725444	A	G
2	rs145120200	0	198726382	G	T
2	rs700689	0	198726649	A	G
2	rs2164327	0	198726773	C	T
2	rs700690	0	198727626	A	G
2	rs139785340	0	198727738	C	T
2	rs700691	0	198727852	A	G
2	rs700692	0	198728500	T	C
2	rs770662	0	198729283	T	C
2	rs143997055	0	198729461	G	A
2	rs700693	0	198730015	A	G
2	rs1436131	0	198731230	T	G
2	rs1435570	0	198731371	T	C
2	rs138164636	0	198732571	G	T
2	rs6753450	0	198735031	C	T
2	rs34608683	0	198735712	A	G
2	rs72920799	0	198737835	T	C
2	rs10192466	0	198738019	G	A
2	rs35080174	0	198739451	A	G
2	rs140543353	0	198739926	C	G
2	rs11899188	0	198740121	C	T
2	rs16825181	0	198740276	G	T
2	rs16825188	0	198741134	G	C
2	rs114329169	0	198741894	C	G
2	rs10048735	0	198742525	C	T
2	rs4850812	0	198743655	G	T
2	rs9288280	0	198744324	A	G
2	rs9288281	0	198744366	G	A
2	rs139802156	0	198744546	G	C
2	rs79921925	0	198744851	C	T
2	rs1369511	0	198746115	G	C
2	rs77722976	0	198746527	C	G
2	rs57862683	0	198747537	A	G
2	rs1435567	0	198748726	T	C
2	rs734037	0	198749269	G	A
2	rs13395030	0	198750806	A	G
2	rs73054898	0	198750868	G	A
2	rs151246714	0	198751113	G	A
2	rs2060488	0	198751637	T	G
2	rs12995647	0	198751952	T	A
2	rs2060489	0	198752286	C	T
2	rs150683494	0	198752746	G	T
2	rs7561950	0	198754244	C	T
2	rs74652956	0	198754247	C	T
2	rs6742782	0	198755021	A	C
2	rs6734096	0	198756459	T	G
2	rs6434942	0	198756688	G	A
2	rs2043545	0	198757616	G	A
2	rs1865586	0	198758868	A	G
2	rs17669941	0	198759250	T	C
2	rs6734781	0	198759973	G	A
2	rs34829596	0	198760060	A	G
2	rs6735214	0	198760507	C	T
2	rs6718039	0	198761642	C	G
2	rs6434943	0	198762192	T	G
2	rs1435568	0	198762879	T	C
2	rs6729473	0	198763928	G	A
2	rs17670102	0	198766312	C	T
2	rs73056811	0	198766642	T	C
2	rs1369512	0	198767132	T	A
2	rs6760891	0	198768166	T	G
2	rs6706937	0	198768718	T	G
2	rs7572123	0	198769637	A	G
2	rs73056823	0	198769788	T	C
2	rs73056824	0	198771698	G	T
2	rs10211202	0	198771941	A	G
2	rs184070336	0	198773012	T	C
2	rs77727917	0	198775088	C	T
2	rs4850813	0	198775982	C	T
2	rs10931794	0	198776140	C	T
2	rs2341778	0	198776546	G	A
2	rs13011918	0	198779083	T	C
2	rs1401093	0	198779839	C	T
2	rs1401094	0	198779849	C	T
2	rs1401095	0	198779867	C	T
2	rs79799715	0	198780562	G	A
2	rs938929	0	198780860	A	G
2	rs57437055	0	198782617	A	C
2	rs1589162	0	198782692	C	T
2	rs13026569	0	198783330	C	G
2	rs73056840	0	198783466	C	A
2	rs76450397	0	198786112	T	C
2	rs4850815	0	198786167	G	T
2	rs12619300	0	198786490	A	C
2	rs12995110	0	198789013	T	C
2	rs4850816	0	198789765	C	A
2	rs1401091	0	198790423	T	G
2	rs17733603	0	198792268	T	C
2	rs1401092	0	198792320	C	A
2	rs72926534	0	198793084	G	A
2	rs16825786	0	198794681	C	A
2	rs4850817	0	198795204	A	G
2	rs7557203	0	198795650	A	G
2	rs11692344	0	198795863	T	G
2	rs72926537	0	198797249	C	T
2	rs6434945	0	198797960	G	C
2	rs6434946	0	198798497	A	G
2	rs1464211	0	198798630	G	A
2	rs1607375	0	198800387	C	T
2	rs1607374	0	198800440	A	G
2	rs1607373	0	198800532	G	A
2	rs4369854	0	198800630	T	C
2	rs73056856	0	198801209	C	G
2	rs2880389	0	198801707	T	C
2	rs73056859	0	198801720	A	G
2	rs17670316	0	198803761	C	T
2	rs74993302	0	198804987	T	C
2	rs1983359	0	198805098	C	T
2	rs16825917	0	198805185	C	T
2	rs11887138	0	198805838	T	A
2	rs10207433	0	198805930	G	T
2	rs11679040	0	198806829	T	C
2	rs1518367	0	198807015	T	A
2	rs1105078	0	198807885	C	T
2	rs1401090	0	198808578	G	A
2	rs1518366	0	198809196	G	A
2	rs1914690	0	198809368	G	A
2	rs1518365	0	198809410	T	C
2	rs1878732	0	198809545	G	A
2	rs1518364	0	198809975	G	A
2	rs1518363	0	198810131	C	T
2	rs60484833	0	198812181	C	T
2	rs1518361	0	198812874	A	G
2	rs10189897	0	198813410	A	G
2	rs1464209	0	198814396	A	G
2	rs1518360	0	198815303	C	T
2	rs11890137	0	198816662	G	A
2	rs73056877	0	198816724	A	C
2	rs35730302	0	198818626	T	A
2	rs78720382	0	198818825	G	A
2	rs4410288	0	198819824	C	T
2	rs115520202	0	198821265	C	T
2	rs28482067	0	198821491	C	T
2	rs55696134	0	198821569	A	G
2	rs58224025	0	198821988	G	A
2	rs73056880	0	198822292	G	A
2	rs1401096	0	198823828	A	G
2	rs73056883	0	198824638	A	G
2	rs13408411	0	198825462	G	A
2	rs61435657	0	198825506	G	C
2	rs10497809	0	198825668	G	A
2	rs79400312	0	198826185	T	C
2	rs1850634	0	198827896	T	C
2	rs1607376	0	198827914	A	G
2	rs115253974	0	198828530	A	G
2	rs1850631	0	198829468	T	G
2	rs1850633	0	198829582	T	G
2	rs79680776	0	198830105	G	A
2	rs73056890	0	198831260	A	G
2	rs6434948	0	198832109	T	C
2	rs62277895	0	198834966	T	G
2	rs6752458	0	198835106	G	T
2	rs10169453	0	198835212	T	C
2	rs10204166	0	198835264	C	G
2	rs1356542	0	198835702	G	T
2	rs74716685	0	198835728	G	A
2	rs7581202	0	198836777	A	G
2	rs7426250	0	198837358	G	A
2	rs76416015	0	198837531	A	G
2	rs7558450	0	198837766	C	T
2	rs11675025	0	198838315	G	A
2	rs1518368	0	198839145	G	A
2	rs10931796	0	198840661	A	G
2	rs10931797	0	198840793	C	T
2	rs7571545	0	198841329	T	C
2	rs79225337	0	198841566	C	G
2	rs7571869	0	198841615	T	C
2	rs7587043	0	198841729	A	C
2	rs76662825	0	198842160	C	T
2	rs7587598	0	198842244	A	G
2	rs59007763	0	198843090	A	G
2	rs61184128	0	198843659	C	T
2	rs16826320	0	198845623	T	C
2	rs13394871	0	198846337	G	A
2	rs6726506	0	198846486	G	T
2	rs1518359	0	198847383	C	T
2	rs184580475	0	198848374	G	A
2	rs35293068	0	198852374	T	C
2	rs2139050	0	198852636	A	G
2	rs11891555	0	198853540	G	T
2	rs6736825	0	198854224	C	T
2	rs17790682	0	198854700	T	C
2	rs59553483	0	198855201	T	C
2	rs6434949	0	198855510	T	A
2	rs146998415	0	198856166	A	G
2	rs4595967	0	198857186	G	A
2	rs148392103	0	198857931	G	A
2	rs73058813	0	198858268	A	G
2	rs6724526	0	198858401	A	G
2	rs10177758	0	198858917	A	G
2	rs1518369	0	198859183	G	A
2	rs1866664	0	198860428	T	C
2	rs893808	0	198860837	C	G
2	rs736367	0	198861236	T	C
2	rs140305549	0	198862295	A	C
2	rs73058818	0	198862600	C	T
2	rs73058820	0	198864358	A	G
2	rs79508374	0	198864568	G	A
2	rs73058821	0	198864597	A	G
2	rs75877538	0	198865820	G	T
2	rs72928581	0	198866620	G	A
2	rs1961425	0	198866758	A	G
2	rs7579905	0	198868109	T	A
2	rs1976772	0	198868201	G	T
2	rs55678164	0	198869193	C	T
2	rs6434950	0	198869979	A	G
2	rs73058829	0	198871145	G	A
2	rs74935794	0	198871195	T	G
2	rs1440088	0	198871417	T	G
2	rs1440087	0	198871476	G	C
2	rs73058832	0	198873214	G	T
2	rs73058834	0	198873779	T	G
2	rs78730649	0	198874235	T	C
2	rs7582715	0	198874310	T	G
2	rs2165237	0	198875003	C	T
2	rs1595825	0	198875464	G	A
2	rs56765024	0	198876286	G	T
2	rs116052599	0	198876438	C	T
2	rs61605589	0	198876532	T	C
2	rs1304164	0	198877234	C	A
2	rs1304165	0	198877300	G	A
2	rs6748683	0	198878008	T	A
2	rs1440090	0	198879297	T	G
2	rs62277902	0	198879443	T	A
2	rs1440091	0	198879457	G	A
2	rs59441945	0	198879645	T	A
2	rs62277903	0	198879893	G	A
2	rs976179	0	198880378	A	T
2	rs976180	0	198880443	A	G
2	rs1318867	0	198880481	C	A
2	rs1813106	0	198880589	A	G
2	rs1025549	0	198881183	G	A
2	rs1016883	0	198881668	G	A
2	rs2164070	0	198881730	G	C
2	rs1836234	0	198882873	T	G
2	rs11681663	0	198882952	G	A
2	rs112922254	0	198883098	G	A
2	rs34692727	0	198883513	C	T
2	rs7585709	0	198883682	C	T
2	rs7559096	0	198883814	A	G
2	rs11683222	0	198884028	C	G
2	rs111286926	0	198884532	T	C
2	rs73058854	0	198885060	G	A
2	rs12693829	0	198885425	G	T
2	rs111540926	0	198885578	G	A
2	rs113416612	0	198885872	A	G
2	rs145616673	0	198886501	C	A
2	rs111755439	0	198886910	C	G
2	rs114163343	0	198886957	C	G
2	rs2139049	0	198887660	G	A
2	rs11689393	0	198887725	C	T
2	rs140609298	0	198887827	C	A
2	rs145735729	0	198887915	G	A
2	rs112001680	0	198888236	C	T
2	rs116165148	0	198888347	T	G
2	rs144585574	0	198888524	G	C
2	rs2342557	0	198889061	A	G
2	rs1978888	0	198889245	T	C
2	rs1978889	0	198889366	G	A
2	rs73058864	0	198889587	C	T
2	rs2196171	0	198889807	T	G
2	rs2196172	0	198889893	T	G
2	rs58111212	0	198889896	T	C
2	rs7592556	0	198891021	G	A
2	rs73058867	0	198891568	A	G
2	rs1595823	0	198891799	C	T
2	rs7573687	0	198893376	A	G
2	rs10207232	0	198893813	A	G
2	rs16826740	0	198893927	A	G
2	rs10196612	0	198894139	T	C
2	rs35801426	0	198894168	T	C
2	rs79490184	0	198894219	T	A
2	rs74484541	0	198894223	T	C
2	rs10184395	0	198894285	G	A
2	rs10184227	0	198894305	C	T
2	rs73058876	0	198895022	A	G
2	rs73058878	0	198895078	T	G
2	rs16826791	0	198895133	C	G
2	rs115409591	0	198895225	G	A
2	rs75163179	0	198895402	G	A
2	rs34997942	0	198895483	T	G
2	rs10497810	0	198895732	C	T
2	rs149841561	0	198895830	T	C
2	rs59990242	0	198895868	G	A
2	rs10166845	0	198896071	A	G
2	rs73058883	0	198896255	C	T
2	rs1992313	0	198896766	T	C
2	rs6738825	0	198896895	A	G
2	rs58409972	0	198897061	A	T
2	rs16826872	0	198898055	T	C
2	rs16826873	0	198898222	C	A
2	rs6715070	0	198898265	G	A
2	rs1541953	0	198898344	A	T
2	rs17520121	0	198898718	T	G
2	rs190572150	0	198898836	G	A
2	rs11889326	0	198899275	A	C
2	rs1583792	0	198900288	C	T
2	rs1371663	0	198900305	G	A
2	rs1579695	0	198900363	G	A
2	rs17671147	0	198901136	C	G
2	rs1147169	0	198901395	T	C
2	rs10190226	0	198901564	C	T
2	rs16826895	0	198901642	A	G
2	rs962210	0	198902230	A	T
2	rs10497811	0	198902909	A	C
2	rs1371664	0	198904465	T	A
2	rs2196176	0	198904914	A	G
2	rs2196175	0	198905073	T	A
2	rs2196174	0	198905172	A	G
2	rs12329164	0	198905224	C	G
2	rs892514	0	198905270	T	C
2	rs892513	0	198905874	C	T
2	rs892512	0	198905910	C	A
2	rs1440086	0	198906354	A	G
2	rs10206714	0	198906481	C	T
2	rs9712275	0	198907143	C	T
2	rs882954	0	198907444	A	G
2	rs77497772	0	198907895	T	C
2	rs745899	0	198908040	A	T
2	rs73061068	0	198908439	A	G
2	rs73061069	0	198908825	A	G
2	rs5007118	0	198909738	G	C
2	rs41468149	0	198910107	G	C
2	rs67031482	0	198911166	C	T
2	rs10497812	0	198911245	G	A
2	rs67748055	0	198911426	G	A
2	rs149438775	0	198912382	G	A
2	rs6732517	0	198912902	G	C
2	rs6732340	0	198912952	C	G
2	rs4850441	0	198913413	A	G
2	rs10497813	0	198914072	G	T
2	rs71422667	0	198914818	C	T
2	rs78009451	0	198914843	A	T
2	rs2164071	0	198915467	T	C
2	rs2117339	0	198915734	C	T
2	rs7420608	0	198915930	A	T
2	rs72930426	0	198915959	T	C
2	rs11895260	0	198916674	T	C
2	rs58172089	0	198916926	G	A
2	rs57265854	0	198917263	C	A
2	rs6752760	0	198918164	C	A
2	rs57603546	0	198918524	C	A
2	rs11903129	0	198918591	A	T
2	rs2342558	0	198920142	T	C
2	rs13382697	0	198920560	A	C
2	rs1837495	0	198921201	G	A
2	rs11679484	0	198921604	C	A
2	rs35035575	0	198922098	A	G
2	rs35563720	0	198923075	A	G
2	rs7600269	0	198923468	C	G
2	rs191464417	0	198924948	C	A
2	rs16827267	0	198924967	G	A
2	rs1866665	0	198925980	A	G
2	rs35062652	0	198927927	C	T
2	rs11889006	0	198928647	A	G
2	rs6434953	0	198929693	A	G
2	rs6434954	0	198929716	T	C
2	rs7572733	0	198929806	C	T
2	rs7573001	0	198929896	G	C
2	rs7587251	0	198930197	T	G
2	rs62277906	0	198931991	A	G
2	rs140533068	0	198932072	G	A
2	rs11690149	0	198933804	C	T
2	rs11690205	0	198933948	C	T
2	rs6745726	0	198934080	A	G
2	rs10202569	0	198934726	C	G
2	rs17791296	0	198936516	A	C
2	rs1368989	0	198937082	T	C
2	rs12105927	0	198937258	G	A
2	rs78491844	0	198938362	C	T
2	rs6752454	0	198938959	T	G
2	rs148021312	0	198940145	C	G
2	rs7590828	0	198940251	C	T
2	rs77410633	0	198940255	C	T
2	rs140383330	0	198940536	A	T
2	rs1866666	0	198940607	T	C
2	rs9973400	0	198941578	T	C
2	rs1371665	0	198942568	C	T
2	rs1036333	0	198943787	G	T
2	rs150368047	0	198943811	G	A
2	rs2164068	0	198943852	T	A
2	rs6716898	0	198944271	G	A
2	rs4549082	0	198944654	T	C
2	rs4417706	0	198944655	A	T
2	rs1440089	0	198944947	C	T
2	rs16827465	0	198945680	G	T
2	rs2053394	0	198946335	C	T
2	rs6434955	0	198946551	G	A
2	rs113185553	0	198949344	A	G
2	rs2228135	0	198950029	A	G
2	rs1064213	0	198950240	G	A
2	rs77954206	0	198952150	G	A
2	rs2033570	0	198952637	C	T
2	rs2033569	0	198953267	G	A
2	rs3213867	0	198953816	G	A
2	rs11684176	0	198954774	C	T
2	rs7588399	0	198954831	C	T
2	rs4850819	0	198955708	C	A
2	rs10931799	0	198957139	A	G
2	rs12612977	0	198957147	A	G
2	rs73063012	0	198957261	G	A
2	rs12473467	0	198957415	C	G
2	rs12613073	0	198957420	A	C
2	rs10931800	0	198957424	T	C
2	rs10200463	0	198958978	G	A
2	rs10200317	0	198958983	C	T
2	rs3755330	0	198959372	A	G
2	rs73063015	0	198959492	G	C
2	rs3755331	0	198959504	G	A
2	rs3755332	0	198959505	T	C
2	rs3755333	0	198959603	G	A
2	rs6730643	0	198959716	A	G
2	rs62277907	0	198960510	G	A
2	rs16827593	0	198960941	C	T
2	rs1440084	0	198961065	C	G
2	rs188341972	0	198961289	A	G
2	rs1946645	0	198961389	T	G
2	rs111640201	0	198961394	T	A
2	rs10497814	0	198961468	A	G
2	rs3771359	0	198961920	A	G
2	rs3771360	0	198961924	T	C
2	rs7595412	0	198962243	G	A
2	rs10497815	0	198962295	A	G
2	rs3771361	0	198962784	G	A
2	rs3771362	0	198962831	C	T
2	rs7572854	0	198963631	A	C
2	rs7599640	0	198963632	G	T
2	rs1036334	0	198963998	T	G
2	rs1036335	0	198964009	T	A
2	rs1036336	0	198964120	T	C
2	rs2009631	0	198964380	C	G
2	rs12476465	0	198964925	G	C
2	rs986534	0	198965338	G	C
2	rs2880366	0	198965495	G	A
2	rs7570678	0	198965751	T	C
2	rs3732231	0	198966257	T	C
2	rs3732232	0	198966293	C	T
2	rs73063024	0	198966387	G	A
2	rs1371657	0	198966789	T	G
2	rs58133589	0	198966820	C	T
2	rs12693831	0	198967289	C	T
2	rs7564543	0	198967942	G	C
2	rs13397026	0	198968219	T	A
2	rs1304358	0	198969583	C	T
2	rs1304359	0	198969652	T	C
2	rs13416439	0	198970503	A	G
2	rs2859982	0	198971623	C	T
2	rs71422670	0	198973022	A	G
2	rs78341676	0	198976678	T	C
2	rs3771365	0	198977285	A	G
2	rs78262081	0	198977813	T	C
2	rs892515	0	198977821	C	T
2	rs11681576	0	198977987	C	A
2	rs1808850	0	198978661	A	G
2	rs1371661	0	198979391	C	T
2	rs7603309	0	198979763	T	C
2	rs62277908	0	198979773	G	C
2	rs73063028	0	198979970	G	T
2	rs144068719	0	198980346	A	C
2	rs17792650	0	198981102	C	T
2	rs4850820	0	198982211	C	G
2	rs139461155	0	198982300	G	A
2	rs62277909	0	198982801	A	G
2	rs10180112	0	198982858	C	G
2	rs145837005	0	198983330	G	A
2	rs72914778	0	198983501	C	T
2	rs72914779	0	198985004	T	C
2	rs62277910	0	198985126	A	C
2	rs142785806	0	198985338	C	G
2	rs145523332	0	198985445	A	T
2	rs12472100	0	198985693	C	A
2	rs7606075	0	198985830	T	A
2	rs11884454	0	198986027	A	G
2	rs139575172	0	198986274	T	C
2	rs73063036	0	198986459	G	A
2	rs7557783	0	198987580	T	C
2	rs6434956	0	198987719	A	G
2	rs988583	0	198987935	C	A
2	rs10173738	0	198988387	A	G
2	rs73063038	0	198989647	A	C
2	rs62277912	0	198990413	A	C
2	rs77278811	0	198990585	A	G
2	rs989056	0	198991275	G	C
2	rs148239653	0	198992065	A	G
2	rs13408403	0	198992109	T	C
2	rs13420295	0	198992144	A	G
2	rs113509424	0	198992191	G	A
2	rs62277914	0	198992678	G	A
2	rs111766101	0	198993367	G	A
2	rs62277915	0	198993617	G	A
2	rs6758876	0	198995270	G	A
2	rs62277916	0	198995353	T	C
2	rs11884188	0	198996212	A	C
2	rs73063048	0	198996375	A	T
2	rs4850821	0	198996647	C	A
2	rs4850822	0	198996655	T	C
2	rs116829283	0	198996761	G	A
2	rs3771367	0	198997039	G	A
2	rs3821245	0	198999074	T	G
2	rs2164069	0	198999075	G	A
2	rs1821430	0	198999226	T	G
2	rs140131990	0	199000053	C	T
2	rs3771368	0	199000963	C	T
2	rs3771369	0	199000996	G	T
2	rs59422969	0	199002074	C	T
2	rs10168721	0	199002562	A	C
2	rs58701836	0	199004340	G	A
2	rs79408605	0	199004662	T	C
2	rs73063056	0	199006306	G	A
2	rs17672607	0	199007259	T	C
2	rs77359772	0	199007858	C	T
2	rs16827916	0	199008443	C	A
2	rs11674075	0	199008506	C	T
2	rs16827918	0	199008723	C	T
2	rs3771370	0	199009118	A	T
2	rs111266076	0	199009588	G	T
2	rs1978890	0	199009864	G	C
2	rs73063062	0	199011455	G	A
2	rs72914797	0	199013099	A	G
2	rs13018895	0	199014381	T	C
2	rs13019036	0	199014417	T	C
2	rs72914798	0	199016124	C	T
2	rs60143902	0	199016134	C	T
2	rs73063063	0	199016508	A	G
2	rs56000158	0	199017147	T	C
2	rs11896429	0	199017855	T	A
2	rs73063065	0	199019048	A	G
2	rs73063067	0	199019326	G	T
2	rs4850823	0	199019445	A	T
2	rs4546004	0	199019526	T	G
2	rs11894016	0	199020446	G	T
2	rs114190944	0	199020548	C	G
2	rs116458439	0	199021390	C	T
2	rs112749142	0	199021454	C	G
2	rs111779203	0	199022032	A	T
2	rs60589470	0	199022681	G	A
2	rs73065036	0	199022934	A	C
2	rs73065037	0	199023232	C	T
2	rs2077716	0	199023433	C	T
2	rs714644	0	199023800	G	A
2	rs11682543	0	199024377	G	T
2	rs13031577	0	199024970	A	G
2	rs13033079	0	199025564	C	T
2	rs6730300	0	199025596	A	G
2	rs149153344	0	199025762	C	A
2	rs112749244	0	199025790	C	T
2	rs60675737	0	199025845	A	G
2	rs73065040	0	199026093	A	C
2	rs7557457	0	199026501	C	T
2	rs992603	0	199027024	A	G
2	rs62277919	0	199027190	T	C
2	rs111304073	0	199029057	A	G
2	rs116144274	0	199029862	A	T
2	rs72917014	0	199030008	C	T
2	rs4038716	0	199030689	T	C
2	rs72917017	0	199031179	A	T
2	rs41362947	0	199032405	A	T
2	rs1434288	0	199032498	C	T
2	rs1434289	0	199032832	A	T
2	rs77075612	0	199033012	G	A
2	rs72917021	0	199033580	C	G
2	rs13008284	0	199033821	G	A
2	rs72917023	0	199034221	G	T
2	rs12476075	0	199034949	C	T
2	rs73065047	0	199035788	G	T
2	rs57718522	0	199036482	G	C
2	rs13036106	0	199037837	C	G
2	rs1368990	0	199038065	T	C
2	rs11673929	0	199038290	C	T
2	rs10204645	0	199041340	G	A
2	rs10210770	0	199043041	C	T
2	rs1119850	0	199043260	G	A
2	rs75488195	0	199046126	C	T
2	rs146109522	0	199046444	C	A
2	rs1836235	0	199046834	C	G
2	rs9789590	0	199047558	T	G
2	rs9789480	0	199047626	C	A
2	rs1434293	0	199048138	A	C
2	rs112026627	0	199048962	G	A
2	rs6434957	0	199049108	A	G
2	rs6735486	0	199049218	C	T
2	rs75402199	0	199050088	G	A
2	rs13011057	0	199050267	T	C
2	rs62277921	0	199051294	A	G
2	rs3796096	0	199052600	G	A
2	rs2033568	0	199052985	T	C
2	rs4850827	0	199053611	C	G
2	rs4850828	0	199053660	A	G
2	rs80123378	0	199053710	G	A
2	rs12693833	0	199053968	G	C
2	rs115694860	0	199053972	C	T
2	rs13024730	0	199054124	A	T
2	rs17793153	0	199055155	G	A
2	rs6753440	0	199055167	T	A
2	rs62277922	0	199055404	A	G
2	rs10186484	0	199055449	C	T
2	rs1869986	0	199055818	C	T
2	rs1869985	0	199055906	G	A
2	rs6742863	0	199056513	G	A
2	rs187876696	0	199056758	A	T
2	rs192914971	0	199056769	A	T
2	rs80242550	0	199056975	A	G
2	rs3937566	0	199057114	C	T
2	rs62277923	0	199057132	C	T
2	rs62277924	0	199057218	G	A
2	rs1962948	0	199057329	G	T
2	rs1020706	0	199057580	G	A
2	rs7598724	0	199057863	G	C
2	rs13003229	0	199057956	G	A
2	rs114596790	0	199058006	A	G
2	rs115626769	0	199058144	G	C
2	rs13416501	0	199058305	C	A
2	rs72919013	0	199058338	C	A
2	rs62277927	0	199058372	C	T
2	rs139119965	0	199058764	A	G
2	rs6434958	0	199059076	C	G
2	rs10202461	0	199059640	G	A
2	rs13423519	0	199060046	G	A
2	rs62277928	0	199060096	C	T
2	rs1840753	0	199060177	C	T
2	rs62277929	0	199060857	A	G
2	rs7590253	0	199060970	G	A
2	rs139052832	0	199061196	C	T
2	rs62277931	0	199061292	G	A
2	rs1982523	0	199061350	C	T
2	rs4332920	0	199061458	A	G
2	rs142155980	0	199061663	G	A
2	rs112919108	0	199061752	T	C
2	rs111881455	0	199061769	T	C
2	rs28814901	0	199061885	T	G
2	rs10931801	0	199061968	C	T
2	rs10931802	0	199062086	C	T
2	rs141830668	0	199062184	C	T
2	rs138123890	0	199062271	G	C
2	rs142701669	0	199062272	A	T
2	rs62277932	0	199062402	G	A
2	rs10931803	0	199062572	G	C
2	rs116681606	0	199063102	A	G
2	rs112856592	0	199063967	A	G
2	rs4352224	0	199064288	A	G
2	rs6724940	0	199064494	A	G
2	rs113927594	0	199064496	A	T
2	rs6753681	0	199064551	C	T
2	rs76518638	0	199064832	G	A
2	rs112046326	0	199064908	G	A
2	rs62277934	0	199066098	A	T
2	rs147127604	0	199066393	C	G
2	rs111356503	0	199066633	G	T
2	rs62277935	0	199066869	C	A
2	rs62277936	0	199067397	G	A
2	rs13429991	0	199067470	C	A
2	rs62277938	0	199067786	G	T
2	rs4850445	0	199067825	A	T
2	rs62277939	0	199067851	A	T
2	rs62277940	0	199067905	C	T
2	rs62277941	0	199068545	G	A
2	rs7590376	0	199068598	A	G
2	rs62277942	0	199069305	C	T
2	rs55962806	0	199069321	G	A
2	rs10183584	0	199069965	T	A
2	rs72919027	0	199069966	C	A
2	rs10171402	0	199070066	G	A
2	rs72919028	0	199070443	A	T
2	rs1456549	0	199070749	C	A
2	rs4850446	0	199072054	C	T
2	rs62277944	0	199072121	C	G
2	rs4850831	0	199072482	G	A
2	rs2342753	0	199073334	T	C
2	rs4850447	0	199073890	C	T
2	rs2342754	0	199074085	A	G
2	rs16828551	0	199074284	C	T
2	rs13387954	0	199074588	C	A
2	rs10170042	0	199074804	C	A
2	rs62277945	0	199075050	G	C
2	rs72919041	0	199075207	T	C
2	rs10189295	0	199076785	T	G
2	rs56908267	0	199077192	C	A
2	rs12468657	0	199077927	C	T
2	rs62277946	0	199078893	T	C
2	rs12616750	0	199079401	G	A
2	rs1598658	0	199079460	C	A
2	rs1598659	0	199079730	G	C
2	rs140025888	0	199079789	T	C
2	rs1598660	0	199079806	T	C
2	rs1598661	0	199079846	G	A
2	rs11684447	0	199080368	G	A
2	rs13406890	0	199080393	G	T
2	rs7562390	0	199080549	A	G
2	rs148721062	0	199081252	T	C
2	rs10199534	0	199082114	A	G
2	rs10189034	0	199082525	T	C
2	rs4355105	0	199082618	G	A
2	rs113061159	0	199082794	C	G
2	rs12693835	0	199082923	C	T
2	rs2342756	0	199083237	T	C
2	rs62277947	0	199083405	G	A
2	rs1379018	0	199083827	T	C
2	rs11682345	0	199084174	G	A
2	rs1563493	0	199084189	G	C
2	rs11682314	0	199084258	C	T
2	rs11693571	0	199084342	A	T
2	rs4850448	0	199084715	T	A
2	rs1456566	0	199085020	G	A
2	rs1456567	0	199085052	T	C
2	rs1456568	0	199085148	G	A
2	rs1456569	0	199085248	C	A
2	rs4850833	0	199085661	A	G
2	rs13408740	0	199085684	G	A
2	rs1350208	0	199086265	C	T
2	rs6746027	0	199087090	C	T
2	rs6746165	0	199087196	C	G
2	rs9973739	0	199088144	C	T
2	rs1840755	0	199088212	C	T
2	rs1840754	0	199088217	C	T
2	rs1456565	0	199089031	G	A
2	rs112050805	0	199089079	T	A
2	rs72929131	0	199089265	T	C
2	rs2342757	0	199089270	A	G
2	rs80175729	0	199089558	T	A
2	rs989389	0	199089682	T	C
2	rs9973838	0	199089721	G	C
2	rs17799440	0	199089918	T	C
2	rs72929135	0	199090209	A	G
2	rs7580105	0	199090557	A	G
2	rs115982400	0	199090658	T	C
2	rs79931442	0	199090815	G	A
2	rs11886912	0	199091187	C	T
2	rs17737578	0	199091237	C	T
2	rs10175677	0	199092286	G	C
2	rs17799603	0	199092514	A	G
2	rs4142827	0	199093004	G	A
2	rs13397852	0	199093444	G	A
2	rs13411216	0	199093456	T	C
2	rs62277949	0	199093610	T	C
2	rs12328457	0	199093649	G	A
2	rs10181932	0	199094168	C	T
2	rs139247310	0	199094205	T	C
2	rs62277950	0	199094473	C	T
2	rs1598662	0	199094529	T	A
2	rs72929153	0	199094550	A	G
2	rs13404374	0	199094817	G	A
2	rs13404550	0	199095170	C	T
2	rs13404733	0	199095178	G	A
2	rs9808268	0	199095862	G	T
2	rs9807926	0	199095875	A	C
2	rs72929156	0	199095911	C	T
2	rs9808273	0	199095912	G	A
2	rs12327913	0	199096120	A	G
2	rs7559059	0	199096704	C	T
2	rs1531180	0	199097154	G	A
2	rs115807470	0	199097192	G	A
2	rs72914207	0	199097514	T	G
2	rs1471087	0	199098519	C	A
2	rs139152977	0	199098906	T	A
2	rs72914212	0	199098922	C	A
2	rs76894395	0	199099182	C	G
2	rs12693836	0	199099436	T	C
2	rs12693837	0	199099576	G	T
2	rs7570420	0	199099790	C	T
2	rs2342758	0	199100361	G	T
2	rs2342759	0	199100521	C	A
2	rs1456564	0	199100630	C	T
2	rs57300247	0	199100812	C	T
2	rs1471086	0	199101111	A	G
2	rs41499250	0	199101213	T	C
2	rs12476496	0	199101611	T	G
2	rs62277953	0	199103410	T	C
2	rs1563494	0	199103914	A	C
2	rs6747771	0	199105496	A	G
2	rs78620897	0	199107507	C	T
2	rs62277954	0	199108182	G	A
2	rs7581379	0	199108302	G	A
2	rs1456563	0	199108358	T	C
2	rs11674810	0	199108648	G	A
2	rs1456562	0	199109322	T	C
2	rs12052400	0	199110141	C	A
2	rs16828901	0	199110374	A	C
2	rs4850835	0	199110813	C	T
2	rs6722426	0	199111603	C	T
2	rs113127395	0	199111681	C	T
2	rs6740471	0	199111732	T	C
2	rs12052428	0	199111777	T	A
2	rs7589892	0	199111918	T	C
2	rs114039853	0	199111932	C	G
2	rs72914228	0	199113883	T	G
2	rs6434961	0	199114681	C	T
2	rs1471085	0	199116566	T	A
2	rs7595176	0	199117283	G	A
2	rs6761616	0	199117457	T	G
2	rs35948376	0	199117762	A	G
2	rs13018037	0	199117963	G	A
2	rs10931806	0	199118338	A	G
2	rs1350205	0	199118638	A	C
2	rs1154707	0	199119197	T	C
2	rs60564466	0	199119659	T	C
2	rs73981824	0	199119934	C	T
2	rs980469	0	199119935	A	G
2	rs1456560	0	199119985	A	G
2	rs1456559	0	199120173	G	C
2	rs6434962	0	199121060	C	A
2	rs7593715	0	199121932	G	A
2	rs77717026	0	199121938	G	A
2	rs4850836	0	199122020	C	A
2	rs1456558	0	199122118	T	C
2	rs1456557	0	199122294	A	G
2	rs114773453	0	199122434	G	T
2	rs1456556	0	199122447	C	T
2	rs77281498	0	199122864	G	T
2	rs6434963	0	199122907	A	G
2	rs6720158	0	199123011	A	G
2	rs10178814	0	199123438	C	T
2	rs78536575	0	199123571	T	A
2	rs6752643	0	199123727	G	A
2	rs57545393	0	199123776	A	G
2	rs6724005	0	199123960	A	G
2	rs28594733	0	199124697	C	T
2	rs7578186	0	199124918	A	G
2	rs7578434	0	199125149	A	T
2	rs73981828	0	199125446	C	G
2	rs73981829	0	199125467	T	C
2	rs140419036	0	199125728	A	C
2	rs76951243	0	199125903	G	A
2	rs16829173	0	199126015	C	T
2	rs1456555	0	199126420	C	T
2	rs111967766	0	199126647	G	T
2	rs17466322	0	199126658	C	T
2	rs28555481	0	199126667	A	G
2	rs6434964	0	199127212	G	C
2	rs6708256	0	199127385	G	T
2	rs6434965	0	199127540	G	T
2	rs66461917	0	199127719	A	G
2	rs7577056	0	199127947	T	A
2	rs73981834	0	199128025	A	G
2	rs79091573	0	199128180	T	C
2	rs4850837	0	199128279	A	G
2	rs75837594	0	199128303	C	A
2	rs80230629	0	199128513	T	C
2	rs16829186	0	199128878	A	G
2	rs76442402	0	199129033	G	T
2	rs6716015	0	199129159	C	G
2	rs79473771	0	199129434	T	C
2	rs73052016	0	199129452	A	C
2	rs12471104	0	199130716	C	A
2	rs28635201	0	199130717	A	G
2	rs13432262	0	199131044	A	G
2	rs78813195	0	199131256	T	C
2	rs75015980	0	199131282	T	C
2	rs1121061	0	199132076	C	A
2	rs1456554	0	199133114	T	C
2	rs1456553	0	199133148	G	A
2	rs1456552	0	199133230	A	G
2	rs1456551	0	199133396	T	C
2	rs6742963	0	199133959	A	G
2	rs74789529	0	199134334	A	G
2	rs3977	0	199134456	C	A
2	rs79590053	0	199134472	T	C
2	rs74742847	0	199134535	T	A
2	rs76181694	0	199134540	C	G
2	rs148417053	0	199135357	A	G
2	rs78997197	0	199135689	G	T
2	rs76554050	0	199136260	C	G
2	rs16829347	0	199136551	G	A
2	rs73981859	0	199136759	T	C
2	rs77340241	0	199137156	T	C
2	rs58485748	0	199137360	T	C
2	rs867157	0	199137395	G	C
2	rs112207995	0	199137453	T	C
2	rs1379020	0	199137857	C	T
2	rs16829357	0	199138056	G	A
2	rs7594913	0	199138178	T	C
2	rs7581383	0	199138388	G	C
2	rs7595146	0	199138401	T	G
2	rs7581305	0	199138476	C	A
2	rs7584426	0	199138804	G	A
2	rs114647731	0	199138991	A	G
2	rs116704367	0	199139087	A	G
2	rs4850838	0	199139243	G	A
2	rs78228695	0	199139417	A	G
2	rs75935069	0	199139503	C	T
2	rs74848119	0	199139540	A	G
2	rs12613047	0	199140006	G	A
2	rs143274908	0	199141077	C	A
2	rs1029641	0	199141307	G	C
2	rs60172638	0	199141434	A	C
2	rs917315	0	199141645	C	T
2	rs917314	0	199141714	C	T
2	rs1456550	0	199144261	G	A
2	rs7591713	0	199144404	A	G
2	rs150511707	0	199144757	A	G
2	rs11896361	0	199144863	A	G
2	rs1869987	0	199145101	A	C
2	rs116206445	0	199145571	G	T
2	rs6718626	0	199145652	C	T
2	rs6736568	0	199145668	T	C
2	rs1811213	0	199145710	C	T
2	rs6750007	0	199145828	A	C
2	rs72914246	0	199145930	T	A
2	rs78624537	0	199146569	T	C
2	rs28394780	0	199146678	T	C
2	rs10191739	0	199147941	T	C
2	rs1012043	0	199148243	G	A
2	rs4850839	0	199148418	T	C
2	rs13025018	0	199149356	A	G
2	rs10195654	0	199149531	T	C
2	rs62279261	0	199149631	C	T
2	rs758066	0	199149638	G	C
2	rs114056772	0	199149946	G	T
2	rs2880491	0	199150081	A	G
2	rs78440420	0	199151131	T	C
2	rs145546508	0	199151136	C	T
2	rs6721101	0	199151225	G	A
2	rs13393194	0	199151673	G	T
2	rs72914259	0	199151734	C	T
2	rs17466455	0	199151881	G	A
2	rs12471228	0	199152061	T	C
2	rs1456572	0	199152645	C	T
2	rs721288	0	199152712	A	C
2	rs6743525	0	199152856	T	C
2	rs6757027	0	199152857	A	G
2	rs7579474	0	199153594	C	T
2	rs12469066	0	199153628	C	T
2	rs113654354	0	199154693	A	G
2	rs116339403	0	199154736	G	A
2	rs1456571	0	199155950	C	T
2	rs1379021	0	199156137	G	A
2	rs79632946	0	199156223	G	A
2	rs149079955	0	199156951	C	G
2	rs57360414	0	199157047	A	T
2	rs73052052	0	199157118	G	A
2	rs73052054	0	199157128	C	T
2	rs758065	0	199158624	A	T
2	rs758064	0	199158816	G	T
2	rs758063	0	199158911	G	T
2	rs72914270	0	199159611	C	T
2	rs7605003	0	199159905	G	T
2	rs1456570	0	199159975	C	T
2	rs72914271	0	199160036	G	T
2	rs7566235	0	199160210	T	C
2	rs79122654	0	199160220	A	G
2	rs7578662	0	199160257	A	G
2	rs62279263	0	199160814	A	G
2	rs13035302	0	199161464	A	T
2	rs2058054	0	199161599	A	G
2	rs2058053	0	199161613	G	A
2	rs13423739	0	199161972	T	C
2	rs1037663	0	199162096	C	G
2	rs2159001	0	199162355	G	C
2	rs58709446	0	199162457	G	A
2	rs78045851	0	199162753	A	C
2	rs13413933	0	199162953	C	T
2	rs74643157	0	199163362	G	A
2	rs2159000	0	199163651	T	C
2	rs2190650	0	199164126	C	T
2	rs147585519	0	199164139	G	A
2	rs13395526	0	199164926	A	C
2	rs79172118	0	199165578	C	G
2	rs145131099	0	199165755	C	A
2	rs12996222	0	199165872	T	C
2	rs13387391	0	199165985	T	A
2	rs13399458	0	199166203	A	G
2	rs13387754	0	199166382	T	C
2	rs150114307	0	199166480	T	C
2	rs11893616	0	199167804	A	G
2	rs11888811	0	199168113	T	C
2	rs11904531	0	199168216	G	T
2	rs13409769	0	199168768	A	G
2	rs13410086	0	199168985	A	T
2	rs13398206	0	199169096	T	C
2	rs12991989	0	199169278	G	C
2	rs13398693	0	199169515	T	C
2	rs78912549	0	199169647	T	C
2	rs75654507	0	199169654	C	A
2	rs13413265	0	199169682	A	G
2	rs7596627	0	199170639	A	T
2	rs7570260	0	199170646	C	T
2	rs4998599	0	199170703	G	T
2	rs4850841	0	199172902	A	T
2	rs149728400	0	199173016	T	C
2	rs79458069	0	199173505	C	T
2	rs13033405	0	199173577	G	A
2	rs10931809	0	199174885	C	A
2	rs13387359	0	199175151	C	T
2	rs62279268	0	199175406	C	T
2	rs62279269	0	199175839	A	G
2	rs16829794	0	199176140	G	A
2	rs2529672	0	199176477	T	C
2	rs79607188	0	199176678	C	T
2	rs16829800	0	199176719	C	T
2	rs2529671	0	199176798	C	G
2	rs7575825	0	199176823	C	T
2	rs187533757	0	199177387	C	T
2	rs2529670	0	199177731	G	C
2	rs2529669	0	199179415	G	C
2	rs917312	0	199179640	A	G
2	rs62279272	0	199180902	T	G
2	rs10174677	0	199181791	C	T
2	rs2727766	0	199181874	T	G
2	rs76705516	0	199182262	A	G
2	rs12466968	0	199182325	C	T
2	rs2529666	0	199182389	C	T
2	rs997467	0	199182704	T	C
2	rs2529664	0	199183461	A	G
2	rs13022622	0	199184007	G	A
2	rs2429092	0	199184199	A	T
2	rs2529663	0	199184482	A	G
2	rs80281577	0	199185031	C	T
2	rs2727783	0	199185059	T	G
2	rs2529662	0	199185092	T	C
2	rs7589954	0	199185960	G	A
2	rs77869759	0	199186000	G	T
2	rs2467046	0	199187376	A	G
2	rs75062281	0	199187562	C	T
2	rs78365469	0	199189678	G	A
2	rs2727767	0	199190385	A	G
2	rs12999347	0	199190773	G	T
2	rs995933	0	199191696	G	A
2	rs2429091	0	199192443	C	A
2	rs2529658	0	199194805	G	A
2	rs75069534	0	199196373	G	A
2	rs73981745	0	199196380	C	T
2	rs116165989	0	199196628	T	C
2	rs10190880	0	199196955	G	T
2	rs2529657	0	199197483	T	A
2	rs147995557	0	199198558	G	A
2	rs4850842	0	199198626	G	A
2	rs13421040	0	199199633	G	A
2	rs2467044	0	199200122	A	G
2	rs2429090	0	199200332	A	T
2	rs13014560	0	199200417	G	A
2	rs10186715	0	199201244	C	T
2	rs78784325	0	199202088	T	A
2	rs116245619	0	199203581	G	A
2	rs10490082	0	199204986	A	T
2	rs72916188	0	199205303	T	C
2	rs114902211	0	199205665	C	T
2	rs2727765	0	199206396	C	A
2	rs2429100	0	199207338	A	T
2	rs7602849	0	199207565	A	G
```
