## Supplementary material for "Characterization of shared and ancestry-specific signals driving complex traits using multi-ancestry fine-mapping": s1_snps.txt

```
rs150378803
rs114784978
rs75766689
rs116297082
rs76773017
rs10211384
rs6740630
rs16859494
rs186535521
rs62185195
rs12693801
rs10182318
rs61433904
rs4241192
rs138522720
rs189635145
rs11693566
rs10931765
rs58676838
rs149020173
rs4850735
rs16859560
rs6749960
rs1982178
rs6735635
rs1837135
rs1437875
rs62185196
rs4278949
rs6749725
rs6736763
rs79701291
rs10181561
rs113553166
rs7575562
rs116095503
rs2376101
rs2376102
rs139405676
rs1437873
rs10171664
rs10497796
rs1550240
rs78012089
rs1837134
rs12693802
rs115116224
rs7579398
rs116486590
rs12693803
rs6434889
rs2053259
rs6434890
rs2053260
rs2376186
rs138186928
rs143456722
rs74264969
rs1025694
rs6756895
rs6434891
rs10931767
rs12617661
rs2376187
rs2376188
rs1821866
rs6740139
rs10194142
rs10194335
rs6434893
rs80124069
rs62185213
rs72920890
rs17199130
rs13013214
rs114141638
rs6434894
rs114238932
rs76504837
rs112382228
rs78049377
rs4850736
rs17271302
rs12997135
rs72920897
rs6714155
rs6742587
rs16859861
rs72920900
rs10497798
rs6750551
rs79200666
rs4850738
rs76707288
rs76894149
rs73066816
rs79786902
rs16859921
rs6434895
rs6738650
rs73066819
rs4850739
rs1437871
rs3901037
rs62185214
rs13404405
rs76761050
rs2376100
rs6733360
rs6734285
rs6434896
rs35812339
rs2889288
rs7591162
rs77739219
rs6749795
rs116425432
rs58719755
rs6754223
rs115851416
rs149553686
rs10206667
rs10194359
rs4524134
rs72491064
rs73066823
rs147931277
rs72922625
rs6735887
rs6726500
rs138684498
rs13035678
rs78526338
rs4850740
rs13024549
rs13024582
rs73066826
rs5016260
rs2376206
rs76372866
rs16860088
rs80104968
rs73066830
rs16860099
rs115603965
rs11888210
rs16860103
rs72922638
rs17384622
rs2256931
rs13003938
rs715185
rs11897347
rs75023782
rs10931768
rs13430327
rs1036542
rs2376207
rs112922303
rs1469963
rs1437867
rs7595528
rs16860250
rs112917448
rs111744640
rs13414546
rs145400120
rs2376208
rs2376209
rs77910925
rs75547979
rs1966703
rs17385301
rs4850742
rs112046344
rs187434969
rs6434897
rs2305251
rs16860307
rs113486714
rs2376210
rs77105489
rs12478175
rs79580055
rs79102706
rs75017689
rs6757462
rs140217447
rs112745859
rs55844710
rs2376211
rs4850743
rs118105536
rs6706307
rs13005801
rs114326307
rs61752170
rs4850744
rs7565685
rs183648715
rs13425253
rs73049610
rs146747501
rs4850745
rs73049614
rs13027173
rs4850406
rs4850407
rs6434898
rs4569497
rs112853798
rs74722024
rs16860546
rs78222242
rs76718629
rs6730027
rs149713618
rs112191038
rs7584406
rs4513316
rs62185246
rs11894702
rs112995187
rs76468065
rs75353535
rs1020086
rs7561281
rs7561423
rs7575641
rs114312289
rs4241193
rs10497802
rs10178724
rs16860648
rs113049927
rs4850747
rs78325582
rs115684361
rs12470435
rs74655527
rs139261056
rs142504582
rs62185247
rs6730564
rs13000710
rs75665418
rs80320080
rs78588598
rs74432706
rs730200
rs77913755
rs13015419
rs10427280
rs10427282
rs142601462
rs62185248
rs11885551
rs2376212
rs62185249
rs73049639
rs6732830
rs4850408
rs145395284
rs78908861
rs77303926
rs182031726
rs114550712
rs148232241
rs79578586
rs75363224
rs150703311
rs145237360
rs148886598
rs143548050
rs13426748
rs16860886
rs16860887
rs79898341
rs79121788
rs76055868
rs78544760
rs72922699
rs62279176
rs11690931
rs55718939
rs62279177
rs2376196
rs115199359
rs6714359
rs76355145
rs16860949
rs72924606
rs58060083
rs147896342
rs140395148
rs62279181
rs145504087
rs62279182
rs62279183
rs113734778
rs72924611
rs76520878
rs56353829
rs4850748
rs4850749
rs12990099
rs12693804
rs13013812
rs142015214
rs13019481
rs150684598
rs12997637
rs1599887
rs4389348
rs62279184
rs6434900
rs4850750
rs144552878
rs6434901
rs62279185
rs12467178
rs7582411
rs4277542
rs10931769
rs12693805
rs7575709
rs7575813
rs4850751
rs4850409
rs56012946
rs10175453
rs73049676
rs79997846
rs7601193
rs7587409
rs2376204
rs62279187
rs79584735
rs4850410
rs62279188
rs77637055
rs74661774
rs1437872
rs112498713
rs72924642
rs11674298
rs62279189
rs115289117
rs4850411
rs78033464
rs6755622
rs920263
rs72924648
rs80257353
rs73049685
rs6748296
rs111521617
rs4372926
rs73049689
rs4850752
rs4850753
rs186729786
rs4850754
rs4850755
rs4410311
rs111269202
rs4295027
rs62279191
rs4524131
rs114098785
rs113065074
rs112050861
rs112968508
rs183707212
rs145453428
rs137978056
rs149539971
rs144110579
rs9712211
rs11899424
rs145855622
rs62279193
rs116675355
rs79814218
rs75803838
rs78478634
rs75165901
rs62279194
rs111432934
rs4850414
rs74889030
rs62279195
rs10931771
rs115507668
rs6750248
rs1437866
rs62279196
rs35808940
rs12478675
rs4850415
rs4850416
rs10931772
rs113124427
rs35272229
rs58682267
rs17386201
rs116241232
rs12464023
rs75802182
rs930372
rs13023850
rs6434906
rs59045310
rs12467303
rs893401
rs142279003
rs145471583
rs893402
rs182414549
rs4850759
rs35539834
rs4300850
rs76193515
rs62279205
rs79709120
rs62279206
rs10205395
rs75503860
rs73049700
rs62279208
rs78675828
rs6712325
rs76994628
rs77151849
rs143129501
rs78718594
rs78505295
rs2289313
rs2289312
rs62279209
rs4387815
rs62279210
rs78674851
rs62279211
rs115479698
rs76317859
rs56077856
rs60391487
rs115325221
rs78874066
rs62279213
rs4850760
rs78330884
rs72924689
rs113887868
rs78025595
rs112399247
rs10200320
rs10200322
rs10176754
rs10165722
rs73051310
rs12621335
rs12614828
rs150721715
rs73051315
rs73051317
rs7608056
rs7569330
rs7558182
rs73051324
rs144817542
rs111994794
rs78382449
rs73051331
rs73051335
rs7559008
rs4850761
rs13413519
rs4241194
rs150547593
rs10165218
rs113945820
rs4850762
rs73051341
rs2579405
rs2579404
rs2579403
rs4395261
rs2697268
rs4395262
rs116709234
rs2697269
rs76111397
rs10804080
rs139486995
rs2918627
rs34079696
rs2950820
rs2950821
rs113221978
rs138683828
rs4586644
rs2579402
rs75808913
rs114242626
rs80239519
rs2579401
rs13008943
rs2697270
rs2579399
rs73051354
rs147970557
rs2697271
rs2697272
rs2579398
rs80132398
rs112386626
rs17452754
rs2376292
rs2579397
rs2579396
rs2697267
rs2579395
rs2579394
rs6434907
rs35338671
rs77359771
rs2918628
rs62279220
rs4850763
rs72926624
rs7581968
rs2697266
rs2579393
rs4850765
rs112898008
rs2579392
rs2697265
rs115875546
rs138738905
rs2579391
rs1406219
rs2697264
rs2579390
rs80261679
rs2697263
rs2579389
rs2141373
rs12471109
rs10187660
rs11674756
rs139701982
rs10191006
rs114337214
rs72926631
rs79239538
rs3731569
rs2579387
rs73051382
rs13019159
rs141379891
rs2579386
rs116770765
rs76605277
rs10186575
rs2697261
rs2697260
rs9808462
rs56413601
rs2579385
rs4850767
rs2950817
rs55662006
rs6728379
rs113712436
rs2697257
rs111867143
rs73051386
rs112873422
rs147756836
rs2272407
rs2249470
rs77715921
rs11688574
rs72926637
rs75446473
rs151074114
rs111480882
rs112276652
rs79085548
rs77025094
rs76568795
rs115628491
rs114246516
rs79683323
rs112341906
rs80070456
rs62279226
rs80104820
rs114945451
rs76403802
rs13406574
rs113189584
rs73991222
rs113006449
rs4850768
rs7584832
rs1881399
rs77452330
rs74405884
rs115214655
rs111681013
rs77806488
rs34650497
rs10497803
rs1569154
rs1534540
rs4850769
rs111562775
rs62279228
rs116831663
rs72926656
rs77226302
rs139033889
rs7594879
rs76252787
rs7595352
rs79468782
rs78872459
rs62279229
rs140632150
rs79993074
rs1881398
rs4013863
rs115093812
rs10199453
rs2697246
rs75312089
rs6718328
rs2697245
rs59405902
rs2697244
rs1528106
rs2697242
rs17388217
rs16862851
rs1534463
rs6745939
rs2697240
rs2697239
rs143354374
rs2697238
rs10931775
rs60161827
rs146525680
rs11900623
rs60697753
rs11901946
rs7570752
rs2697236
rs6736733
rs11887815
rs2697235
rs76868081
rs2697234
rs2697233
rs6731518
rs80270012
rs2697232
rs7420789
rs11896142
rs13389482
rs116868483
rs147059829
rs17388610
rs16863000
rs117019911
rs17388650
rs16863002
rs144919480
rs2712895
rs143452840
rs10211215
rs17388734
rs12466392
rs9288272
rs10497804
rs117867840
rs2579412
rs115432784
rs2579411
rs10180332
rs7581683
rs7581983
rs62279233
rs2712897
rs2579410
rs13403513
rs191650821
rs6711427
rs6758791
rs6726315
rs11894584
rs2579409
rs78373972
rs17389141
rs6434915
rs113411472
rs2030997
rs146548357
rs1881407
rs2712898
rs7591636
rs6434916
rs6742768
rs6757999
rs138423397
rs16863140
rs117835653
rs2697317
rs2697316
rs11679126
rs2579408
rs6758626
rs77518768
rs1881405
rs2712900
rs11885072
rs2579407
rs2697311
rs55701600
rs4850772
rs1919131
rs2712901
rs2712902
rs2712903
rs7602354
rs2697309
rs1406223
rs2579406
rs75014691
rs62279235
rs2697307
rs2697306
rs2697303
rs1406222
rs150479127
rs2712904
rs12993399
rs9283513
rs74516042
rs34466996
rs1881404
rs9677643
rs2697300
rs2697299
rs2697298
rs7562272
rs1590061
rs7588858
rs7589095
rs6434917
rs6715021
rs7580530
rs13388326
rs139113579
rs6734623
rs2697295
rs114318712
rs12693814
rs112603609
rs11685528
rs56063204
rs1881401
rs1881400
rs6750821
rs79548072
rs78185335
rs16863365
rs2712874
rs6744133
rs2697237
rs6726473
rs2712871
rs2049680
rs56839821
rs2697319
rs2697318
rs16863455
rs2697313
rs2712905
rs2252542
rs17390362
rs11899420
rs4435471
rs11899491
rs34172590
rs36059967
rs7568476
rs116803931
rs35710712
rs13423442
rs7559692
rs7598988
rs7560201
rs11902332
rs141038917
rs7602870
rs6758756
rs13409147
rs35727699
rs7557386
rs2376294
rs72928729
rs12162325
rs6749611
rs7604929
rs7422256
rs61298568
rs3929618
rs16863590
rs10204429
rs140327765
rs4850775
rs13389576
rs2091542
rs13001147
rs112458694
rs1528408
rs2712885
rs72928744
rs6749081
rs10755015
rs35323793
rs4850420
rs140850486
rs2712886
rs2697293
rs116368066
rs2697292
rs2697291
rs6434920
rs2712887
rs2712888
rs13000316
rs2697290
rs114352274
rs147788614
rs187282893
rs146918414
rs115695403
rs11692576
rs190617196
rs11694113
rs74908383
rs62279243
rs116054732
rs72928757
rs3078
rs74790017
rs57403729
rs71422645
rs2376299
rs6755105
rs6434921
rs13390253
rs2712890
rs62279245
rs62279246
rs62279247
rs2712891
rs116247686
rs139643504
rs16863690
rs16863694
rs2712893
rs2712894
rs114279581
rs150527210
rs2697287
rs1881402
rs1547590
rs74538814
rs187384005
rs180792922
rs1976965
rs1569126
rs115593740
rs2697286
rs2712873
rs12468436
rs2697285
rs2178202
rs4539809
rs6725211
rs2178201
rs2697282
rs16863762
rs2697280
rs78048041
rs117341830
rs2697279
rs2697278
rs2697277
rs2712870
rs2564394
rs7580108
rs962697
rs2697276
rs2697275
rs11678743
rs187157001
rs2564393
rs2697274
rs1830286
rs4850776
rs138581344
rs4850777
rs12621811
rs1318141
rs4850778
rs1109476
rs1109475
rs149752427
rs12617121
rs142451634
rs4850779
rs4850780
rs2564391
rs12471669
rs2712867
rs76041634
rs10192338
rs13027001
rs77704283
rs114324912
rs35870159
rs13390077
rs13393428
rs117389217
rs116220125
rs12621494
rs2950823
rs13385364
rs13422791
rs148588565
rs72928790
rs34820210
rs10205474
rs80263180
rs2697288
rs147911565
rs4850783
rs75892983
rs2564369
rs11693873
rs6706197
rs6434924
rs4850784
rs13392750
rs13007653
rs10931777
rs148536122
rs6727480
rs1429411
rs4850785
rs6760146
rs6760318
rs58850453
rs2043016
rs7588530
rs6730590
rs73988422
rs12618567
rs6715690
rs6744206
rs6715936
rs12616329
rs12619296
rs10931778
rs12616484
rs115934993
rs4850424
rs4850425
rs72930808
rs72930811
rs1429419
rs114812354
rs12617117
rs10199410
rs77117039
rs1429418
rs1429417
rs1366837
rs2195510
rs7593063
rs1429414
rs6761919
rs7422899
rs2889363
rs13030538
rs1896857
rs6741380
rs34555121
rs1346649
rs11692603
rs142783470
rs919433
rs10931779
rs191044161
rs12693815
rs2195508
rs12464356
rs113465709
rs979020
rs4850428
rs7582736
rs6744072
rs12618612
rs10153881
rs61456829
rs1366836
rs2195507
rs13033821
rs10931780
rs80280631
rs10804081
rs114712485
rs77105081
rs7592511
rs4850429
rs4850786
rs12469546
rs2007031
rs4850787
rs78596680
rs6738721
rs116744252
rs6738836
rs4850430
rs4850788
rs36071109
rs66462835
rs10166569
rs2376407
rs192410697
rs59580628
rs6434926
rs7576377
rs546499480
rs115104878
rs7594237
rs17470747
rs1560277
rs2059922
rs146440244
rs13032495
rs16864451
rs7591766
rs1429412
rs143611210
rs150106813
rs3843857
rs3895817
rs787984
rs3980095
rs2564377
rs7575389
rs7578368
rs7566373
rs3097385
rs10201078
rs12617426
rs787988
rs79805276
rs2914982
rs75570882
rs72912852
rs75566749
rs6759834
rs12472355
rs6711624
rs150494119
rs12693816
rs74815433
rs13013049
rs79847162
rs7574271
rs76502969
rs10931782
rs788001
rs115748055
rs17405525
rs55702914
rs787999
rs56234206
rs787998
rs787997
rs787996
rs787995
rs788004
rs56116936
rs111980432
rs79706274
rs805497
rs787994
rs61328028
rs788015
rs788014
rs115937023
rs67735550
rs788012
rs13014186
rs68062151
rs788011
rs788010
rs73050839
rs788009
rs788008
rs111236758
rs2565165
rs788007
rs788005
rs2564380
rs2565158
rs2565157
rs2565156
rs2565155
rs2564379
rs3097383
rs2043019
rs2043018
rs115940031
rs55725278
rs11904247
rs149897605
rs787980
rs787979
rs11888760
rs7603828
rs150345524
rs55775495
rs55932263
rs787977
rs56088884
rs787975
rs148671388
rs59757315
rs17471567
rs78516934
rs4685
rs72912891
rs3115366
rs2333852
rs115171667
rs74265000
rs35572702
rs2564389
rs3769525
rs3769524
rs56718086
rs72912894
rs76399200
rs16865262
rs12621129
rs788018
rs75406274
rs140804989
rs75537447
rs112865313
rs77132083
rs12151726
rs12151767
rs80144901
rs35157131
rs6710530
rs55658871
rs3097384
rs13003547
rs788022
rs699318
rs699319
rs788023
rs2565161
rs2565160
rs2244271
rs58020244
rs3849361
rs11683572
rs183780292
rs788021
rs141983683
rs7589336
rs80353059
rs76204729
rs16865650
rs16865677
rs187020311
rs6434927
rs6434928
rs35278203
rs2564372
rs3849362
rs79956080
rs2565154
rs2564383
rs147365877
rs60617652
rs139775045
rs7567279
rs72914938
rs2914983
rs62281265
rs787982
rs74265506
rs11902195
rs3731570
rs188059083
rs185192838
rs16865976
rs116717703
rs787990
rs787991
rs3754822
rs934186
rs55766949
rs112612936
rs116007059
rs74563484
rs111374768
rs79208422
rs56329986
rs192872108
rs78572740
rs11070
rs66730758
rs11883902
rs186351202
rs78506248
rs787983
rs148670314
rs805495
rs6745660
rs41265955
rs41265957
rs788016
rs2565163
rs11682567
rs11676748
rs141286850
rs2564384
rs72914954
rs75268808
rs2605041
rs7585486
rs2340690
rs2340689
rs8539
rs17730989
rs2605039
rs1050347
rs13165
rs1116734
rs2305560
rs6434930
rs150001231
rs13386066
rs112533070
rs6760600
rs71422655
rs35621767
rs7605813
rs13429666
rs7577835
rs7590697
rs76341431
rs75909202
rs10187815
rs144222449
rs111863751
rs192174119
rs184013047
rs67657812
rs55729852
rs55813500
rs74761182
rs80201363
rs187493347
rs78130305
rs7580864
rs150261359
rs7601800
rs111811916
rs7590010
rs72914969
rs6713113
rs187407226
rs56067932
rs3792160
rs3792159
rs13030448
rs10931784
rs151240533
rs3792158
rs74476766
rs11899288
rs11678929
rs7568250
rs11680291
rs111968577
rs147603323
rs113825726
rs13418032
rs74439796
rs57602436
rs139293892
rs187059232
rs1563340
rs13727
rs3792157
rs77185746
rs58837777
rs17787829
rs74885211
rs77009671
rs111474510
rs78133005
rs79207930
rs112267744
rs77150893
rs190039806
rs4589750
rs139221689
rs6434933
rs79776019
rs187038117
rs189577861
rs68022726
rs67580728
rs145989175
rs11891750
rs11694913
rs7582536
rs6434934
rs114883263
rs74563586
rs2340688
rs140302188
rs141905926
rs140518394
rs11899920
rs114751842
rs6715105
rs6757364
rs10172961
rs74265509
rs13414170
rs111736188
rs565399939
rs7564917
rs77615390
rs57046332
rs77357334
rs62277864
rs113990162
rs113964240
rs116611249
rs2340687
rs10198804
rs10178946
rs115729683
rs17731449
rs11900232
rs11685247
rs115174917
rs78002594
rs13411968
rs193096190
rs77353793
rs6719483
rs6723768
rs143851124
rs75505984
rs2124317
rs4389332
rs1455653
rs6719729
rs115595558
rs72916912
rs148319388
rs115070800
rs115899896
rs2045245
rs116694274
rs1961558
rs4435447
rs34139878
rs59341299
rs55642934
rs55852341
rs72916919
rs1902248
rs1902247
rs1902246
rs6728904
rs13396312
rs56858593
rs74265511
rs3828317
rs59938443
rs970552
rs970551
rs62277866
rs71422661
rs1979239
rs74965164
rs144930737
rs2045244
rs2045242
rs7588831
rs80172713
rs10497806
rs16866940
rs16866970
rs10166328
rs13413470
rs16866980
rs7564924
rs10196961
rs77773624
rs11690491
rs116121900
rs11690844
rs1598469
rs10203581
rs13427590
rs79745588
rs7603283
rs7580003
rs6733834
rs76413582
rs55656916
rs60582020
rs10931787
rs1902249
rs4491721
rs16867018
rs13000656
rs13404366
rs13429970
rs78198610
rs67492914
rs79845692
rs58576043
rs6737060
rs6708239
rs78912234
rs6741205
rs6741314
rs13394214
rs11690163
rs61155920
rs58621102
rs7601762
rs76637837
rs6757852
rs6757669
rs10931788
rs114650254
rs9967823
rs77946222
rs6719832
rs6748788
rs7600862
rs7603839
rs4286272
rs75415672
rs75619425
rs139467751
rs76481887
rs77812118
rs4850436
rs114069987
rs34632716
rs7595819
rs113300136
rs4422151
rs34283305
rs111951556
rs78872368
rs7340470
rs13018267
rs75946628
rs114438468
rs10460393
rs10460394
rs75061561
rs115270030
rs12622674
rs143117070
rs2341510
rs6743671
rs6760078
rs6731886
rs77218291
rs13034353
rs57340905
rs79748557
rs11687698
rs4850437
rs7592344
rs10931791
rs79381203
rs6751690
rs4850807
rs72916982
rs4850808
rs7583917
rs7584475
rs10931793
rs72916987
rs13015772
rs72916989
rs140798442
rs80178661
rs13029495
rs4850438
rs138275192
rs4850809
rs16823148
rs2037590
rs10497807
rs12472359
rs700638
rs700640
rs146827073
rs1065952
rs700641
rs700642
rs700643
rs16823385
rs73054808
rs13012441
rs77032596
rs16823400
rs190038408
rs700645
rs77706948
rs700646
rs73054811
rs770666
rs700647
rs111340803
rs113769655
rs12995877
rs770667
rs1065953
rs150985004
rs1065954
rs1065955
rs7571255
rs1065956
rs1065957
rs181556835
rs6757887
rs79357738
rs2293255
rs13425988
rs700648
rs700649
rs73054817
rs700650
rs77620323
rs771013
rs73054819
rs143044311
rs1065949
rs1068682
rs73054822
rs185644443
rs7587716
rs700651
rs55691911
rs62277884
rs73054825
rs700653
rs55849156
rs77952266
rs77785057
rs72918813
rs700654
rs700655
rs72918816
rs114642691
rs1851779
rs73054827
rs771018
rs77029420
rs74846014
rs59617443
rs700656
rs700657
rs148589084
rs700658
rs1523971
rs75373125
rs75312803
rs115832204
rs700659
rs57990618
rs771017
rs700660
rs116749881
rs115250244
rs76160747
rs771016
rs75523979
rs6742343
rs77803264
rs771015
rs700662
rs78835808
rs140084890
rs770659
rs770658
rs700663
rs115654806
rs700664
rs73054839
rs700665
rs700666
rs60079260
rs770657
rs148507744
rs1030796
rs145206003
rs16824264
rs771005
rs700667
rs148159218
rs16824376
rs700669
rs996427
rs700670
rs696814
rs696815
rs72918832
rs700671
rs72918835
rs771010
rs771009
rs4550664
rs700672
rs72918839
rs700673
rs72918841
rs700674
rs141718753
rs150568976
rs113485223
rs112785463
rs111243979
rs144736983
rs700675
rs73054867
rs145590062
rs700677
rs72918847
rs137958194
rs2574832
rs700678
rs700679
rs3851979
rs143964780
rs147300478
rs700680
rs16824631
rs145407459
rs700681
rs6760338
rs700682
rs700683
rs700684
rs6707521
rs700685
rs115886992
rs7604700
rs1435569
rs35817167
rs700686
rs700687
rs1968488
rs17732991
rs696817
rs700688
rs6734561
rs140425554
rs770661
rs145120200
rs700689
rs2164327
rs700690
rs139785340
rs700691
rs700692
rs770662
rs143997055
rs700693
rs1436131
rs1435570
rs138164636
rs6753450
rs34608683
rs72920799
rs10192466
rs35080174
rs140543353
rs11899188
rs16825181
rs16825188
rs114329169
rs10048735
rs4850812
rs9288280
rs9288281
rs139802156
rs79921925
rs1369511
rs77722976
rs57862683
rs1435567
rs734037
rs13395030
rs73054898
rs151246714
rs2060488
rs12995647
rs2060489
rs150683494
rs7561950
rs74652956
rs6742782
rs6734096
rs6434942
rs2043545
rs1865586
rs17669941
rs6734781
rs34829596
rs6735214
rs6718039
rs6434943
rs1435568
rs6729473
rs17670102
rs73056811
rs1369512
rs6760891
rs6706937
rs7572123
rs73056823
rs73056824
rs10211202
rs184070336
rs77727917
rs4850813
rs10931794
rs2341778
rs13011918
rs1401093
rs1401094
rs1401095
rs79799715
rs938929
rs57437055
rs1589162
rs13026569
rs73056840
rs76450397
rs4850815
rs12619300
rs12995110
rs4850816
rs1401091
rs17733603
rs1401092
rs72926534
rs16825786
rs4850817
rs7557203
rs11692344
rs72926537
rs6434945
rs6434946
rs1464211
rs1607375
rs1607374
rs1607373
rs4369854
rs73056856
rs2880389
rs73056859
rs17670316
rs74993302
rs1983359
rs16825917
rs11887138
rs10207433
rs11679040
rs1518367
rs1105078
rs1401090
rs1518366
rs1914690
rs1518365
rs1878732
rs1518364
rs1518363
rs60484833
rs1518361
rs10189897
rs1464209
rs1518360
rs11890137
rs73056877
rs35730302
rs78720382
rs4410288
rs115520202
rs28482067
rs55696134
rs58224025
rs73056880
rs1401096
rs73056883
rs13408411
rs61435657
rs10497809
rs79400312
rs1850634
rs1607376
rs115253974
rs1850631
rs1850633
rs79680776
rs73056890
rs6434948
rs62277895
rs6752458
rs10169453
rs10204166
rs1356542
rs74716685
rs7581202
rs7426250
rs76416015
rs7558450
rs11675025
rs1518368
rs10931796
rs10931797
rs7571545
rs79225337
rs7571869
rs7587043
rs76662825
rs7587598
rs59007763
rs61184128
rs16826320
rs13394871
rs6726506
rs1518359
rs184580475
rs35293068
rs2139050
rs11891555
rs6736825
rs17790682
rs59553483
rs6434949
rs146998415
rs4595967
rs148392103
rs73058813
rs6724526
rs10177758
rs1518369
rs1866664
rs893808
rs736367
rs140305549
rs73058818
rs73058820
rs79508374
rs73058821
rs75877538
rs72928581
rs1961425
rs7579905
rs1976772
rs55678164
rs6434950
rs73058829
rs74935794
rs1440088
rs1440087
rs73058832
rs73058834
rs78730649
rs7582715
rs2165237
rs1595825
rs56765024
rs116052599
rs61605589
rs1304164
rs1304165
rs6748683
rs1440090
rs62277902
rs1440091
rs59441945
rs62277903
rs976179
rs976180
rs1318867
rs1813106
rs1025549
rs1016883
rs2164070
rs1836234
rs11681663
rs112922254
rs34692727
rs7585709
rs7559096
rs11683222
rs111286926
rs73058854
rs12693829
rs111540926
rs113416612
rs145616673
rs111755439
rs114163343
rs2139049
rs11689393
rs140609298
rs145735729
rs112001680
rs116165148
rs144585574
rs2342557
rs1978888
rs1978889
rs73058864
rs2196171
rs2196172
rs58111212
rs7592556
rs73058867
rs1595823
rs7573687
rs10207232
rs16826740
rs10196612
rs35801426
rs79490184
rs74484541
rs10184395
rs10184227
rs73058876
rs73058878
rs16826791
rs115409591
rs75163179
rs34997942
rs10497810
rs149841561
rs59990242
rs10166845
rs73058883
rs1992313
rs6738825
rs58409972
rs16826872
rs16826873
rs6715070
rs1541953
rs17520121
rs190572150
rs11889326
rs1583792
rs1371663
rs1579695
rs17671147
rs1147169
rs10190226
rs16826895
rs962210
rs10497811
rs1371664
rs2196176
rs2196175
rs2196174
rs12329164
rs892514
rs892513
rs892512
rs1440086
rs10206714
rs9712275
rs882954
rs77497772
rs745899
rs73061068
rs73061069
rs5007118
rs41468149
rs67031482
rs10497812
rs67748055
rs149438775
rs6732517
rs6732340
rs4850441
rs10497813
rs71422667
rs78009451
rs2164071
rs2117339
rs7420608
rs72930426
rs11895260
rs58172089
rs57265854
rs6752760
rs57603546
rs11903129
rs2342558
rs13382697
rs1837495
rs11679484
rs35035575
rs35563720
rs7600269
rs191464417
rs16827267
rs1866665
rs35062652
rs11889006
rs6434953
rs6434954
rs7572733
rs7573001
rs7587251
rs62277906
rs140533068
rs11690149
rs11690205
rs6745726
rs10202569
rs17791296
rs1368989
rs12105927
rs78491844
rs6752454
rs148021312
rs7590828
rs77410633
rs140383330
rs1866666
rs9973400
rs1371665
rs1036333
rs150368047
rs2164068
rs6716898
rs4549082
rs4417706
rs1440089
rs16827465
rs2053394
rs6434955
rs113185553
rs2228135
rs1064213
rs77954206
rs2033570
rs2033569
rs3213867
rs11684176
rs7588399
rs4850819
rs10931799
rs12612977
rs73063012
rs12473467
rs12613073
rs10931800
rs10200463
rs10200317
rs3755330
rs73063015
rs3755331
rs3755332
rs3755333
rs6730643
rs62277907
rs16827593
rs1440084
rs188341972
rs1946645
rs111640201
rs10497814
rs3771359
rs3771360
rs7595412
rs10497815
rs3771361
rs3771362
rs7572854
rs7599640
rs1036334
rs1036335
rs1036336
rs2009631
rs12476465
rs986534
rs2880366
rs7570678
rs3732231
rs3732232
rs73063024
rs1371657
rs58133589
rs12693831
rs7564543
rs13397026
rs1304358
rs1304359
rs13416439
rs2859982
rs71422670
rs78341676
rs3771365
rs78262081
rs892515
rs11681576
rs1808850
rs1371661
rs7603309
rs62277908
rs73063028
rs144068719
rs17792650
rs4850820
rs139461155
rs62277909
rs10180112
rs145837005
rs72914778
rs72914779
rs62277910
rs142785806
rs145523332
rs12472100
rs7606075
rs11884454
rs139575172
rs73063036
rs7557783
rs6434956
rs988583
rs10173738
rs73063038
rs62277912
rs77278811
rs989056
rs148239653
rs13408403
rs13420295
rs113509424
rs62277914
rs111766101
rs62277915
rs6758876
rs62277916
rs11884188
rs73063048
rs4850821
rs4850822
rs116829283
rs3771367
rs3821245
rs2164069
rs1821430
rs140131990
rs3771368
rs3771369
rs59422969
rs10168721
rs58701836
rs79408605
rs73063056
rs17672607
rs77359772
rs16827916
rs11674075
rs16827918
rs3771370
rs111266076
rs1978890
rs73063062
rs72914797
rs13018895
rs13019036
rs72914798
rs60143902
rs73063063
rs56000158
rs11896429
rs73063065
rs73063067
rs4850823
rs4546004
rs11894016
rs114190944
rs116458439
rs112749142
rs111779203
rs60589470
rs73065036
rs73065037
rs2077716
rs714644
rs11682543
rs13031577
rs13033079
rs6730300
rs149153344
rs112749244
rs60675737
rs73065040
rs7557457
rs992603
rs62277919
rs111304073
rs116144274
rs72917014
rs4038716
rs72917017
rs41362947
rs1434288
rs1434289
rs77075612
rs72917021
rs13008284
rs72917023
rs12476075
rs73065047
rs57718522
rs13036106
rs1368990
rs11673929
rs10204645
rs10210770
rs1119850
rs75488195
rs146109522
rs1836235
rs9789590
rs9789480
rs1434293
rs112026627
rs6434957
rs6735486
rs75402199
rs13011057
rs62277921
rs3796096
rs2033568
rs4850827
rs4850828
rs80123378
rs12693833
rs115694860
rs13024730
rs17793153
rs6753440
rs62277922
rs10186484
rs1869986
rs1869985
rs6742863
rs187876696
rs192914971
rs80242550
rs3937566
rs62277923
rs62277924
rs1962948
rs1020706
rs7598724
rs13003229
rs114596790
rs115626769
rs13416501
rs72919013
rs62277927
rs139119965
rs6434958
rs10202461
rs13423519
rs62277928
rs1840753
rs62277929
rs7590253
rs139052832
rs62277931
rs1982523
rs4332920
rs142155980
rs112919108
rs111881455
rs28814901
rs10931801
rs10931802
rs141830668
rs138123890
rs142701669
rs62277932
rs10931803
rs116681606
rs112856592
rs4352224
rs6724940
rs113927594
rs6753681
rs76518638
rs112046326
rs62277934
rs147127604
rs111356503
rs62277935
rs62277936
rs13429991
rs62277938
rs4850445
rs62277939
rs62277940
rs62277941
rs7590376
rs62277942
rs55962806
rs10183584
rs72919027
rs10171402
rs72919028
rs1456549
rs4850446
rs62277944
rs4850831
rs2342753
rs4850447
rs2342754
rs16828551
rs13387954
rs10170042
rs62277945
rs72919041
rs10189295
rs56908267
rs12468657
rs62277946
rs12616750
rs1598658
rs1598659
rs140025888
rs1598660
rs1598661
rs11684447
rs13406890
rs7562390
rs148721062
rs10199534
rs10189034
rs4355105
rs113061159
rs12693835
rs2342756
rs62277947
rs1379018
rs11682345
rs1563493
rs11682314
rs11693571
rs4850448
rs1456566
rs1456567
rs1456568
rs1456569
rs4850833
rs13408740
rs1350208
rs6746027
rs6746165
rs9973739
rs1840755
rs1840754
rs1456565
rs112050805
rs72929131
rs2342757
rs80175729
rs989389
rs9973838
rs17799440
rs72929135
rs7580105
rs115982400
rs79931442
rs11886912
rs17737578
rs10175677
rs17799603
rs4142827
rs13397852
rs13411216
rs62277949
rs12328457
rs10181932
rs139247310
rs62277950
rs1598662
rs72929153
rs13404374
rs13404550
rs13404733
rs9808268
rs9807926
rs72929156
rs9808273
rs12327913
rs7559059
rs1531180
rs115807470
rs72914207
rs1471087
rs139152977
rs72914212
rs76894395
rs12693836
rs12693837
rs7570420
rs2342758
rs2342759
rs1456564
rs57300247
rs1471086
rs41499250
rs12476496
rs62277953
rs1563494
rs6747771
rs78620897
rs62277954
rs7581379
rs1456563
rs11674810
rs1456562
rs12052400
rs16828901
rs4850835
rs6722426
rs113127395
rs6740471
rs12052428
rs7589892
rs114039853
rs72914228
rs6434961
rs1471085
rs7595176
rs6761616
rs35948376
rs13018037
rs10931806
rs1350205
rs1154707
rs60564466
rs73981824
rs980469
rs1456560
rs1456559
rs6434962
rs7593715
rs77717026
rs4850836
rs1456558
rs1456557
rs114773453
rs1456556
rs77281498
rs6434963
rs6720158
rs10178814
rs78536575
rs6752643
rs57545393
rs6724005
rs28594733
rs7578186
rs7578434
rs73981828
rs73981829
rs140419036
rs76951243
rs16829173
rs1456555
rs111967766
rs17466322
rs28555481
rs6434964
rs6708256
rs6434965
rs66461917
rs7577056
rs73981834
rs79091573
rs4850837
rs75837594
rs80230629
rs16829186
rs76442402
rs6716015
rs79473771
rs73052016
rs12471104
rs28635201
rs13432262
rs78813195
rs75015980
rs1121061
rs1456554
rs1456553
rs1456552
rs1456551
rs6742963
rs74789529
rs3977
rs79590053
rs74742847
rs76181694
rs148417053
rs78997197
rs76554050
rs16829347
rs73981859
rs77340241
rs58485748
rs867157
rs112207995
rs1379020
rs16829357
rs7594913
rs7581383
rs7595146
rs7581305
rs7584426
rs114647731
rs116704367
rs4850838
rs78228695
rs75935069
rs74848119
rs12613047
rs143274908
rs1029641
rs60172638
rs917315
rs917314
rs1456550
rs7591713
rs150511707
rs11896361
rs1869987
rs116206445
rs6718626
rs6736568
rs1811213
rs6750007
rs72914246
rs78624537
rs28394780
rs10191739
rs1012043
rs4850839
rs13025018
rs10195654
rs62279261
rs758066
rs114056772
rs2880491
rs78440420
rs145546508
rs6721101
rs13393194
rs72914259
rs17466455
rs12471228
rs1456572
rs721288
rs6743525
rs6757027
rs7579474
rs12469066
rs113654354
rs116339403
rs1456571
rs1379021
rs79632946
rs149079955
rs57360414
rs73052052
rs73052054
rs758065
rs758064
rs758063
rs72914270
rs7605003
rs1456570
rs72914271
rs7566235
rs79122654
rs7578662
rs62279263
rs13035302
rs2058054
rs2058053
rs13423739
rs1037663
rs2159001
rs58709446
rs78045851
rs13413933
rs74643157
rs2159000
rs2190650
rs147585519
rs13395526
rs79172118
rs145131099
rs12996222
rs13387391
rs13399458
rs13387754
rs150114307
rs11893616
rs11888811
rs11904531
rs13409769
rs13410086
rs13398206
rs12991989
rs13398693
rs78912549
rs75654507
rs13413265
rs7596627
rs7570260
rs4998599
rs4850841
rs149728400
rs79458069
rs13033405
rs10931809
rs13387359
rs62279268
rs62279269
rs16829794
rs2529672
rs79607188
rs16829800
rs2529671
rs7575825
rs187533757
rs2529670
rs2529669
rs917312
rs62279272
rs10174677
rs2727766
rs76705516
rs12466968
rs2529666
rs997467
rs2529664
rs13022622
rs2429092
rs2529663
rs80281577
rs2727783
rs2529662
rs7589954
rs77869759
rs2467046
rs75062281
rs78365469
rs2727767
rs12999347
rs995933
rs2429091
rs2529658
rs75069534
rs73981745
rs116165989
rs10190880
rs2529657
rs147995557
rs4850842
rs13421040
rs2467044
rs2429090
rs13014560
rs10186715
rs78784325
rs116245619
rs10490082
rs72916188
rs114902211
rs2727765
rs2429100
rs7602849
```
