## Supplementary material for "Characterization of shared and ancestry-specific signals driving complex traits using multi-ancestry fine-mapping": s2.afreq

```
#CHROM	ID	REF	ALT	ALT_FREQS	OBS_CT
2	rs75766689	G	A	0.102183	1008
2	rs185075085	C	T	0.00595238	1008
2	rs138622482	T	G	0.0188492	1008
2	rs141632729	G	C	0.0188492	1008
2	rs79863163	A	G	0.0188492	1008
2	rs10211384	C	G	0.922619	1008
2	rs142604974	A	G	0.0188492	1008
2	rs6740630	A	C	0.975198	1008
2	rs151019171	G	A	0.0188492	1008
2	rs16859494	A	G	0.0525794	1008
2	rs12693801	C	T	0.97619	1008
2	rs368347813	G	A	0.0198413	1008
2	rs113845611	G	A	0.0208333	1008
2	rs190969151	G	A	0.0257937	1008
2	rs547640730	T	C	0.0198413	1008
2	rs10182318	T	C	0.97619	1008
2	rs61433904	G	A	0.0337302	1008
2	rs4241192	G	T	0.97619	1008
2	rs143861993	A	G	0.0198413	1008
2	rs189635145	A	T	0.0367063	1008
2	rs11693566	A	G	0.969246	1008
2	rs10931765	T	C	0.853175	1008
2	rs58676838	A	G	0.116071	1008
2	rs16859560	G	T	0.116071	1008
2	rs6749960	T	C	0.116071	1008
2	rs6735635	G	A	0.116071	1008
2	rs10497797	C	T	0.0277778	1008
2	rs4278949	A	G	0.116071	1008
2	rs146239684	A	G	0.0277778	1008
2	rs113553166	G	A	0.116071	1008
2	rs10931766	A	C	0.0277778	1008
2	rs12233058	G	A	0.0277778	1008
2	rs1550240	G	T	0.969246	1008
2	rs145661861	A	G	0.0208333	1008
2	rs78012089	A	G	0.116071	1008
2	rs1837134	C	T	0.825397	1008
2	rs12693802	A	C	0.825397	1008
2	rs7579398	A	G	0.969246	1008
2	rs139473508	T	C	0.0287698	1008
2	rs78891479	T	C	0.0178571	1008
2	rs77090656	G	A	0.0297619	1008
2	rs151298767	C	G	0.0277778	1008
2	rs6434889	C	T	0.84623	1008
2	rs2053259	G	T	0.123016	1008
2	rs6434890	G	T	0.84623	1008
2	rs2053260	T	C	0.123016	1008
2	rs143684839	G	A	0.0287698	1008
2	rs2376186	A	G	0.84623	1008
2	rs138186928	T	C	0.123016	1008
2	rs74264969	C	T	0.123016	1008
2	rs149271436	G	C	0.0277778	1008
2	rs1025694	G	C	0.84623	1008
2	rs6756895	C	T	0.84623	1008
2	rs6434891	T	A	0.84623	1008
2	rs117551540	C	T	0.0188492	1008
2	rs10931767	G	A	0.835317	1008
2	rs12617661	A	C	0.808532	1008
2	rs2376187	C	T	0.133929	1008
2	rs2376188	T	C	0.137897	1008
2	rs151247250	C	A	0.014881	1008
2	rs150013933	T	G	0.0188492	1008
2	rs145233370	G	T	0.0257937	1008
2	rs6740139	A	T	0.821429	1008
2	rs10194142	A	G	0.997024	1008
2	rs10194335	A	T	0.821429	1008
2	rs13013214	C	A	0.822421	1008
2	rs6434894	G	A	0.822421	1008
2	rs75205424	T	C	0.014881	1008
2	rs112382228	C	T	0.0138889	1008
2	rs78049377	G	A	0.146825	1008
2	rs138630167	G	A	0.0138889	1008
2	rs4850736	A	C	0.143849	1008
2	rs142453257	T	C	0.031746	1008
2	rs72920897	A	G	0.0138889	1008
2	rs6714155	C	T	0.143849	1008
2	rs6742587	A	C	0.143849	1008
2	rs117898000	A	C	0.0257937	1008
2	rs6750551	A	G	0.99504	1008
2	rs117481845	A	G	0.0257937	1008
2	rs79200666	T	C	0.00297619	1008
2	rs4850738	T	A	0.143849	1008
2	rs116767088	C	T	0.00198413	1008
2	rs148178948	G	A	0.014881	1008
2	rs6434895	A	G	0.164683	1008
2	rs80026787	A	G	0.0357143	1008
2	rs75804907	C	A	0.0337302	1008
2	rs117946116	C	T	0.0337302	1008
2	rs3901037	G	A	0.827381	1008
2	rs76761050	C	A	0.0178571	1008
2	rs117237555	T	C	0.0376984	1008
2	rs2376100	T	C	0.136905	1008
2	rs116855130	G	A	0.0337302	1008
2	rs6734285	G	A	0.138889	1008
2	rs6434896	C	T	0.827381	1008
2	rs35812339	C	T	0.136905	1008
2	rs2889288	G	C	0.137897	1008
2	rs7591162	G	A	0.827381	1008
2	rs6749795	C	T	0.827381	1008
2	rs58719755	G	A	0.137897	1008
2	rs112098108	C	T	0.0337302	1008
2	rs10206667	T	C	0.138889	1008
2	rs4524134	T	C	0.827381	1008
2	rs72491064	A	C	0.136905	1008
2	rs142056452	C	G	0.0337302	1008
2	rs72922625	T	C	0.170635	1008
2	rs6735887	A	G	0.828373	1008
2	rs13035678	G	A	0.827381	1008
2	rs117681040	T	C	0.0337302	1008
2	rs75274153	C	T	0.0337302	1008
2	rs16860088	A	G	0.0992063	1008
2	rs80104968	C	G	0.102183	1008
2	rs78934236	A	T	0.0347222	1008
2	rs16860099	T	C	0.173611	1008
2	rs11888210	T	C	0.173611	1008
2	rs16860103	T	A	0.173611	1008
2	rs72922638	T	C	0.173611	1008
2	rs141282329	C	G	0.0267857	1008
2	rs74438465	T	C	0.0347222	1008
2	rs77106173	C	T	0.0347222	1008
2	rs77773923	A	G	0.0347222	1008
2	rs2256931	A	G	0.825397	1008
2	rs2290094	C	G	0.0347222	1008
2	rs13003938	G	A	0.825397	1008
2	rs75154015	G	A	0.0347222	1008
2	rs715185	T	C	0.828373	1008
2	rs79299388	A	G	0.0347222	1008
2	rs117152747	T	C	0.0664683	1008
2	rs10931768	C	T	0.793651	1008
2	rs76868428	C	T	0.0396825	1008
2	rs1036542	T	C	0.958333	1008
2	rs2376207	C	T	0.809524	1008
2	rs1469963	A	C	0.959325	1008
2	rs1437867	G	C	0.968254	1008
2	rs7595528	G	C	0.797619	1008
2	rs144372591	A	G	0.0297619	1008
2	rs148723416	T	C	0.0297619	1008
2	rs111744640	G	A	0.151786	1008
2	rs2376209	T	C	0.968254	1008
2	rs2290093	C	T	0.0297619	1008
2	rs1966703	C	T	0.96627	1008
2	rs117392805	T	C	0.0297619	1008
2	rs2305251	C	T	0.151786	1008
2	rs2376210	T	A	0.96131	1008
2	rs12478175	T	A	0.960317	1008
2	rs6757462	G	C	0.969246	1008
2	rs76756610	G	A	0.0248016	1008
2	rs2376211	A	G	0.814484	1008
2	rs4850743	C	T	0.151786	1008
2	rs118105536	T	A	0.100198	1008
2	rs116853039	T	C	0.0297619	1008
2	rs6706307	T	C	0.969246	1008
2	rs13005801	G	C	0.815476	1008
2	rs73066855	T	C	0.0297619	1008
2	rs13425253	G	A	0.152778	1008
2	rs77637393	G	T	0.0297619	1008
2	rs4850745	C	T	0.152778	1008
2	rs13027173	G	A	0.80754	1008
2	rs4850407	G	A	0.15377	1008
2	rs117027544	C	T	0.0575397	1008
2	rs6730027	T	C	0.960317	1008
2	rs7584406	T	A	0.962302	1008
2	rs62185246	T	C	0.151786	1008
2	rs11894702	T	G	0.970238	1008
2	rs116943978	C	T	0.0367063	1008
2	rs140567258	T	C	0.0119048	1008
2	rs7561281	C	A	0.960317	1008
2	rs7561423	C	T	0.962302	1008
2	rs7575641	T	A	0.960317	1008
2	rs4241193	A	C	0.962302	1008
2	rs10497802	G	T	0.155754	1008
2	rs79322940	T	C	0.0198413	1008
2	rs4850747	A	G	0.15377	1008
2	rs12470435	T	C	0.970238	1008
2	rs147722448	C	T	0.0277778	1008
2	rs146910989	C	T	0.0912698	1008
2	rs62185247	T	C	0.15377	1008
2	rs6730564	G	T	0.970238	1008
2	rs13000710	T	G	0.970238	1008
2	rs78588598	A	G	0.141865	1008
2	rs148687576	A	T	0.0267857	1008
2	rs730200	T	A	0.15377	1008
2	rs13015419	T	C	0.970238	1008
2	rs10427280	C	T	0.814484	1008
2	rs10427282	G	A	0.968254	1008
2	rs62185248	C	T	0.15377	1008
2	rs2376212	T	C	0.970238	1008
2	rs62185249	G	A	0.15377	1008
2	rs117127880	T	C	0.0208333	1008
2	rs76027295	T	C	0.0119048	1008
2	rs76685778	C	A	0.137897	1008
2	rs6732830	C	T	0.960317	1008
2	rs4850408	A	T	0.963294	1008
2	rs143576851	T	A	0.0357143	1008
2	rs117759841	G	A	0.0277778	1008
2	rs13426748	A	G	0.160714	1008
2	rs189237162	G	A	0.0218254	1008
2	rs16860886	T	C	0.160714	1008
2	rs16860887	A	C	0.160714	1008
2	rs75685612	T	C	0.0634921	1008
2	rs62279176	C	T	0.15377	1008
2	rs11690931	A	G	0.814484	1008
2	rs118127620	C	T	0.0357143	1008
2	rs62279177	T	A	0.15377	1008
2	rs555656913	T	G	0.0357143	1008
2	rs117379364	A	G	0.0357143	1008
2	rs16860949	C	T	0.191468	1008
2	rs58060083	C	A	0.155754	1008
2	rs189978321	G	A	0.0277778	1008
2	rs62279181	G	A	0.15377	1008
2	rs62279182	A	G	0.154762	1008
2	rs62279183	C	T	0.154762	1008
2	rs4850749	C	T	0.124008	1008
2	rs12990099	T	G	0.85119	1008
2	rs12693804	A	T	0.864087	1008
2	rs13013812	C	G	0.85119	1008
2	rs13019481	C	A	0.864087	1008
2	rs186297242	G	T	0.0119048	1008
2	rs12997637	T	G	0.85119	1008
2	rs62279184	C	T	0.133929	1008
2	rs80286679	C	T	0.132937	1008
2	rs6434900	C	A	0.666667	1008
2	rs4850750	T	A	0.133929	1008
2	rs148446289	T	C	0.0119048	1008
2	rs6434901	A	C	0.864087	1008
2	rs62279185	G	A	0.133929	1008
2	rs151004020	A	T	0.0267857	1008
2	rs12467178	A	G	0.133929	1008
2	rs7582411	T	C	0.864087	1008
2	rs145309582	C	T	0.0119048	1008
2	rs4277542	G	A	0.864087	1008
2	rs10931769	T	G	0.133929	1008
2	rs117561426	C	T	0.0119048	1008
2	rs7575709	C	A	0.849206	1008
2	rs7575813	C	T	0.865079	1008
2	rs4850751	C	T	0.867063	1008
2	rs4850409	T	C	0.867063	1008
2	rs149926538	T	C	0.0138889	1008
2	rs10175453	T	C	0.867063	1008
2	rs7601193	T	G	0.867063	1008
2	rs150243868	G	A	0.0138889	1008
2	rs141865374	G	C	0.0386905	1008
2	rs62279187	G	T	0.130952	1008
2	rs4850410	C	T	0.867063	1008
2	rs62279188	C	T	0.130952	1008
2	rs1437872	A	G	0.867063	1008
2	rs181820235	T	C	0.0138889	1008
2	rs72924642	C	T	0.130952	1008
2	rs11674298	G	A	0.867063	1008
2	rs185298229	C	A	0.0138889	1008
2	rs117019734	G	A	0.0138889	1008
2	rs78033464	G	A	0.030754	1008
2	rs6755622	T	C	0.867063	1008
2	rs72924648	A	G	0.131944	1008
2	rs117887425	G	A	0.0208333	1008
2	rs6748296	C	T	0.867063	1008
2	rs4372926	G	A	0.852183	1008
2	rs116854915	T	C	0.0138889	1008
2	rs4850752	C	A	0.867063	1008
2	rs4850753	C	T	0.852183	1008
2	rs146284046	G	A	0.157738	1008
2	rs4850754	G	A	0.85119	1008
2	rs4850755	C	T	0.866071	1008
2	rs189742453	A	G	0.0138889	1008
2	rs4410311	A	G	0.866071	1008
2	rs186305081	G	A	0.0138889	1008
2	rs4295027	C	T	0.865079	1008
2	rs183593988	C	T	0.0525794	1008
2	rs62279191	C	G	0.130952	1008
2	rs140432865	A	G	0.0525794	1008
2	rs149539971	C	T	0.130952	1008
2	rs144110579	C	G	0.00198413	1008
2	rs9712211	A	C	0.866071	1008
2	rs182891067	A	G	0.0138889	1008
2	rs62279193	C	T	0.130952	1008
2	rs79814218	A	G	0.0952381	1008
2	rs75165901	C	G	0.130952	1008
2	rs62279194	C	T	0.130952	1008
2	rs139410021	G	A	0.0228175	1008
2	rs4850414	C	T	0.866071	1008
2	rs145752845	T	A	0.0138889	1008
2	rs151183012	C	T	0.0396825	1008
2	rs76643370	A	T	0.0515873	1008
2	rs62279195	T	C	0.144841	1008
2	rs10931771	C	T	0.145833	1008
2	rs1437866	A	G	0.852183	1008
2	rs62279196	G	A	0.130952	1008
2	rs35808940	G	A	0.130952	1008
2	rs12478675	T	G	0.130952	1008
2	rs4850415	C	T	0.852183	1008
2	rs4850416	C	T	0.981151	1008
2	rs151286175	A	C	0.0138889	1008
2	rs118131257	C	G	0.0138889	1008
2	rs58682267	A	G	0.132937	1008
2	rs17386201	G	A	0.132937	1008
2	rs12464023	C	T	0.132937	1008
2	rs150315634	C	T	0.0138889	1008
2	rs59045310	A	C	0.132937	1008
2	rs12467303	G	A	0.132937	1008
2	rs893401	A	G	0.850198	1008
2	rs143514831	A	G	0.0138889	1008
2	rs4850759	A	G	0.848214	1008
2	rs76193515	C	T	0.130952	1008
2	rs62279205	A	T	0.130952	1008
2	rs62279206	G	C	0.130952	1008
2	rs10205395	A	G	0.852183	1008
2	rs140912367	C	T	0.014881	1008
2	rs138974631	A	G	0.0138889	1008
2	rs6712325	A	G	0.847222	1008
2	rs139586221	G	A	0.0128968	1008
2	rs2289313	G	A	0.849206	1008
2	rs2289312	G	T	0.849206	1008
2	rs148482326	G	C	0.0138889	1008
2	rs144128530	C	T	0.0138889	1008
2	rs57613014	A	C	0.0585317	1008
2	rs62279209	G	A	0.135913	1008
2	rs4387815	C	T	0.984127	1008
2	rs62279210	G	A	0.135913	1008
2	rs78674851	G	A	0.135913	1008
2	rs62279211	T	C	0.135913	1008
2	rs56077856	G	A	0.136905	1008
2	rs60391487	A	C	0.136905	1008
2	rs151094836	G	C	0.0138889	1008
2	rs62279213	T	G	0.137897	1008
2	rs72924689	A	C	0.0376984	1008
2	rs187565243	T	C	0.0138889	1008
2	rs112399247	T	C	0.0188492	1008
2	rs10200320	C	T	0.965278	1008
2	rs10176754	A	G	0.964286	1008
2	rs10165722	T	C	0.986111	1008
2	rs12621335	G	A	0.956349	1008
2	rs12614828	A	G	0.972222	1008
2	rs7559008	C	T	0.986111	1008
2	rs116855843	G	A	0.046627	1008
2	rs4850761	C	T	0.986111	1008
2	rs13413519	C	T	0.0297619	1008
2	rs4241194	G	A	0.956349	1008
2	rs2579405	A	T	0.987103	1008
2	rs2579404	G	C	0.987103	1008
2	rs2579403	T	C	0.986111	1008
2	rs4395261	G	A	0.956349	1008
2	rs4395262	G	A	0.956349	1008
2	rs143031165	T	G	0.0128968	1008
2	rs2697269	G	T	0.986111	1008
2	rs140120240	T	C	0.0128968	1008
2	rs10804080	G	A	0.956349	1008
2	rs2918627	T	A	0.986111	1008
2	rs2950820	A	G	0.987103	1008
2	rs2950821	G	A	0.956349	1008
2	rs143551344	G	A	0.0128968	1008
2	rs146096606	C	A	0.0128968	1008
2	rs4586644	C	T	0.986111	1008
2	rs13008943	C	T	0.953373	1008
2	rs2697270	T	C	0.987103	1008
2	rs2579399	T	G	0.956349	1008
2	rs2697271	G	A	0.956349	1008
2	rs150107345	G	A	0.0128968	1008
2	rs138907499	T	C	0.0128968	1008
2	rs17452754	T	C	0.953373	1008
2	rs2376292	T	A	0.0287698	1008
2	rs2579396	C	T	0.986111	1008
2	rs2697267	G	A	0.987103	1008
2	rs118127710	G	A	0.015873	1008
2	rs2579395	T	C	0.988095	1008
2	rs2579394	G	A	0.956349	1008
2	rs62279220	G	A	0.0297619	1008
2	rs4850763	T	C	0.953373	1008
2	rs2579393	C	A	0.956349	1008
2	rs117949651	C	T	0.0138889	1008
2	rs4850765	T	C	0.956349	1008
2	rs145803248	A	C	0.0128968	1008
2	rs2579392	C	A	0.956349	1008
2	rs192258765	G	C	0.0128968	1008
2	rs2579391	A	G	0.987103	1008
2	rs118075488	G	A	0.014881	1008
2	rs2697263	A	T	0.987103	1008
2	rs2141373	G	A	0.956349	1008
2	rs12471109	C	T	0.956349	1008
2	rs10187660	G	C	0.0297619	1008
2	rs11674756	A	T	0.956349	1008
2	rs10191006	C	A	0.0297619	1008
2	rs117335614	G	A	0.00992063	1008
2	rs142199972	T	C	0.0128968	1008
2	rs3731569	A	G	0.215278	1008
2	rs2579387	C	T	0.986111	1008
2	rs146450575	A	G	0.0168651	1008
2	rs2579386	A	T	0.987103	1008
2	rs143778661	C	T	0.0128968	1008
2	rs117054234	A	T	0.0128968	1008
2	rs10186575	G	A	0.0297619	1008
2	rs2697260	T	C	0.956349	1008
2	rs139157206	T	C	0.0128968	1008
2	rs56413601	A	C	0.00198413	1008
2	rs151320225	T	C	0.0357143	1008
2	rs4850767	T	C	0.956349	1008
2	rs6728379	T	G	0.0297619	1008
2	rs143668843	T	A	0.0128968	1008
2	rs2697257	C	A	0.954365	1008
2	rs185284059	G	A	0.0128968	1008
2	rs2272408	T	C	0.0128968	1008
2	rs2272407	G	A	0.176587	1008
2	rs2249470	G	A	0.986111	1008
2	rs11688574	G	T	0.943452	1008
2	rs193246658	T	C	0.0119048	1008
2	rs184036612	C	G	0.0128968	1008
2	rs190123342	A	G	0.0128968	1008
2	rs62279226	G	A	0.0297619	1008
2	rs2712875	A	G	0.986111	1008
2	rs13406574	T	A	0.030754	1008
2	rs2697254	G	A	0.986111	1008
2	rs2697253	G	A	0.983135	1008
2	rs145720387	G	A	0.0347222	1008
2	rs4850768	G	A	0.955357	1008
2	rs7584832	C	T	0.955357	1008
2	rs1881399	T	C	0.955357	1008
2	rs117835089	C	T	0.0128968	1008
2	rs138761029	T	C	0.0128968	1008
2	rs10497803	G	C	0.955357	1008
2	rs1569154	C	T	0.955357	1008
2	rs1534540	C	T	0.955357	1008
2	rs149957240	G	C	0.0128968	1008
2	rs4850769	G	C	0.955357	1008
2	rs62279228	C	T	0.0297619	1008
2	rs148854436	G	A	0.0128968	1008
2	rs7594879	C	T	0.0267857	1008
2	rs7595352	C	A	0.0267857	1008
2	rs118063719	A	G	0.00992063	1008
2	rs62279229	A	G	0.0257937	1008
2	rs148715390	G	A	0.0128968	1008
2	rs79729834	T	A	0.015873	1008
2	rs1881398	T	G	0.0277778	1008
2	rs4013863	T	A	0.973214	1008
2	rs117543033	G	A	0.0119048	1008
2	rs2697246	C	T	0.0922619	1008
2	rs75312089	C	T	0.0357143	1008
2	rs6718328	G	A	0.0912698	1008
2	rs2697245	C	T	0.874008	1008
2	rs59405902	G	A	0.0892857	1008
2	rs2697244	T	C	0.963294	1008
2	rs1528106	G	A	0.872024	1008
2	rs2697242	C	T	0.872024	1008
2	rs17388217	G	T	0.0912698	1008
2	rs16862851	T	C	0.0912698	1008
2	rs1534463	C	T	0.872024	1008
2	rs6745939	G	A	0.0912698	1008
2	rs2697240	A	G	0.872024	1008
2	rs2697238	A	G	0.872024	1008
2	rs60161827	C	T	0.0912698	1008
2	rs146525680	C	G	0.0357143	1008
2	rs11900623	G	A	0.0912698	1008
2	rs60697753	G	C	0.0912698	1008
2	rs11901946	C	T	0.126984	1008
2	rs7570752	T	C	0.0912698	1008
2	rs6736733	A	T	0.872024	1008
2	rs11887815	T	A	0.0912698	1008
2	rs80270012	T	C	0.0357143	1008
2	rs2697232	C	T	0.872024	1008
2	rs7420789	G	T	0.0912698	1008
2	rs11896142	A	G	0.0912698	1008
2	rs13389482	C	T	0.0357143	1008
2	rs116868483	T	C	0.0357143	1008
2	rs141799678	A	C	0.0228175	1008
2	rs17388610	T	C	0.0902778	1008
2	rs16863000	C	T	0.0922619	1008
2	rs117019911	A	G	0.0357143	1008
2	rs79804207	G	T	0.0575397	1008
2	rs16863002	A	G	0.0922619	1008
2	rs144919480	T	C	0.0357143	1008
2	rs2712895	T	C	0.871032	1008
2	rs143452840	A	G	0.0357143	1008
2	rs10211215	C	A	0.127976	1008
2	rs12466392	C	T	0.871032	1008
2	rs77595792	C	A	0.0595238	1008
2	rs9288272	T	C	0.127976	1008
2	rs10497804	A	G	0.0922619	1008
2	rs117867840	C	T	0.0357143	1008
2	rs2579412	G	A	0.871032	1008
2	rs2579411	T	C	0.127976	1008
2	rs10180332	C	G	0.0357143	1008
2	rs7581683	C	G	0.127976	1008
2	rs7581983	G	C	0.127976	1008
2	rs13403513	C	T	0.127976	1008
2	rs6711427	A	G	0.0922619	1008
2	rs6758791	T	C	0.0922619	1008
2	rs6726315	G	C	0.0922619	1008
2	rs11894584	T	C	0.0922619	1008
2	rs78373972	G	A	0.0357143	1008
2	rs17389141	A	G	0.0922619	1008
2	rs6434915	G	A	0.871032	1008
2	rs113411472	G	A	0.0357143	1008
2	rs2030997	T	C	0.0922619	1008
2	rs146548357	G	C	0.0357143	1008
2	rs1881407	G	C	0.906746	1008
2	rs7591636	G	A	0.87004	1008
2	rs6434916	G	T	0.905754	1008
2	rs117869207	T	A	0.0228175	1008
2	rs6742768	G	A	0.093254	1008
2	rs6757999	T	A	0.905754	1008
2	rs16863140	A	G	0.128968	1008
2	rs117835653	G	A	0.0357143	1008
2	rs11679126	A	G	0.87004	1008
2	rs6758626	C	G	0.093254	1008
2	rs1881405	A	G	0.87004	1008
2	rs11885072	A	G	0.0922619	1008
2	rs2697311	T	C	0.0734127	1008
2	rs55701600	G	A	0.0734127	1008
2	rs4850772	A	C	0.925595	1008
2	rs1406223	A	G	0.0724206	1008
2	rs2579406	T	G	0.0724206	1008
2	rs62279235	T	A	0.0724206	1008
2	rs2697307	C	T	0.83631	1008
2	rs2697306	G	A	0.112103	1008
2	rs2697303	C	T	0.197421	1008
2	rs1406222	G	A	0.197421	1008
2	rs77519683	G	A	0.0396825	1008
2	rs2712904	T	A	0.0426587	1008
2	rs12993399	A	G	0.676587	1008
2	rs9283513	C	A	0.771825	1008
2	rs2697301	T	C	0.0257937	1008
2	rs1881404	A	G	0.165675	1008
2	rs9677643	G	A	0.206349	1008
2	rs2697300	C	T	0.142857	1008
2	rs2697299	A	G	0.357143	1008
2	rs2697298	C	T	0.364087	1008
2	rs1590061	G	A	0.603175	1008
2	rs7588858	A	G	0.206349	1008
2	rs7589095	A	G	0.207341	1008
2	rs6434917	C	T	0.206349	1008
2	rs6715021	G	A	0.206349	1008
2	rs13388326	C	T	0.193452	1008
2	rs139113579	C	T	0.0248016	1008
2	rs6734623	T	C	0.206349	1008
2	rs2697295	A	G	0.372024	1008
2	rs12693814	T	C	0.865079	1008
2	rs11685528	T	C	0.65873	1008
2	rs199838575	G	A	0.0128968	1008
2	rs56063204	A	G	0.206349	1008
2	rs1881401	G	A	0.372024	1008
2	rs1881400	G	A	0.371032	1008
2	rs79548072	A	C	0.0248016	1008
2	rs78185335	T	G	0.0248016	1008
2	rs2712874	G	A	0.149802	1008
2	rs6744133	C	T	0.206349	1008
2	rs2697237	A	G	0.165675	1008
2	rs117253636	C	T	0.0168651	1008
2	rs6726473	G	A	0.206349	1008
2	rs2712871	G	A	0.157738	1008
2	rs2049680	C	T	0.206349	1008
2	rs2697319	A	G	0.149802	1008
2	rs2697318	A	C	0.149802	1008
2	rs16863455	C	G	0.19246	1008
2	rs2697313	T	C	0.355159	1008
2	rs2712905	G	A	0.133929	1008
2	rs2252542	C	T	0.34127	1008
2	rs17390362	C	T	0.60119	1008
2	rs4435471	G	A	0.146825	1008
2	rs7568476	A	T	0.207341	1008
2	rs116803931	A	T	0.0248016	1008
2	rs13423442	A	G	0.207341	1008
2	rs7559692	T	C	0.207341	1008
2	rs7598988	G	C	0.207341	1008
2	rs78591299	G	C	0.0128968	1008
2	rs7560201	T	C	0.207341	1008
2	rs141038917	C	T	0.0248016	1008
2	rs7602870	G	A	0.207341	1008
2	rs180773549	G	A	0.0128968	1008
2	rs13409147	G	A	0.207341	1008
2	rs7557386	C	T	0.194444	1008
2	rs2376294	A	G	0.207341	1008
2	rs12162325	C	T	0.602183	1008
2	rs7604929	C	T	0.207341	1008
2	rs146786251	C	T	0.0138889	1008
2	rs7422256	A	G	0.618056	1008
2	rs3929618	A	G	0.207341	1008
2	rs10204429	T	A	0.194444	1008
2	rs4850775	G	A	0.602183	1008
2	rs189732625	T	C	0.0128968	1008
2	rs13389576	A	G	0.207341	1008
2	rs2091542	T	C	0.165675	1008
2	rs2712885	G	A	0.131944	1008
2	rs72928744	T	C	0.194444	1008
2	rs10755015	C	G	0.618056	1008
2	rs4850420	G	A	0.644841	1008
2	rs140850486	T	G	0.0257937	1008
2	rs2712886	C	T	0.093254	1008
2	rs2697293	A	G	0.260913	1008
2	rs2697292	T	G	0.127976	1008
2	rs2697291	A	G	0.127976	1008
2	rs6434920	C	G	0.65377	1008
2	rs2712887	A	C	0.127976	1008
2	rs2712888	T	C	0.127976	1008
2	rs2697290	A	G	0.176587	1008
2	rs6434921	G	A	0.640873	1008
2	rs2712890	T	A	0.127976	1008
2	rs2712891	G	T	0.127976	1008
2	rs16863690	T	C	0.0486111	1008
2	rs2712893	G	C	0.191468	1008
2	rs2712894	A	G	0.191468	1008
2	rs114279581	G	A	0.0486111	1008
2	rs2697287	T	C	0.832341	1008
2	rs1547590	C	G	0.0486111	1008
2	rs370281395	C	T	0.0128968	1008
2	rs1976965	A	C	0.833333	1008
2	rs1569126	A	T	0.784722	1008
2	rs2697286	G	A	0.833333	1008
2	rs2712873	A	G	0.833333	1008
2	rs12468436	C	T	0.0486111	1008
2	rs2697285	G	A	0.833333	1008
2	rs2178202	G	A	0.833333	1008
2	rs2178201	T	C	0.784722	1008
2	rs2697282	T	C	0.833333	1008
2	rs16863762	A	G	0.0486111	1008
2	rs2697280	C	T	0.833333	1008
2	rs78048041	G	A	0.0486111	1008
2	rs117341830	G	C	0.0486111	1008
2	rs2697279	G	A	0.142857	1008
2	rs2697278	T	C	0.833333	1008
2	rs2697277	T	A	0.166667	1008
2	rs2712870	T	C	0.166667	1008
2	rs2564394	G	T	0.215278	1008
2	rs79648059	T	C	0.0218254	1008
2	rs962697	C	A	0.167659	1008
2	rs2697276	A	G	0.166667	1008
2	rs2697275	T	C	0.166667	1008
2	rs2564393	G	C	0.166667	1008
2	rs146382052	T	C	0.0208333	1008
2	rs2697274	A	G	0.166667	1008
2	rs1830286	C	T	0.215278	1008
2	rs4850776	G	A	0.640873	1008
2	rs4850777	G	A	0.640873	1008
2	rs12621811	A	G	0.0486111	1008
2	rs1318141	T	G	0.856151	1008
2	rs4850778	A	G	0.640873	1008
2	rs1109476	C	G	0.172619	1008
2	rs1109475	T	A	0.166667	1008
2	rs149752427	A	C	0.0486111	1008
2	rs12617121	G	A	0.639881	1008
2	rs4850779	G	A	0.640873	1008
2	rs4850780	G	A	0.639881	1008
2	rs2564391	C	T	0.871032	1008
2	rs12471669	C	A	0.0486111	1008
2	rs2712867	T	C	0.166667	1008
2	rs76041634	A	C	0.0486111	1008
2	rs10192338	C	T	0.856151	1008
2	rs13027001	T	C	0.655754	1008
2	rs77704283	G	A	0.0486111	1008
2	rs35870159	T	C	0.0486111	1008
2	rs13390077	A	C	0.172619	1008
2	rs13393428	A	G	0.215278	1008
2	rs117389217	T	C	0.0486111	1008
2	rs12621494	C	A	0.0486111	1008
2	rs2950823	C	T	0.857143	1008
2	rs13385364	T	C	0.215278	1008
2	rs13422791	C	T	0.166667	1008
2	rs72928790	T	C	0.215278	1008
2	rs10205474	C	A	0.166667	1008
2	rs2697288	C	T	0.640873	1008
2	rs147911565	C	T	0.128968	1008
2	rs4850783	C	T	0.641865	1008
2	rs75892983	A	T	0.0496032	1008
2	rs2564369	C	G	0.883929	1008
2	rs11693873	T	C	0.705357	1008
2	rs6706197	T	C	0.723214	1008
2	rs6434924	G	A	0.882937	1008
2	rs4850784	T	C	0.469246	1008
2	rs13392750	A	G	0.599206	1008
2	rs13007653	C	T	0.416667	1008
2	rs10931777	C	T	0.77381	1008
2	rs6727480	A	G	0.198413	1008
2	rs1429411	A	G	0.606151	1008
2	rs58135111	G	A	0.0257937	1008
2	rs4850785	C	T	0.714286	1008
2	rs78385427	C	G	0.0267857	1008
2	rs6760146	C	T	0.71627	1008
2	rs6760318	G	A	0.71627	1008
2	rs58850453	C	T	0.031746	1008
2	rs117159422	G	A	0.0178571	1008
2	rs73988421	G	A	0.0257937	1008
2	rs2043016	C	T	0.524802	1008
2	rs7588530	A	C	0.728175	1008
2	rs6730590	T	C	0.702381	1008
2	rs73988422	C	T	0.0257937	1008
2	rs12618567	A	T	0.493056	1008
2	rs6715690	C	T	0.696429	1008
2	rs6744206	A	G	0.728175	1008
2	rs6715936	C	T	0.203373	1008
2	rs12616329	T	C	0.696429	1008
2	rs12619296	A	G	0.701389	1008
2	rs10931778	C	T	0.728175	1008
2	rs12616484	A	G	0.203373	1008
2	rs4850424	C	T	0.729167	1008
2	rs4850425	T	C	0.729167	1008
2	rs117655772	C	T	0.0257937	1008
2	rs72930808	A	C	0.108135	1008
2	rs1429419	G	A	0.728175	1008
2	rs12617117	T	A	0.493056	1008
2	rs74815068	A	G	0.0892857	1008
2	rs10199410	A	T	0.52381	1008
2	rs77117039	G	A	0.0257937	1008
2	rs77218866	G	T	0.0714286	1008
2	rs1429418	G	C	0.499008	1008
2	rs1429417	T	G	0.525794	1008
2	rs1366837	T	C	0.525794	1008
2	rs2195510	A	G	0.525794	1008
2	rs7593063	T	C	0.0257937	1008
2	rs1429414	G	A	0.519841	1008
2	rs6761919	A	G	0.525794	1008
2	rs7422899	G	C	0.494048	1008
2	rs2889363	A	G	0.525794	1008
2	rs13030538	G	A	0.519841	1008
2	rs1896857	A	G	0.5	1008
2	rs6741380	G	A	0.524802	1008
2	rs34555121	C	T	0.272817	1008
2	rs1346649	C	A	0.52381	1008
2	rs919433	G	A	0.493056	1008
2	rs10931779	T	C	0.52381	1008
2	rs12693815	T	C	0.494048	1008
2	rs2195508	G	A	0.52381	1008
2	rs979020	T	C	0.517857	1008
2	rs4850428	G	A	0.487103	1008
2	rs7582736	A	G	0.492063	1008
2	rs57170028	G	T	0.0337302	1008
2	rs6744072	G	A	0.0257937	1008
2	rs12618612	G	T	0.492063	1008
2	rs10153881	T	C	0.492063	1008
2	rs61456829	C	T	0.0257937	1008
2	rs1366836	T	G	0.52381	1008
2	rs2195507	T	C	0.728175	1008
2	rs13033821	T	G	0.493056	1008
2	rs10931780	G	C	0.524802	1008
2	rs117967386	G	T	0.0456349	1008
2	rs10804081	G	A	0.030754	1008
2	rs7592511	A	G	0.527778	1008
2	rs4850429	G	A	0.491071	1008
2	rs4850786	C	T	0.491071	1008
2	rs12469546	T	C	0.491071	1008
2	rs2007031	A	G	0.527778	1008
2	rs182643369	G	T	0.00694444	1008
2	rs4850787	G	A	0.497024	1008
2	rs6738721	A	G	0.735119	1008
2	rs6738836	A	G	0.5	1008
2	rs4850430	A	T	0.493056	1008
2	rs4850788	G	A	0.529762	1008
2	rs36071109	C	A	0.467262	1008
2	rs66462835	A	C	0.52381	1008
2	rs10166569	G	A	0.491071	1008
2	rs2376407	A	G	0.732143	1008
2	rs59580628	G	A	0.194444	1008
2	rs76083316	C	T	0.0287698	1008
2	rs6434926	A	T	0.0257937	1008
2	rs7576377	C	A	0.0257937	1008
2	rs7594237	T	A	0.234127	1008
2	rs1560277	T	C	0.513889	1008
2	rs2059922	C	G	0.732143	1008
2	rs13032495	C	T	0.494048	1008
2	rs16864451	G	A	0.206349	1008
2	rs7591766	G	C	0.206349	1008
2	rs1429412	A	G	0.493056	1008
2	rs3843857	T	C	0.49504	1008
2	rs3895817	A	G	0.496032	1008
2	rs787984	G	C	0.206349	1008
2	rs3980095	A	T	0.490079	1008
2	rs2564377	G	C	0.206349	1008
2	rs7575389	A	G	0.508929	1008
2	rs7578368	A	G	0.195437	1008
2	rs7566373	T	C	0.195437	1008
2	rs3097385	G	A	0.732143	1008
2	rs12617426	T	A	0.50496	1008
2	rs787988	C	T	0.700397	1008
2	rs79805276	T	G	0.030754	1008
2	rs2914982	G	C	0.730159	1008
2	rs189517573	G	A	0.031746	1008
2	rs6759834	C	T	0.486111	1008
2	rs12472355	C	A	0.486111	1008
2	rs6711624	C	G	0.491071	1008
2	rs12693816	T	A	0.492063	1008
2	rs13013049	C	T	0.487103	1008
2	rs7574271	G	C	0.487103	1008
2	rs10931782	G	A	0.487103	1008
2	rs58916371	C	T	0.0347222	1008
2	rs788001	C	T	0.49504	1008
2	rs17405525	G	C	0.28869	1008
2	rs55702914	C	G	0.286706	1008
2	rs787999	A	C	0.505952	1008
2	rs143940333	G	A	0.0327381	1008
2	rs56234206	T	A	0.28869	1008
2	rs787998	T	C	0.500992	1008
2	rs787997	A	G	0.500992	1008
2	rs787996	A	G	0.505952	1008
2	rs787995	T	G	0.489087	1008
2	rs146399021	A	T	0.138889	1008
2	rs788004	C	T	0.499008	1008
2	rs56116936	C	A	0.286706	1008
2	rs805497	A	T	0.50496	1008
2	rs787994	T	C	0.50496	1008
2	rs61328028	A	G	0.28869	1008
2	rs788015	G	A	0.210317	1008
2	rs788014	G	A	0.50496	1008
2	rs67735550	G	A	0.28869	1008
2	rs788012	A	T	0.506944	1008
2	rs68062151	C	T	0.28869	1008
2	rs788011	A	G	0.510913	1008
2	rs788010	T	C	0.515873	1008
2	rs73050839	T	G	0.28869	1008
2	rs788009	T	A	0.222222	1008
2	rs788008	C	T	0.22123	1008
2	rs74930561	C	A	0.0714286	1008
2	rs2565165	T	G	0.516865	1008
2	rs788007	T	G	0.515873	1008
2	rs788005	G	A	0.22123	1008
2	rs2564380	G	A	0.508929	1008
2	rs2565158	T	A	0.513889	1008
2	rs2565157	A	G	0.513889	1008
2	rs2565156	G	A	0.513889	1008
2	rs2565155	A	G	0.513889	1008
2	rs2564379	C	T	0.508929	1008
2	rs117603719	C	T	0.114087	1008
2	rs3097383	A	G	0.514881	1008
2	rs2043019	G	A	0.508929	1008
2	rs2043018	G	A	0.513889	1008
2	rs55725278	C	T	0.508929	1008
2	rs11904247	T	G	0.515873	1008
2	rs787980	C	T	0.507937	1008
2	rs117538099	C	T	0.0178571	1008
2	rs787979	A	T	0.513889	1008
2	rs11888760	A	T	0.285714	1008
2	rs7603828	G	A	0.214286	1008
2	rs150345524	G	A	0.290675	1008
2	rs55775495	C	T	0.509921	1008
2	rs117451004	C	T	0.0277778	1008
2	rs787977	T	G	0.224206	1008
2	rs787975	C	T	0.513889	1008
2	rs59757315	T	C	0.284722	1008
2	rs60666417	C	T	0.0694444	1008
2	rs75935828	G	C	0.0654762	1008
2	rs4685	T	C	0.521825	1008
2	rs3115366	G	A	0.286706	1008
2	rs2333852	C	T	0.22619	1008
2	rs74265000	G	A	0.22619	1008
2	rs2564389	A	T	0.517857	1008
2	rs3769525	A	G	0.22619	1008
2	rs3769524	G	C	0.21627	1008
2	rs56718086	A	G	0.279762	1008
2	rs142308603	T	C	0.0347222	1008
2	rs183302016	C	T	0.0228175	1008
2	rs16865262	T	C	0.25	1008
2	rs12621129	T	C	0.478175	1008
2	rs117076100	T	G	0.0188492	1008
2	rs788018	A	G	0.509921	1008
2	rs77132083	T	C	0.21627	1008
2	rs12151726	C	T	0.28373	1008
2	rs12151767	G	A	0.285714	1008
2	rs117513606	T	C	0.112103	1008
2	rs35157131	T	C	0.517857	1008
2	rs6710530	G	A	0.517857	1008
2	rs55658871	G	A	0.287698	1008
2	rs3097384	T	A	0.517857	1008
2	rs788022	T	C	0.517857	1008
2	rs699318	T	C	0.517857	1008
2	rs699319	C	A	0.517857	1008
2	rs145449106	A	G	0.0287698	1008
2	rs788023	T	C	0.517857	1008
2	rs2565161	C	G	0.517857	1008
2	rs2565160	A	G	0.517857	1008
2	rs2244271	C	T	0.516865	1008
2	rs139193412	T	C	0.0327381	1008
2	rs58020244	T	A	0.21627	1008
2	rs11683572	C	G	0.21627	1008
2	rs182192135	C	T	0.0178571	1008
2	rs788021	T	C	0.517857	1008
2	rs150224757	T	C	0.0208333	1008
2	rs7589336	G	A	0.22619	1008
2	rs76204729	A	C	0.22619	1008
2	rs16865650	C	T	0.22619	1008
2	rs117155573	T	C	0.0367063	1008
2	rs186154544	G	A	0.0178571	1008
2	rs16865677	G	T	0.22619	1008
2	rs144340056	A	G	0.0605159	1008
2	rs6434927	G	A	0.22619	1008
2	rs146860006	G	A	0.0337302	1008
2	rs6434928	G	A	0.517857	1008
2	rs2564372	C	T	0.239087	1008
2	rs3849362	G	A	0.239087	1008
2	rs79956080	G	A	0.21627	1008
2	rs2565154	G	C	0.239087	1008
2	rs2564383	A	G	0.470238	1008
2	rs60617652	G	A	0.239087	1008
2	rs7567279	G	A	0.22619	1008
2	rs2914983	A	G	0.472222	1008
2	rs787982	G	A	0.241071	1008
2	rs11902195	C	G	0.241071	1008
2	rs75999704	A	G	0.0406746	1008
2	rs3731570	C	T	0.241071	1008
2	rs16865976	A	G	0.228175	1008
2	rs182899735	C	A	0.0178571	1008
2	rs787990	A	G	0.24504	1008
2	rs787991	G	A	0.24504	1008
2	rs3754822	G	A	0.228175	1008
2	rs55766949	A	G	0.24504	1008
2	rs112612936	C	G	0.24504	1008
2	rs74563484	T	C	0.228175	1008
2	rs79208422	C	T	0.228175	1008
2	rs78572740	G	A	0.00198413	1008
2	rs11070	A	G	0.228175	1008
2	rs66730758	A	G	0.243056	1008
2	rs11883902	A	T	0.243056	1008
2	rs78506248	G	A	0.228175	1008
2	rs787983	G	A	0.47123	1008
2	rs805495	C	T	0.00198413	1008
2	rs146912659	G	A	0.0277778	1008
2	rs6745660	A	G	0.243056	1008
2	rs788016	G	A	0.243056	1008
2	rs117845156	C	T	0.0198413	1008
2	rs2565163	T	C	0.477183	1008
2	rs11682567	T	G	0.228175	1008
2	rs11676748	C	T	0.228175	1008
2	rs2564384	T	C	0.244048	1008
2	rs4850796	C	T	0.0674603	1008
2	rs7585486	G	C	0.218254	1008
2	rs146598485	T	C	0.0565476	1008
2	rs2340690	A	G	0.228175	1008
2	rs2340689	C	T	0.228175	1008
2	rs8539	T	C	0.472222	1008
2	rs17730989	C	T	0.244048	1008
2	rs2605039	C	A	0.47619	1008
2	rs1050347	A	G	0.228175	1008
2	rs79630442	T	C	0.0188492	1008
2	rs13165	G	A	0.224206	1008
2	rs1116734	C	G	0.473214	1008
2	rs2305560	C	T	0.214286	1008
2	rs6434930	T	C	0.475198	1008
2	rs13386066	A	G	0.220238	1008
2	rs112533070	C	T	0.249008	1008
2	rs6760600	T	C	0.475198	1008
2	rs191234776	G	A	0.0178571	1008
2	rs7605813	C	G	0.474206	1008
2	rs13429666	G	A	0.469246	1008
2	rs139887665	C	T	0.0188492	1008
2	rs7577835	T	C	0.22123	1008
2	rs7590697	A	G	0.21131	1008
2	rs76341431	G	A	0.208333	1008
2	rs75909202	C	T	0.248016	1008
2	rs10187815	A	G	0.475198	1008
2	rs180918097	G	A	0.0376984	1008
2	rs67657812	A	G	0.217262	1008
2	rs55813500	G	A	0.249008	1008
2	rs80201363	A	G	0.0615079	1008
2	rs7580864	C	G	0.475198	1008
2	rs188761499	G	A	0.0198413	1008
2	rs150261359	G	A	0.249008	1008
2	rs7601800	T	C	0.475198	1008
2	rs111811916	G	A	0.25	1008
2	rs7590010	C	T	0.474206	1008
2	rs72914969	G	A	0.247024	1008
2	rs6713113	A	G	0.474206	1008
2	rs56067932	G	A	0.249008	1008
2	rs3792160	G	A	0.474206	1008
2	rs3792159	C	T	0.474206	1008
2	rs10931784	T	A	0.248016	1008
2	rs3792158	A	G	0.249008	1008
2	rs74476766	A	G	0.220238	1008
2	rs11899288	G	T	0.249008	1008
2	rs11678929	A	G	0.475198	1008
2	rs146111935	G	A	0.0267857	1008
2	rs7568250	G	A	0.474206	1008
2	rs11680291	A	G	0.474206	1008
2	rs138450021	G	A	0.0287698	1008
2	rs13418032	G	C	0.47619	1008
2	rs57602436	G	A	0.47619	1008
2	rs1563340	A	T	0.477183	1008
2	rs117637768	C	T	0.0396825	1008
2	rs3792157	G	A	0.21131	1008
2	rs151205062	G	T	0.0277778	1008
2	rs58837777	G	A	0.249008	1008
2	rs17787829	T	C	0.249008	1008
2	rs74885211	C	T	0.22123	1008
2	rs78133005	G	A	0.214286	1008
2	rs76013423	C	T	0.184524	1008
2	rs79207930	G	T	0.214286	1008
2	rs4589750	C	T	0.214286	1008
2	rs6434933	G	A	0.468254	1008
2	rs79776019	A	G	0.206349	1008
2	rs142659244	A	G	0.0386905	1008
2	rs149560101	C	T	0.031746	1008
2	rs68022726	A	G	0.469246	1008
2	rs67580728	C	T	0.463294	1008
2	rs77887736	A	G	0.0823413	1008
2	rs11891750	G	A	0.249008	1008
2	rs11694913	A	G	0.491071	1008
2	rs7582536	A	G	0.47123	1008
2	rs6434934	C	G	0.469246	1008
2	rs2340688	T	C	0.248016	1008
2	rs11899920	C	G	0.276786	1008
2	rs6715105	T	C	0.496032	1008
2	rs6757364	G	A	0.214286	1008
2	rs10172961	T	C	0.491071	1008
2	rs184598672	C	T	0.112103	1008
2	rs13414170	A	T	0.498016	1008
2	rs7564917	C	T	0.27877	1008
2	rs77615390	C	T	0.214286	1008
2	rs57046332	C	G	0.27877	1008
2	rs77357334	G	A	0.203373	1008
2	rs113990162	T	C	0.214286	1008
2	rs113964240	C	A	0.27877	1008
2	rs144663074	T	C	0.0287698	1008
2	rs2340687	T	G	0.214286	1008
2	rs10198804	A	C	0.214286	1008
2	rs10178946	G	T	0.488095	1008
2	rs115729683	T	G	0.0575397	1008
2	rs16866720	G	A	0.077381	1008
2	rs17731449	T	C	0.27381	1008
2	rs11900232	T	C	0.493056	1008
2	rs11685247	C	A	0.214286	1008
2	rs6760468	T	G	0.0178571	1008
2	rs78002594	A	T	0.202381	1008
2	rs13411968	C	T	0.488095	1008
2	rs150271815	C	G	0.0188492	1008
2	rs77000173	G	A	0.0456349	1008
2	rs77353793	C	T	0.232143	1008
2	rs79737320	T	C	0.0347222	1008
2	rs6719483	A	G	0.488095	1008
2	rs6723768	A	G	0.492063	1008
2	rs75505984	C	T	0.031746	1008
2	rs2124317	G	A	0.492063	1008
2	rs4389332	C	A	0.244048	1008
2	rs1455653	G	A	0.492063	1008
2	rs6719729	G	A	0.487103	1008
2	rs376570305	C	T	0.0575397	1008
2	rs2045245	A	C	0.493056	1008
2	rs148633360	C	T	0.0188492	1008
2	rs1961558	C	T	0.487103	1008
2	rs4435447	G	C	0.244048	1008
2	rs34139878	C	T	0.487103	1008
2	rs59341299	A	G	0.244048	1008
2	rs79544304	G	A	0.0347222	1008
2	rs55642934	C	T	0.493056	1008
2	rs55852341	C	T	0.244048	1008
2	rs72916919	T	G	0.230159	1008
2	rs1902248	C	T	0.237103	1008
2	rs1902247	C	T	0.237103	1008
2	rs1902246	C	T	0.237103	1008
2	rs6728904	C	T	0.22123	1008
2	rs13396312	T	A	0.222222	1008
2	rs200061937	T	A	0.0952381	1008
2	rs56858593	A	G	0.222222	1008
2	rs74265511	C	T	0.236111	1008
2	rs3828317	G	C	0.222222	1008
2	rs59938443	C	T	0.236111	1008
2	rs970552	T	G	0.222222	1008
2	rs970551	C	T	0.222222	1008
2	rs1979239	T	G	0.46131	1008
2	rs74965164	C	T	0.236111	1008
2	rs374315858	T	A	0.0595238	1008
2	rs144930737	C	T	0.219246	1008
2	rs2045244	C	T	0.236111	1008
2	rs2045242	G	A	0.460317	1008
2	rs7588831	A	G	0.222222	1008
2	rs80172713	T	C	0.236111	1008
2	rs10497806	G	A	0.460317	1008
2	rs16866940	C	T	0.236111	1008
2	rs16866970	G	A	0.222222	1008
2	rs10166328	A	G	0.459325	1008
2	rs13413470	G	A	0.222222	1008
2	rs16866980	A	C	0.236111	1008
2	rs7564924	C	T	0.459325	1008
2	rs10196961	G	A	0.222222	1008
2	rs77773624	G	A	0.236111	1008
2	rs11690491	C	T	0.222222	1008
2	rs11690844	G	A	0.222222	1008
2	rs1598469	T	C	0.459325	1008
2	rs10203581	G	A	0.459325	1008
2	rs13427590	C	T	0.222222	1008
2	rs79745588	G	A	0.236111	1008
2	rs7603283	A	G	0.237103	1008
2	rs7580003	C	T	0.237103	1008
2	rs6733834	C	G	0.236111	1008
2	rs55656916	T	C	0.459325	1008
2	rs60582020	A	C	0.236111	1008
2	rs10931787	A	G	0.459325	1008
2	rs150952036	A	T	0.0277778	1008
2	rs1902249	T	C	0.459325	1008
2	rs4491721	C	G	0.236111	1008
2	rs16867018	C	T	0.236111	1008
2	rs13000656	T	C	0.524802	1008
2	rs13404366	A	G	0.458333	1008
2	rs13429970	C	G	0.223214	1008
2	rs78198610	T	C	0.236111	1008
2	rs67492914	T	G	0.459325	1008
2	rs79845692	T	C	0.236111	1008
2	rs58576043	C	T	0.236111	1008
2	rs6737060	G	C	0.459325	1008
2	rs6708239	A	G	0.459325	1008
2	rs6741205	G	C	0.459325	1008
2	rs6741314	G	A	0.459325	1008
2	rs13394214	C	T	0.459325	1008
2	rs11690163	A	T	0.459325	1008
2	rs61155920	C	T	0.459325	1008
2	rs58621102	C	T	0.222222	1008
2	rs7601762	G	T	0.222222	1008
2	rs76637837	G	A	0.236111	1008
2	rs117198306	C	A	0.0238095	1008
2	rs57932509	G	A	0.0238095	1008
2	rs6757852	G	A	0.223214	1008
2	rs6757669	C	T	0.459325	1008
2	rs10931788	A	G	0.459325	1008
2	rs9967823	A	G	0.459325	1008
2	rs77946222	C	T	0.236111	1008
2	rs6719832	A	G	0.459325	1008
2	rs6748788	G	T	0.225198	1008
2	rs7600862	C	T	0.460317	1008
2	rs7603839	G	A	0.223214	1008
2	rs4286272	T	C	0.776786	1008
2	rs75415672	G	A	0.256944	1008
2	rs74843358	A	G	0.0337302	1008
2	rs75619425	A	G	0.238095	1008
2	rs79789118	A	G	0.172619	1008
2	rs4850436	C	T	0.508929	1008
2	rs34632716	C	T	0.508929	1008
2	rs7595819	C	A	0.238095	1008
2	rs4422151	A	T	0.259921	1008
2	rs111951556	G	A	0.0119048	1008
2	rs78872368	G	C	0.257937	1008
2	rs7340470	G	A	0.768849	1008
2	rs13018267	G	C	0.52877	1008
2	rs75946628	C	T	0.257937	1008
2	rs10460393	T	G	0.768849	1008
2	rs10460394	G	A	0.511905	1008
2	rs75061561	A	G	0.239087	1008
2	rs12622674	G	A	0.768849	1008
2	rs143117070	A	C	0.259921	1008
2	rs2341510	T	C	0.767857	1008
2	rs6743671	T	C	0.768849	1008
2	rs6760078	A	T	0.259921	1008
2	rs6731886	C	A	0.257937	1008
2	rs77218291	A	G	0.257937	1008
2	rs13034353	A	G	0.769841	1008
2	rs57340905	C	T	0.257937	1008
2	rs140058143	T	C	0.0277778	1008
2	rs79748557	G	T	0.257937	1008
2	rs11687698	C	T	0.218254	1008
2	rs4850437	T	G	0.769841	1008
2	rs7592344	C	T	0.258929	1008
2	rs10931791	A	C	0.508929	1008
2	rs79381203	A	G	0.257937	1008
2	rs6751690	G	A	0.257937	1008
2	rs143969550	T	C	0.0555556	1008
2	rs4850807	G	A	0.509921	1008
2	rs4850808	T	C	0.769841	1008
2	rs7583917	A	G	0.259921	1008
2	rs7584475	A	C	0.257937	1008
2	rs10931793	G	A	0.509921	1008
2	rs72916987	C	T	0.0119048	1008
2	rs80178661	A	G	0.259921	1008
2	rs13029495	C	A	0.769841	1008
2	rs4850438	A	G	0.769841	1008
2	rs138275192	A	G	0.0585317	1008
2	rs4850809	C	T	0.509921	1008
2	rs117886310	C	T	0.0297619	1008
2	rs16823148	G	A	0.259921	1008
2	rs2037590	T	A	0.509921	1008
2	rs10497807	G	C	0.769841	1008
2	rs12472359	T	C	0.769841	1008
2	rs700638	A	C	0.490079	1008
2	rs700640	C	T	0.229167	1008
2	rs1065952	A	T	0.227183	1008
2	rs700641	C	T	0.227183	1008
2	rs700642	T	G	0.496032	1008
2	rs80247050	A	G	0.180556	1008
2	rs700643	A	G	0.49504	1008
2	rs16823385	G	A	0.264881	1008
2	rs73054808	C	T	0.264881	1008
2	rs77032596	T	G	0.265873	1008
2	rs16823400	A	G	0.264881	1008
2	rs700645	A	G	0.494048	1008
2	rs77706948	T	G	0.264881	1008
2	rs700646	C	T	0.494048	1008
2	rs73054811	G	A	0.264881	1008
2	rs770666	T	A	0.227183	1008
2	rs700647	C	T	0.227183	1008
2	rs111340803	A	G	0.264881	1008
2	rs113769655	C	G	0.0119048	1008
2	rs770667	C	T	0.229167	1008
2	rs1065953	C	T	0.227183	1008
2	rs150985004	C	A	0.266865	1008
2	rs1065954	A	T	0.227183	1008
2	rs1065955	T	C	0.227183	1008
2	rs1065956	G	A	0.227183	1008
2	rs1065957	A	G	0.227183	1008
2	rs6757887	A	C	0.266865	1008
2	rs2293255	T	C	0.264881	1008
2	rs13425988	C	T	0.0119048	1008
2	rs700648	C	T	0.227183	1008
2	rs700649	G	A	0.227183	1008
2	rs73054817	A	G	0.264881	1008
2	rs700650	G	A	0.227183	1008
2	rs117115974	C	G	0.108135	1008
2	rs80135234	C	G	0.0347222	1008
2	rs771013	G	A	0.228175	1008
2	rs73054819	G	T	0.266865	1008
2	rs1065949	G	A	0.227183	1008
2	rs1068682	G	C	0.494048	1008
2	rs73054822	G	A	0.264881	1008
2	rs7587716	G	T	0.264881	1008
2	rs700651	G	A	0.493056	1008
2	rs73054825	G	C	0.266865	1008
2	rs700653	A	G	0.227183	1008
2	rs700654	G	A	0.227183	1008
2	rs700655	G	A	0.227183	1008
2	rs1851779	C	T	0.263889	1008
2	rs73054827	G	A	0.263889	1008
2	rs771018	G	A	0.228175	1008
2	rs77029420	G	A	0.261905	1008
2	rs59617443	C	A	0.261905	1008
2	rs700656	T	C	0.492063	1008
2	rs700657	G	C	0.228175	1008
2	rs700658	A	T	0.492063	1008
2	rs78273759	A	G	0.0337302	1008
2	rs75373125	G	A	0.261905	1008
2	rs76746771	T	C	0.030754	1008
2	rs700659	T	C	0.228175	1008
2	rs57990618	C	T	0.261905	1008
2	rs771017	G	A	0.228175	1008
2	rs700660	T	G	0.492063	1008
2	rs187743458	T	G	0.077381	1008
2	rs771016	C	T	0.228175	1008
2	rs6742343	C	T	0.261905	1008
2	rs80133676	G	T	0.0367063	1008
2	rs771015	G	A	0.228175	1008
2	rs700662	T	C	0.492063	1008
2	rs78835808	G	A	0.261905	1008
2	rs770659	G	C	0.492063	1008
2	rs770658	G	C	0.228175	1008
2	rs700663	T	A	0.492063	1008
2	rs116947984	A	G	0.030754	1008
2	rs700664	C	T	0.492063	1008
2	rs73054839	C	A	0.261905	1008
2	rs700665	A	C	0.228175	1008
2	rs700666	G	A	0.492063	1008
2	rs60079260	G	A	0.261905	1008
2	rs770657	C	A	0.493056	1008
2	rs1030796	A	G	0.261905	1008
2	rs74520940	C	T	0.14881	1008
2	rs16824264	T	C	0.261905	1008
2	rs771005	C	T	0.493056	1008
2	rs700667	T	C	0.494048	1008
2	rs76427978	A	G	0.18254	1008
2	rs16824376	C	T	0.262897	1008
2	rs700669	G	A	0.229167	1008
2	rs996427	G	A	0.262897	1008
2	rs700670	T	C	0.494048	1008
2	rs696814	C	G	0.229167	1008
2	rs696815	A	C	0.480159	1008
2	rs72918832	G	A	0.0119048	1008
2	rs117766696	C	T	0.0734127	1008
2	rs700671	T	C	0.494048	1008
2	rs72918835	C	T	0.0119048	1008
2	rs771010	C	G	0.229167	1008
2	rs771009	A	G	0.494048	1008
2	rs4550664	A	G	0.505952	1008
2	rs700672	G	A	0.494048	1008
2	rs700673	A	G	0.494048	1008
2	rs72918841	A	G	0.0119048	1008
2	rs700674	C	T	0.494048	1008
2	rs148068944	A	G	0.0376984	1008
2	rs113485223	A	G	0.262897	1008
2	rs141791060	G	A	0.0218254	1008
2	rs145443837	T	C	0.0267857	1008
2	rs111243979	A	G	0.261905	1008
2	rs700675	G	A	0.494048	1008
2	rs73054867	C	G	0.262897	1008
2	rs700677	C	A	0.217262	1008
2	rs2574832	T	G	0.494048	1008
2	rs118067253	T	C	0.030754	1008
2	rs700678	T	C	0.494048	1008
2	rs700679	C	T	0.229167	1008
2	rs3851979	A	T	0.262897	1008
2	rs700680	A	T	0.494048	1008
2	rs16824631	T	G	0.263889	1008
2	rs700681	C	A	0.494048	1008
2	rs700682	C	A	0.494048	1008
2	rs700683	G	A	0.494048	1008
2	rs700684	C	T	0.494048	1008
2	rs6707521	G	A	0.262897	1008
2	rs700685	A	G	0.492063	1008
2	rs7604700	A	G	0.494048	1008
2	rs1435569	G	C	0.494048	1008
2	rs35817167	A	T	0.261905	1008
2	rs78856199	T	C	0.0367063	1008
2	rs700686	G	A	0.494048	1008
2	rs700687	A	T	0.494048	1008
2	rs1968488	C	A	0.262897	1008
2	rs696817	A	G	0.494048	1008
2	rs700688	G	A	0.493056	1008
2	rs6734561	C	T	0.229167	1008
2	rs770661	A	G	0.494048	1008
2	rs700689	A	G	0.229167	1008
2	rs2164327	C	T	0.262897	1008
2	rs700690	A	G	0.494048	1008
2	rs700691	A	G	0.229167	1008
2	rs700692	T	C	0.494048	1008
2	rs770662	T	C	0.494048	1008
2	rs700693	A	G	0.229167	1008
2	rs1436131	T	G	0.494048	1008
2	rs1435570	T	C	0.494048	1008
2	rs6753450	C	T	0.229167	1008
2	rs34608683	A	G	0.217262	1008
2	rs881797	T	C	0.0744048	1008
2	rs10192466	G	A	0.229167	1008
2	rs11899188	C	T	0.494048	1008
2	rs16825181	G	T	0.262897	1008
2	rs16825188	G	C	0.262897	1008
2	rs10048735	C	T	0.229167	1008
2	rs4850812	G	T	0.505952	1008
2	rs9288280	A	G	0.492063	1008
2	rs9288281	G	A	0.229167	1008
2	rs1369511	G	C	0.227183	1008
2	rs57862683	A	G	0.228175	1008
2	rs1435567	T	C	0.261905	1008
2	rs734037	G	A	0.492063	1008
2	rs13395030	A	G	0.492063	1008
2	rs73054898	G	A	0.261905	1008
2	rs2060488	T	G	0.492063	1008
2	rs2060489	C	T	0.228175	1008
2	rs7561950	C	T	0.488095	1008
2	rs74652956	C	T	0.260913	1008
2	rs6742782	A	C	0.228175	1008
2	rs6734096	T	G	0.228175	1008
2	rs6434942	G	A	0.228175	1008
2	rs2043545	G	A	0.491071	1008
2	rs1865586	A	G	0.490079	1008
2	rs6734781	G	A	0.491071	1008
2	rs6735214	C	T	0.228175	1008
2	rs6718039	C	G	0.228175	1008
2	rs6434943	T	G	0.491071	1008
2	rs1435568	T	C	0.491071	1008
2	rs6729473	G	A	0.491071	1008
2	rs142177242	A	T	0.0218254	1008
2	rs73056811	T	C	0.260913	1008
2	rs1369512	T	A	0.228175	1008
2	rs6760891	T	G	0.491071	1008
2	rs6706937	T	G	0.491071	1008
2	rs7572123	A	G	0.491071	1008
2	rs73056823	T	C	0.260913	1008
2	rs138699719	C	A	0.0218254	1008
2	rs73056824	G	T	0.260913	1008
2	rs10211202	A	G	0.491071	1008
2	rs4850813	C	T	0.508929	1008
2	rs10931794	C	T	0.508929	1008
2	rs2341778	G	A	0.508929	1008
2	rs78922190	T	G	0.0327381	1008
2	rs13011918	T	C	0.772817	1008
2	rs1401093	C	T	0.771825	1008
2	rs1401094	C	T	0.771825	1008
2	rs1401095	C	T	0.508929	1008
2	rs79799715	G	A	0.0595238	1008
2	rs938929	A	G	0.771825	1008
2	rs57437055	A	C	0.260913	1008
2	rs1589162	C	T	0.508929	1008
2	rs13026569	C	G	0.508929	1008
2	rs73056840	C	A	0.260913	1008
2	rs76450397	T	C	0.260913	1008
2	rs4850815	G	T	0.508929	1008
2	rs12619300	A	C	0.508929	1008
2	rs137947665	G	A	0.108135	1008
2	rs12995110	T	C	0.771825	1008
2	rs4850816	C	A	0.771825	1008
2	rs1401091	T	G	0.507937	1008
2	rs1401092	C	A	0.507937	1008
2	rs16825786	C	A	0.262897	1008
2	rs4850817	A	G	0.771825	1008
2	rs7557203	A	G	0.488095	1008
2	rs11692344	T	G	0.229167	1008
2	rs144088501	A	G	0.0248016	1008
2	rs6434945	G	C	0.229167	1008
2	rs6434946	A	G	0.22619	1008
2	rs1464211	G	A	0.487103	1008
2	rs1607375	C	T	0.488095	1008
2	rs1607374	A	G	0.521825	1008
2	rs1607373	G	A	0.22619	1008
2	rs4369854	T	C	0.488095	1008
2	rs143768149	T	G	0.0238095	1008
2	rs73056856	C	G	0.258929	1008
2	rs2880389	T	C	0.22619	1008
2	rs73056859	A	G	0.258929	1008
2	rs79792037	A	G	0.112103	1008
2	rs74993302	T	C	0.0575397	1008
2	rs1983359	C	T	0.488095	1008
2	rs16825917	C	T	0.258929	1008
2	rs11887138	T	A	0.488095	1008
2	rs10207433	G	T	0.229167	1008
2	rs11679040	T	C	0.22619	1008
2	rs1518367	T	A	0.488095	1008
2	rs1105078	C	T	0.22619	1008
2	rs1401090	G	A	0.229167	1008
2	rs1518366	G	A	0.22619	1008
2	rs1914690	G	A	0.22619	1008
2	rs1518365	T	C	0.488095	1008
2	rs1878732	G	A	0.227183	1008
2	rs1518364	G	A	0.22619	1008
2	rs1518363	C	T	0.488095	1008
2	rs141017951	G	C	0.0287698	1008
2	rs60484833	C	T	0.257937	1008
2	rs1518361	A	G	0.488095	1008
2	rs10189897	A	G	0.22619	1008
2	rs1464209	A	G	0.488095	1008
2	rs1518360	C	T	0.22619	1008
2	rs11890137	G	A	0.488095	1008
2	rs73056877	A	C	0.259921	1008
2	rs35730302	T	A	0.488095	1008
2	rs76845692	G	A	0.0277778	1008
2	rs4410288	C	T	0.22619	1008
2	rs28482067	C	T	0.00198413	1008
2	rs55696134	A	G	0.22619	1008
2	rs58224025	G	A	0.489087	1008
2	rs73056880	G	A	0.259921	1008
2	rs1401096	A	G	0.489087	1008
2	rs73056883	A	G	0.260913	1008
2	rs13408411	G	A	0.489087	1008
2	rs61435657	G	C	0.212302	1008
2	rs10497809	G	A	0.22619	1008
2	rs79183870	A	G	0.0297619	1008
2	rs140960880	C	T	0.0248016	1008
2	rs1850634	T	C	0.260913	1008
2	rs1607376	A	G	0.225198	1008
2	rs117088271	T	G	0.112103	1008
2	rs1850631	T	G	0.489087	1008
2	rs1850633	T	G	0.225198	1008
2	rs73056890	A	G	0.260913	1008
2	rs6434948	T	C	0.489087	1008
2	rs140364032	T	C	0.0267857	1008
2	rs6752458	G	T	0.487103	1008
2	rs10169453	T	C	0.22619	1008
2	rs10204166	C	G	0.225198	1008
2	rs1356542	G	T	0.487103	1008
2	rs74716685	G	A	0.0595238	1008
2	rs7581202	A	G	0.259921	1008
2	rs7426250	G	A	0.25496	1008
2	rs7558450	C	T	0.224206	1008
2	rs11675025	G	A	0.224206	1008
2	rs1518368	G	A	0.480159	1008
2	rs10931796	A	G	0.223214	1008
2	rs10931797	C	T	0.223214	1008
2	rs7571545	T	C	0.481151	1008
2	rs151171443	T	C	0.112103	1008
2	rs7571869	T	C	0.202381	1008
2	rs7587043	A	C	0.223214	1008
2	rs7587598	A	G	0.223214	1008
2	rs59007763	A	G	0.213294	1008
2	rs61184128	C	T	0.252976	1008
2	rs78238237	A	G	0.0674603	1008
2	rs16826320	T	C	0.25496	1008
2	rs13394871	G	A	0.223214	1008
2	rs6726506	G	T	0.480159	1008
2	rs1518359	C	T	0.223214	1008
2	rs2139050	A	G	0.25496	1008
2	rs11891555	G	T	0.479167	1008
2	rs6736825	C	T	0.252976	1008
2	rs17790682	T	C	0.0575397	1008
2	rs59553483	T	C	0.257937	1008
2	rs6434949	T	A	0.480159	1008
2	rs4595967	G	A	0.252976	1008
2	rs80332680	T	C	0.0297619	1008
2	rs73058813	A	G	0.252976	1008
2	rs6724526	A	G	0.480159	1008
2	rs10177758	A	G	0.223214	1008
2	rs1518369	G	A	0.252976	1008
2	rs1866664	T	C	0.223214	1008
2	rs893808	C	G	0.480159	1008
2	rs73058818	C	T	0.269841	1008
2	rs79344890	G	A	0.0277778	1008
2	rs73058820	A	G	0.252976	1008
2	rs79508374	G	A	0.257937	1008
2	rs73058821	A	G	0.253968	1008
2	rs72928581	G	A	0.215278	1008
2	rs1961425	A	G	0.252976	1008
2	rs7579905	T	A	0.256944	1008
2	rs1976772	G	T	0.480159	1008
2	rs6434950	A	G	0.256944	1008
2	rs73058829	G	A	0.256944	1008
2	rs74935794	T	G	0.256944	1008
2	rs1440088	T	G	0.256944	1008
2	rs1440087	G	C	0.252976	1008
2	rs73058832	G	T	0.253968	1008
2	rs73058834	T	G	0.252976	1008
2	rs7582715	T	G	0.256944	1008
2	rs2165237	C	T	0.256944	1008
2	rs1595825	G	A	0.256944	1008
2	rs56765024	G	T	0.256944	1008
2	rs61605589	T	C	0.252976	1008
2	rs61228863	T	C	0.110119	1008
2	rs1304164	C	A	0.256944	1008
2	rs1304165	G	A	0.256944	1008
2	rs6748683	T	A	0.479167	1008
2	rs10931798	A	G	0.0257937	1008
2	rs1440090	T	G	0.256944	1008
2	rs62277902	T	A	0.519841	1008
2	rs1440091	G	A	0.256944	1008
2	rs59441945	T	A	0.256944	1008
2	rs976179	A	T	0.22123	1008
2	rs976180	A	G	0.478175	1008
2	rs1318867	C	A	0.22123	1008
2	rs1813106	A	G	0.478175	1008
2	rs1025549	G	A	0.22123	1008
2	rs1016883	G	A	0.256944	1008
2	rs2164070	G	C	0.252976	1008
2	rs1836234	T	G	0.477183	1008
2	rs11681663	G	A	0.220238	1008
2	rs112922254	G	A	0.252976	1008
2	rs34692727	C	T	0.220238	1008
2	rs7585709	C	T	0.256944	1008
2	rs7559096	A	G	0.256944	1008
2	rs11683222	C	G	0.220238	1008
2	rs111286926	T	C	0.256944	1008
2	rs73058854	G	A	0.252976	1008
2	rs76452213	G	A	0.0357143	1008
2	rs12693829	G	T	0.477183	1008
2	rs111540926	G	A	0.256944	1008
2	rs113416612	A	G	0.256944	1008
2	rs111755439	C	G	0.252976	1008
2	rs2139049	G	A	0.220238	1008
2	rs11689393	C	T	0.522817	1008
2	rs112001680	C	T	0.256944	1008
2	rs116165148	T	G	0.477183	1008
2	rs2342557	A	G	0.477183	1008
2	rs1978888	T	C	0.220238	1008
2	rs1978889	G	A	0.477183	1008
2	rs73058864	C	T	0.256944	1008
2	rs2196171	T	G	0.220238	1008
2	rs2196172	T	G	0.220238	1008
2	rs58111212	T	C	0.256944	1008
2	rs7592556	G	A	0.477183	1008
2	rs73058867	A	G	0.256944	1008
2	rs1595823	C	T	0.220238	1008
2	rs7573687	A	G	0.256944	1008
2	rs10207232	A	G	0.477183	1008
2	rs16826740	A	G	0.256944	1008
2	rs10196612	T	C	0.220238	1008
2	rs79490184	T	A	0.256944	1008
2	rs74484541	T	C	0.256944	1008
2	rs10184395	G	A	0.477183	1008
2	rs10184227	C	T	0.220238	1008
2	rs73058876	A	G	0.256944	1008
2	rs73058878	T	G	0.256944	1008
2	rs16826791	C	G	0.256944	1008
2	rs75163179	G	A	0.256944	1008
2	rs10497810	C	T	0.256944	1008
2	rs59990242	G	A	0.256944	1008
2	rs10166845	A	G	0.220238	1008
2	rs73058883	C	T	0.256944	1008
2	rs1992313	T	C	0.256944	1008
2	rs6738825	A	G	0.220238	1008
2	rs58409972	A	T	0.253968	1008
2	rs16826872	T	C	0.252976	1008
2	rs16826873	C	A	0.256944	1008
2	rs6715070	G	A	0.477183	1008
2	rs1541953	A	T	0.220238	1008
2	rs17520121	T	G	0.252976	1008
2	rs11889326	A	C	0.220238	1008
2	rs1583792	C	T	0.22123	1008
2	rs1371663	G	A	0.52381	1008
2	rs1579695	G	A	0.22123	1008
2	rs1147169	T	C	0.472222	1008
2	rs10190226	C	T	0.47619	1008
2	rs16826895	A	G	0.250992	1008
2	rs962210	A	T	0.22123	1008
2	rs10497811	A	C	0.22123	1008
2	rs148921352	G	C	0.0327381	1008
2	rs1371664	T	A	0.22123	1008
2	rs2196176	A	G	0.47619	1008
2	rs2196175	T	A	0.22123	1008
2	rs2196174	A	G	0.22123	1008
2	rs12329164	C	G	0.22123	1008
2	rs892514	T	C	0.475198	1008
2	rs75379839	T	C	0.0376984	1008
2	rs892513	C	T	0.250992	1008
2	rs892512	C	A	0.250992	1008
2	rs1440086	A	G	0.250992	1008
2	rs10206714	C	T	0.22123	1008
2	rs9712275	C	T	0.22123	1008
2	rs882954	A	G	0.47123	1008
2	rs745899	A	T	0.22123	1008
2	rs73061068	A	G	0.25	1008
2	rs73061069	A	G	0.25	1008
2	rs5007118	G	C	0.475198	1008
2	rs41468149	G	C	0.25	1008
2	rs74494005	G	A	0.0168651	1008
2	rs67031482	C	T	0.222222	1008
2	rs10497812	G	A	0.474206	1008
2	rs67748055	G	A	0.222222	1008
2	rs6732517	G	C	0.470238	1008
2	rs6732340	C	G	0.222222	1008
2	rs4850441	A	G	0.524802	1008
2	rs10497813	G	T	0.222222	1008
2	rs2164071	T	C	0.475198	1008
2	rs2117339	C	T	0.222222	1008
2	rs7420608	A	T	0.472222	1008
2	rs72930426	T	C	0.00793651	1008
2	rs141571575	C	T	0.0238095	1008
2	rs11895260	T	C	0.475198	1008
2	rs58172089	G	A	0.249008	1008
2	rs57265854	C	A	0.249008	1008
2	rs6752760	C	A	0.249008	1008
2	rs57603546	C	A	0.249008	1008
2	rs11903129	A	T	0.475198	1008
2	rs2342558	T	C	0.47123	1008
2	rs13382697	A	C	0.475198	1008
2	rs1837495	G	A	0.47123	1008
2	rs11679484	C	A	0.214286	1008
2	rs35563720	A	G	0.472222	1008
2	rs7600269	C	G	0.474206	1008
2	rs16827267	G	A	0.249008	1008
2	rs1866665	A	G	0.249008	1008
2	rs35062652	C	T	0.222222	1008
2	rs11889006	A	G	0.47123	1008
2	rs6434953	A	G	0.475198	1008
2	rs6434954	T	C	0.47123	1008
2	rs7572733	C	T	0.222222	1008
2	rs7573001	G	C	0.214286	1008
2	rs7587251	T	G	0.223214	1008
2	rs11690149	C	T	0.222222	1008
2	rs11690205	C	T	0.222222	1008
2	rs6745726	A	G	0.475198	1008
2	rs10202569	C	G	0.475198	1008
2	rs1368989	T	C	0.47123	1008
2	rs12105927	G	A	0.475198	1008
2	rs6752454	T	G	0.249008	1008
2	rs7590828	C	T	0.475198	1008
2	rs1866666	T	C	0.222222	1008
2	rs9973400	T	C	0.22619	1008
2	rs1371665	C	T	0.465278	1008
2	rs1036333	G	T	0.217262	1008
2	rs2164068	T	A	0.218254	1008
2	rs6716898	G	A	0.22123	1008
2	rs4549082	T	C	0.215278	1008
2	rs4417706	A	T	0.215278	1008
2	rs1440089	C	T	0.22123	1008
2	rs16827465	G	T	0.248016	1008
2	rs2053394	C	T	0.248016	1008
2	rs6434955	G	A	0.248016	1008
2	rs2228135	A	G	0.248016	1008
2	rs1064213	G	A	0.213294	1008
2	rs2033570	C	T	0.464286	1008
2	rs2033569	G	A	0.247024	1008
2	rs3213867	G	A	0.243056	1008
2	rs11684176	C	T	0.217262	1008
2	rs7588399	C	T	0.255952	1008
2	rs4850819	C	A	0.703373	1008
2	rs12618469	G	A	0.0674603	1008
2	rs118149843	A	C	0.0178571	1008
2	rs10931799	A	G	0.214286	1008
2	rs12612977	A	G	0.210317	1008
2	rs12613073	A	C	0.209325	1008
2	rs10931800	T	C	0.209325	1008
2	rs10200463	G	A	0.210317	1008
2	rs10200317	C	T	0.223214	1008
2	rs3755330	A	G	0.196429	1008
2	rs3755332	T	C	0.195437	1008
2	rs3755333	G	A	0.196429	1008
2	rs1440084	C	G	0.200397	1008
2	rs1946645	T	G	0.196429	1008
2	rs3771359	A	G	0.195437	1008
2	rs3771360	T	C	0.240079	1008
2	rs3771361	G	A	0.804563	1008
2	rs3771362	C	T	0.195437	1008
2	rs7572854	A	C	0.804563	1008
2	rs7599640	G	T	0.804563	1008
2	rs1036334	T	G	0.804563	1008
2	rs1036335	T	A	0.804563	1008
2	rs1036336	T	C	0.800595	1008
2	rs2009631	C	G	0.804563	1008
2	rs12476465	G	C	0.561508	1008
2	rs986534	G	C	0.804563	1008
2	rs2880366	G	A	0.804563	1008
2	rs3732231	T	C	0.804563	1008
2	rs3732232	C	T	0.195437	1008
2	rs1371657	T	G	0.804563	1008
2	rs12693831	C	T	0.804563	1008
2	rs116858326	G	A	0.165675	1008
2	rs1304358	C	T	0.801587	1008
2	rs1304359	T	C	0.804563	1008
2	rs147273919	A	G	0.0277778	1008
2	rs149355427	G	A	0.0248016	1008
2	rs76164793	G	A	0.0833333	1008
2	rs3771365	A	G	0.564484	1008
2	rs892515	C	T	0.563492	1008
2	rs11681576	C	A	0.563492	1008
2	rs7603309	T	C	0.19246	1008
2	rs144068719	A	C	0.00198413	1008
2	rs17792650	C	T	0.435516	1008
2	rs72914779	T	C	0.00198413	1008
2	rs12472100	C	A	0.561508	1008
2	rs11884454	A	G	0.435516	1008
2	rs58304757	T	G	0.165675	1008
2	rs76389885	C	A	0.140873	1008
2	rs149838794	C	T	0.0267857	1008
2	rs118020468	C	A	0.0813492	1008
2	rs11884188	A	C	0.434524	1008
2	rs4850821	C	A	0.560516	1008
2	rs4850822	T	C	0.560516	1008
2	rs3771367	G	A	0.430556	1008
2	rs3821245	T	G	0.430556	1008
2	rs2164069	G	A	0.564484	1008
2	rs1821430	T	G	0.430556	1008
2	rs3771368	C	T	0.5625	1008
2	rs3771369	G	T	0.5625	1008
2	rs79408605	T	C	0.0426587	1008
2	rs78208454	G	A	0.0714286	1008
2	rs11674075	C	T	0.431548	1008
2	rs3771370	A	T	0.565476	1008
2	rs1978890	G	C	0.564484	1008
2	rs13018895	T	C	0.563492	1008
2	rs13019036	T	C	0.563492	1008
2	rs72914798	C	T	0.231151	1008
2	rs74265557	G	A	0.0138889	1008
2	rs56000158	T	C	0.43254	1008
2	rs117745223	A	G	0.0367063	1008
2	rs11894016	G	T	0.43254	1008
2	rs11682543	G	T	0.563492	1008
2	rs13031577	A	G	0.563492	1008
2	rs79807197	G	A	0.0426587	1008
2	rs13033079	C	T	0.997024	1008
2	rs7557457	C	T	0.431548	1008
2	rs4038716	T	C	0.433532	1008
2	rs72917017	A	T	0.433532	1008
2	rs1434288	C	T	0.997024	1008
2	rs1434289	A	T	0.5625	1008
2	rs72917021	C	G	0.433532	1008
2	rs13008284	G	A	0.5625	1008
2	rs72917023	G	T	0.433532	1008
2	rs13036106	C	G	0.997024	1008
2	rs1368990	T	C	0.433532	1008
2	rs11673929	C	T	0.5625	1008
2	rs10210770	C	T	0.997024	1008
2	rs1119850	G	A	0.433532	1008
2	rs1836235	C	G	0.563492	1008
2	rs9789590	T	G	0.5625	1008
2	rs9789480	C	A	0.5625	1008
2	rs76041425	G	A	0.046627	1008
2	rs6434957	A	G	0.433532	1008
2	rs6735486	C	T	0.433532	1008
2	rs13011057	T	C	0.5625	1008
2	rs147235367	G	A	0.0386905	1008
2	rs2033568	T	C	0.558532	1008
2	rs4850827	C	G	0.55754	1008
2	rs4850828	A	G	0.55754	1008
2	rs12693833	G	C	0.558532	1008
2	rs13024730	A	T	0.558532	1008
2	rs17793153	G	A	0.0535714	1008
2	rs6753440	T	A	0.880952	1008
2	rs10186484	C	T	0.116071	1008
2	rs1869986	C	T	0.116071	1008
2	rs1869985	G	A	0.116071	1008
2	rs6742863	G	A	0.116071	1008
2	rs3937566	C	T	0.116071	1008
2	rs1962948	G	T	0.116071	1008
2	rs1020706	G	A	0.116071	1008
2	rs7598724	G	C	0.116071	1008
2	rs13003229	G	A	0.880952	1008
2	rs13416501	C	A	0.116071	1008
2	rs72919013	C	A	0.0535714	1008
2	rs10202461	G	A	0.0535714	1008
2	rs13423519	G	A	0.116071	1008
2	rs7590253	G	A	0.116071	1008
2	rs1982523	C	T	0.827381	1008
2	rs4332920	A	G	0.116071	1008
2	rs142155980	G	A	0.116071	1008
2	rs28814901	T	G	0.117063	1008
2	rs10931801	C	T	0.116071	1008
2	rs10931802	C	T	0.116071	1008
2	rs138123890	G	C	0.0535714	1008
2	rs142701669	A	T	0.0535714	1008
2	rs10931803	G	C	0.116071	1008
2	rs112856592	A	G	0.827381	1008
2	rs4352224	A	G	0.116071	1008
2	rs6724940	A	G	0.116071	1008
2	rs113927594	A	T	0.0535714	1008
2	rs6753681	C	T	0.116071	1008
2	rs112046326	G	A	0.116071	1008
2	rs111356503	G	T	0.116071	1008
2	rs13429991	C	A	0.116071	1008
2	rs4850445	A	T	0.880952	1008
2	rs7590376	A	G	0.116071	1008
2	rs55962806	G	A	0.169643	1008
2	rs72919027	C	A	0.0535714	1008
2	rs10171402	G	A	0.118056	1008
2	rs1456549	C	A	0.119048	1008
2	rs4850446	C	T	0.823413	1008
2	rs62277944	C	G	0.123016	1008
2	rs4850831	G	A	0.823413	1008
2	rs117735557	T	C	0.0912698	1008
2	rs2342754	A	G	0.876984	1008
2	rs16828551	C	T	0.136905	1008
2	rs13387954	C	A	0.123016	1008
2	rs10170042	C	A	0.876984	1008
2	rs62277945	G	C	0.123016	1008
2	rs72919041	T	C	0.0535714	1008
2	rs10189295	T	G	0.876984	1008
2	rs56908267	C	A	0.123016	1008
2	rs62277946	T	C	0.124008	1008
2	rs12616750	G	A	0.124008	1008
2	rs1598658	C	A	0.875992	1008
2	rs13406890	G	T	0.124008	1008
2	rs10199534	A	G	0.124008	1008
2	rs10189034	T	C	0.177579	1008
2	rs4355105	G	A	0.821429	1008
2	rs113061159	C	G	0.0535714	1008
2	rs118144146	C	T	0.0367063	1008
2	rs62277947	G	A	0.124008	1008
2	rs11682345	G	A	0.822421	1008
2	rs11682314	C	T	0.822421	1008
2	rs11693571	A	T	0.822421	1008
2	rs4850448	T	A	0.822421	1008
2	rs1350208	C	T	0.875992	1008
2	rs6746027	C	T	0.0535714	1008
2	rs6746165	C	G	0.177579	1008
2	rs117612065	G	A	0.0436508	1008
2	rs9973739	C	T	0.127976	1008
2	rs1840755	C	T	0.175595	1008
2	rs1840754	C	T	0.175595	1008
2	rs112050805	T	A	0.0486111	1008
2	rs72929131	T	C	0.0486111	1008
2	rs2342757	A	G	0.81746	1008
2	rs989389	T	C	0.813492	1008
2	rs9973838	G	C	0.136905	1008
2	rs17799440	T	C	0.0486111	1008
2	rs7580105	A	G	0.186508	1008
2	rs79931442	G	A	0.00297619	1008
2	rs11886912	C	T	0.813492	1008
2	rs17737578	C	T	0.813492	1008
2	rs10175677	G	C	0.137897	1008
2	rs17799603	A	G	0.137897	1008
2	rs13397852	G	A	0.137897	1008
2	rs13411216	T	C	0.137897	1008
2	rs62277949	T	C	0.137897	1008
2	rs12328457	G	A	0.137897	1008
2	rs10181932	C	T	0.136905	1008
2	rs62277950	C	T	0.137897	1008
2	rs72929153	A	G	0.0486111	1008
2	rs13404374	G	A	0.137897	1008
2	rs13404550	C	T	0.137897	1008
2	rs13404733	G	A	0.137897	1008
2	rs118088926	A	T	0.0228175	1008
2	rs9808268	G	T	0.137897	1008
2	rs9807926	A	C	0.137897	1008
2	rs72929156	C	T	0.047619	1008
2	rs9808273	G	A	0.137897	1008
2	rs12327913	A	G	0.136905	1008
2	rs7559059	C	T	0.0922619	1008
2	rs1531180	G	A	0.956349	1008
2	rs72914207	T	G	0.046627	1008
2	rs1471087	C	A	0.957341	1008
2	rs72914212	C	A	0.0436508	1008
2	rs76894395	C	G	0.0456349	1008
2	rs77535279	T	C	0.0287698	1008
2	rs12693837	G	T	0.957341	1008
2	rs7570420	C	T	0.0436508	1008
2	rs2342758	G	T	0.956349	1008
2	rs2342759	C	A	0.957341	1008
2	rs1456564	C	T	0.868056	1008
2	rs57300247	C	T	0.12996	1008
2	rs41499250	T	C	0.127976	1008
2	rs12476496	T	G	0.918651	1008
2	rs62277953	T	C	0.0585317	1008
2	rs62277954	G	A	0.0962302	1008
2	rs16828901	A	C	0.0644841	1008
2	rs72914228	T	G	0.0386905	1008
2	rs149430973	C	T	0.0823413	1008
2	rs144770039	C	G	0.0168651	1008
2	rs10931806	A	G	0.151786	1008
2	rs16829074	C	T	0.0625	1008
2	rs1154707	T	C	0.925595	1008
2	rs143578726	A	G	0.0198413	1008
2	rs980469	A	G	0.964286	1008
2	rs4850836	C	A	0.366071	1008
2	rs1456557	A	G	0.927579	1008
2	rs10178814	C	T	0.0456349	1008
2	rs17466322	C	T	0.0238095	1008
2	rs138974526	G	T	0.0654762	1008
2	rs66461917	A	G	0.046627	1008
2	rs4850837	A	G	0.893849	1008
2	rs76641983	G	C	0.0605159	1008
2	rs12471104	C	A	0.878968	1008
2	rs28635201	A	G	0.046627	1008
2	rs13432262	A	G	0.046627	1008
2	rs1121061	C	A	0.923611	1008
2	rs3977	C	A	0.890873	1008
2	rs867157	G	C	0.926587	1008
2	rs4850838	G	A	0.926587	1008
2	rs12613047	G	A	0.046627	1008
2	rs139129698	A	G	0.0198413	1008
2	rs1029641	G	C	0.939484	1008
2	rs917315	C	T	0.046627	1008
2	rs917314	C	T	0.926587	1008
2	rs1456550	G	A	0.878968	1008
2	rs1811213	C	T	0.891865	1008
2	rs149176296	T	C	0.0198413	1008
2	rs1012043	G	A	0.926587	1008
2	rs4850839	T	C	0.926587	1008
2	rs13025018	A	G	0.87996	1008
2	rs75381376	T	C	0.0525794	1008
2	rs10195654	T	C	0.939484	1008
2	rs758066	G	C	0.926587	1008
2	rs2880491	A	G	0.878968	1008
2	rs6721101	G	A	0.878968	1008
2	rs13393194	G	T	0.046627	1008
2	rs149804896	A	G	0.0188492	1008
2	rs17466455	G	A	0.0248016	1008
2	rs12471228	T	C	0.878968	1008
2	rs1456572	C	T	0.878968	1008
2	rs721288	A	C	0.925595	1008
2	rs12469066	C	T	0.878968	1008
2	rs140149088	G	A	0.0248016	1008
2	rs187989767	T	C	0.014881	1008
2	rs1456571	C	T	0.875992	1008
2	rs1379021	G	A	0.876984	1008
2	rs117761102	C	T	0.0238095	1008
2	rs758065	A	T	0.882937	1008
2	rs758064	G	T	0.882937	1008
2	rs758063	G	T	0.882937	1008
2	rs72914270	C	T	0.047619	1008
2	rs7605003	G	T	0.047619	1008
2	rs1456570	C	T	0.894841	1008
2	rs72914271	G	T	0.047619	1008
2	rs7566235	T	C	0.047619	1008
2	rs7578662	A	G	0.047619	1008
2	rs62279263	A	G	0.0347222	1008
2	rs13035302	A	T	0.893849	1008
2	rs2058054	A	G	0.047619	1008
2	rs2058053	G	A	0.047619	1008
2	rs13423739	T	C	0.0347222	1008
2	rs1037663	C	G	0.0823413	1008
2	rs2159001	G	C	0.047619	1008
2	rs58709446	G	A	0.047619	1008
2	rs78045851	A	C	0.047619	1008
2	rs13413933	C	T	0.0347222	1008
2	rs74643157	G	A	0.047619	1008
2	rs2159000	T	C	0.0347222	1008
2	rs2190650	C	T	0.880952	1008
2	rs147585519	G	A	0.00297619	1008
2	rs13395526	A	C	0.0833333	1008
2	rs77200855	C	T	0.0238095	1008
2	rs12996222	T	C	0.880952	1008
2	rs13387391	T	A	0.0833333	1008
2	rs13399458	A	G	0.0833333	1008
2	rs13387754	T	C	0.0833333	1008
2	rs11893616	A	G	0.0347222	1008
2	rs11888811	T	C	0.0833333	1008
2	rs11904531	G	T	0.0833333	1008
2	rs13409769	A	G	0.0347222	1008
2	rs13410086	A	T	0.0833333	1008
2	rs13398206	T	C	0.0853175	1008
2	rs12991989	G	C	0.880952	1008
2	rs13398693	T	C	0.0833333	1008
2	rs78912549	T	C	0.0486111	1008
2	rs75654507	C	A	0.0486111	1008
2	rs13413265	A	G	0.0833333	1008
2	rs7596627	A	T	0.0833333	1008
2	rs7570260	C	T	0.0833333	1008
2	rs4998599	G	T	0.964286	1008
2	rs117659625	T	G	0.0525794	1008
2	rs190637065	T	A	0.0267857	1008
2	rs4850841	A	T	0.814484	1008
2	rs13033405	G	A	0.880952	1008
2	rs10931809	C	A	0.881944	1008
2	rs13387359	C	T	0.0337302	1008
2	rs62279268	C	T	0.0337302	1008
2	rs62279269	A	G	0.0337302	1008
2	rs16829794	G	A	0.0416667	1008
2	rs2529672	T	C	0.237103	1008
2	rs16829800	C	T	0.0218254	1008
2	rs7575825	C	T	0.0684524	1008
2	rs2529670	G	C	0.0208333	1008
2	rs2529669	G	C	0.0208333	1008
2	rs917312	A	G	0.0208333	1008
2	rs2727766	T	G	0.0208333	1008
2	rs2529666	C	T	0.0208333	1008
2	rs997467	T	C	0.90377	1008
2	rs2529664	A	G	0.0208333	1008
2	rs13022622	G	A	0.046627	1008
2	rs2429092	A	T	0.0208333	1008
2	rs2529663	A	G	0.0208333	1008
2	rs2727783	T	G	0.0208333	1008
2	rs2529662	T	C	0.0208333	1008
2	rs80121404	G	T	0.0218254	1008
2	rs2467046	A	G	0.920635	1008
2	rs2727767	A	G	0.0208333	1008
2	rs12999347	G	T	0.046627	1008
2	rs995933	G	A	0.904762	1008
2	rs2429091	C	A	0.0208333	1008
2	rs2529658	G	A	0.0208333	1008
2	rs2529657	T	A	0.0208333	1008
2	rs4850842	G	A	0.888889	1008
2	rs74426266	T	C	0.015873	1008
2	rs2467044	A	G	0.0208333	1008
2	rs2429090	A	T	0.0208333	1008
2	rs10490082	A	T	0.0198413	1008
2	rs72916188	T	C	0.0198413	1008
2	rs2727765	C	A	0.921627	1008
2	rs142034010	A	T	0.0486111	1008
2	rs2429100	A	T	0.0208333	1008
2	rs7602849	A	G	0.924603	1008
2	rs75831270	C	T	0.0863095	1008
```
