## Supplementary material for "Characterization of shared and ancestry-specific signals driving complex traits using multi-ancestry fine-mapping": s2_ref.bim

```
2	rs75766689	0	197783391	G	A
2	rs185075085	0	197784070	C	T
2	rs138622482	0	197784113	T	G
2	rs141632729	0	197785174	G	C
2	rs79863163	0	197786673	A	G
2	rs10211384	0	197788056	C	G
2	rs142604974	0	197788352	A	G
2	rs6740630	0	197788439	A	C
2	rs151019171	0	197788561	G	A
2	rs16859494	0	197789642	A	G
2	rs12693801	0	197792566	C	T
2	rs368347813	0	197793120	G	A
2	rs113845611	0	197793142	G	A
2	rs190969151	0	197793236	G	A
2	rs547640730	0	197793259	T	C
2	rs10182318	0	197793304	T	C
2	rs61433904	0	197793496	G	A
2	rs4241192	0	197794166	G	T
2	rs143861993	0	197794664	A	G
2	rs189635145	0	197797058	A	T
2	rs11693566	0	197797061	A	G
2	rs10931765	0	197797224	T	C
2	rs58676838	0	197797302	A	G
2	rs16859560	0	197798697	G	T
2	rs6749960	0	197799124	T	C
2	rs6735635	0	197799591	G	A
2	rs10497797	0	197800467	C	T
2	rs4278949	0	197800672	A	G
2	rs146239684	0	197800717	A	G
2	rs113553166	0	197801780	G	A
2	rs10931766	0	197802303	A	C
2	rs12233058	0	197803869	G	A
2	rs1550240	0	197806584	G	T
2	rs145661861	0	197807134	A	G
2	rs78012089	0	197808980	A	G
2	rs1837134	0	197809934	C	T
2	rs12693802	0	197809976	A	C
2	rs7579398	0	197810202	A	G
2	rs139473508	0	197810275	T	C
2	rs78891479	0	197810913	T	C
2	rs77090656	0	197811574	G	A
2	rs151298767	0	197811734	C	G
2	rs6434889	0	197813869	C	T
2	rs2053259	0	197813873	G	T
2	rs6434890	0	197813927	G	T
2	rs2053260	0	197813929	T	C
2	rs143684839	0	197814097	G	A
2	rs2376186	0	197814330	A	G
2	rs138186928	0	197814575	T	C
2	rs74264969	0	197814763	C	T
2	rs149271436	0	197814792	G	C
2	rs1025694	0	197815069	G	C
2	rs6756895	0	197815182	C	T
2	rs6434891	0	197815482	T	A
2	rs117551540	0	197815883	C	T
2	rs10931767	0	197816178	G	A
2	rs12617661	0	197816181	A	C
2	rs2376187	0	197816284	C	T
2	rs2376188	0	197816450	T	C
2	rs151247250	0	197817007	C	A
2	rs150013933	0	197817199	T	G
2	rs145233370	0	197817451	G	T
2	rs6740139	0	197818157	A	T
2	rs10194142	0	197818247	A	G
2	rs10194335	0	197818399	A	T
2	rs13013214	0	197820052	C	A
2	rs6434894	0	197820645	G	A
2	rs75205424	0	197820942	T	C
2	rs112382228	0	197821340	C	T
2	rs78049377	0	197822312	G	A
2	rs138630167	0	197822403	G	A
2	rs4850736	0	197823015	A	C
2	rs142453257	0	197823399	T	C
2	rs72920897	0	197823595	A	G
2	rs6714155	0	197823816	C	T
2	rs6742587	0	197823848	A	C
2	rs117898000	0	197824144	A	C
2	rs6750551	0	197825753	A	G
2	rs117481845	0	197826735	A	G
2	rs79200666	0	197827038	T	C
2	rs4850738	0	197827130	T	A
2	rs116767088	0	197827873	C	T
2	rs148178948	0	197828345	G	A
2	rs6434895	0	197828651	A	G
2	rs80026787	0	197829998	A	G
2	rs75804907	0	197830803	C	A
2	rs117946116	0	197832238	C	T
2	rs3901037	0	197832589	G	A
2	rs76761050	0	197833381	C	A
2	rs117237555	0	197833400	T	C
2	rs2376100	0	197833530	T	C
2	rs116855130	0	197834238	G	A
2	rs6734285	0	197834551	G	A
2	rs6434896	0	197834719	C	T
2	rs35812339	0	197835760	C	T
2	rs2889288	0	197836358	G	C
2	rs7591162	0	197836360	G	A
2	rs6749795	0	197838216	C	T
2	rs58719755	0	197838753	G	A
2	rs112098108	0	197840273	C	T
2	rs10206667	0	197841058	T	C
2	rs4524134	0	197841491	T	C
2	rs72491064	0	197843973	A	C
2	rs142056452	0	197844411	C	G
2	rs72922625	0	197845389	T	C
2	rs6735887	0	197845449	A	G
2	rs13035678	0	197846458	G	A
2	rs117681040	0	197846699	T	C
2	rs75274153	0	197848062	C	T
2	rs16860088	0	197848993	A	G
2	rs80104968	0	197849141	C	G
2	rs78934236	0	197849860	A	T
2	rs16860099	0	197850176	T	C
2	rs11888210	0	197850652	T	C
2	rs16860103	0	197850691	T	A
2	rs72922638	0	197850738	T	C
2	rs141282329	0	197851231	C	G
2	rs74438465	0	197852101	T	C
2	rs77106173	0	197853011	C	T
2	rs77773923	0	197853342	A	G
2	rs2256931	0	197853567	A	G
2	rs2290094	0	197853831	C	G
2	rs13003938	0	197854023	G	A
2	rs75154015	0	197854290	G	A
2	rs715185	0	197855152	T	C
2	rs79299388	0	197855342	A	G
2	rs117152747	0	197856108	T	C
2	rs10931768	0	197857070	C	T
2	rs76868428	0	197857242	C	T
2	rs1036542	0	197858129	T	C
2	rs2376207	0	197859234	C	T
2	rs1469963	0	197859719	A	C
2	rs1437867	0	197859867	G	C
2	rs7595528	0	197860406	G	C
2	rs144372591	0	197861871	A	G
2	rs148723416	0	197862055	T	C
2	rs111744640	0	197862277	G	A
2	rs2376209	0	197862903	T	C
2	rs2290093	0	197863184	C	T
2	rs1966703	0	197863214	C	T
2	rs117392805	0	197863600	T	C
2	rs2305251	0	197865047	C	T
2	rs2376210	0	197865773	T	A
2	rs12478175	0	197866470	T	A
2	rs6757462	0	197868101	G	C
2	rs76756610	0	197870601	G	A
2	rs2376211	0	197870808	A	G
2	rs4850743	0	197870971	C	T
2	rs118105536	0	197871011	T	A
2	rs116853039	0	197871575	T	C
2	rs6706307	0	197871626	T	C
2	rs13005801	0	197871721	G	C
2	rs73066855	0	197872117	T	C
2	rs13425253	0	197874228	G	A
2	rs77637393	0	197874572	G	T
2	rs4850745	0	197874791	C	T
2	rs13027173	0	197874965	G	A
2	rs4850407	0	197875148	G	A
2	rs117027544	0	197876610	C	T
2	rs6730027	0	197876929	T	C
2	rs7584406	0	197878584	T	A
2	rs62185246	0	197879255	T	C
2	rs11894702	0	197879697	T	G
2	rs116943978	0	197880555	C	T
2	rs140567258	0	197880939	T	C
2	rs7561281	0	197881214	C	A
2	rs7561423	0	197881357	C	T
2	rs7575641	0	197881375	T	A
2	rs4241193	0	197881926	A	C
2	rs10497802	0	197882236	G	T
2	rs79322940	0	197882797	T	C
2	rs4850747	0	197883048	A	G
2	rs12470435	0	197884141	T	C
2	rs147722448	0	197885882	C	T
2	rs146910989	0	197885979	C	T
2	rs62185247	0	197886086	T	C
2	rs6730564	0	197886276	G	T
2	rs13000710	0	197886849	T	G
2	rs78588598	0	197887407	A	G
2	rs148687576	0	197887593	A	T
2	rs730200	0	197888490	T	A
2	rs13015419	0	197889022	T	C
2	rs10427280	0	197889125	C	T
2	rs10427282	0	197889134	G	A
2	rs62185248	0	197890001	C	T
2	rs2376212	0	197890364	T	C
2	rs62185249	0	197890457	G	A
2	rs117127880	0	197890847	T	C
2	rs76027295	0	197891695	T	C
2	rs76685778	0	197891850	C	A
2	rs6732830	0	197891999	C	T
2	rs4850408	0	197892487	A	T
2	rs143576851	0	197893702	T	A
2	rs117759841	0	197895480	G	A
2	rs13426748	0	197897560	A	G
2	rs189237162	0	197897751	G	A
2	rs16860886	0	197897885	T	C
2	rs16860887	0	197897907	A	C
2	rs75685612	0	197899172	T	C
2	rs62279176	0	197901015	C	T
2	rs11690931	0	197901083	A	G
2	rs118127620	0	197901911	C	T
2	rs62279177	0	197902246	T	A
2	rs555656913	0	197903067	T	G
2	rs117379364	0	197903655	A	G
2	rs16860949	0	197904195	C	T
2	rs58060083	0	197904500	C	A
2	rs189978321	0	197904735	G	A
2	rs62279181	0	197904939	G	A
2	rs62279182	0	197905620	A	G
2	rs62279183	0	197905669	C	T
2	rs4850749	0	197907294	C	T
2	rs12990099	0	197908096	T	G
2	rs12693804	0	197908105	A	T
2	rs13013812	0	197908178	C	G
2	rs13019481	0	197908675	C	A
2	rs186297242	0	197909291	G	T
2	rs12997637	0	197909347	T	G
2	rs62279184	0	197910266	C	T
2	rs80286679	0	197910325	C	T
2	rs6434900	0	197910432	C	A
2	rs4850750	0	197911151	T	A
2	rs148446289	0	197911525	T	C
2	rs6434901	0	197911784	A	C
2	rs62279185	0	197911996	G	A
2	rs151004020	0	197912198	A	T
2	rs12467178	0	197912645	A	G
2	rs7582411	0	197912886	T	C
2	rs145309582	0	197913159	C	T
2	rs4277542	0	197913328	G	A
2	rs10931769	0	197913359	T	G
2	rs117561426	0	197914304	C	T
2	rs7575709	0	197914758	C	A
2	rs7575813	0	197914852	C	T
2	rs4850751	0	197915295	C	T
2	rs4850409	0	197915534	T	C
2	rs149926538	0	197916258	T	C
2	rs10175453	0	197916264	T	C
2	rs7601193	0	197917990	T	G
2	rs150243868	0	197918335	G	A
2	rs141865374	0	197918641	G	C
2	rs62279187	0	197920007	G	T
2	rs4850410	0	197920169	C	T
2	rs62279188	0	197920268	C	T
2	rs1437872	0	197921055	A	G
2	rs181820235	0	197921522	T	C
2	rs72924642	0	197922496	C	T
2	rs11674298	0	197922571	G	A
2	rs185298229	0	197922700	C	A
2	rs117019734	0	197922932	G	A
2	rs78033464	0	197923494	G	A
2	rs6755622	0	197923801	T	C
2	rs72924648	0	197924367	A	G
2	rs117887425	0	197925553	G	A
2	rs6748296	0	197925677	C	T
2	rs4372926	0	197926353	G	A
2	rs116854915	0	197926393	T	C
2	rs4850752	0	197926603	C	A
2	rs4850753	0	197926645	C	T
2	rs146284046	0	197927270	G	A
2	rs4850754	0	197927277	G	A
2	rs4850755	0	197927372	C	T
2	rs189742453	0	197927375	A	G
2	rs4410311	0	197927411	A	G
2	rs186305081	0	197927551	G	A
2	rs4295027	0	197927763	C	T
2	rs183593988	0	197927777	C	T
2	rs62279191	0	197928063	C	G
2	rs140432865	0	197930375	A	G
2	rs149539971	0	197930961	C	T
2	rs144110579	0	197930982	C	G
2	rs9712211	0	197933268	A	C
2	rs182891067	0	197933838	A	G
2	rs62279193	0	197934210	C	T
2	rs79814218	0	197936610	A	G
2	rs75165901	0	197938108	C	G
2	rs62279194	0	197938198	C	T
2	rs139410021	0	197939172	G	A
2	rs4850414	0	197939364	C	T
2	rs145752845	0	197939812	T	A
2	rs151183012	0	197940260	C	T
2	rs76643370	0	197940816	A	T
2	rs62279195	0	197941141	T	C
2	rs10931771	0	197941417	C	T
2	rs1437866	0	197941935	A	G
2	rs62279196	0	197942033	G	A
2	rs35808940	0	197942535	G	A
2	rs12478675	0	197942576	T	G
2	rs4850415	0	197942832	C	T
2	rs4850416	0	197943050	C	T
2	rs151286175	0	197944839	A	C
2	rs118131257	0	197945660	C	G
2	rs58682267	0	197946733	A	G
2	rs17386201	0	197946851	G	A
2	rs12464023	0	197947389	C	T
2	rs150315634	0	197947568	C	T
2	rs59045310	0	197949243	A	C
2	rs12467303	0	197950027	G	A
2	rs893401	0	197950058	A	G
2	rs143514831	0	197951871	A	G
2	rs4850759	0	197952851	A	G
2	rs76193515	0	197955799	C	T
2	rs62279205	0	197955877	A	T
2	rs62279206	0	197957149	G	C
2	rs10205395	0	197957316	A	G
2	rs140912367	0	197958284	C	T
2	rs138974631	0	197958725	A	G
2	rs6712325	0	197959205	A	G
2	rs139586221	0	197960962	G	A
2	rs2289313	0	197961323	G	A
2	rs2289312	0	197961349	G	T
2	rs148482326	0	197961673	G	C
2	rs144128530	0	197961680	C	T
2	rs57613014	0	197961848	A	C
2	rs62279209	0	197962177	G	A
2	rs4387815	0	197962598	C	T
2	rs62279210	0	197963110	G	A
2	rs78674851	0	197963368	G	A
2	rs62279211	0	197963574	T	C
2	rs56077856	0	197964689	G	A
2	rs60391487	0	197965163	A	C
2	rs151094836	0	197966014	G	C
2	rs62279213	0	197966125	T	G
2	rs72924689	0	197967049	A	C
2	rs187565243	0	197967651	T	C
2	rs112399247	0	197967691	T	C
2	rs10200320	0	197967710	C	T
2	rs10176754	0	197967781	A	G
2	rs10165722	0	197967843	T	C
2	rs12621335	0	197968251	G	A
2	rs12614828	0	197968275	A	G
2	rs7559008	0	197970654	C	T
2	rs116855843	0	197971140	G	A
2	rs4850761	0	197971374	C	T
2	rs13413519	0	197971583	C	T
2	rs4241194	0	197971732	G	A
2	rs2579405	0	197974504	A	T
2	rs2579404	0	197974776	G	C
2	rs2579403	0	197974841	T	C
2	rs4395261	0	197976089	G	A
2	rs4395262	0	197976676	G	A
2	rs143031165	0	197978223	T	G
2	rs2697269	0	197978625	G	T
2	rs140120240	0	197979322	T	C
2	rs10804080	0	197979685	G	A
2	rs2918627	0	197980702	T	A
2	rs2950820	0	197981404	A	G
2	rs2950821	0	197981406	G	A
2	rs143551344	0	197981521	G	A
2	rs146096606	0	197982306	C	A
2	rs4586644	0	197983206	C	T
2	rs13008943	0	197985370	C	T
2	rs2697270	0	197986048	T	C
2	rs2579399	0	197986501	T	G
2	rs2697271	0	197986674	G	A
2	rs150107345	0	197986754	G	A
2	rs138907499	0	197987008	T	C
2	rs17452754	0	197988554	T	C
2	rs2376292	0	197988584	T	A
2	rs2579396	0	197989012	C	T
2	rs2697267	0	197989554	G	A
2	rs118127710	0	197989937	G	A
2	rs2579395	0	197989945	T	C
2	rs2579394	0	197990509	G	A
2	rs62279220	0	197991182	G	A
2	rs4850763	0	197991526	T	C
2	rs2579393	0	197992602	C	A
2	rs117949651	0	197992698	C	T
2	rs4850765	0	197992792	T	C
2	rs145803248	0	197993320	A	C
2	rs2579392	0	197993336	C	A
2	rs192258765	0	197994095	G	C
2	rs2579391	0	197996500	A	G
2	rs118075488	0	197998227	G	A
2	rs2697263	0	197998327	A	T
2	rs2141373	0	197998380	G	A
2	rs12471109	0	197998738	C	T
2	rs10187660	0	197999079	G	C
2	rs11674756	0	197999585	A	T
2	rs10191006	0	198000250	C	A
2	rs117335614	0	198000313	G	A
2	rs142199972	0	198001269	T	C
2	rs3731569	0	198001319	A	G
2	rs2579387	0	198001443	C	T
2	rs146450575	0	198002072	A	G
2	rs2579386	0	198002374	A	T
2	rs143778661	0	198002819	C	T
2	rs117054234	0	198002894	A	T
2	rs10186575	0	198003950	G	A
2	rs2697260	0	198005048	T	C
2	rs139157206	0	198005087	T	C
2	rs56413601	0	198005440	A	C
2	rs151320225	0	198005948	T	C
2	rs4850767	0	198006058	T	C
2	rs6728379	0	198006719	T	G
2	rs143668843	0	198008383	T	A
2	rs2697257	0	198009811	C	A
2	rs185284059	0	198010010	G	A
2	rs2272408	0	198011728	T	C
2	rs2272407	0	198011878	G	A
2	rs2249470	0	198011904	G	A
2	rs11688574	0	198012407	G	T
2	rs193246658	0	198012769	T	C
2	rs184036612	0	198014053	C	G
2	rs190123342	0	198015190	A	G
2	rs62279226	0	198017432	G	A
2	rs2712875	0	198018378	A	G
2	rs13406574	0	198019689	T	A
2	rs2697254	0	198020797	G	A
2	rs2697253	0	198020995	G	A
2	rs145720387	0	198021581	G	A
2	rs4850768	0	198021715	G	A
2	rs7584832	0	198022927	C	T
2	rs1881399	0	198024335	T	C
2	rs117835089	0	198024779	C	T
2	rs138761029	0	198025466	T	C
2	rs10497803	0	198025901	G	C
2	rs1569154	0	198026528	C	T
2	rs1534540	0	198026894	C	T
2	rs149957240	0	198027414	G	C
2	rs4850769	0	198027506	G	C
2	rs62279228	0	198027799	C	T
2	rs148854436	0	198028299	G	A
2	rs7594879	0	198030920	C	T
2	rs7595352	0	198031285	C	A
2	rs118063719	0	198032572	A	G
2	rs62279229	0	198032711	A	G
2	rs148715390	0	198032849	G	A
2	rs79729834	0	198034614	T	A
2	rs1881398	0	198035615	T	G
2	rs4013863	0	198035668	T	A
2	rs117543033	0	198036331	G	A
2	rs2697246	0	198037641	C	T
2	rs75312089	0	198038174	C	T
2	rs6718328	0	198038562	G	A
2	rs2697245	0	198038613	C	T
2	rs59405902	0	198038650	G	A
2	rs2697244	0	198038932	T	C
2	rs1528106	0	198039468	G	A
2	rs2697242	0	198039827	C	T
2	rs17388217	0	198040055	G	T
2	rs16862851	0	198040500	T	C
2	rs1534463	0	198040584	C	T
2	rs6745939	0	198041441	G	A
2	rs2697240	0	198041459	A	G
2	rs2697238	0	198042431	A	G
2	rs60161827	0	198043786	C	T
2	rs146525680	0	198043908	C	G
2	rs11900623	0	198044078	G	A
2	rs60697753	0	198044643	G	C
2	rs11901946	0	198044985	C	T
2	rs7570752	0	198045530	T	C
2	rs6736733	0	198045952	A	T
2	rs11887815	0	198045953	T	A
2	rs80270012	0	198047963	T	C
2	rs2697232	0	198048140	C	T
2	rs7420789	0	198048418	G	T
2	rs11896142	0	198048448	A	G
2	rs13389482	0	198048758	C	T
2	rs116868483	0	198049032	T	C
2	rs141799678	0	198049055	A	C
2	rs17388610	0	198049461	T	C
2	rs16863000	0	198050197	C	T
2	rs117019911	0	198050222	A	G
2	rs79804207	0	198050380	G	T
2	rs16863002	0	198050476	A	G
2	rs144919480	0	198050682	T	C
2	rs2712895	0	198051205	T	C
2	rs143452840	0	198051678	A	G
2	rs10211215	0	198052206	C	A
2	rs12466392	0	198054680	C	T
2	rs77595792	0	198054741	C	A
2	rs9288272	0	198054772	T	C
2	rs10497804	0	198054958	A	G
2	rs117867840	0	198055562	C	T
2	rs2579412	0	198056041	G	A
2	rs2579411	0	198056683	T	C
2	rs10180332	0	198056786	C	G
2	rs7581683	0	198057349	C	G
2	rs7581983	0	198057426	G	C
2	rs13403513	0	198058482	C	T
2	rs6711427	0	198059480	A	G
2	rs6758791	0	198059986	T	C
2	rs6726315	0	198060885	G	C
2	rs11894584	0	198061162	T	C
2	rs78373972	0	198062094	G	A
2	rs17389141	0	198062232	A	G
2	rs6434915	0	198062308	G	A
2	rs113411472	0	198062326	G	A
2	rs2030997	0	198063003	T	C
2	rs146548357	0	198063380	G	C
2	rs1881407	0	198064285	G	C
2	rs7591636	0	198065053	G	A
2	rs6434916	0	198065054	G	T
2	rs117869207	0	198065101	T	A
2	rs6742768	0	198065217	G	A
2	rs6757999	0	198065324	T	A
2	rs16863140	0	198066004	A	G
2	rs117835653	0	198066286	G	A
2	rs11679126	0	198068162	A	G
2	rs6758626	0	198068988	C	G
2	rs1881405	0	198069350	A	G
2	rs11885072	0	198070787	A	G
2	rs2697311	0	198071331	T	C
2	rs55701600	0	198071437	G	A
2	rs4850772	0	198071738	A	C
2	rs1406223	0	198074282	A	G
2	rs2579406	0	198074384	T	G
2	rs62279235	0	198075146	T	A
2	rs2697307	0	198075465	C	T
2	rs2697306	0	198075674	G	A
2	rs2697303	0	198076664	C	T
2	rs1406222	0	198077025	G	A
2	rs77519683	0	198077543	G	A
2	rs2712904	0	198077813	T	A
2	rs12993399	0	198077877	A	G
2	rs9283513	0	198077950	C	A
2	rs2697301	0	198078070	T	C
2	rs1881404	0	198079211	A	G
2	rs9677643	0	198080076	G	A
2	rs2697300	0	198080380	C	T
2	rs2697299	0	198081078	A	G
2	rs2697298	0	198081584	C	T
2	rs1590061	0	198081830	G	A
2	rs7588858	0	198081998	A	G
2	rs7589095	0	198082197	A	G
2	rs6434917	0	198082503	C	T
2	rs6715021	0	198082707	G	A
2	rs13388326	0	198083775	C	T
2	rs139113579	0	198083833	C	T
2	rs6734623	0	198084218	T	C
2	rs2697295	0	198084684	A	G
2	rs12693814	0	198085837	T	C
2	rs11685528	0	198086005	T	C
2	rs199838575	0	198087672	G	A
2	rs56063204	0	198087711	A	G
2	rs1881401	0	198087907	G	A
2	rs1881400	0	198088063	G	A
2	rs79548072	0	198088391	A	C
2	rs78185335	0	198089908	T	G
2	rs2712874	0	198090099	G	A
2	rs6744133	0	198090655	C	T
2	rs2697237	0	198090919	A	G
2	rs117253636	0	198091127	C	T
2	rs6726473	0	198091132	G	A
2	rs2712871	0	198091254	G	A
2	rs2049680	0	198091866	C	T
2	rs2697319	0	198092854	A	G
2	rs2697318	0	198092910	A	C
2	rs16863455	0	198093346	C	G
2	rs2697313	0	198093627	T	C
2	rs2712905	0	198093628	G	A
2	rs2252542	0	198093900	C	T
2	rs17390362	0	198094771	C	T
2	rs4435471	0	198095767	G	A
2	rs7568476	0	198095987	A	T
2	rs116803931	0	198096156	A	T
2	rs13423442	0	198096603	A	G
2	rs7559692	0	198096952	T	C
2	rs7598988	0	198096987	G	C
2	rs78591299	0	198097282	G	C
2	rs7560201	0	198097363	T	C
2	rs141038917	0	198098097	C	T
2	rs7602870	0	198098196	G	A
2	rs180773549	0	198099068	G	A
2	rs13409147	0	198099625	G	A
2	rs7557386	0	198100208	C	T
2	rs2376294	0	198100459	A	G
2	rs12162325	0	198101834	C	T
2	rs7604929	0	198103817	C	T
2	rs146786251	0	198104249	C	T
2	rs7422256	0	198104361	A	G
2	rs3929618	0	198104737	A	G
2	rs10204429	0	198105912	T	A
2	rs4850775	0	198106007	G	A
2	rs189732625	0	198106364	T	C
2	rs13389576	0	198106655	A	G
2	rs2091542	0	198106829	T	C
2	rs2712885	0	198108977	G	A
2	rs72928744	0	198109002	T	C
2	rs10755015	0	198110068	C	G
2	rs4850420	0	198110121	G	A
2	rs140850486	0	198110130	T	G
2	rs2712886	0	198110332	C	T
2	rs2697293	0	198110391	A	G
2	rs2697292	0	198111256	T	G
2	rs2697291	0	198111312	A	G
2	rs6434920	0	198111673	C	G
2	rs2712887	0	198111693	A	C
2	rs2712888	0	198111694	T	C
2	rs2697290	0	198113157	A	G
2	rs6434921	0	198120197	G	A
2	rs2712890	0	198121206	T	A
2	rs2712891	0	198121690	G	T
2	rs16863690	0	198122161	T	C
2	rs2712893	0	198122249	G	C
2	rs2712894	0	198122319	A	G
2	rs114279581	0	198122357	G	A
2	rs2697287	0	198122900	T	C
2	rs1547590	0	198124451	C	G
2	rs370281395	0	198125869	C	T
2	rs1976965	0	198126163	A	C
2	rs1569126	0	198126535	A	T
2	rs2697286	0	198126737	G	A
2	rs2712873	0	198126797	A	G
2	rs12468436	0	198126979	C	T
2	rs2697285	0	198127129	G	A
2	rs2178202	0	198127399	G	A
2	rs2178201	0	198127739	T	C
2	rs2697282	0	198127968	T	C
2	rs16863762	0	198128280	A	G
2	rs2697280	0	198128642	C	T
2	rs78048041	0	198128702	G	A
2	rs117341830	0	198128741	G	C
2	rs2697279	0	198128777	G	A
2	rs2697278	0	198128894	T	C
2	rs2697277	0	198129143	T	A
2	rs2712870	0	198129160	T	C
2	rs2564394	0	198129202	G	T
2	rs79648059	0	198129611	T	C
2	rs962697	0	198129619	C	A
2	rs2697276	0	198130354	A	G
2	rs2697275	0	198130582	T	C
2	rs2564393	0	198131097	G	C
2	rs146382052	0	198131358	T	C
2	rs2697274	0	198131685	A	G
2	rs1830286	0	198131760	C	T
2	rs4850776	0	198132451	G	A
2	rs4850777	0	198132524	G	A
2	rs12621811	0	198132572	A	G
2	rs1318141	0	198132601	T	G
2	rs4850778	0	198133034	A	G
2	rs1109476	0	198133408	C	G
2	rs1109475	0	198133583	T	A
2	rs149752427	0	198133771	A	C
2	rs12617121	0	198134059	G	A
2	rs4850779	0	198134188	G	A
2	rs4850780	0	198134535	G	A
2	rs2564391	0	198135144	C	T
2	rs12471669	0	198135170	C	A
2	rs2712867	0	198135412	T	C
2	rs76041634	0	198136214	A	C
2	rs10192338	0	198136382	C	T
2	rs13027001	0	198136642	T	C
2	rs77704283	0	198136650	G	A
2	rs35870159	0	198136875	T	C
2	rs13390077	0	198137248	A	C
2	rs13393428	0	198138017	A	G
2	rs117389217	0	198138210	T	C
2	rs12621494	0	198138602	C	A
2	rs2950823	0	198139103	C	T
2	rs13385364	0	198139208	T	C
2	rs13422791	0	198139261	C	T
2	rs72928790	0	198139633	T	C
2	rs10205474	0	198140249	C	A
2	rs2697288	0	198140386	C	T
2	rs147911565	0	198140859	C	T
2	rs4850783	0	198140953	C	T
2	rs75892983	0	198141168	A	T
2	rs2564369	0	198141746	C	G
2	rs11693873	0	198142210	T	C
2	rs6706197	0	198142269	T	C
2	rs6434924	0	198142743	G	A
2	rs4850784	0	198143380	T	C
2	rs13392750	0	198143381	A	G
2	rs13007653	0	198143511	C	T
2	rs10931777	0	198143591	C	T
2	rs6727480	0	198143871	A	G
2	rs1429411	0	198144002	A	G
2	rs58135111	0	198144201	G	A
2	rs4850785	0	198144539	C	T
2	rs78385427	0	198144685	C	G
2	rs6760146	0	198144917	C	T
2	rs6760318	0	198144923	G	A
2	rs58850453	0	198145170	C	T
2	rs117159422	0	198145368	G	A
2	rs73988421	0	198145871	G	A
2	rs2043016	0	198146381	C	T
2	rs7588530	0	198146698	A	C
2	rs6730590	0	198148084	T	C
2	rs73988422	0	198148109	C	T
2	rs12618567	0	198148191	A	T
2	rs6715690	0	198148371	C	T
2	rs6744206	0	198148522	A	G
2	rs6715936	0	198148570	C	T
2	rs12616329	0	198148629	T	C
2	rs12619296	0	198148767	A	G
2	rs10931778	0	198148922	C	T
2	rs12616484	0	198151148	A	G
2	rs4850424	0	198152657	C	T
2	rs4850425	0	198152786	T	C
2	rs117655772	0	198153269	C	T
2	rs72930808	0	198153770	A	C
2	rs1429419	0	198154547	G	A
2	rs12617117	0	198155170	T	A
2	rs74815068	0	198155258	A	G
2	rs10199410	0	198155776	A	T
2	rs77117039	0	198156969	G	A
2	rs77218866	0	198157160	G	T
2	rs1429418	0	198158151	G	C
2	rs1429417	0	198158171	T	G
2	rs1366837	0	198160501	T	C
2	rs2195510	0	198161195	A	G
2	rs7593063	0	198162003	T	C
2	rs1429414	0	198162430	G	A
2	rs6761919	0	198163328	A	G
2	rs7422899	0	198163527	G	C
2	rs2889363	0	198163699	A	G
2	rs13030538	0	198164176	G	A
2	rs1896857	0	198164530	A	G
2	rs6741380	0	198165121	G	A
2	rs34555121	0	198166053	C	T
2	rs1346649	0	198166117	C	A
2	rs919433	0	198166565	G	A
2	rs10931779	0	198166825	T	C
2	rs12693815	0	198168403	T	C
2	rs2195508	0	198168843	G	A
2	rs979020	0	198169749	T	C
2	rs4850428	0	198169772	G	A
2	rs7582736	0	198170342	A	G
2	rs57170028	0	198170607	G	T
2	rs6744072	0	198171005	G	A
2	rs12618612	0	198171058	G	T
2	rs10153881	0	198171098	T	C
2	rs61456829	0	198171770	C	T
2	rs1366836	0	198172148	T	G
2	rs2195507	0	198172336	T	C
2	rs13033821	0	198173536	T	G
2	rs10931780	0	198175297	G	C
2	rs117967386	0	198175878	G	T
2	rs10804081	0	198176766	G	A
2	rs7592511	0	198177974	A	G
2	rs4850429	0	198178409	G	A
2	rs4850786	0	198178608	C	T
2	rs12469546	0	198178826	T	C
2	rs2007031	0	198181443	A	G
2	rs182643369	0	198181592	G	T
2	rs4850787	0	198181750	G	A
2	rs6738721	0	198182334	A	G
2	rs6738836	0	198182432	A	G
2	rs4850430	0	198182796	A	T
2	rs4850788	0	198182940	G	A
2	rs36071109	0	198183191	C	A
2	rs66462835	0	198183203	A	C
2	rs10166569	0	198183439	G	A
2	rs2376407	0	198183465	A	G
2	rs59580628	0	198183880	G	A
2	rs76083316	0	198184298	C	T
2	rs6434926	0	198185078	A	T
2	rs7576377	0	198186086	C	A
2	rs7594237	0	198187164	T	A
2	rs1560277	0	198187903	T	C
2	rs2059922	0	198188903	C	G
2	rs13032495	0	198189346	C	T
2	rs16864451	0	198189616	G	A
2	rs7591766	0	198190332	G	C
2	rs1429412	0	198190894	A	G
2	rs3843857	0	198195965	T	C
2	rs3895817	0	198196208	A	G
2	rs787984	0	198196234	G	C
2	rs3980095	0	198196424	A	T
2	rs2564377	0	198198277	G	C
2	rs7575389	0	198198489	A	G
2	rs7578368	0	198198852	A	G
2	rs7566373	0	198199163	T	C
2	rs3097385	0	198199297	G	A
2	rs12617426	0	198200739	T	A
2	rs787988	0	198200802	C	T
2	rs79805276	0	198201765	T	G
2	rs2914982	0	198202793	G	C
2	rs189517573	0	198203394	G	A
2	rs6759834	0	198204860	C	T
2	rs12472355	0	198205840	C	A
2	rs6711624	0	198207607	C	G
2	rs12693816	0	198208420	T	A
2	rs13013049	0	198208664	C	T
2	rs7574271	0	198210558	G	C
2	rs10931782	0	198211579	G	A
2	rs58916371	0	198212028	C	T
2	rs788001	0	198213720	C	T
2	rs17405525	0	198214183	G	C
2	rs55702914	0	198214396	C	G
2	rs787999	0	198215056	A	C
2	rs143940333	0	198215516	G	A
2	rs56234206	0	198215995	T	A
2	rs787998	0	198216092	T	C
2	rs787997	0	198216271	A	G
2	rs787996	0	198216805	A	G
2	rs787995	0	198216853	T	G
2	rs146399021	0	198218667	A	T
2	rs788004	0	198219032	C	T
2	rs56116936	0	198219217	C	A
2	rs805497	0	198222548	A	T
2	rs787994	0	198223121	T	C
2	rs61328028	0	198223754	A	G
2	rs788015	0	198228940	G	A
2	rs788014	0	198228997	G	A
2	rs67735550	0	198229453	G	A
2	rs788012	0	198229856	A	T
2	rs68062151	0	198230190	C	T
2	rs788011	0	198230771	A	G
2	rs788010	0	198230949	T	C
2	rs73050839	0	198231218	T	G
2	rs788009	0	198231472	T	A
2	rs788008	0	198232639	C	T
2	rs74930561	0	198233311	C	A
2	rs2565165	0	198233575	T	G
2	rs788007	0	198233676	T	G
2	rs788005	0	198234061	G	A
2	rs2564380	0	198235374	G	A
2	rs2565158	0	198236103	T	A
2	rs2565157	0	198236244	A	G
2	rs2565156	0	198236334	G	A
2	rs2565155	0	198236425	A	G
2	rs2564379	0	198236449	C	T
2	rs117603719	0	198236533	C	T
2	rs3097383	0	198236887	A	G
2	rs2043019	0	198236941	G	A
2	rs2043018	0	198236958	G	A
2	rs55725278	0	198238223	C	T
2	rs11904247	0	198238424	T	G
2	rs787980	0	198239225	C	T
2	rs117538099	0	198241002	C	T
2	rs787979	0	198242868	A	T
2	rs11888760	0	198243749	A	T
2	rs7603828	0	198244598	G	A
2	rs150345524	0	198245297	G	A
2	rs55775495	0	198245965	C	T
2	rs117451004	0	198246020	C	T
2	rs787977	0	198246625	T	G
2	rs787975	0	198248128	C	T
2	rs59757315	0	198250213	T	C
2	rs60666417	0	198250744	C	T
2	rs75935828	0	198252557	G	C
2	rs4685	0	198257795	T	C
2	rs3115366	0	198258388	G	A
2	rs2333852	0	198258969	C	T
2	rs74265000	0	198259352	G	A
2	rs2564389	0	198260098	A	T
2	rs3769525	0	198261470	A	G
2	rs3769524	0	198261520	G	C
2	rs56718086	0	198261596	A	G
2	rs142308603	0	198262399	T	C
2	rs183302016	0	198262468	C	T
2	rs16865262	0	198263146	T	C
2	rs12621129	0	198265350	T	C
2	rs117076100	0	198265368	T	G
2	rs788018	0	198265526	A	G
2	rs77132083	0	198273347	T	C
2	rs12151726	0	198273591	C	T
2	rs12151767	0	198274929	G	A
2	rs117513606	0	198276236	T	C
2	rs35157131	0	198277498	T	C
2	rs6710530	0	198277551	G	A
2	rs55658871	0	198278571	G	A
2	rs3097384	0	198278834	T	A
2	rs788022	0	198280586	T	C
2	rs699318	0	198281743	T	C
2	rs699319	0	198281776	C	A
2	rs145449106	0	198282261	A	G
2	rs788023	0	198283305	T	C
2	rs2565161	0	198285554	C	G
2	rs2565160	0	198286474	A	G
2	rs2244271	0	198286581	C	T
2	rs139193412	0	198287773	T	C
2	rs58020244	0	198288002	T	A
2	rs11683572	0	198289575	C	G
2	rs182192135	0	198291122	C	T
2	rs788021	0	198293691	T	C
2	rs150224757	0	198294616	T	C
2	rs7589336	0	198295171	G	A
2	rs76204729	0	198296118	A	C
2	rs16865650	0	198297156	C	T
2	rs117155573	0	198297478	T	C
2	rs186154544	0	198300112	G	A
2	rs16865677	0	198300431	G	T
2	rs144340056	0	198303154	A	G
2	rs6434927	0	198303698	G	A
2	rs146860006	0	198304461	G	A
2	rs6434928	0	198304577	G	A
2	rs2564372	0	198307813	C	T
2	rs3849362	0	198308260	G	A
2	rs79956080	0	198309841	G	A
2	rs2565154	0	198310389	G	C
2	rs2564383	0	198310862	A	G
2	rs60617652	0	198313300	G	A
2	rs7567279	0	198313726	G	A
2	rs2914983	0	198314568	A	G
2	rs787982	0	198315534	G	A
2	rs11902195	0	198316370	C	G
2	rs75999704	0	198317467	A	G
2	rs3731570	0	198317783	C	T
2	rs16865976	0	198323811	A	G
2	rs182899735	0	198324051	C	A
2	rs787990	0	198324990	A	G
2	rs787991	0	198325119	G	A
2	rs3754822	0	198327314	G	A
2	rs55766949	0	198329776	A	G
2	rs112612936	0	198329864	C	G
2	rs74563484	0	198332079	T	C
2	rs79208422	0	198336085	C	T
2	rs78572740	0	198338008	G	A
2	rs11070	0	198339776	A	G
2	rs66730758	0	198341001	A	G
2	rs11883902	0	198341325	A	T
2	rs78506248	0	198344147	G	A
2	rs787983	0	198345797	G	A
2	rs805495	0	198347196	C	T
2	rs146912659	0	198348871	G	A
2	rs6745660	0	198349536	A	G
2	rs788016	0	198352293	G	A
2	rs117845156	0	198354261	C	T
2	rs2565163	0	198354414	T	C
2	rs11682567	0	198355153	T	G
2	rs11676748	0	198355384	C	T
2	rs2564384	0	198356065	T	C
2	rs4850796	0	198356803	C	T
2	rs7585486	0	198359027	G	C
2	rs146598485	0	198359384	T	C
2	rs2340690	0	198360886	A	G
2	rs2340689	0	198361058	C	T
2	rs8539	0	198362018	T	C
2	rs17730989	0	198362524	C	T
2	rs2605039	0	198362851	C	A
2	rs1050347	0	198363504	A	G
2	rs79630442	0	198363555	T	C
2	rs13165	0	198364518	G	A
2	rs1116734	0	198365043	C	G
2	rs2305560	0	198365788	C	T
2	rs6434930	0	198369370	T	C
2	rs13386066	0	198371687	A	G
2	rs112533070	0	198372003	C	T
2	rs6760600	0	198372035	T	C
2	rs191234776	0	198374897	G	A
2	rs7605813	0	198375329	C	G
2	rs13429666	0	198376601	G	A
2	rs139887665	0	198377166	C	T
2	rs7577835	0	198378056	T	C
2	rs7590697	0	198378546	A	G
2	rs76341431	0	198379118	G	A
2	rs75909202	0	198380635	C	T
2	rs10187815	0	198383381	A	G
2	rs180918097	0	198383448	G	A
2	rs67657812	0	198387401	A	G
2	rs55813500	0	198389172	G	A
2	rs80201363	0	198390710	A	G
2	rs7580864	0	198393497	C	G
2	rs188761499	0	198393618	G	A
2	rs150261359	0	198393835	G	A
2	rs7601800	0	198395099	T	C
2	rs111811916	0	198399416	G	A
2	rs7590010	0	198400668	C	T
2	rs72914969	0	198400935	G	A
2	rs6713113	0	198401483	A	G
2	rs56067932	0	198401610	G	A
2	rs3792160	0	198403519	G	A
2	rs3792159	0	198403697	C	T
2	rs10931784	0	198405636	T	A
2	rs3792158	0	198407177	A	G
2	rs74476766	0	198407832	A	G
2	rs11899288	0	198409263	G	T
2	rs11678929	0	198409392	A	G
2	rs146111935	0	198409472	G	A
2	rs7568250	0	198409611	G	A
2	rs11680291	0	198409884	A	G
2	rs138450021	0	198412434	G	A
2	rs13418032	0	198413692	G	C
2	rs57602436	0	198414439	G	A
2	rs1563340	0	198414713	A	T
2	rs117637768	0	198414992	C	T
2	rs3792157	0	198416859	G	A
2	rs151205062	0	198417662	G	T
2	rs58837777	0	198417987	G	A
2	rs17787829	0	198419798	T	C
2	rs74885211	0	198419911	C	T
2	rs78133005	0	198422142	G	A
2	rs76013423	0	198422327	C	T
2	rs79207930	0	198423111	G	T
2	rs4589750	0	198426003	C	T
2	rs6434933	0	198426960	G	A
2	rs79776019	0	198428060	A	G
2	rs142659244	0	198428854	A	G
2	rs149560101	0	198431065	C	T
2	rs68022726	0	198431214	A	G
2	rs67580728	0	198431258	C	T
2	rs77887736	0	198433105	A	G
2	rs11891750	0	198434319	G	A
2	rs11694913	0	198435280	A	G
2	rs7582536	0	198436103	A	G
2	rs6434934	0	198437386	C	G
2	rs2340688	0	198438425	T	C
2	rs11899920	0	198444623	C	G
2	rs6715105	0	198445601	T	C
2	rs6757364	0	198445602	G	A
2	rs10172961	0	198446859	T	C
2	rs184598672	0	198447273	C	T
2	rs13414170	0	198450030	A	T
2	rs7564917	0	198453685	C	T
2	rs77615390	0	198454790	C	T
2	rs57046332	0	198455429	C	G
2	rs77357334	0	198455607	G	A
2	rs113990162	0	198456064	T	C
2	rs113964240	0	198456310	C	A
2	rs144663074	0	198459732	T	C
2	rs2340687	0	198460040	T	G
2	rs10198804	0	198461941	A	C
2	rs10178946	0	198463090	G	T
2	rs115729683	0	198463691	T	G
2	rs16866720	0	198465697	G	A
2	rs17731449	0	198465840	T	C
2	rs11900232	0	198466273	T	C
2	rs11685247	0	198466462	C	A
2	rs6760468	0	198466965	T	G
2	rs78002594	0	198467113	A	T
2	rs13411968	0	198467141	C	T
2	rs150271815	0	198469519	C	G
2	rs77000173	0	198469646	G	A
2	rs77353793	0	198470546	C	T
2	rs79737320	0	198472460	T	C
2	rs6719483	0	198472886	A	G
2	rs6723768	0	198474218	A	G
2	rs75505984	0	198477244	C	T
2	rs2124317	0	198477606	G	A
2	rs4389332	0	198477620	C	A
2	rs1455653	0	198478320	G	A
2	rs6719729	0	198480072	G	A
2	rs376570305	0	198483603	C	T
2	rs2045245	0	198485341	A	C
2	rs148633360	0	198487107	C	T
2	rs1961558	0	198487278	C	T
2	rs4435447	0	198488468	G	C
2	rs34139878	0	198489253	C	T
2	rs59341299	0	198489607	A	G
2	rs79544304	0	198491100	G	A
2	rs55642934	0	198491110	C	T
2	rs55852341	0	198491180	C	T
2	rs72916919	0	198492316	T	G
2	rs1902248	0	198492598	C	T
2	rs1902247	0	198492826	C	T
2	rs1902246	0	198492827	C	T
2	rs6728904	0	198492837	C	T
2	rs13396312	0	198493703	T	A
2	rs200061937	0	198494460	T	A
2	rs56858593	0	198494468	A	G
2	rs74265511	0	198494782	C	T
2	rs3828317	0	198495431	G	C
2	rs59938443	0	198497105	C	T
2	rs970552	0	198497512	T	G
2	rs970551	0	198497709	C	T
2	rs1979239	0	198498316	T	G
2	rs74965164	0	198499162	C	T
2	rs374315858	0	198499891	T	A
2	rs144930737	0	198505468	C	T
2	rs2045244	0	198506466	C	T
2	rs2045242	0	198507649	G	A
2	rs7588831	0	198508016	A	G
2	rs80172713	0	198508044	T	C
2	rs10497806	0	198508951	G	A
2	rs16866940	0	198509058	C	T
2	rs16866970	0	198511086	G	A
2	rs10166328	0	198511917	A	G
2	rs13413470	0	198512849	G	A
2	rs16866980	0	198513009	A	C
2	rs7564924	0	198513877	C	T
2	rs10196961	0	198513930	G	A
2	rs77773624	0	198514845	G	A
2	rs11690491	0	198514924	C	T
2	rs11690844	0	198515536	G	A
2	rs1598469	0	198515658	T	C
2	rs10203581	0	198515900	G	A
2	rs13427590	0	198516821	C	T
2	rs79745588	0	198516835	G	A
2	rs7603283	0	198517592	A	G
2	rs7580003	0	198517893	C	T
2	rs6733834	0	198518709	C	G
2	rs55656916	0	198519628	T	C
2	rs60582020	0	198520555	A	C
2	rs10931787	0	198520615	A	G
2	rs150952036	0	198520653	A	T
2	rs1902249	0	198521356	T	C
2	rs4491721	0	198521407	C	G
2	rs16867018	0	198521490	C	T
2	rs13000656	0	198522126	T	C
2	rs13404366	0	198522632	A	G
2	rs13429970	0	198522635	C	G
2	rs78198610	0	198522769	T	C
2	rs67492914	0	198523402	T	G
2	rs79845692	0	198523541	T	C
2	rs58576043	0	198524149	C	T
2	rs6737060	0	198524885	G	C
2	rs6708239	0	198525084	A	G
2	rs6741205	0	198525997	G	C
2	rs6741314	0	198526088	G	A
2	rs13394214	0	198527371	C	T
2	rs11690163	0	198527507	A	T
2	rs61155920	0	198528881	C	T
2	rs58621102	0	198528999	C	T
2	rs7601762	0	198529237	G	T
2	rs76637837	0	198529496	G	A
2	rs117198306	0	198529948	C	A
2	rs57932509	0	198530232	G	A
2	rs6757852	0	198530293	G	A
2	rs6757669	0	198530355	C	T
2	rs10931788	0	198531084	A	G
2	rs9967823	0	198531529	A	G
2	rs77946222	0	198533251	C	T
2	rs6719832	0	198533369	A	G
2	rs6748788	0	198533606	G	T
2	rs7600862	0	198534514	C	T
2	rs7603839	0	198534708	G	A
2	rs4286272	0	198535678	T	C
2	rs75415672	0	198535679	G	A
2	rs74843358	0	198536382	A	G
2	rs75619425	0	198537281	A	G
2	rs79789118	0	198539405	A	G
2	rs4850436	0	198541398	C	T
2	rs34632716	0	198542619	C	T
2	rs7595819	0	198543156	C	A
2	rs4422151	0	198544183	A	T
2	rs111951556	0	198545038	G	A
2	rs78872368	0	198545250	G	C
2	rs7340470	0	198545462	G	A
2	rs13018267	0	198545592	G	C
2	rs75946628	0	198546239	C	T
2	rs10460393	0	198548306	T	G
2	rs10460394	0	198548741	G	A
2	rs75061561	0	198549881	A	G
2	rs12622674	0	198551812	G	A
2	rs143117070	0	198558024	A	C
2	rs2341510	0	198558679	T	C
2	rs6743671	0	198563642	T	C
2	rs6760078	0	198563742	A	T
2	rs6731886	0	198563884	C	A
2	rs77218291	0	198565011	A	G
2	rs13034353	0	198565763	A	G
2	rs57340905	0	198565823	C	T
2	rs140058143	0	198566506	T	C
2	rs79748557	0	198567912	G	T
2	rs11687698	0	198568076	C	T
2	rs4850437	0	198569051	T	G
2	rs7592344	0	198572461	C	T
2	rs10931791	0	198573612	A	C
2	rs79381203	0	198573762	A	G
2	rs6751690	0	198574523	G	A
2	rs143969550	0	198575523	T	C
2	rs4850807	0	198575975	G	A
2	rs4850808	0	198576142	T	C
2	rs7583917	0	198576950	A	G
2	rs7584475	0	198577424	A	C
2	rs10931793	0	198577585	G	A
2	rs72916987	0	198578081	C	T
2	rs80178661	0	198582442	A	G
2	rs13029495	0	198582601	C	A
2	rs4850438	0	198583267	A	G
2	rs138275192	0	198583356	A	G
2	rs4850809	0	198583403	C	T
2	rs117886310	0	198583907	C	T
2	rs16823148	0	198584209	G	A
2	rs2037590	0	198584775	T	A
2	rs10497807	0	198585087	G	C
2	rs12472359	0	198587865	T	C
2	rs700638	0	198588950	A	C
2	rs700640	0	198590886	C	T
2	rs1065952	0	198598585	A	T
2	rs700641	0	198599233	C	T
2	rs700642	0	198600730	T	G
2	rs80247050	0	198601303	A	G
2	rs700643	0	198601370	A	G
2	rs16823385	0	198602101	G	A
2	rs73054808	0	198602283	C	T
2	rs77032596	0	198603185	T	G
2	rs16823400	0	198603229	A	G
2	rs700645	0	198605514	A	G
2	rs77706948	0	198608441	T	G
2	rs700646	0	198608511	C	T
2	rs73054811	0	198608724	G	A
2	rs770666	0	198611897	T	A
2	rs700647	0	198612852	C	T
2	rs111340803	0	198612877	A	G
2	rs113769655	0	198613105	C	G
2	rs770667	0	198613308	C	T
2	rs1065953	0	198614612	C	T
2	rs150985004	0	198614760	C	A
2	rs1065954	0	198615017	A	T
2	rs1065955	0	198615531	T	C
2	rs1065956	0	198616049	G	A
2	rs1065957	0	198616891	A	G
2	rs6757887	0	198618445	A	C
2	rs2293255	0	198621506	T	C
2	rs13425988	0	198622378	C	T
2	rs700648	0	198622636	C	T
2	rs700649	0	198622752	G	A
2	rs73054817	0	198623751	A	G
2	rs700650	0	198624285	G	A
2	rs117115974	0	198624481	C	G
2	rs80135234	0	198624582	C	G
2	rs771013	0	198625237	G	A
2	rs73054819	0	198625744	G	T
2	rs1065949	0	198627055	G	A
2	rs1068682	0	198627942	G	C
2	rs73054822	0	198628063	G	A
2	rs7587716	0	198630667	G	T
2	rs700651	0	198631714	G	A
2	rs73054825	0	198636355	G	C
2	rs700653	0	198637433	A	G
2	rs700654	0	198643421	G	A
2	rs700655	0	198643631	G	A
2	rs1851779	0	198647108	C	T
2	rs73054827	0	198649905	G	A
2	rs771018	0	198650259	G	A
2	rs77029420	0	198651492	G	A
2	rs59617443	0	198653204	C	A
2	rs700656	0	198653667	T	C
2	rs700657	0	198654324	G	C
2	rs700658	0	198655007	A	T
2	rs78273759	0	198655341	A	G
2	rs75373125	0	198657044	G	A
2	rs76746771	0	198659704	T	C
2	rs700659	0	198659923	T	C
2	rs57990618	0	198660838	C	T
2	rs771017	0	198660941	G	A
2	rs700660	0	198661435	T	G
2	rs187743458	0	198664150	T	G
2	rs771016	0	198665520	C	T
2	rs6742343	0	198666752	C	T
2	rs80133676	0	198667019	G	T
2	rs771015	0	198668294	G	A
2	rs700662	0	198668751	T	C
2	rs78835808	0	198669110	G	A
2	rs770659	0	198669754	G	C
2	rs770658	0	198669871	G	C
2	rs700663	0	198670478	T	A
2	rs116947984	0	198671083	A	G
2	rs700664	0	198671145	C	T
2	rs73054839	0	198671665	C	A
2	rs700665	0	198673379	A	C
2	rs700666	0	198673544	G	A
2	rs60079260	0	198673636	G	A
2	rs770657	0	198674184	C	A
2	rs1030796	0	198674673	A	G
2	rs74520940	0	198674826	C	T
2	rs16824264	0	198675917	T	C
2	rs771005	0	198675948	C	T
2	rs700667	0	198677508	T	C
2	rs76427978	0	198679851	A	G
2	rs16824376	0	198684342	C	T
2	rs700669	0	198684467	G	A
2	rs996427	0	198685609	G	A
2	rs700670	0	198687284	T	C
2	rs696814	0	198687899	C	G
2	rs696815	0	198688084	A	C
2	rs72918832	0	198689176	G	A
2	rs117766696	0	198689755	C	T
2	rs700671	0	198690001	T	C
2	rs72918835	0	198690610	C	T
2	rs771010	0	198691006	C	G
2	rs771009	0	198691082	A	G
2	rs4550664	0	198691405	A	G
2	rs700672	0	198691455	G	A
2	rs700673	0	198692929	A	G
2	rs72918841	0	198693412	A	G
2	rs700674	0	198693703	C	T
2	rs148068944	0	198695806	A	G
2	rs113485223	0	198696928	A	G
2	rs141791060	0	198698628	G	A
2	rs145443837	0	198698695	T	C
2	rs111243979	0	198698891	A	G
2	rs700675	0	198700216	G	A
2	rs73054867	0	198700417	C	G
2	rs700677	0	198702424	C	A
2	rs2574832	0	198704818	T	G
2	rs118067253	0	198705663	T	C
2	rs700678	0	198705820	T	C
2	rs700679	0	198706916	C	T
2	rs3851979	0	198707638	A	T
2	rs700680	0	198707950	A	T
2	rs16824631	0	198708695	T	G
2	rs700681	0	198711502	C	A
2	rs700682	0	198712310	C	A
2	rs700683	0	198712332	G	A
2	rs700684	0	198713099	C	T
2	rs6707521	0	198713231	G	A
2	rs700685	0	198715972	A	G
2	rs7604700	0	198718630	A	G
2	rs1435569	0	198718667	G	C
2	rs35817167	0	198718928	A	T
2	rs78856199	0	198720122	T	C
2	rs700686	0	198721054	G	A
2	rs700687	0	198721560	A	T
2	rs1968488	0	198721827	C	A
2	rs696817	0	198722225	A	G
2	rs700688	0	198723833	G	A
2	rs6734561	0	198725076	C	T
2	rs770661	0	198725444	A	G
2	rs700689	0	198726649	A	G
2	rs2164327	0	198726773	C	T
2	rs700690	0	198727626	A	G
2	rs700691	0	198727852	A	G
2	rs700692	0	198728500	T	C
2	rs770662	0	198729283	T	C
2	rs700693	0	198730015	A	G
2	rs1436131	0	198731230	T	G
2	rs1435570	0	198731371	T	C
2	rs6753450	0	198735031	C	T
2	rs34608683	0	198735712	A	G
2	rs881797	0	198736665	T	C
2	rs10192466	0	198738019	G	A
2	rs11899188	0	198740121	C	T
2	rs16825181	0	198740276	G	T
2	rs16825188	0	198741134	G	C
2	rs10048735	0	198742525	C	T
2	rs4850812	0	198743655	G	T
2	rs9288280	0	198744324	A	G
2	rs9288281	0	198744366	G	A
2	rs1369511	0	198746115	G	C
2	rs57862683	0	198747537	A	G
2	rs1435567	0	198748726	T	C
2	rs734037	0	198749269	G	A
2	rs13395030	0	198750806	A	G
2	rs73054898	0	198750868	G	A
2	rs2060488	0	198751637	T	G
2	rs2060489	0	198752286	C	T
2	rs7561950	0	198754244	C	T
2	rs74652956	0	198754247	C	T
2	rs6742782	0	198755021	A	C
2	rs6734096	0	198756459	T	G
2	rs6434942	0	198756688	G	A
2	rs2043545	0	198757616	G	A
2	rs1865586	0	198758868	A	G
2	rs6734781	0	198759973	G	A
2	rs6735214	0	198760507	C	T
2	rs6718039	0	198761642	C	G
2	rs6434943	0	198762192	T	G
2	rs1435568	0	198762879	T	C
2	rs6729473	0	198763928	G	A
2	rs142177242	0	198766569	A	T
2	rs73056811	0	198766642	T	C
2	rs1369512	0	198767132	T	A
2	rs6760891	0	198768166	T	G
2	rs6706937	0	198768718	T	G
2	rs7572123	0	198769637	A	G
2	rs73056823	0	198769788	T	C
2	rs138699719	0	198770592	C	A
2	rs73056824	0	198771698	G	T
2	rs10211202	0	198771941	A	G
2	rs4850813	0	198775982	C	T
2	rs10931794	0	198776140	C	T
2	rs2341778	0	198776546	G	A
2	rs78922190	0	198777800	T	G
2	rs13011918	0	198779083	T	C
2	rs1401093	0	198779839	C	T
2	rs1401094	0	198779849	C	T
2	rs1401095	0	198779867	C	T
2	rs79799715	0	198780562	G	A
2	rs938929	0	198780860	A	G
2	rs57437055	0	198782617	A	C
2	rs1589162	0	198782692	C	T
2	rs13026569	0	198783330	C	G
2	rs73056840	0	198783466	C	A
2	rs76450397	0	198786112	T	C
2	rs4850815	0	198786167	G	T
2	rs12619300	0	198786490	A	C
2	rs137947665	0	198788709	G	A
2	rs12995110	0	198789013	T	C
2	rs4850816	0	198789765	C	A
2	rs1401091	0	198790423	T	G
2	rs1401092	0	198792320	C	A
2	rs16825786	0	198794681	C	A
2	rs4850817	0	198795204	A	G
2	rs7557203	0	198795650	A	G
2	rs11692344	0	198795863	T	G
2	rs144088501	0	198797143	A	G
2	rs6434945	0	198797960	G	C
2	rs6434946	0	198798497	A	G
2	rs1464211	0	198798630	G	A
2	rs1607375	0	198800387	C	T
2	rs1607374	0	198800440	A	G
2	rs1607373	0	198800532	G	A
2	rs4369854	0	198800630	T	C
2	rs143768149	0	198801179	T	G
2	rs73056856	0	198801209	C	G
2	rs2880389	0	198801707	T	C
2	rs73056859	0	198801720	A	G
2	rs79792037	0	198803204	A	G
2	rs74993302	0	198804987	T	C
2	rs1983359	0	198805098	C	T
2	rs16825917	0	198805185	C	T
2	rs11887138	0	198805838	T	A
2	rs10207433	0	198805930	G	T
2	rs11679040	0	198806829	T	C
2	rs1518367	0	198807015	T	A
2	rs1105078	0	198807885	C	T
2	rs1401090	0	198808578	G	A
2	rs1518366	0	198809196	G	A
2	rs1914690	0	198809368	G	A
2	rs1518365	0	198809410	T	C
2	rs1878732	0	198809545	G	A
2	rs1518364	0	198809975	G	A
2	rs1518363	0	198810131	C	T
2	rs141017951	0	198810878	G	C
2	rs60484833	0	198812181	C	T
2	rs1518361	0	198812874	A	G
2	rs10189897	0	198813410	A	G
2	rs1464209	0	198814396	A	G
2	rs1518360	0	198815303	C	T
2	rs11890137	0	198816662	G	A
2	rs73056877	0	198816724	A	C
2	rs35730302	0	198818626	T	A
2	rs76845692	0	198819262	G	A
2	rs4410288	0	198819824	C	T
2	rs28482067	0	198821491	C	T
2	rs55696134	0	198821569	A	G
2	rs58224025	0	198821988	G	A
2	rs73056880	0	198822292	G	A
2	rs1401096	0	198823828	A	G
2	rs73056883	0	198824638	A	G
2	rs13408411	0	198825462	G	A
2	rs61435657	0	198825506	G	C
2	rs10497809	0	198825668	G	A
2	rs79183870	0	198826738	A	G
2	rs140960880	0	198827811	C	T
2	rs1850634	0	198827896	T	C
2	rs1607376	0	198827914	A	G
2	rs117088271	0	198827970	T	G
2	rs1850631	0	198829468	T	G
2	rs1850633	0	198829582	T	G
2	rs73056890	0	198831260	A	G
2	rs6434948	0	198832109	T	C
2	rs140364032	0	198832746	T	C
2	rs6752458	0	198835106	G	T
2	rs10169453	0	198835212	T	C
2	rs10204166	0	198835264	C	G
2	rs1356542	0	198835702	G	T
2	rs74716685	0	198835728	G	A
2	rs7581202	0	198836777	A	G
2	rs7426250	0	198837358	G	A
2	rs7558450	0	198837766	C	T
2	rs11675025	0	198838315	G	A
2	rs1518368	0	198839145	G	A
2	rs10931796	0	198840661	A	G
2	rs10931797	0	198840793	C	T
2	rs7571545	0	198841329	T	C
2	rs151171443	0	198841444	T	C
2	rs7571869	0	198841615	T	C
2	rs7587043	0	198841729	A	C
2	rs7587598	0	198842244	A	G
2	rs59007763	0	198843090	A	G
2	rs61184128	0	198843659	C	T
2	rs78238237	0	198844060	A	G
2	rs16826320	0	198845623	T	C
2	rs13394871	0	198846337	G	A
2	rs6726506	0	198846486	G	T
2	rs1518359	0	198847383	C	T
2	rs2139050	0	198852636	A	G
2	rs11891555	0	198853540	G	T
2	rs6736825	0	198854224	C	T
2	rs17790682	0	198854700	T	C
2	rs59553483	0	198855201	T	C
2	rs6434949	0	198855510	T	A
2	rs4595967	0	198857186	G	A
2	rs80332680	0	198857388	T	C
2	rs73058813	0	198858268	A	G
2	rs6724526	0	198858401	A	G
2	rs10177758	0	198858917	A	G
2	rs1518369	0	198859183	G	A
2	rs1866664	0	198860428	T	C
2	rs893808	0	198860837	C	G
2	rs73058818	0	198862600	C	T
2	rs79344890	0	198862767	G	A
2	rs73058820	0	198864358	A	G
2	rs79508374	0	198864568	G	A
2	rs73058821	0	198864597	A	G
2	rs72928581	0	198866620	G	A
2	rs1961425	0	198866758	A	G
2	rs7579905	0	198868109	T	A
2	rs1976772	0	198868201	G	T
2	rs6434950	0	198869979	A	G
2	rs73058829	0	198871145	G	A
2	rs74935794	0	198871195	T	G
2	rs1440088	0	198871417	T	G
2	rs1440087	0	198871476	G	C
2	rs73058832	0	198873214	G	T
2	rs73058834	0	198873779	T	G
2	rs7582715	0	198874310	T	G
2	rs2165237	0	198875003	C	T
2	rs1595825	0	198875464	G	A
2	rs56765024	0	198876286	G	T
2	rs61605589	0	198876532	T	C
2	rs61228863	0	198877196	T	C
2	rs1304164	0	198877234	C	A
2	rs1304165	0	198877300	G	A
2	rs6748683	0	198878008	T	A
2	rs10931798	0	198879156	A	G
2	rs1440090	0	198879297	T	G
2	rs62277902	0	198879443	T	A
2	rs1440091	0	198879457	G	A
2	rs59441945	0	198879645	T	A
2	rs976179	0	198880378	A	T
2	rs976180	0	198880443	A	G
2	rs1318867	0	198880481	C	A
2	rs1813106	0	198880589	A	G
2	rs1025549	0	198881183	G	A
2	rs1016883	0	198881668	G	A
2	rs2164070	0	198881730	G	C
2	rs1836234	0	198882873	T	G
2	rs11681663	0	198882952	G	A
2	rs112922254	0	198883098	G	A
2	rs34692727	0	198883513	C	T
2	rs7585709	0	198883682	C	T
2	rs7559096	0	198883814	A	G
2	rs11683222	0	198884028	C	G
2	rs111286926	0	198884532	T	C
2	rs73058854	0	198885060	G	A
2	rs76452213	0	198885061	G	A
2	rs12693829	0	198885425	G	T
2	rs111540926	0	198885578	G	A
2	rs113416612	0	198885872	A	G
2	rs111755439	0	198886910	C	G
2	rs2139049	0	198887660	G	A
2	rs11689393	0	198887725	C	T
2	rs112001680	0	198888236	C	T
2	rs116165148	0	198888347	T	G
2	rs2342557	0	198889061	A	G
2	rs1978888	0	198889245	T	C
2	rs1978889	0	198889366	G	A
2	rs73058864	0	198889587	C	T
2	rs2196171	0	198889807	T	G
2	rs2196172	0	198889893	T	G
2	rs58111212	0	198889896	T	C
2	rs7592556	0	198891021	G	A
2	rs73058867	0	198891568	A	G
2	rs1595823	0	198891799	C	T
2	rs7573687	0	198893376	A	G
2	rs10207232	0	198893813	A	G
2	rs16826740	0	198893927	A	G
2	rs10196612	0	198894139	T	C
2	rs79490184	0	198894219	T	A
2	rs74484541	0	198894223	T	C
2	rs10184395	0	198894285	G	A
2	rs10184227	0	198894305	C	T
2	rs73058876	0	198895022	A	G
2	rs73058878	0	198895078	T	G
2	rs16826791	0	198895133	C	G
2	rs75163179	0	198895402	G	A
2	rs10497810	0	198895732	C	T
2	rs59990242	0	198895868	G	A
2	rs10166845	0	198896071	A	G
2	rs73058883	0	198896255	C	T
2	rs1992313	0	198896766	T	C
2	rs6738825	0	198896895	A	G
2	rs58409972	0	198897061	A	T
2	rs16826872	0	198898055	T	C
2	rs16826873	0	198898222	C	A
2	rs6715070	0	198898265	G	A
2	rs1541953	0	198898344	A	T
2	rs17520121	0	198898718	T	G
2	rs11889326	0	198899275	A	C
2	rs1583792	0	198900288	C	T
2	rs1371663	0	198900305	G	A
2	rs1579695	0	198900363	G	A
2	rs1147169	0	198901395	T	C
2	rs10190226	0	198901564	C	T
2	rs16826895	0	198901642	A	G
2	rs962210	0	198902230	A	T
2	rs10497811	0	198902909	A	C
2	rs148921352	0	198904182	G	C
2	rs1371664	0	198904465	T	A
2	rs2196176	0	198904914	A	G
2	rs2196175	0	198905073	T	A
2	rs2196174	0	198905172	A	G
2	rs12329164	0	198905224	C	G
2	rs892514	0	198905270	T	C
2	rs75379839	0	198905408	T	C
2	rs892513	0	198905874	C	T
2	rs892512	0	198905910	C	A
2	rs1440086	0	198906354	A	G
2	rs10206714	0	198906481	C	T
2	rs9712275	0	198907143	C	T
2	rs882954	0	198907444	A	G
2	rs745899	0	198908040	A	T
2	rs73061068	0	198908439	A	G
2	rs73061069	0	198908825	A	G
2	rs5007118	0	198909738	G	C
2	rs41468149	0	198910107	G	C
2	rs74494005	0	198910411	G	A
2	rs67031482	0	198911166	C	T
2	rs10497812	0	198911245	G	A
2	rs67748055	0	198911426	G	A
2	rs6732517	0	198912902	G	C
2	rs6732340	0	198912952	C	G
2	rs4850441	0	198913413	A	G
2	rs10497813	0	198914072	G	T
2	rs2164071	0	198915467	T	C
2	rs2117339	0	198915734	C	T
2	rs7420608	0	198915930	A	T
2	rs72930426	0	198915959	T	C
2	rs141571575	0	198916576	C	T
2	rs11895260	0	198916674	T	C
2	rs58172089	0	198916926	G	A
2	rs57265854	0	198917263	C	A
2	rs6752760	0	198918164	C	A
2	rs57603546	0	198918524	C	A
2	rs11903129	0	198918591	A	T
2	rs2342558	0	198920142	T	C
2	rs13382697	0	198920560	A	C
2	rs1837495	0	198921201	G	A
2	rs11679484	0	198921604	C	A
2	rs35563720	0	198923075	A	G
2	rs7600269	0	198923468	C	G
2	rs16827267	0	198924967	G	A
2	rs1866665	0	198925980	A	G
2	rs35062652	0	198927927	C	T
2	rs11889006	0	198928647	A	G
2	rs6434953	0	198929693	A	G
2	rs6434954	0	198929716	T	C
2	rs7572733	0	198929806	C	T
2	rs7573001	0	198929896	G	C
2	rs7587251	0	198930197	T	G
2	rs11690149	0	198933804	C	T
2	rs11690205	0	198933948	C	T
2	rs6745726	0	198934080	A	G
2	rs10202569	0	198934726	C	G
2	rs1368989	0	198937082	T	C
2	rs12105927	0	198937258	G	A
2	rs6752454	0	198938959	T	G
2	rs7590828	0	198940251	C	T
2	rs1866666	0	198940607	T	C
2	rs9973400	0	198941578	T	C
2	rs1371665	0	198942568	C	T
2	rs1036333	0	198943787	G	T
2	rs2164068	0	198943852	T	A
2	rs6716898	0	198944271	G	A
2	rs4549082	0	198944654	T	C
2	rs4417706	0	198944655	A	T
2	rs1440089	0	198944947	C	T
2	rs16827465	0	198945680	G	T
2	rs2053394	0	198946335	C	T
2	rs6434955	0	198946551	G	A
2	rs2228135	0	198950029	A	G
2	rs1064213	0	198950240	G	A
2	rs2033570	0	198952637	C	T
2	rs2033569	0	198953267	G	A
2	rs3213867	0	198953816	G	A
2	rs11684176	0	198954774	C	T
2	rs7588399	0	198954831	C	T
2	rs4850819	0	198955708	C	A
2	rs12618469	0	198955934	G	A
2	rs118149843	0	198957014	A	C
2	rs10931799	0	198957139	A	G
2	rs12612977	0	198957147	A	G
2	rs12613073	0	198957420	A	C
2	rs10931800	0	198957424	T	C
2	rs10200463	0	198958978	G	A
2	rs10200317	0	198958983	C	T
2	rs3755330	0	198959372	A	G
2	rs3755332	0	198959505	T	C
2	rs3755333	0	198959603	G	A
2	rs1440084	0	198961065	C	G
2	rs1946645	0	198961389	T	G
2	rs3771359	0	198961920	A	G
2	rs3771360	0	198961924	T	C
2	rs3771361	0	198962784	G	A
2	rs3771362	0	198962831	C	T
2	rs7572854	0	198963631	A	C
2	rs7599640	0	198963632	G	T
2	rs1036334	0	198963998	T	G
2	rs1036335	0	198964009	T	A
2	rs1036336	0	198964120	T	C
2	rs2009631	0	198964380	C	G
2	rs12476465	0	198964925	G	C
2	rs986534	0	198965338	G	C
2	rs2880366	0	198965495	G	A
2	rs3732231	0	198966257	T	C
2	rs3732232	0	198966293	C	T
2	rs1371657	0	198966789	T	G
2	rs12693831	0	198967289	C	T
2	rs116858326	0	198969170	G	A
2	rs1304358	0	198969583	C	T
2	rs1304359	0	198969652	T	C
2	rs147273919	0	198969733	A	G
2	rs149355427	0	198970845	G	A
2	rs76164793	0	198973870	G	A
2	rs3771365	0	198977285	A	G
2	rs892515	0	198977821	C	T
2	rs11681576	0	198977987	C	A
2	rs7603309	0	198979763	T	C
2	rs144068719	0	198980346	A	C
2	rs17792650	0	198981102	C	T
2	rs72914779	0	198985004	T	C
2	rs12472100	0	198985693	C	A
2	rs11884454	0	198986027	A	G
2	rs58304757	0	198987520	T	G
2	rs76389885	0	198990616	C	A
2	rs149838794	0	198993321	C	T
2	rs118020468	0	198994869	C	A
2	rs11884188	0	198996212	A	C
2	rs4850821	0	198996647	C	A
2	rs4850822	0	198996655	T	C
2	rs3771367	0	198997039	G	A
2	rs3821245	0	198999074	T	G
2	rs2164069	0	198999075	G	A
2	rs1821430	0	198999226	T	G
2	rs3771368	0	199000963	C	T
2	rs3771369	0	199000996	G	T
2	rs79408605	0	199004662	T	C
2	rs78208454	0	199008021	G	A
2	rs11674075	0	199008506	C	T
2	rs3771370	0	199009118	A	T
2	rs1978890	0	199009864	G	C
2	rs13018895	0	199014381	T	C
2	rs13019036	0	199014417	T	C
2	rs72914798	0	199016124	C	T
2	rs74265557	0	199016714	G	A
2	rs56000158	0	199017147	T	C
2	rs117745223	0	199020392	A	G
2	rs11894016	0	199020446	G	T
2	rs11682543	0	199024377	G	T
2	rs13031577	0	199024970	A	G
2	rs79807197	0	199025559	G	A
2	rs13033079	0	199025564	C	T
2	rs7557457	0	199026501	C	T
2	rs4038716	0	199030689	T	C
2	rs72917017	0	199031179	A	T
2	rs1434288	0	199032498	C	T
2	rs1434289	0	199032832	A	T
2	rs72917021	0	199033580	C	G
2	rs13008284	0	199033821	G	A
2	rs72917023	0	199034221	G	T
2	rs13036106	0	199037837	C	G
2	rs1368990	0	199038065	T	C
2	rs11673929	0	199038290	C	T
2	rs10210770	0	199043041	C	T
2	rs1119850	0	199043260	G	A
2	rs1836235	0	199046834	C	G
2	rs9789590	0	199047558	T	G
2	rs9789480	0	199047626	C	A
2	rs76041425	0	199047903	G	A
2	rs6434957	0	199049108	A	G
2	rs6735486	0	199049218	C	T
2	rs13011057	0	199050267	T	C
2	rs147235367	0	199050694	G	A
2	rs2033568	0	199052985	T	C
2	rs4850827	0	199053611	C	G
2	rs4850828	0	199053660	A	G
2	rs12693833	0	199053968	G	C
2	rs13024730	0	199054124	A	T
2	rs17793153	0	199055155	G	A
2	rs6753440	0	199055167	T	A
2	rs10186484	0	199055449	C	T
2	rs1869986	0	199055818	C	T
2	rs1869985	0	199055906	G	A
2	rs6742863	0	199056513	G	A
2	rs3937566	0	199057114	C	T
2	rs1962948	0	199057329	G	T
2	rs1020706	0	199057580	G	A
2	rs7598724	0	199057863	G	C
2	rs13003229	0	199057956	G	A
2	rs13416501	0	199058305	C	A
2	rs72919013	0	199058338	C	A
2	rs10202461	0	199059640	G	A
2	rs13423519	0	199060046	G	A
2	rs7590253	0	199060970	G	A
2	rs1982523	0	199061350	C	T
2	rs4332920	0	199061458	A	G
2	rs142155980	0	199061663	G	A
2	rs28814901	0	199061885	T	G
2	rs10931801	0	199061968	C	T
2	rs10931802	0	199062086	C	T
2	rs138123890	0	199062271	G	C
2	rs142701669	0	199062272	A	T
2	rs10931803	0	199062572	G	C
2	rs112856592	0	199063967	A	G
2	rs4352224	0	199064288	A	G
2	rs6724940	0	199064494	A	G
2	rs113927594	0	199064496	A	T
2	rs6753681	0	199064551	C	T
2	rs112046326	0	199064908	G	A
2	rs111356503	0	199066633	G	T
2	rs13429991	0	199067470	C	A
2	rs4850445	0	199067825	A	T
2	rs7590376	0	199068598	A	G
2	rs55962806	0	199069321	G	A
2	rs72919027	0	199069966	C	A
2	rs10171402	0	199070066	G	A
2	rs1456549	0	199070749	C	A
2	rs4850446	0	199072054	C	T
2	rs62277944	0	199072121	C	G
2	rs4850831	0	199072482	G	A
2	rs117735557	0	199072616	T	C
2	rs2342754	0	199074085	A	G
2	rs16828551	0	199074284	C	T
2	rs13387954	0	199074588	C	A
2	rs10170042	0	199074804	C	A
2	rs62277945	0	199075050	G	C
2	rs72919041	0	199075207	T	C
2	rs10189295	0	199076785	T	G
2	rs56908267	0	199077192	C	A
2	rs62277946	0	199078893	T	C
2	rs12616750	0	199079401	G	A
2	rs1598658	0	199079460	C	A
2	rs13406890	0	199080393	G	T
2	rs10199534	0	199082114	A	G
2	rs10189034	0	199082525	T	C
2	rs4355105	0	199082618	G	A
2	rs113061159	0	199082794	C	G
2	rs118144146	0	199082846	C	T
2	rs62277947	0	199083405	G	A
2	rs11682345	0	199084174	G	A
2	rs11682314	0	199084258	C	T
2	rs11693571	0	199084342	A	T
2	rs4850448	0	199084715	T	A
2	rs1350208	0	199086265	C	T
2	rs6746027	0	199087090	C	T
2	rs6746165	0	199087196	C	G
2	rs117612065	0	199087781	G	A
2	rs9973739	0	199088144	C	T
2	rs1840755	0	199088212	C	T
2	rs1840754	0	199088217	C	T
2	rs112050805	0	199089079	T	A
2	rs72929131	0	199089265	T	C
2	rs2342757	0	199089270	A	G
2	rs989389	0	199089682	T	C
2	rs9973838	0	199089721	G	C
2	rs17799440	0	199089918	T	C
2	rs7580105	0	199090557	A	G
2	rs79931442	0	199090815	G	A
2	rs11886912	0	199091187	C	T
2	rs17737578	0	199091237	C	T
2	rs10175677	0	199092286	G	C
2	rs17799603	0	199092514	A	G
2	rs13397852	0	199093444	G	A
2	rs13411216	0	199093456	T	C
2	rs62277949	0	199093610	T	C
2	rs12328457	0	199093649	G	A
2	rs10181932	0	199094168	C	T
2	rs62277950	0	199094473	C	T
2	rs72929153	0	199094550	A	G
2	rs13404374	0	199094817	G	A
2	rs13404550	0	199095170	C	T
2	rs13404733	0	199095178	G	A
2	rs118088926	0	199095645	A	T
2	rs9808268	0	199095862	G	T
2	rs9807926	0	199095875	A	C
2	rs72929156	0	199095911	C	T
2	rs9808273	0	199095912	G	A
2	rs12327913	0	199096120	A	G
2	rs7559059	0	199096704	C	T
2	rs1531180	0	199097154	G	A
2	rs72914207	0	199097514	T	G
2	rs1471087	0	199098519	C	A
2	rs72914212	0	199098922	C	A
2	rs76894395	0	199099182	C	G
2	rs77535279	0	199099409	T	C
2	rs12693837	0	199099576	G	T
2	rs7570420	0	199099790	C	T
2	rs2342758	0	199100361	G	T
2	rs2342759	0	199100521	C	A
2	rs1456564	0	199100630	C	T
2	rs57300247	0	199100812	C	T
2	rs41499250	0	199101213	T	C
2	rs12476496	0	199101611	T	G
2	rs62277953	0	199103410	T	C
2	rs62277954	0	199108182	G	A
2	rs16828901	0	199110374	A	C
2	rs72914228	0	199113883	T	G
2	rs149430973	0	199118029	C	T
2	rs144770039	0	199118163	C	G
2	rs10931806	0	199118338	A	G
2	rs16829074	0	199118690	C	T
2	rs1154707	0	199119197	T	C
2	rs143578726	0	199119824	A	G
2	rs980469	0	199119935	A	G
2	rs4850836	0	199122020	C	A
2	rs1456557	0	199122294	A	G
2	rs10178814	0	199123438	C	T
2	rs17466322	0	199126658	C	T
2	rs138974526	0	199126844	G	T
2	rs66461917	0	199127719	A	G
2	rs4850837	0	199128279	A	G
2	rs76641983	0	199128943	G	C
2	rs12471104	0	199130716	C	A
2	rs28635201	0	199130717	A	G
2	rs13432262	0	199131044	A	G
2	rs1121061	0	199132076	C	A
2	rs3977	0	199134456	C	A
2	rs867157	0	199137395	G	C
2	rs4850838	0	199139243	G	A
2	rs12613047	0	199140006	G	A
2	rs139129698	0	199140064	A	G
2	rs1029641	0	199141307	G	C
2	rs917315	0	199141645	C	T
2	rs917314	0	199141714	C	T
2	rs1456550	0	199144261	G	A
2	rs1811213	0	199145710	C	T
2	rs149176296	0	199146344	T	C
2	rs1012043	0	199148243	G	A
2	rs4850839	0	199148418	T	C
2	rs13025018	0	199149356	A	G
2	rs75381376	0	199149515	T	C
2	rs10195654	0	199149531	T	C
2	rs758066	0	199149638	G	C
2	rs2880491	0	199150081	A	G
2	rs6721101	0	199151225	G	A
2	rs13393194	0	199151673	G	T
2	rs149804896	0	199151746	A	G
2	rs17466455	0	199151881	G	A
2	rs12471228	0	199152061	T	C
2	rs1456572	0	199152645	C	T
2	rs721288	0	199152712	A	C
2	rs12469066	0	199153628	C	T
2	rs140149088	0	199153673	G	A
2	rs187989767	0	199155067	T	C
2	rs1456571	0	199155950	C	T
2	rs1379021	0	199156137	G	A
2	rs117761102	0	199157755	C	T
2	rs758065	0	199158624	A	T
2	rs758064	0	199158816	G	T
2	rs758063	0	199158911	G	T
2	rs72914270	0	199159611	C	T
2	rs7605003	0	199159905	G	T
2	rs1456570	0	199159975	C	T
2	rs72914271	0	199160036	G	T
2	rs7566235	0	199160210	T	C
2	rs7578662	0	199160257	A	G
2	rs62279263	0	199160814	A	G
2	rs13035302	0	199161464	A	T
2	rs2058054	0	199161599	A	G
2	rs2058053	0	199161613	G	A
2	rs13423739	0	199161972	T	C
2	rs1037663	0	199162096	C	G
2	rs2159001	0	199162355	G	C
2	rs58709446	0	199162457	G	A
2	rs78045851	0	199162753	A	C
2	rs13413933	0	199162953	C	T
2	rs74643157	0	199163362	G	A
2	rs2159000	0	199163651	T	C
2	rs2190650	0	199164126	C	T
2	rs147585519	0	199164139	G	A
2	rs13395526	0	199164926	A	C
2	rs77200855	0	199165708	C	T
2	rs12996222	0	199165872	T	C
2	rs13387391	0	199165985	T	A
2	rs13399458	0	199166203	A	G
2	rs13387754	0	199166382	T	C
2	rs11893616	0	199167804	A	G
2	rs11888811	0	199168113	T	C
2	rs11904531	0	199168216	G	T
2	rs13409769	0	199168768	A	G
2	rs13410086	0	199168985	A	T
2	rs13398206	0	199169096	T	C
2	rs12991989	0	199169278	G	C
2	rs13398693	0	199169515	T	C
2	rs78912549	0	199169647	T	C
2	rs75654507	0	199169654	C	A
2	rs13413265	0	199169682	A	G
2	rs7596627	0	199170639	A	T
2	rs7570260	0	199170646	C	T
2	rs4998599	0	199170703	G	T
2	rs117659625	0	199172350	T	G
2	rs190637065	0	199172711	T	A
2	rs4850841	0	199172902	A	T
2	rs13033405	0	199173577	G	A
2	rs10931809	0	199174885	C	A
2	rs13387359	0	199175151	C	T
2	rs62279268	0	199175406	C	T
2	rs62279269	0	199175839	A	G
2	rs16829794	0	199176140	G	A
2	rs2529672	0	199176477	T	C
2	rs16829800	0	199176719	C	T
2	rs7575825	0	199176823	C	T
2	rs2529670	0	199177731	G	C
2	rs2529669	0	199179415	G	C
2	rs917312	0	199179640	A	G
2	rs2727766	0	199181874	T	G
2	rs2529666	0	199182389	C	T
2	rs997467	0	199182704	T	C
2	rs2529664	0	199183461	A	G
2	rs13022622	0	199184007	G	A
2	rs2429092	0	199184199	A	T
2	rs2529663	0	199184482	A	G
2	rs2727783	0	199185059	T	G
2	rs2529662	0	199185092	T	C
2	rs80121404	0	199186122	G	T
2	rs2467046	0	199187376	A	G
2	rs2727767	0	199190385	A	G
2	rs12999347	0	199190773	G	T
2	rs995933	0	199191696	G	A
2	rs2429091	0	199192443	C	A
2	rs2529658	0	199194805	G	A
2	rs2529657	0	199197483	T	A
2	rs4850842	0	199198626	G	A
2	rs74426266	0	199199301	T	C
2	rs2467044	0	199200122	A	G
2	rs2429090	0	199200332	A	T
2	rs10490082	0	199204986	A	T
2	rs72916188	0	199205303	T	C
2	rs2727765	0	199206396	C	A
2	rs142034010	0	199206682	A	T
2	rs2429100	0	199207338	A	T
2	rs7602849	0	199207565	A	G
2	rs75831270	0	199207922	C	T
```
