## Supplementary material for "Characterization of shared and ancestry-specific signals driving complex traits using multi-ancestry fine-mapping": susiex_nc3.cs80.cs

```
CS_ID	SNP	BP	REF_ALLELE	ALT_ALLELE	REF_FRQ	BETA	SE	-LOG10P	CS_PIP	OVRL_PIP
1	rs2914983	198314568	G,G	A,A	0.271372,0.527778	-0.032478,-0.0229823	0.00444635,0.00856258	12.5552,2.13823	0.0643114	0.0643503
1	rs2564383	198310862	G,G	A,A	0.274354,0.529762	-0.0323673,-0.0226915	0.0044312,0.00856454	12.5552,2.09357	0.0637749	0.0638132
1	rs4685	198257795	C,C	T,T	0.274354,0.478175	-0.0323673,-0.0202747	0.0044312,0.00855751	12.5552,1.74896	0.0356723	0.0357083
1	rs6434928	198304577	A,A	G,G	0.274354,0.482143	-0.0323178,-0.0202387	0.0044312,0.00855481	12.5191,1.74491	0.0314937	0.0315291
1	rs788021	198293691	C,C	T,T	0.274354,0.482143	-0.0322727,-0.0193729	0.0044312,0.00855481	12.4864,1.6282	0.0237213	0.0237559
1	rs2605039	198362851	A,A	C,C	0.27336,0.52381	-0.0315827,-0.0237474	0.00443621,0.00855906	11.9646,2.25742	0.0231223	0.0231633
1	rs2565163	198354414	C,C	T,T	0.27336,0.522817	-0.0315375,-0.0239432	0.00443621,0.00855827	11.9326,2.28842	0.0227625	0.0228042
1	rs787975	198248128	T,T	C,C	0.276342,0.486111	-0.0322006,-0.0188068	0.00442129,0.00855265	12.4864,1.55467	0.0225536	0.0225884
1	rs699318	198281743	C,C	T,T	0.275348,0.482143	-0.032331,-0.0187344	0.00442623,0.00855481	12.5552,1.5447	0.0224921	0.0225268
1	rs699319	198281776	A,A	C,C	0.274354,0.482143	-0.0322727,-0.019075	0.0044312,0.00855481	12.4864,1.58898	0.0221203	0.0221548
1	rs788022	198280586	C,C	T,T	0.274354,0.482143	-0.0322727,-0.0190277	0.0044312,0.00855481	12.4864,1.58279	0.0218784	0.0219129
1	rs6710530	198277551	A,A	G,G	0.274354,0.482143	-0.0322727,-0.0189757	0.0044312,0.00855481	12.4864,1.576	0.0216161	0.0216505
1	rs10187815	198383381	G,G	A,A	0.27336,0.524802	-0.0314381,-0.0242964	0.00443621,0.00855989	11.8622,2.34352	0.0214908	0.021534
1	rs35157131	198277498	C,C	T,T	0.274354,0.482143	-0.0322727,-0.0189284	0.0044312,0.00855481	12.4864,1.56984	0.0213809	0.0214153
1	rs3097384	198278834	A,A	T,T	0.275348,0.482143	-0.032187,-0.0190277	0.00442623,0.00855481	12.4504,1.58279	0.0207186	0.0207532
1	rs788018	198265526	G,G	A,A	0.272366,0.490079	-0.0322467,-0.0195108	0.00444126,0.00855103	12.4144,1.64767	0.0205926	0.0206274
1	rs2564389	198260098	T,T	A,A	0.27336,0.482143	-0.0323092,-0.018966	0.00443621,0.00855481	12.4864,1.57474	0.0199082	0.0199426
1	rs6760600	198372035	C,C	T,T	0.27336,0.524802	-0.0314381,-0.0239006	0.00443621,0.00855989	11.8622,2.28102	0.0191057	0.0191475
1	rs2565160	198286474	G,G	A,A	0.272366,0.482143	-0.0322467,-0.0192216	0.00444126,0.00855481	12.4144,1.60822	0.019074	0.0191084
1	rs788023	198283305	C,C	T,T	0.272366,0.482143	-0.0322467,-0.0192216	0.00444126,0.00855481	12.4144,1.60822	0.019074	0.0191084
1	rs7605813	198375329	G,G	C,C	0.27336,0.525794	-0.031393,-0.024002	0.00443621,0.00856075	11.8303,2.29657	0.0183084	0.0183504
1	rs6434930	198369370	C,C	T,T	0.27336,0.524802	-0.0313433,-0.0239006	0.00443621,0.00855989	11.7952,2.28102	0.0164192	0.016461
1	rs3792159	198403697	T,T	C,C	0.274354,0.525794	-0.0311137,-0.0245956	0.0044312,0.00856075	11.6586,2.39093	0.0155919	0.015636
1	rs2565161	198285554	G,G	C,C	0.272366,0.482143	-0.0321022,-0.0192216	0.00444126,0.00855481	12.3102,1.60822	0.0150677	0.0151019
1	rs1116734	198365043	G,G	C,C	0.27336,0.526786	-0.0312935,-0.0239055	0.00443621,0.00856165	11.7602,2.28102	0.015043	0.0150848
1	rs7580864	198393497	G,G	C,C	0.27336,0.524802	-0.0311489,-0.0245931	0.00443621,0.00855989	11.6586,2.39093	0.0147909	0.0148351
1	rs2244271	198286581	T,T	C,C	0.272366,0.483135	-0.0321519,-0.0188798	0.00444126,0.00855422	12.346,1.56369	0.0147079	0.0147423
1	rs57602436	198414439	A,A	G,G	0.274354,0.52381	-0.0311137,-0.0243511	0.0044312,0.00855906	11.6586,2.3526	0.0145491	0.0145921
1	rs6713113	198401483	G,G	A,A	0.27336,0.525794	-0.0311037,-0.0246427	0.00443621,0.00856075	11.6269,2.3985	0.0139748	0.0140191
1	rs12621129	198265350	C,C	T,T	0.727634,0.521825	0.0320525,0.0191298	0.00444126,0.00855751	12.2745,1.59537	0.0136628	0.0136975
1	rs787983	198345797	A,A	G,G	0.274354,0.52877	-0.0315966,-0.0214852	0.0044312,0.00856354	11.9999,1.91685	0.0127331	0.0127696
1	rs3792160	198403519	A,A	G,G	0.275348,0.525794	-0.0310337,-0.0241999	0.00442623,0.00856075	11.6269,2.32782	0.0121808	0.0122236
1	rs788010	198230949	C,C	T,T	0.280318,0.484127	-0.0318778,-0.0186719	0.00440194,0.00855366	12.3537,1.53697	0.0118784	0.011914
1	rs7590010	198400668	T,T	C,C	0.274354,0.525794	-0.0310686,-0.0241481	0.0044312,0.00856075	11.6269,2.31962	0.0113866	0.0114293
1	rs7568250	198409611	A,A	G,G	0.274354,0.525794	-0.030924,-0.0245011	0.0044312,0.00856075	11.5259,2.37577	0.0112243	0.0112681
1	rs7601800	198395099	C,C	T,T	0.274354,0.524802	-0.0309692,-0.0241457	0.0044312,0.00855989	11.5574,2.31962	0.00972821	0.00977086
1	rs788011	198230771	G,G	A,A	0.280318,0.489087	-0.0319276,-0.0172963	0.00440194,0.00855139	12.39,1.36541	0.00961263	0.00964773
1	rs13418032	198413692	C,C	G,G	0.274354,0.52381	-0.0308247,-0.0242996	0.0044312,0.00855906	11.4567,2.3444	0.00907181	0.00911479
1	rs8539	198362018	C,C	T,T	0.274354,0.527778	-0.0313078,-0.0216771	0.0044312,0.00856258	11.7952,1.94484	0.00843197	0.00846867
1	rs11680291	198409884	G,G	A,A	0.275348,0.525794	-0.0307901,-0.0241481	0.00442623,0.00856075	11.4567,2.31962	0.00816318	0.00820588
1	rs1563340	198414713	T,T	A,A	0.274354,0.522817	-0.0307298,-0.0243957	0.0044312,0.00855827	11.3908,2.36006	0.00804162	0.00808513
2	rs114945451	198019421	G,NA	C,NA	0.971173,NA	0.0594678,NA	0.0118166,NA	6.31522,NA	0.143451	0.146646
2	rs62279226	198017432	A,A	G,G	0.897614,0.970238	0.0275244,-0.0470303	0.0065219,0.0251555	4.61265,1.21083	0.0650043	0.065418
2	rs62279188	197920268	T,T	C,C	0.838966,0.869048	0.0221191,0.00654506	0.00537909,0.0126714	4.40653,0.217893	0.0234954	0.0235675
2	rs6728379	198006719	G,G	T,T	0.867793,0.970238	0.0229235,-0.0416816	0.0058372,0.0251555	4.06571,1.01087	0.0233714	0.0238259
2	rs62279187	197920007	T,T	G,G	0.838966,0.869048	0.0220267,0.00633662	0.00537909,0.0126714	4.37427,0.209698	0.0216137	0.021684
2	rs10931771	197941417	T,T	C,C	0.83499,0.854167	0.0221857,0.00557976	0.00532652,0.0121117	4.50701,0.190428	0.0197207	0.0197926
2	rs72924642	197922496	T,T	C,C	0.838966,0.869048	0.0218419,0.00654506	0.00537909,0.0126714	4.31014,0.217893	0.0188134	0.0188815
2	rs35808940	197942535	A,A	G,G	0.838966,0.869048	0.0218419,0.00570113	0.00537909,0.0126714	4.31014,0.185241	0.0181605	0.0182271
2	rs72924648	197924367	G,G	A,A	0.838966,0.868056	0.0217933,0.00620985	0.00537909,0.0126309	4.29334,0.20553	0.0179663	0.0180334
2	rs62279193	197934210	T,T	C,C	0.838966,0.869048	0.0217933,0.00606952	0.00537909,0.0126714	4.29334,0.199322	0.0177338	0.0178003
2	rs149539971	197930961	T,T	C,C	0.838966,0.869048	0.0217933,0.00591466	0.00537909,0.0126714	4.29334,0.19337	0.0176212	0.0176875
2	rs62279194	197938198	T,T	C,C	0.838966,0.869048	0.0217933,0.00586127	0.00537909,0.0126714	4.29334,0.191329	0.0175831	0.0176493
2	rs58682267	197946733	G,G	A,A	0.838966,0.867063	0.0217933,0.00538266	0.00537909,0.0125908	4.29334,0.174567	0.0172694	0.0173349
2	rs62279191	197928063	G,G	C,C	0.838966,0.869048	0.0217496,0.00617634	0.00537909,0.0126714	4.27826,0.203455	0.0172046	0.0172707
2	rs59045310	197949243	C,C	A,A	0.838966,0.867063	0.0217933,0.00522433	0.00537909,0.0125908	4.29334,0.168647	0.0171669	0.0172321
2	rs12478675	197942576	G,G	T,T	0.838966,0.869048	0.0217496,0.00570113	0.00537909,0.0126714	4.27826,0.185241	0.0168741	0.0169394
2	rs62279196	197942033	A,A	G,G	0.838966,0.869048	0.0217496,0.00564776	0.00537909,0.0126714	4.27826,0.183224	0.0168387	0.0169039
2	rs12464023	197947389	T,T	C,C	0.838966,0.867063	0.0217496,0.00538266	0.00537909,0.0125908	4.27826,0.174567	0.0166794	0.0167443
2	rs17386201	197946851	A,A	G,G	0.838966,0.867063	0.0217496,0.00538266	0.00537909,0.0125908	4.27826,0.174567	0.0166794	0.0167443
2	rs76193515	197955799	T,T	C,C	0.838966,0.869048	0.0216572,0.00565401	0.00537909,0.0126714	4.24652,0.18346	0.0156545	0.0157186
2	rs62279206	197957149	C,C	G,G	0.838966,0.869048	0.0216572,0.00552533	0.00537909,0.0126714	4.24652,0.178616	0.0155764	0.0156403
2	rs13413519	197971583	T,T	C,C	0.867793,0.970238	0.0225036,-0.0394265	0.0058372,0.0251555	3.93693,0.931656	0.0152716	0.0156295
2	rs62279195	197941141	C,C	T,T	0.835984,0.855159	0.0218209,0.0043322	0.00533946,0.012146	4.35901,0.141864	0.0151402	0.0152048
2	rs62279205	197955877	T,T	A,A	0.838966,0.869048	0.0216087,0.00565401	0.00537909,0.0126714	4.22986,0.18346	0.015065	0.0151284
2	rs12467303	197950027	A,A	G,G	0.838966,0.867063	0.0216087,0.00538266	0.00537909,0.0125908	4.22986,0.174567	0.0149188	0.0149819
2	rs60391487	197965163	C,C	A,A	0.838966,0.863095	0.0216552,0.0044119	0.00537909,0.0124355	4.24583,0.14101	0.0149086	0.0149709
2	rs62279210	197963110	A,A	G,G	0.838966,0.864087	0.021607,0.00454525	0.00537909,0.0124737	4.22931,0.145349	0.0143405	0.0144022
2	rs62279211	197963574	C,C	T,T	0.838966,0.864087	0.021607,0.0043924	0.00537909,0.0124737	4.22931,0.139819	0.0142712	0.0143327
2	rs10187660	197999079	C,C	G,G	0.868787,0.970238	0.0223381,-0.0417679	0.00585591,0.0251555	3.86521,1.01396	0.0138694	0.0142285
2	rs78674851	197963368	A,A	G,G	0.838966,0.864087	0.0215637,0.0044943	0.00537909,0.0124737	4.21447,0.1435	0.0138359	0.013897
2	rs56077856	197964689	A,A	G,G	0.838966,0.863095	0.0215155,0.00461429	0.00537909,0.0124355	4.19801,0.148378	0.0134426	0.0135034
2	rs62279209	197962177	A,A	G,G	0.838966,0.864087	0.0215155,0.00456373	0.00537909,0.0124737	4.19801,0.14602	0.0133508	0.0134114
2	rs10186575	198003950	A,A	G,G	0.867793,0.970238	0.0221236,-0.0412485	0.0058372,0.0251555	3.82222,0.995421	0.0131589	0.0135144
2	rs10191006	198000250	A,A	C,C	0.868787,0.970238	0.0222886,-0.0413543	0.00585591,0.0251555	3.85035,0.999185	0.0130786	0.013425
2	rs79085548	198015730	G,NA	A,NA	0.985089,NA	0.0804502,NA	0.0163138,NA	6.08812,NA	0.0121903	0.0143313
2	rs62279220	197991182	A,A	G,G	0.867793,0.970238	0.0221729,-0.039272	0.0058372,0.0251555	3.83701,0.926337	0.0120886	0.0124127
2	rs62279213	197966125	G,G	T,T	0.838966,0.862103	0.021241,0.003698	0.00537909,0.0123978	4.1049,0.11606	0.0105452	0.010602
2	rs6740139	197818157	T,T	A,A	0.306163,0.178571	-0.0154536,-0.0130561	0.00428977,0.0111612	3.50131,0.61602	0.010483	0.0196268
2	rs62279184	197910266	T,T	C,C	0.812127,0.866071	0.0188179,0.00377343	0.00506169,0.0125513	3.69674,0.117084	0.00874839	0.00882578
2	rs10194335	197818399	T,T	A,A	0.306163,0.178571	-0.0152215,-0.0132498	0.00428977,0.0111612	3.41153,0.628601	0.00855887	0.0163762
3	rs80175729	199089558	A,NA	T,NA	0.917495,NA	-0.0279569,NA	0.00718617,NA	3.99961,NA	0.0913931	0.0917924
3	rs116144274	199029862	T,NA	A,NA	0.979125,NA	-0.0469514,NA	0.0138296,NA	3.16349,NA	0.0154203	0.0158073
3	rs139405676	197805296	T,NA	C,NA	0.957256,NA	0.0238065,NA	0.00977441,NA	1.82777,NA	0.0134893	0.0137487
3	rs6434893	197818806	T,NA	C,NA	0.045726,NA	-0.0217399,NA	0.00946502,NA	1.66502,NA	0.0127456	0.0129777
3	rs61433904	197793496	A,A	G,G	0.921471,0.96627	0.0243234,-0.0255065	0.00734995,0.023678	3.02911,0.550707	0.0121072	0.0126647
3	rs16859494	197789642	G,G	A,A	0.921471,0.947421	0.0242446,-0.0176633	0.00734995,0.0191524	3.01249,0.448063	0.0120641	0.0126173
3	rs995933	199191696	A,A	G,G	0.2833,0.095238	-0.0088673,-0.00198571	0.00438781,0.0145623	1.36361,0.0498605	0.0103991	0.0105822
3	rs6740139	197818157	T,T	A,A	0.306163,0.178571	-0.0154536,-0.0130561	0.00428977,0.0111612	3.50131,0.61602	0.0092406	0.0196268
3	rs17271302	197823044	C,NA	G,NA	0.956262,NA	0.0217636,NA	0.00966771,NA	1.61305,NA	0.00877369	0.00894627
3	rs10194335	197818399	T,T	A,A	0.306163,0.178571	-0.0152215,-0.0132498	0.00428977,0.0111612	3.41153,0.628601	0.0078848	0.0163762
3	rs2727765	199206396	A,A	C,C	0.275348,0.078373	-0.0088517,0.00131105	0.00442623,0.0159053	1.34181,0.0295108	0.00763331	0.00776879
3	rs145400120	197862548	G,NA	T,NA	0.970179,NA	0.0275359,NA	0.0116239,NA	1.74858,NA	0.00748068	0.00758095
3	rs6434894	197820645	A,A	G,G	0.307157,0.177579	-0.0150695,-0.0130847	0.0042859,0.0111856	3.35855,0.61602	0.00683203	0.0136586
3	rs13013214	197820052	A,A	C,C	0.307157,0.177579	-0.0149759,-0.0132267	0.0042859,0.0111856	3.32289,0.625216	0.00644843	0.0127858
3	rs73066816	197828374	A,NA	C,NA	0.962227,NA	0.0233805,NA	0.0103707,NA	1.61679,NA	0.00637539	0.00649461
3	rs77727917	198775088	T,NA	C,NA	0.961233,NA	-0.0333634,NA	0.0102422,NA	2.94918,NA	0.00577534	0.00585168
3	rs1840753	199060177	T,NA	C,NA	0.934394,NA	-0.0256213,NA	0.00798549,NA	2.87473,NA	0.00557429	0.0056339
3	rs149020173	197797363	A,NA	G,NA	0.980119,NA	0.0315431,NA	0.0141639,NA	1.58591,NA	0.00546859	0.00559422
3	rs10931806	199118338	G,G	A,A	0.358847,0.848214	0.0047474,-0.000494245	0.00412196,0.0119134	0.60305,0.0146149	0.00482243	0.0049173
3	rs116486590	197811860	G,NA	T,NA	0.979125,NA	0.0293362,NA	0.0138296,NA	1.4698,NA	0.00478447	0.00489324
3	rs13022622	199184007	A,A	G,G	0.747515,0.953373	0.00766188,-0.0054331	0.00455105,0.0202746	1.03494,0.103078	0.00451971	0.0046095
3	rs12999347	199190773	T,T	G,G	0.747515,0.953373	0.00729994,-0.00927058	0.00455105,0.0202746	0.963725,0.188766	0.00415357	0.00423678
3	rs145471583	197951294	G,NA	C,NA	0.980119,NA	0.0325941,NA	0.0141639,NA	1.66999,NA	0.00393908	0.00400721
3	rs138684498	197846457	T,NA	C,NA	0.969185,NA	0.0248117,NA	0.0114407,NA	1.52137,NA	0.00383898	0.00390669
3	rs146450575	198002072	NA,G	NA,A	NA,0.983135	NA,-0.0855332	NA,0.0331973	NA,2.00086	0.00380426	0.00396678
3	rs114945451	198019421	G,NA	C,NA	0.971173,NA	0.0594678,NA	0.0118166,NA	6.31522,NA	0.00373027	0.146646
3	rs2467046	199187376	G,G	A,A	0.295229,0.079365	-0.00748481,-0.00243462	0.00433447,0.0158141	1.07468,0.0566799	0.00367213	0.00375775
3	rs4850735	197798062	G,NA	A,NA	0.129225,NA	-0.0135468,NA	0.00589404,NA	1.66676,NA	0.00339437	0.00362321
3	rs10204645	199041340	A,NA	G,NA	0.847913,NA	-0.0166069,NA	0.00550577,NA	2.59192,NA	0.0031976	0.00323051
3	rs140533068	198932072	A,NA	G,NA	0.968191,NA	-0.034653,NA	0.0112664,NA	2.6779,NA	0.00282794	0.00287818
3	rs140432865	197930375	NA,G	NA,A	NA,0.947421	NA,0.0442629	NA,0.0191524	NA,1.68135	0.00268895	0.00286078
3	rs139119965	199058764	G,NA	A,NA	0.970179,NA	-0.0345543,NA	0.0116239,NA	2.52988,NA	0.00259903	0.00266005
3	rs79776019	198428060	G,G	A,A	0.802187,0.793651	0.00348389,-0.025061	0.00496334,0.010563	0.316299,1.75284	0.00240779	0.00243511
3	rs113509424	198992191	A,NA	G,NA	0.991054,NA	0.0704922,NA	0.0209976,NA	3.10377,NA	0.00231805	0.00254314
3	rs112207995	199137453	C,NA	T,NA	0.977137,NA	0.040331,NA	0.0132281,NA	2.63886,NA	0.00227288	0.00240534
3	rs78002594	198467113	T,T	A,A	0.802187,0.797619	0.00369899,-0.0235752	0.00496334,0.0106395	0.340927,1.57343	0.00223888	0.00226428
3	rs79085548	198015730	G,NA	A,NA	0.985089,NA	0.0804502,NA	0.0163138,NA	6.08812,NA	0.00216734	0.0143313
3	rs77357334	198455607	A,A	G,G	0.802187,0.796627	0.00352778,-0.0237293	0.00496334,0.0106201	0.321273,1.59417	0.00207505	0.0020989
3	rs77803264	198668203	C,NA	T,NA	0.960239,NA	-0.0286571,NA	0.0101186,NA	2.33499,NA	0.00202414	0.0020573
3	rs116694274	198486234	G,NA	A,NA	0.963221,NA	-0.0331665,NA	0.0105045,NA	2.79806,NA	0.0020219	0.00206262
3	rs79706274	198220702	C,NA	G,NA	0.860835,NA	0.00452417,NA	0.00571235,NA	0.36819,NA	0.00192598	0.00196612
3	rs2305560	198365788	T,T	C,C	0.802187,0.785714	0.003559,-0.0222944	0.00496334,0.0104178	0.324828,1.49011	0.00191864	0.00194101
3	rs112026627	199048962	A,NA	G,NA	0.991054,NA	0.0688525,NA	0.0209976,NA	2.98234,NA	0.00191461	0.00209624
3	rs76341431	198379118	A,A	G,G	0.802187,0.791667	0.00360328,-0.0217859	0.00496334,0.0105257	0.329892,1.41484	0.00186378	0.00188559
3	rs146111935	198409472	NA,A	NA,G	NA,0.973214	NA,0.0477858	NA,0.0264757	NA,1.14818	0.00185519	0.0019349
3	rs78130305	198393044	C,NA	G,NA	0.859841,NA	0.00417282,NA	0.00569534,NA	0.333708,NA	0.00185466	0.0018909
3	rs12471104	199130716	A,A	C,C	0.529821,0.121032	0.000683504,-0.0154309	0.00396135,0.0131059	0.0639839,0.621537	0.00178436	0.00181849
3	rs80353059	198295647	C,NA	A,NA	0.963221,NA	-0.0325406,NA	0.0105045,NA	2.71002,NA	0.00175217	0.00178816
3	rs2880491	199150081	G,G	A,A	0.552684,0.121032	-0.000867593,-0.00551546	0.00397643,0.0131059	0.0823443,0.171422	0.00172378	0.00175624
3	rs117655772	198153269	NA,T	NA,C	NA,0.974206	NA,0.048204	NA,0.0269663	NA,1.13167	0.00170155	0.00177539
3	rs4850837	199128279	G,G	A,A	0.528827,0.106151	0.000409932,-0.0130388	0.00396089,0.0138774	0.0373607,0.459122	0.001699	0.00173017
3	rs7590697	198378546	G,G	A,A	0.802187,0.78869	0.00351472,-0.0211527	0.00496334,0.010471	0.31979,1.3628	0.00169161	0.00171169
3	rs7585486	198359027	C,C	G,G	0.802187,0.781746	0.00333765,-0.0222581	0.00496334,0.0103488	0.29991,1.5018	0.0016888	0.00170893
3	rs141379891	198002239	C,NA	T,NA	0.980119,NA	0.0264046,NA	0.0141639,NA	1.20557,NA	0.00167125	0.00169879
3	rs111779203	199022032	T,NA	A,NA	0.966203,NA	0.0461054,NA	0.0109412,NA	4.60038,NA	0.00165507	0.00181701
3	rs150547593	197972843	T,NA	C,NA	0.983101,NA	0.0300364,NA	0.0153396,NA	1.29913,NA	0.00162891	0.00165901
3	rs7602849	199207565	G,G	A,A	0.272366,0.075397	-0.00668401,0.0055289	0.00444126,0.0161901	0.878344,0.135058	0.00161054	0.00164551
3	rs989389	199089682	C,C	T,T	0.564612,0.186508	-0.00209521,0.00763327	0.00398773,0.0109743	0.222359,0.312733	0.00160525	0.00165599
3	rs12612977	198957147	G,G	A,A	0.722664,0.789683	-0.0144966,0.00449097	0.0044164,0.0104891	2.98754,0.174873	0.00159878	0.00165871
3	rs12151767	198274929	A,A	G,G	0.489066,0.714286	-0.0281027,-0.00282073	0.00395525,0.0094624	11.9202,0.115983	0.0015946	0.00188518
3	rs10497798	197824902	T,NA	C,NA	0.883698,NA	0.0133168,NA	0.00616728,NA	1.51104,NA	0.00158418	0.00165772
3	rs79956080	198309841	A,A	G,G	0.799205,0.78373	0.00336296,-0.0204006	0.00493553,0.010383	0.30484,1.30596	0.00156141	0.0015792
3	rs1821866	197817320	C,NA	G,NA	0.116302,NA	-0.0132703,NA	0.00616728,NA	1.50281,NA	0.0015566	0.00162885
3	rs76504837	197820834	C,NA	T,NA	0.882704,NA	0.0133109,NA	0.00614455,NA	1.51871,NA	0.00155187	0.00162208
3	rs3115366	198258388	A,A	G,G	0.49006,0.713294	-0.0281015,-0.00395044	0.00395508,0.00945258	11.9202,0.170051	0.00152409	0.0018384
3	rs77132083	198273347	C,C	T,T	0.799205,0.78373	0.003451,-0.0192443	0.00493553,0.010383	0.31478,1.19506	0.00151862	0.00153598
3	rs12693803	197812621	G,NA	T,NA	0.119284,NA	-0.0128046,NA	0.00610001,NA	1.44604,NA	0.00151759	0.00158469
3	rs16859861	197823896	C,NA	T,NA	0.882704,NA	0.0132199,NA	0.00614455,NA	1.50254,NA	0.00149955	0.00156737
3	rs3792157	198416859	A,A	G,G	0.803181,0.78869	0.00318282,-0.0226453	0.00497278,0.010471	0.282212,1.51474	0.00148688	0.0015054
3	rs3732232	198966293	T,T	C,C	0.725646,0.804563	-0.0141636,0.00289302	0.0044312,0.01078	2.85639,0.103245	0.00146869	0.00151079
3	rs76707288	197828271	A,NA	G,NA	0.88171,NA	0.0128879,NA	0.00612213,NA	1.45248,NA	0.00146029	0.00152561
3	rs10171664	197806127	T,NA	A,NA	0.117296,NA	-0.0123365,NA	0.00614455,NA	1.34995,NA	0.00144842	0.00150937
3	rs55658871	198278571	A,A	G,G	0.489066,0.712302	-0.0280075,-0.00331413	0.00395525,0.00944284	11.8446,0.139295	0.00144078	0.00169196
3	rs58135111	198144201	NA,A	NA,G	NA,0.974206	NA,0.0457433	NA,0.0269663	NA,1.0466	0.00143718	0.00149954
3	rs1437873	197805900	G,NA	T,NA	0.117296,NA	-0.0122908,NA	0.00614455,NA	1.34227,NA	0.00142397	0.00148389
3	rs73988421	198145871	NA,A	NA,G	NA,0.974206	NA,0.0455461	NA,0.0269663	NA,1.03991	0.00141832	0.00147986
3	rs2376101	197804900	T,NA	G,NA	0.11829,NA	-0.012337,NA	0.00612213,NA	1.35765,NA	0.00141702	0.00147529
3	rs3769524	198261520	C,C	G,G	0.799205,0.78373	0.00336296,-0.0188357	0.00493553,0.010383	0.30484,1.157	0.00141365	0.00143004
3	rs13025018	199149356	G,G	A,A	0.528827,0.12004	0.000592242,-0.0104808	0.00396089,0.0131525	0.0549544,0.371072	0.00141232	0.00143847
3	rs58020244	198288002	A,A	T,T	0.799205,0.78373	0.00331895,-0.0191938	0.00493553,0.010383	0.29991,1.19032	0.00140977	0.00142612
3	rs11683572	198289575	G,G	C,C	0.799205,0.78373	0.00331895,-0.0191382	0.00493553,0.010383	0.29991,1.18511	0.00140509	0.0014214
3	rs1946645	198961389	G,G	T,T	0.627237,0.803571	-0.00753678,0.00149661	0.00408891,0.0107594	1.18511,0.0509161	0.00137252	0.00140255
3	rs6750551	197825753	G,G	A,A	0.124254,0.00496	-0.0163921,0.0140075	0.0059937,0.0608474	2.2048,0.0872831	0.00133662	0.00155981
3	rs16859921	197828599	C,NA	T,NA	0.88171,NA	0.012385,NA	0.00612213,NA	1.36578,NA	0.00131938	0.00137919
3	rs6721101	199151225	A,A	G,G	0.528827,0.121032	0.000683424,-0.0102022	0.00396089,0.0131059	0.0639839,0.360209	0.00130901	0.00133347
3	rs12471228	199152061	C,C	T,T	0.528827,0.121032	0.000683424,-0.0101075	0.00396089,0.0131059	0.0639839,0.355979	0.0013016	0.00132593
3	rs2376102	197804986	G,NA	T,NA	0.11829,NA	-0.0121048,NA	0.00612213,NA	1.31861,NA	0.00130035	0.00135387
3	rs139486995	197980536	A,NA	G,NA	0.984095,NA	0.0738381,NA	0.0158037,NA	5.52579,NA	0.0012911	0.00526068
3	rs56718086	198261596	G,G	A,A	0.489066,0.720238	-0.0279642,-0.00436152	0.00395525,0.00952293	11.8104,0.189128	0.00128747	0.00152986
3	rs11902195	198316370	G,G	C,C	0.488072,0.758929	-0.0280088,-0.00690283	0.00395543,0.00999379	11.8446,0.310029	0.00128191	0.00156269
3	rs3977	199134456	A,A	C,C	0.528827,0.109127	0.000637831,-0.0116028	0.00396089,0.0137097	0.0594497,0.400801	0.00127567	0.00130063
3	rs2564372	198307813	T,T	C,C	0.489066,0.760913	-0.0280551,-0.00721948	0.00395525,0.0100221	11.8824,0.326698	0.00126581	0.00158918
3	rs79786902	197828514	G,NA	T,NA	0.884692,NA	0.0122446,NA	0.00619033,NA	1.31943,NA	0.0012632	0.00131638
3	rs3849362	198308260	A,A	G,G	0.489066,0.760913	-0.0280551,-0.00727069	0.00395525,0.0100221	11.8824,0.329601	0.00126286	0.00158728
3	rs3755332	198959505	C,C	T,T	0.725646,0.804563	-0.0142964,0.00248511	0.0044312,0.01078	2.9017,0.0874165	0.00125561	0.00129349
3	rs1456572	199152645	T,T	C,C	0.528827,0.121032	0.000729023,-0.00991331	0.00396089,0.0131059	0.0685574,0.347358	0.0012492	0.00127265
3	rs60617652	198313300	A,A	G,G	0.489066,0.760913	-0.0280075,-0.00697334	0.00395525,0.0100221	11.8446,0.312868	0.00124042	0.00153423
3	rs13014560	199200417	A,NA	G,NA	0.928429,NA	0.0136444,NA	0.00767004,NA	1.12347,NA	0.00123789	0.00126856
3	rs7575562	197801806	G,NA	C,NA	0.11829,NA	-0.0119636,NA	0.00612213,NA	1.29515,NA	0.001235	0.00128586
3	rs143851124	198476152	G,NA	A,NA	0.739563,NA	-0.0213996,NA	0.00450506,NA	5.69187,NA	0.00122153	0.00124376
3	rs787982	198315534	A,A	G,G	0.489066,0.758929	-0.0279642,-0.00680116	0.00395525,0.00999379	11.8104,0.304376	0.00120933	0.00147958
3	rs10195654	199149531	C,C	T,T	0.402584,0.060516	-0.0014969,-0.0148393	0.00403156,0.0179276	0.148487,0.389529	0.0012085	0.00123477
3	rs144340056	198303154	NA,G	NA,A	NA,0.939484	NA,-0.0253914	NA,0.0179277	NA,0.804984	0.00119713	0.00125136
3	rs114550712	197894543	T,NA	C,NA	0.987078,NA	0.0374394,NA	0.0175062,NA	1.48859,NA	0.00118684	0.00137253
3	rs191044161	198167472	G,NA	T,NA	0.987078,NA	-0.0194179,NA	0.0175062,NA	0.572935,NA	0.00114526	0.00117034
3	rs77353793	198470546	T,T	C,C	0.795229,0.767857	0.00364006,-0.019945	0.00489958,0.0101248	0.339588,1.31116	0.00113965	0.00115292
3	rs1811213	199145710	T,T	C,C	0.528827,0.108135	0.000783632,-0.0101862	0.00396089,0.0137648	0.0740858,0.337913	0.00113306	0.0011546
3	rs3732231	198966257	C,C	T,T	0.370775,0.195437	0.00731089,-0.00185674	0.00409337,0.01078	1.13021,0.0638635	0.00112982	0.00115423
3	rs144663074	198459732	NA,C	NA,T	NA,0.97123	NA,0.0600783	NA,0.0255725	NA,1.72568	0.00112941	0.00117745
3	rs10198804	198461941	C,C	A,A	0.787276,0.785714	0.00180006,-0.0219799	0.00483134,0.0104178	0.149072,1.45753	0.001124	0.00113848
3	rs1437875	197800068	T,NA	C,NA	0.114314,NA	-0.0122877,NA	0.0062137,NA	1.31892,NA	0.00112342	0.00117164
3	rs116165989	199196628	C,NA	T,NA	0.970179,NA	-0.031314,NA	0.0116239,NA	2.1511,NA	0.00112211	0.00115227
3	rs11685247	198466462	A,A	C,C	0.787276,0.785714	0.00184417,-0.0215653	0.00483134,0.0104178	0.153244,1.41513	0.00111296	0.0011273
3	rs10497796	197806241	C,NA	A,NA	0.931412,NA	0.0211237,NA	0.00782246,NA	2.15953,NA	0.00108665	0.00117157
3	rs12613073	198957420	C,C	A,A	0.630219,0.790675	-0.00733456,0.00320112	0.00409564,0.0105074	1.13477,0.118827	0.00108429	0.00111104
3	rs10931800	198957424	C,C	T,T	0.630219,0.790675	-0.00733456,0.00300883	0.00409564,0.0105074	1.13477,0.110919	0.00107915	0.00110578
3	rs13386066	198371687	G,G	A,A	0.787276,0.779762	0.00193239,-0.020107	0.00483134,0.0103152	0.161668,1.29019	0.00107108	0.001085
3	rs6749725	197800897	C,NA	A,NA	0.114314,NA	-0.0121466,NA	0.0062137,NA	1.29581,NA	0.00106939	0.00111529
3	rs6736763	197801185	C,NA	T,NA	0.115308,NA	-0.0121962,NA	0.00619033,NA	1.31144,NA	0.00106759	0.00111241
3	rs16865262	198263146	C,C	T,T	0.749503,0.75	-0.000613822,-0.0218643	0.00456301,0.00987194	0.0491532,1.57228	0.00106619	0.00107933
3	rs13165	198364518	A,A	G,G	0.786282,0.775794	0.00179701,-0.0214354	0.00482314,0.0102496	0.149072,1.43774	0.00105722	0.00107103
3	rs10181561	197801684	T,NA	C,NA	0.11829,NA	-0.0114988,NA	0.00612213,NA	1.21932,NA	0.00104604	0.00108918
3	rs1837135	197799940	G,NA	T,NA	0.114314,NA	-0.0120055,NA	0.0062137,NA	1.27289,NA	0.00101845	0.00106217
3	rs11693566	197797061	G,G	A,A	0.129225,0.030754	-0.0133573,-0.013734	0.00589404,0.0247591	1.63011,0.237249	0.0010182	0.00108682
3	rs17199130	197819705	C,NA	T,NA	0.883698,NA	0.0119636,NA	0.00616728,NA	1.28068,NA	0.00101792	0.00106295
3	rs11886912	199091187	T,T	C,C	0.590457,0.186508	-0.00120001,-0.00200053	0.00402064,0.0109743	0.11614,0.0678544	0.00101445	0.001041
3	rs68062151	198230190	T,T	C,C	0.554672,0.71131	-0.0253447,-0.00338816	0.00397815,0.00943317	9.72622,0.142991	0.0010111	0.00102939
3	rs151205062	198417662	NA,T	NA,G	NA,0.972222	NA,0.0376219	NA,0.0260119	NA,0.829494	0.00100927	0.00105307
3	rs2009631	198964380	G,G	C,C	0.369781,0.195437	0.00717936,-0.00225621	0.00409564,0.01078	1.09901,0.0787208	0.00100611	0.0010284
3	rs114318712	198084968	T,NA	C,NA	0.983101,NA	0.0247376,NA	0.0153396,NA	0.971354,NA	0.00100331	0.00105201
3	rs1982178	197799347	A,NA	G,NA	0.114314,NA	-0.01196,NA	0.0062137,NA	1.26554,NA	0.00100265	0.00104569
3	rs55766949	198329776	G,G	A,A	0.489066,0.75496	-0.0276872,-0.00715931	0.00395525,0.00993854	11.5922,0.326698	0.00098462	0.00115964
3	rs112612936	198329864	G,G	C,C	0.489066,0.75496	-0.0276872,-0.00731164	0.00395525,0.00993854	11.5922,0.335431	0.000978084	0.00115476
3	rs146440244	198189249	G,NA	A,NA	0.99006,NA	-0.0502503,NA	0.01993,NA	1.93215,NA	0.00097268	0.00103184
3	rs787990	198324990	G,G	A,A	0.489066,0.75496	-0.0276395,-0.00684943	0.00395525,0.00993854	11.5549,0.309174	0.000968469	0.00112739
3	rs787991	198325119	A,A	G,G	0.489066,0.75496	-0.0276395,-0.00684943	0.00395525,0.00993854	11.5549,0.309174	0.000968469	0.00112739
3	rs76662825	198842160	T,NA	C,NA	0.963221,NA	0.0166972,NA	0.0105045,NA	0.951009,NA	0.000965657	0.00101609
3	rs3771362	198962831	T,T	C,C	0.728628,0.804563	-0.0140742,0.00334501	0.00444635,0.01078	2.80994,0.121286	0.000964645	0.000994407
3	rs141830668	199062184	T,NA	C,NA	0.987078,NA	0.0276034,NA	0.0175062,NA	0.939887,NA	0.00094679	0.000975309
3	rs1304359	198969652	C,C	T,T	0.368787,0.195437	0.00718337,-0.00180678	0.00409792,0.01078	1.09901,0.0620338	0.000944795	0.000966126
3	rs11070	198339776	G,G	A,A	0.786282,0.771825	0.00136136,-0.0213107	0.00482314,0.0101861	0.109161,1.43857	0.000916907	0.000928945
3	rs114902211	199205665	T,NA	C,NA	0.970179,NA	-0.0301405,NA	0.0116239,NA	2.02159,NA	0.000904816	0.000929695
3	rs11682567	198355153	G,G	T,T	0.78827,0.771825	0.00127775,-0.0227729	0.00483962,0.0101861	0.101404,1.59563	0.000904802	0.000917171
3	rs7564543	198967942	C,NA	G,NA	0.981113,NA	0.021052,NA	0.0145245,NA	0.832022,NA	0.000903168	0.000927712
3	rs150368047	198943811	A,NA	G,NA	0.977137,NA	0.0177668,NA	0.0132281,NA	0.746574,NA	0.000902798	0.000924497
3	rs11883902	198341325	T,T	A,A	0.489066,0.756944	-0.0275486,-0.00722996	0.00395525,0.00996594	11.4838,0.329601	0.000901913	0.00104213
3	rs2880366	198965495	A,A	G,G	0.370775,0.195437	0.00685316,-0.00200658	0.00409337,0.01078	1.02646,0.0693892	0.000901252	0.000921763
3	rs117237555	197833400	NA,C	NA,T	NA,0.962302	NA,0.0414141	NA,0.0224433	NA,1.18711	0.000900561	0.000945682
3	rs1379021	199156137	A,A	G,G	0.524851,0.123016	0.000774294,-0.00837139	0.00395919,0.0130145	0.0731701,0.283938	0.00089105	0.00090908
3	rs2340687	198460040	G,G	T,T	0.78827,0.785714	0.00143681,-0.02193	0.00483962,0.0104178	0.115457,1.4524	0.000889453	0.000901506
3	rs113990162	198456064	C,C	T,T	0.78827,0.785714	0.00143681,-0.0217662	0.00483962,0.0104178	0.115457,1.4356	0.000877939	0.000889856
3	rs7578368	198198852	G,G	A,A	0.793241,0.804563	0.00218059,-0.0228865	0.00488208,0.01078	0.183674,1.47172	0.000875929	0.0008896
3	rs117551540	197815883	NA,T	NA,C	NA,0.981151	NA,-0.0517234	NA,0.0314332	NA,1.00058	0.000875472	0.000911063
3	rs66730758	198341001	G,G	A,A	0.489066,0.756944	-0.0275009,-0.00722996	0.00395525,0.00996594	11.4467,0.329601	0.000874965	0.00100479
3	rs145735729	198887915	A,NA	G,NA	0.976143,NA	-0.00431864,NA	0.0129561,NA	0.131422,NA	0.000870582	0.000925788
3	rs7566373	198199163	C,C	T,T	0.793241,0.804563	0.00218059,-0.0227796	0.00488208,0.01078	0.183674,1.46106	0.000868067	0.000881631
3	rs3771361	198962784	A,A	G,G	0.369781,0.195437	0.00695038,-0.00200658	0.00409564,0.01078	1.04724,0.0693892	0.000867326	0.00088683
3	rs146598485	198359384	NA,C	NA,T	NA,0.943452	NA,-0.0220263	NA,0.018507	NA,0.630814	0.000862548	0.000901788
3	rs78506248	198344147	A,A	G,G	0.786282,0.771825	0.00122943,-0.0213658	0.00482314,0.0101861	0.0975628,1.44435	0.000861985	0.00087345
3	rs7603828	198244598	A,A	G,G	0.798211,0.785714	0.00237465,-0.0186607	0.00492643,0.0104178	0.200805,1.13517	0.000855911	0.000867621
3	rs17737578	199091237	T,T	C,C	0.590457,0.186508	-0.000923363,-0.00185479	0.00402064,0.0109743	0.0870559,0.0625887	0.000848812	0.00087133
3	rs59580628	198183880	A,A	G,G	0.798211,0.805556	0.00294812,-0.0213933	0.00492643,0.0108009	0.25999,1.32217	0.000844718	0.000858458
3	rs16865976	198323811	G,G	A,A	0.785288,0.771825	0.00118346,-0.0220974	0.00481501,0.0101861	0.0937471,1.52208	0.000844464	0.000855616
3	rs79898341	197898907	C,NA	T,NA	0.974155,NA	-0.0337618,NA	0.0124606,NA	2.17142,NA	0.000840692	0.000883416
3	rs788016	198352293	A,A	G,G	0.486083,0.756944	-0.0276003,-0.00702115	0.00395583,0.00996594	11.521,0.317754	0.000838866	0.000977971
3	rs79208422	198336085	T,T	C,C	0.785288,0.771825	0.00131516,-0.0211552	0.00481501,0.0101861	0.10527,1.42234	0.000834609	0.000845584
3	rs35801426	198894168	C,NA	T,NA	0.885686,NA	-0.0197556,NA	0.0062137,NA	2.83092,NA	0.000824787	0.000856797
3	rs138423397	198065700	C,NA	T,NA	0.980119,NA	0.0235594,NA	0.0141639,NA	1.01662,NA	0.000813324	0.000832889
3	rs2565154	198310389	C,C	G,G	0.493042,0.760913	-0.027318,-0.00718227	0.00395468,0.0100221	11.3077,0.324594	0.000804904	0.000881689
3	rs144770039	199118163	NA,G	NA,C	NA,0.983135	NA,0.053286	NA,0.0331973	NA,0.964713	0.000799343	0.000832987
3	rs11676748	198355384	T,T	C,C	0.78827,0.771825	0.00123363,-0.0215714	0.00483962,0.0101861	0.0975628,1.46599	0.000798137	0.000809231
3	rs1036335	198964009	A,A	T,T	0.369781,0.195437	0.00681025,-0.00210645	0.00409564,0.01078	1.01614,0.0731034	0.000796963	0.000815046
3	rs1036334	198963998	G,G	T,T	0.369781,0.195437	0.00681025,-0.00210645	0.00409564,0.01078	1.01614,0.0731034	0.000796963	0.000815046
3	rs6757364	198445602	A,A	G,G	0.78827,0.785714	0.00130997,-0.0213038	0.00483962,0.0104178	0.104224,1.38871	0.000795712	0.000806703
3	rs10210770	199043041	T,T	C,C	0.248509,0.002976	0.00637974,0.00155206	0.00457516,0.0784755	0.787312,0.0069075	0.000795266	0.000803087
3	rs117538099	198241002	NA,T	NA,C	NA,0.982143	NA,0.0381068	NA,0.0322783	NA,0.623838	0.000794709	0.000828674
3	rs146910989	197885979	NA,T	NA,C	NA,0.90873	NA,0.0212221	NA,0.014843	NA,0.815923	0.000789692	0.000822507
3	rs74563484	198332079	C,C	T,T	0.785288,0.771825	0.00118346,-0.0212605	0.00481501,0.0101861	0.0937471,1.43333	0.000788369	0.000798869
3	rs79207930	198423111	T,T	G,G	0.78827,0.785714	0.00126624,-0.0211446	0.00483962,0.0104178	0.100399,1.37274	0.000769635	0.000780331
3	rs1440084	198961065	G,G	C,C	0.54672,0.799603	-0.00766858,0.00285578	0.00397168,0.0106787	1.2716,0.102846	0.000767999	0.000784098
3	rs77615390	198454790	T,T	C,C	0.787276,0.785714	0.00139069,-0.0217165	0.00483134,0.0104178	0.11156,1.43053	0.00076268	0.000773203
3	rs12693831	198967289	T,T	C,C	0.373757,0.195437	0.0065671,-0.00155192	0.00408671,0.01078	0.966307,0.0527969	0.000759201	0.000777052
3	rs78133005	198422142	A,A	G,G	0.78827,0.785714	0.00122252,-0.0211993	0.00483962,0.0104178	0.0965993,1.37822	0.000756399	0.000766951
3	rs7577835	198378056	C,C	T,T	0.78827,0.77877	0.00132188,-0.0200747	0.00483962,0.0102986	0.10527,1.29019	0.000753403	0.000763957
3	rs7579474	199153594	T,NA	C,NA	0.955268,NA	0.0183262,NA	0.00956466,NA	1.2568,NA	0.000753262	0.000780964
3	rs17730989	198362524	T,T	C,C	0.488072,0.755952	-0.0274589,-0.0077333	0.00395543,0.00995218	11.413,0.359388	0.000744777	0.00086989
3	rs2340690	198360886	G,G	A,A	0.78827,0.771825	0.0011454,-0.0212019	0.00483962,0.0101861	0.0899566,1.42721	0.000742412	0.000752861
3	rs6718626	199145652	T,NA	C,NA	0.956262,NA	0.0176407,NA	0.00966771,NA	1.1672,NA	0.000741085	0.000766192
3	rs74476766	198407832	G,G	A,A	0.78827,0.779762	0.0011454,-0.021097	0.00483962,0.0103152	0.0899566,1.38901	0.0007396	0.000750044
3	rs1050347	198363504	G,G	A,A	0.78827,0.771825	0.0011454,-0.021152	0.00483962,0.0101861	0.0899566,1.42201	0.000739536	0.00074995
3	rs7572854	198963631	C,C	A,A	0.368787,0.195437	0.00676732,-0.00200658	0.00409792,0.01078	1.00587,0.0693892	0.000728585	0.000745507
3	rs4589750	198426003	T,T	C,C	0.78827,0.785714	0.00113508,-0.0212491	0.00483962,0.0104178	0.0890735,1.38321	0.000727582	0.000737815
3	rs74885211	198419911	T,T	C,C	0.78827,0.77877	0.00110129,-0.0211128	0.00483962,0.0102986	0.0861912,1.39407	0.000715795	0.000725943
3	rs7567279	198313726	A,A	G,G	0.787276,0.77381	0.00123152,-0.020067	0.00483134,0.0102176	0.0975628,1.30509	0.000714433	0.000723893
3	rs72916912	198481177	A,NA	G,NA	0.82008,NA	-0.0192056,NA	0.00514721,NA	3.72006,NA	0.000710079	0.000726266
3	rs7599640	198963632	T,T	G,G	0.368787,0.195437	0.0067206,-0.00200658	0.00409792,0.01078	0.995657,0.0693892	0.000708358	0.000724859
3	rs115116224	197810154	T,NA	A,NA	0.887674,NA	0.0112124,NA	0.00626142,NA	1.13467,NA	0.000707978	0.000737989
3	rs3754822	198327314	A,A	G,G	0.784294,0.771825	0.00113767,-0.0210524	0.00480694,0.0101861	0.0899566,1.41166	0.000703832	0.0007137
3	rs986534	198965338	C,C	G,G	0.380716,0.195437	0.00661762,-0.00190669	0.00407187,0.01078	0.982469,0.0656993	0.000702898	0.000719388
3	rs2564384	198356065	C,C	T,T	0.487078,0.755952	-0.0273215,-0.00732167	0.00395562,0.00995218	11.3054,0.335431	0.000699051	0.00079271
3	rs112533070	198372003	T,T	C,C	0.487078,0.750992	-0.0274125,-0.00889806	0.00395562,0.00988505	11.376,0.434106	0.000698952	0.000820368
3	rs17670316	198803761	T,NA	C,NA	0.976143,NA	-0.00290214,NA	0.0129561,NA	0.0847272,NA	0.000698793	0.000742264
3	rs1456571	199155950	T,T	C,C	0.55169,0.124008	4.51795e-05,-0.00473838	0.0039756,0.0129696	0.00395576,0.145782	0.000691839	0.00070675
3	rs139775045	198313316	A,NA	C,NA	0.818091,NA	-0.0194763,NA	0.00512521,NA	3.83971,NA	0.000691702	0.000708363
3	rs67657812	198387401	G,G	A,A	0.487078,0.782738	-0.0273692,-0.00776258	0.00395562,0.0103658	11.3424,0.343003	0.000690724	0.000791479
3	rs16865650	198297156	T,T	C,C	0.787276,0.77381	0.00136367,-0.018132	0.00483134,0.0102176	0.109161,1.11937	0.000678696	0.00068774
3	rs116749881	198664027	T,NA	C,NA	0.956262,NA	0.00874369,NA	0.00966771,NA	0.43679,NA	0.00067845	0.000708338
3	rs3771359	198961920	G,G	A,A	0.617296,0.804563	-0.00657975,0.00170262	0.00406782,0.01078	0.975649,0.0582391	0.000677227	0.000693209
3	rs79630442	198363555	NA,C	NA,T	NA,0.981151	NA,0.0329301	NA,0.0314332	NA,0.530454	0.000673405	0.000702143
3	rs11899920	198444623	G,G	C,C	0.480119,0.723214	-0.0265181,-0.00995478	0.00395743,0.00955427	10.6835,0.526587	0.000670792	0.000709193
3	rs57932509	198530232	NA,A	NA,G	NA,0.97619	NA,0.0279112	NA,0.0280389	NA,0.495503	0.000667818	0.000695984
3	rs117076100	198265368	NA,G	NA,T	NA,0.981151	NA,0.032714	NA,0.0314332	NA,0.525794	0.000667051	0.00069552
3	rs16865677	198300431	T,T	G,G	0.787276,0.77381	0.00127557,-0.0186025	0.00483134,0.0102176	0.101404,1.16328	0.000666505	0.000675427
3	rs80124069	197818875	C,NA	G,NA	0.984095,NA	0.0481775,NA	0.0158037,NA	2.63828,NA	0.000661852	0.000788155
3	rs117887425	197925553	NA,A	NA,G	NA,0.979167	NA,-0.0451711	NA,0.0299292	NA,0.881961	0.000658842	0.000687353
3	rs13404405	197833037	T,NA	C,NA	0.914513,NA	0.0163447,NA	0.00707122,NA	1.68175,NA	0.000657159	0.000673633
3	rs2340689	198361058	T,T	C,C	0.799205,0.771825	0.0014522,-0.0207865	0.00493553,0.0101861	0.114312,1.38421	0.000655953	0.000664942
3	rs80286679	197910325	NA,T	NA,C	NA,0.867063	NA,-0.0211838	NA,0.0125908	NA,1.03397	0.000655665	0.0006851
3	rs76204729	198296118	C,C	A,A	0.787276,0.77381	0.00127557,-0.0182888	0.00483134,0.0102176	0.101404,1.13392	0.000655208	0.000664007
3	rs139887665	198377166	NA,T	NA,C	NA,0.981151	NA,0.0322957	NA,0.0314332	NA,0.51682	0.000654997	0.000682954
3	rs1121061	199132076	A,A	C,C	0.413519,0.076389	0.000480296,-0.0190594	0.00401481,0.0160932	0.0434592,0.626554	0.000652139	0.000666795
3	rs1371657	198966789	G,G	T,T	0.379722,0.195437	0.006574,-0.00205652	0.00407393,0.01078	0.972252,0.0712432	0.000652138	0.000667765
3	rs6434927	198303698	A,A	G,G	0.787276,0.77381	0.00118748,-0.0189665	0.00483134,0.0102176	0.0937471,1.19779	0.000651861	0.000660635
3	rs55729852	198388741	G,NA	A,NA	0.964215,NA	0.0416682,NA	0.0106439,NA	4.04337,NA	0.000647421	0.000665384
3	rs6745660	198349536	G,G	A,A	0.487078,0.756944	-0.0271828,-0.00722996	0.00395562,0.00996594	11.1984,0.329601	0.000644719	0.000719708
3	rs73052052	199157118	A,NA	G,NA	0.946322,NA	0.0146069,NA	0.00877248,NA	1.0182,NA	0.000644505	0.000663486
3	rs140327765	198105951	T,NA	A,NA	0.994036,NA	0.034876,NA	0.0256781,NA	0.758455,NA	0.000642799	0.000664615
3	rs7589336	198295171	A,A	G,G	0.787276,0.77381	0.00123152,-0.0182888	0.00483134,0.0102176	0.0975628,1.13392	0.000641207	0.000649859
3	rs73052054	199157128	T,NA	C,NA	0.945328,NA	0.0143334,NA	0.00869693,NA	1.00291,NA	0.000636552	0.000655914
3	rs12472100	198985693	A,A	C,C	0.645129,0.438492	0.0125316,0.00445487	0.0041322,0.00861478	2.61547,0.218192	0.000634596	0.000648168
3	rs1550240	197806584	T,T	G,G	0.119284,0.030754	-0.013271,-0.00750734	0.00610001,0.0247591	1.52889,0.118201	0.000633009	0.000658537
3	rs3771365	198977285	G,G	A,A	0.66501,0.435516	0.0128842,0.00571496	0.00418899,0.00862135	2.67779,0.294646	0.000631224	0.000645429
3	rs57360414	199157047	T,NA	A,NA	0.945328,NA	0.0142891,NA	0.00869693,NA	0.998343,NA	0.000630397	0.00064959
3	rs117198306	198529948	NA,A	NA,C	NA,0.97619	NA,0.0266823	NA,0.0280389	NA,0.466876	0.000629257	0.000655813
3	rs114163343	198886957	G,NA	C,NA	0.878728,NA	-0.0184715,NA	0.00605664,NA	2.64016,NA	0.000624222	0.000647588
3	rs4850739	197831641	G,NA	C,NA	0.144135,NA	-0.015894,NA	0.00562927,NA	2.32323,NA	0.000620776	0.000654968
3	rs143578726	199119824	NA,G	NA,A	NA,0.980159	NA,0.0456796	NA,0.0306528	NA,0.865936	0.000618243	0.000644492
3	rs6736568	199145668	C,NA	T,NA	0.956262,NA	0.0167315,NA	0.00966771,NA	1.07825,NA	0.000617499	0.000638663
3	rs183593988	197927777	NA,T	NA,C	NA,0.947421	NA,-0.0240564	NA,0.0191524	NA,0.679652	0.000612055	0.000638935
3	rs3769525	198261470	G,G	A,A	0.787276,0.77381	0.00113314,-0.0182962	0.00483134,0.0102176	0.0890735,1.13461	0.000611424	0.000619761
3	rs118067253	198705663	NA,C	NA,T	NA,0.969246	NA,-0.0460031	NA,0.0247591	NA,1.19952	0.000610683	0.000635546
3	rs34997942	198895483	G,NA	T,NA	0.878728,NA	-0.0183851,NA	0.00605664,NA	2.61957,NA	0.000607594	0.000630361
3	rs79172118	199165578	G,NA	C,NA	0.960239,NA	0.0178737,NA	0.0101186,NA	1.11168,NA	0.00060306	0.000623038
3	rs187989767	199155067	NA,C	NA,T	NA,0.985119	NA,-0.0539886	NA,0.0353055	NA,0.898875	0.000602089	0.000628457
3	rs7579398	197810202	G,G	A,A	0.115308,0.030754	-0.0137307,-0.00548894	0.00619033,0.0247591	1.57595,0.0837817	0.000599265	0.000624516
3	rs4389332	198477620	A,A	C,C	0.487078,0.755952	-0.0269053,-0.0128775	0.00395562,0.00995218	10.9858,0.708434	0.000597892	0.00068078
3	rs35293068	198852374	C,NA	T,NA	0.972167,NA	0.0493997,NA	0.0120196,NA	4.40257,NA	0.000596971	0.000686864
3	rs2333852	198258969	T,T	C,C	0.787276,0.77381	0.0010895,-0.0181955	0.00483134,0.0102176	0.0853477,1.12526	0.000595462	0.000603627
3	rs74265000	198259352	A,A	G,G	0.787276,0.77381	0.0010895,-0.0181955	0.00483134,0.0102176	0.0853477,1.12526	0.000595462	0.000603627
3	rs6743525	199152856	C,NA	T,NA	0.956262,NA	0.0164778,NA	0.00966771,NA	1.05402,NA	0.000587759	0.000607969
3	rs78440420	199151131	C,NA	T,NA	0.956262,NA	0.0164647,NA	0.00966771,NA	1.05278,NA	0.000586281	0.000606443
3	rs185075085	197784070	NA,T	NA,C	NA,0.994048	NA,-0.0834052	NA,0.0555718	NA,0.874867	0.000582745	0.000608154
3	rs3755333	198959603	A,A	G,G	0.621272,0.803571	-0.00728317,0.000598104	0.00407601,0.0107594	1.13098,0.0196924	0.00058055	0.000597201
3	rs55813500	198389172	A,A	G,G	0.487078,0.750992	-0.0269604,-0.00926573	0.00395562,0.00988505	11.0278,0.457698	0.000580212	0.000646368
3	rs116717703	198323992	A,NA	G,NA	0.992048,NA	0.0679179,NA	0.0222601,NA	2.64206,NA	0.000578498	0.000614121
3	rs62281265	198315420	T,NA	C,NA	0.977137,NA	0.0495636,NA	0.0132281,NA	3.74697,NA	0.000578121	0.000601514
3	rs76181694	199134540	G,NA	C,NA	0.956262,NA	0.0163659,NA	0.00966771,NA	1.04342,NA	0.000575228	0.000595035
3	rs3755330	198959372	G,G	A,A	0.61829,0.803571	-0.00667766,0.0016837	0.00406983,0.0107594	0.996345,0.0576697	0.000572667	0.000587077
3	rs73050839	198231218	G,G	T,T	0.529821,0.71131	-0.0251806,-0.00227157	0.00396135,0.00943317	9.68551,0.0916732	0.000570406	0.000581874
3	rs4850842	199198626	A,A	G,G	0.426441,0.111111	-0.00408838,0.0121429	0.0039978,0.0136019	0.513612,0.429457	0.000563899	0.000580487
3	rs74742847	199134535	A,NA	T,NA	0.956262,NA	0.0162477,NA	0.00966771,NA	1.03227,NA	0.00056236	0.000581752
3	rs78588598	197887407	G,G	A,A	0.964215,0.858135	0.0134949,-0.0184531	0.0106439,0.0122515	0.688564,0.879372	0.000556402	0.000567667
3	rs73066819	197831339	A,NA	G,NA	0.914513,NA	0.0156959,NA	0.00707122,NA	1.57774,NA	0.00055301	0.00056726
3	rs116206445	199145571	T,NA	G,NA	0.956262,NA	0.0161484,NA	0.00966771,NA	1.02296,NA	0.000551834	0.000570888
3	rs7591713	199144404	G,NA	A,NA	0.956262,NA	0.0161283,NA	0.00966771,NA	1.02108,NA	0.000549739	0.000568725
3	rs6733360	197833680	A,NA	G,NA	0.914513,NA	0.01566,NA	0.00707122,NA	1.57208,NA	0.000547891	0.00056203
3	rs79590053	199134472	C,NA	T,NA	0.956262,NA	0.0160961,NA	0.00966771,NA	1.01807,NA	0.000546398	0.000565276
3	rs6738650	197829981	T,NA	C,NA	0.914513,NA	0.0156487,NA	0.00707122,NA	1.5703,NA	0.000546286	0.000560391
3	rs12995647	198751952	A,NA	T,NA	0.971173,NA	0.04921,NA	0.0118166,NA	4.50577,NA	0.000544186	0.000644084
3	rs76372866	197848876	T,NA	C,NA	0.987078,NA	0.0306471,NA	0.0175062,NA	1.09688,NA	0.000542827	0.000612425
3	rs787977	198246625	G,G	T,T	0.789264,0.775794	0.00100569,-0.0174308	0.00484796,0.0102496	0.0779695,1.05055	0.000541701	0.000549478
3	rs74789529	199134334	G,NA	A,NA	0.956262,NA	0.0159969,NA	0.00966771,NA	1.00881,NA	0.000536259	0.00055481
3	rs1437871	197831878	C,NA	A,NA	0.914513,NA	0.015565,NA	0.00707122,NA	1.55715,NA	0.000534626	0.000548479
3	rs75837594	199128303	A,NA	C,NA	0.956262,NA	0.0159603,NA	0.00966771,NA	1.00541,NA	0.000532588	0.000551021
3	rs79091573	199128180	C,NA	T,NA	0.956262,NA	0.0159603,NA	0.00966771,NA	1.00541,NA	0.000532588	0.000551021
3	rs6708256	199127385	T,NA	G,NA	0.956262,NA	0.0159603,NA	0.00966771,NA	1.00541,NA	0.000532588	0.000551021
3	rs80230629	199128513	C,NA	T,NA	0.956262,NA	0.0159603,NA	0.00966771,NA	1.00541,NA	0.000532588	0.000551021
3	rs6760468	198466965	NA,G	NA,T	NA,0.982143	NA,-0.0352954	NA,0.0322783	NA,0.561955	0.000532281	0.000555676
3	rs11888760	198243749	T,T	A,A	0.516899,0.714286	-0.0254685,-0.00285998	0.00395656,0.0094624	9.91424,0.11778	0.000530983	0.000542732
3	rs76027295	197891695	NA,C	NA,T	NA,0.988095	NA,0.0474774	NA,0.0394133	NA,0.641387	0.00052901	0.000551424
3	rs140058143	198566506	NA,C	NA,T	NA,0.972222	NA,0.0292335	NA,0.0260119	NA,0.583234	0.000528671	0.000551583
3	rs77717026	199121938	A,NA	G,NA	0.956262,NA	0.0159135,NA	0.00966771,NA	1.00107,NA	0.000527937	0.00054622
3	rs60172638	199141434	C,NA	A,NA	0.956262,NA	0.0158454,NA	0.00966771,NA	0.994764,NA	0.000521253	0.00053932
3	rs115934993	198151294	C,NA	G,NA	0.991054,NA	-0.0191185,NA	0.0209976,NA	0.440627,NA	0.000520346	0.000539297
3	rs111811916	198399416	A,A	G,G	0.487078,0.75	-0.026953,-0.00961145	0.00395562,0.00987194	11.0222,0.481159	0.000518532	0.000580819
3	rs76951243	199125903	A,NA	G,NA	0.956262,NA	0.0158096,NA	0.00966771,NA	0.99146,NA	0.00051779	0.000535745
3	rs62277884	198635993	A,NA	G,NA	0.986084,NA	0.0566784,NA	0.0168779,NA	3.10531,NA	0.000515434	0.000540732
3	rs78536575	199123571	A,NA	T,NA	0.956262,NA	0.0157629,NA	0.00966771,NA	0.987149,NA	0.000513307	0.000531117
3	rs74848119	199139540	G,NA	A,NA	0.956262,NA	0.0157629,NA	0.00966771,NA	0.987149,NA	0.000513307	0.000531117
3	rs7594913	199138178	C,NA	T,NA	0.956262,NA	0.0157629,NA	0.00966771,NA	0.987149,NA	0.000513307	0.000531117
3	rs75935069	199139503	T,NA	C,NA	0.956262,NA	0.0157629,NA	0.00966771,NA	0.987149,NA	0.000513307	0.000531117
3	rs78228695	199139417	G,NA	A,NA	0.956262,NA	0.0157629,NA	0.00966771,NA	0.987149,NA	0.000513307	0.000531117
3	rs150271815	198469519	NA,G	NA,C	NA,0.981151	NA,-0.0364815	NA,0.0314332	NA,0.609413	0.000512861	0.000534545
3	rs17384622	197850906	G,NA	C,NA	0.912525,NA	0.0156766,NA	0.00699802,NA	1.60065,NA	0.000508407	0.000522213
3	rs7581305	199138476	A,NA	C,NA	0.956262,NA	0.0157109,NA	0.00966771,NA	0.982369,NA	0.000508386	0.000526037
3	rs75205424	197820942	NA,C	NA,T	NA,0.985119	NA,0.0480485	NA,0.0353055	NA,0.760613	0.000507722	0.000530961
3	rs7564917	198453685	T,T	C,C	0.486083,0.72123	-0.0267244,-0.00968508	0.00395583,0.0095333	10.8473,0.509105	0.000506587	0.000551211
3	rs10931798	198879156	NA,G	NA,A	NA,0.974206	NA,-0.0274567	NA,0.0269663	NA,0.510618	0.000503895	0.000526248
3	rs28394780	199146678	C,NA	T,NA	0.956262,NA	0.0156191,NA	0.00966771,NA	0.973952,NA	0.000499841	0.000517216
3	rs17787829	198419798	C,C	T,T	0.487078,0.750992	-0.0268619,-0.00921516	0.00395562,0.00988505	10.9527,0.454425	0.000497374	0.000549995
3	rs57046332	198455429	G,G	C,C	0.485089,0.72123	-0.0266782,-0.00953249	0.00395606,0.0095333	10.8112,0.498459	0.00049557	0.000535267
3	rs1869987	199145101	C,NA	A,NA	0.956262,NA	0.0155719,NA	0.00966771,NA	0.969634,NA	0.000495519	0.000512754
3	rs74815433	198208465	A,NA	G,NA	0.983101,NA	0.0580939,NA	0.0153396,NA	3.8171,NA	0.000494855	0.00056306
3	rs114773453	199122434	T,NA	G,NA	0.958251,NA	0.016218,NA	0.00988495,NA	0.996261,NA	0.000494236	0.000512464
3	rs141865374	197918641	NA,C	NA,G	NA,0.96131	NA,0.0334139	NA,0.0221651	NA,0.880475	0.000492693	0.000513171
3	rs78813195	199131256	C,NA	T,NA	0.956262,NA	0.0155373,NA	0.00966771,NA	0.96648,NA	0.000492386	0.00050952
3	rs6754223	197839329	A,NA	G,NA	0.143141,NA	-0.0154166,NA	0.00564551,NA	2.19938,NA	0.000492214	0.000519475
3	rs78222242	197876792	G,NA	A,NA	0.963221,NA	-0.00855059,NA	0.0105045,NA	0.381274,NA	0.000490932	0.000520233
3	rs6750007	199145828	C,NA	A,NA	0.956262,NA	0.0155194,NA	0.00966771,NA	0.964848,NA	0.000490773	0.000507855
3	rs75015980	199131282	C,NA	T,NA	0.956262,NA	0.0154904,NA	0.00966771,NA	0.9622,NA	0.00048817	0.000505167
3	rs11896361	199144863	G,NA	A,NA	0.956262,NA	0.0154904,NA	0.00966771,NA	0.9622,NA	0.00048817	0.000505167
3	rs10191739	199147941	C,NA	T,NA	0.956262,NA	0.015467,NA	0.00966771,NA	0.960073,NA	0.000486088	0.000503018
3	rs13024549	197847842	A,NA	T,NA	0.143141,NA	-0.0153707,NA	0.00564551,NA	2.18868,NA	0.000485184	0.000512027
3	rs13024582	197847875	A,NA	T,NA	0.143141,NA	-0.0153707,NA	0.00564551,NA	2.18868,NA	0.000485184	0.000512027
3	rs3731570	198317783	T,T	C,C	0.493042,0.758929	-0.0267167,-0.00726359	0.00395468,0.00999379	10.8473,0.330365	0.000483543	0.00051135
3	rs73066826	197848023	T,NA	C,NA	0.914513,NA	0.0159309,NA	0.00707122,NA	1.61503,NA	0.000482264	0.000495032
3	rs73066830	197849635	T,NA	C,NA	0.914513,NA	0.0159309,NA	0.00707122,NA	1.61503,NA	0.000482264	0.000495032
3	rs187038117	198429509	A,NA	G,NA	0.993042,NA	0.0709292,NA	0.0237851,NA	2.54318,NA	0.000481766	0.00051435
3	rs7587251	198930197	G,G	T,T	0.446322,0.776786	-0.023264,-0.00669346	0.00397729,0.0102658	8.30638,0.288707	0.000480577	0.000489721
3	rs140960880	198827811	NA,T	NA,C	NA,0.975198	NA,0.0199137	NA,0.0274863	NA,0.329048	0.000479038	0.000499427
3	rs79473771	199129434	C,NA	T,NA	0.956262,NA	0.015386,NA	0.00966771,NA	0.952723,NA	0.00047897	0.000495669
3	rs6742963	199133959	G,NA	A,NA	0.956262,NA	0.015386,NA	0.00966771,NA	0.952723,NA	0.00047897	0.000495669
3	rs6716015	199129159	G,NA	C,NA	0.956262,NA	0.015386,NA	0.00966771,NA	0.952723,NA	0.00047897	0.000495669
3	rs76442402	199129033	T,NA	G,NA	0.956262,NA	0.015386,NA	0.00966771,NA	0.952723,NA	0.00047897	0.000495669
3	rs1456553	199133148	A,NA	G,NA	0.956262,NA	0.015386,NA	0.00966771,NA	0.952723,NA	0.00047897	0.000495669
3	rs56067932	198401610	A,A	G,G	0.487078,0.750992	-0.0268141,-0.00968009	0.00395562,0.00988505	10.9164,0.484857	0.000478088	0.000528804
3	rs16825181	198740276	T,T	G,G	0.803181,0.737103	0.00202457,-0.021658	0.00497278,0.0097106	0.164999,1.58965	0.000477664	0.000488243
3	rs73056856	198801209	G,G	C,C	0.78827,0.741071	0.00120043,-0.0214258	0.00483962,0.0097585	0.0946887,1.55098	0.000477363	0.000487793
3	rs10194359	197841081	A,NA	G,NA	0.914513,NA	0.0158881,NA	0.00707122,NA	1.60821,NA	0.000477162	0.000489818
3	rs117886310	198583907	NA,T	NA,C	NA,0.970238	NA,-0.0411352	NA,0.0251555	NA,0.991399	0.000476686	0.00049623
3	rs11899288	198409263	T,T	G,G	0.488072,0.750992	-0.0268128,-0.00962422	0.00395543,0.00988505	10.9164,0.481159	0.000476515	0.000529013
3	rs78997197	199135689	T,NA	G,NA	0.956262,NA	0.015339,NA	0.00966771,NA	0.948473,NA	0.000474905	0.000491473
3	rs10931799	198957139	G,G	A,A	0.537773,0.785714	-0.00725517,0.00554195	0.00396563,0.0104178	1.17184,0.225669	0.00047465	0.000486772
3	rs4850821	198996647	A,A	C,C	0.666998,0.439484	0.0133163,0.00349188	0.00419521,0.00861267	2.82312,0.164209	0.000473265	0.00048508
3	rs73981824	199119934	T,NA	C,NA	0.946322,NA	0.0130866,NA	0.00877248,NA	0.867241,NA	0.000470628	0.000484966
3	rs7595146	199138401	G,NA	T,NA	0.956262,NA	0.0152869,NA	0.00966771,NA	0.943761,NA	0.000470443	0.000486865
3	rs7581383	199138388	C,NA	G,NA	0.956262,NA	0.0152869,NA	0.00966771,NA	0.943761,NA	0.000470443	0.000486865
3	rs76554050	199136260	G,NA	C,NA	0.956262,NA	0.0152869,NA	0.00966771,NA	0.943761,NA	0.000470443	0.000486865
3	rs77281498	199122864	T,NA	G,NA	0.956262,NA	0.0152592,NA	0.00966771,NA	0.941262,NA	0.000468094	0.00048444
3	rs17731449	198465840	C,C	T,T	0.485089,0.72619	-0.0265871,-0.0100374	0.00395606,0.00958635	10.7424,0.530066	0.000468	0.00050417
3	rs147603323	198411825	T,NA	C,NA	0.974155,NA	0.000641802,NA	0.0124606,NA	0.0182168,NA	0.000467542	0.000497109
3	rs6728379	198006719	G,G	T,T	0.867793,0.970238	0.0229235,-0.0416816	0.0058372,0.0251555	4.06571,1.01087	0.000465391	0.0238259
3	rs35035575	198922098	G,NA	A,NA	0.978131,NA	0.0457147,NA	0.0135185,NA	3.14234,NA	0.000464988	0.000485146
3	rs17672607	199007259	C,NA	T,NA	0.977137,NA	0.0149689,NA	0.0132281,NA	0.58871,NA	0.000464728	0.000490901
3	rs143274908	199141077	A,NA	C,NA	0.980119,NA	0.00971521,NA	0.0141639,NA	0.307356,NA	0.000464694	0.000480845
3	rs10931784	198405636	A,A	T,T	0.488072,0.751984	-0.0267694,-0.0097439	0.00395543,0.00989826	10.8835,0.488228	0.000463204	0.000512808
3	rs115409591	198895225	A,NA	G,NA	0.976143,NA	0.0135707,NA	0.0129561,NA	0.530324,NA	0.000462768	0.000488931
3	rs12991989	199169278	C,C	G,G	0.493042,0.119048	0.000773412,-0.0114365	0.00395468,0.0131998	0.0731701,0.413117	0.000461817	0.000471564
3	rs16829357	199138056	A,NA	G,NA	0.956262,NA	0.0151826,NA	0.00966771,NA	0.934372,NA	0.000461684	0.000477821
3	rs77340241	199137156	C,NA	T,NA	0.956262,NA	0.0151826,NA	0.00966771,NA	0.934372,NA	0.000461684	0.000477821
3	rs73056859	198801720	G,G	A,A	0.78827,0.741071	0.00111139,-0.0214258	0.00483962,0.0097585	0.0870515,1.55098	0.000460694	0.000470816
3	rs114647731	199138991	G,NA	A,NA	0.956262,NA	0.0151356,NA	0.00966771,NA	0.930162,NA	0.000457813	0.000473825
3	rs190617196	198115519	G,NA	A,NA	0.984095,NA	0.0311504,NA	0.0158037,NA	1.31234,NA	0.000457404	0.000471325
3	rs145989175	198431997	A,NA	C,NA	0.974155,NA	0.000822317,NA	0.0124606,NA	0.0234744,NA	0.000455928	0.000484675
3	rs73066823	197844154	T,NA	G,NA	0.914513,NA	0.0157028,NA	0.00707122,NA	1.57882,NA	0.000455865	0.00046805
3	rs71422667	198914818	T,NA	C,NA	0.978131,NA	0.0455476,NA	0.0135185,NA	3.12284,NA	0.00045513	0.00047486
3	rs41265955	198352101	A,NA	T,NA	0.962227,NA	0.0389564,NA	0.0103707,NA	3.76351,NA	0.000454302	0.000467865
3	rs73056877	198816724	C,C	A,A	0.78827,0.740079	0.00124495,-0.0208845	0.00483962,0.00974638	0.0985457,1.49309	0.000454213	0.000464178
3	rs7584426	199138804	A,NA	G,NA	0.956262,NA	0.0150835,NA	0.00966771,NA	0.925495,NA	0.000453563	0.000469437
3	rs56353829	197906892	A,NA	G,NA	0.9334,NA	0.0268331,NA	0.00792989,NA	3.14575,NA	0.000451469	0.00146822
3	rs142034010	199206682	NA,T	NA,A	NA,0.951389	NA,0.0299666	NA,0.0198773	NA,0.88054	0.000448298	0.000467605
3	rs16829347	199136551	A,NA	G,NA	0.956262,NA	0.0149844,NA	0.00966771,NA	0.916658,NA	0.000445633	0.000461249
3	rs79344890	198862767	NA,A	NA,G	NA,0.972222	NA,-0.0405965	NA,0.0260119	NA,0.925928	0.000444345	0.000462661
3	rs62279226	198017432	A,A	G,G	0.897614,0.970238	0.0275244,-0.0470303	0.0065219,0.0251555	4.61265,1.21083	0.000442409	0.065418
3	rs1456560	199119985	G,NA	A,NA	0.946322,NA	0.012769,NA	0.00877248,NA	0.837102,NA	0.000442058	0.000455627
3	rs6434962	199121060	A,NA	C,NA	0.946322,NA	0.012769,NA	0.00877248,NA	0.837102,NA	0.000442058	0.000455627
3	rs116947984	198671083	NA,G	NA,A	NA,0.969246	NA,-0.0392863	NA,0.0247591	NA,0.94857	0.000441587	0.000459756
3	rs60564466	199119659	C,NA	T,NA	0.946322,NA	0.0127482,NA	0.00877248,NA	0.835146,NA	0.000440269	0.00045379
3	rs80332680	198857388	NA,C	NA,T	NA,0.970238	NA,-0.0418729	NA,0.0251555	NA,1.01773	0.000439051	0.000457208
3	rs148589084	198654442	A,NA	G,NA	0.994036,NA	0.0733987,NA	0.0256781,NA	2.37084,NA	0.000438589	0.000464757
3	rs3792158	198407177	G,G	A,A	0.488072,0.750992	-0.026674,-0.00978168	0.00395543,0.00988505	10.8112,0.491608	0.000438293	0.000481487
3	rs9712275	198907143	T,T	C,C	0.43837,0.77877	-0.0223507,-0.00540297	0.00398468,0.0102986	7.69184,0.221966	0.000438029	0.000446899
3	rs13003938	197854023	A,A	G,G	0.2833,0.174603	-0.017139,-0.00931695	0.00438781,0.0112602	4.02772,0.389343	0.000435732	0.00107555
3	rs117392805	197863600	NA,C	NA,T	NA,0.970238	NA,0.0285432	NA,0.0251555	NA,0.590889	0.000435685	0.000454543
3	rs200061937	198494460	NA,A	NA,T	NA,0.904762	NA,0.0230449	NA,0.0145623	NA,0.944872	0.0004345	0.000452811
3	rs16825786	198794681	A,A	C,C	0.78827,0.737103	0.00048867,-0.0231215	0.00483962,0.0097106	0.0364143,1.76289	0.000433749	0.000443557
3	rs73058878	198895078	G,G	T,T	0.804175,0.743056	0.000979745,-0.0212214	0.0049823,0.00978302	0.0736033,1.52191	0.000433672	0.000442309
3	rs16826791	198895133	G,G	C,C	0.804175,0.743056	0.000979745,-0.0212214	0.0049823,0.00978302	0.0736033,1.52191	0.000433672	0.000442309
3	rs144372591	197861871	NA,G	NA,A	NA,0.970238	NA,0.0283955	NA,0.0251555	NA,0.586729	0.000432984	0.000451725
3	rs2290093	197863184	NA,T	NA,C	NA,0.970238	NA,0.0283884	NA,0.0251555	NA,0.586528	0.000432855	0.00045159
3	rs35080174	198739451	G,NA	A,NA	0.969185,NA	0.0460365,NA	0.0114407,NA	4.2423,NA	0.000432667	0.00049814
3	rs116853039	197871575	NA,C	NA,T	NA,0.970238	NA,0.0283515	NA,0.0251555	NA,0.58549	0.000432185	0.000450891
3	rs145443837	198698695	NA,C	NA,T	NA,0.973214	NA,0.0255126	NA,0.0264757	NA,0.474651	0.000431599	0.00045022
3	rs117759841	197895480	NA,A	NA,G	NA,0.972222	NA,0.0286654	NA,0.0260119	NA,0.567902	0.000431578	0.000450318
3	rs73058876	198895022	G,G	A,A	0.804175,0.743056	0.000979745,-0.0211717	0.0049823,0.00978302	0.0736033,1.51635	0.000431113	0.000439704
3	rs147722448	197885882	NA,T	NA,C	NA,0.972222	NA,0.0286374	NA,0.0260119	NA,0.567152	0.00043109	0.000449808
3	rs17471567	198253951	A,NA	C,NA	0.975149,NA	0.00133162,NA	0.0127009,NA	0.0378682,NA	0.000430815	0.00045689
3	rs71422655	198373621	A,NA	G,NA	0.975149,NA	0.0441422,NA	0.0127009,NA	3.29256,NA	0.000428945	0.000446359
3	rs148723416	197862055	NA,C	NA,T	NA,0.970238	NA,0.0281373	NA,0.0251555	NA,0.579485	0.000428335	0.000446874
3	rs112001680	198888236	T,T	C,C	0.804175,0.743056	0.000979745,-0.021117	0.0049823,0.00978302	0.0736033,1.51024	0.000428327	0.000436868
3	rs73058867	198891568	G,G	A,A	0.804175,0.743056	0.000979745,-0.021117	0.0049823,0.00978302	0.0736033,1.51024	0.000428327	0.000436868
3	rs12617661	197816181	C,C	A,A	0.272366,0.191468	-0.0119977,-0.0138625	0.00444126,0.0108644	2.16086,0.694712	0.00042742	0.000713552
3	rs58111212	198889896	C,C	T,T	0.804175,0.743056	0.000979745,-0.0210673	0.0049823,0.00978302	0.0736033,1.5047	0.000425821	0.000434315
3	rs145720387	198021581	NA,A	NA,G	NA,0.965278	NA,0.0334169	NA,0.0233493	NA,0.817071	0.000425251	0.000443096
3	rs2697300	198080380	T,T	C,C	0.793241,0.857143	0.00596549,-0.028232	0.00488208,0.0122159	0.654157,1.68135	0.000425071	0.000475212
3	rs147365877	198313119	A,NA	G,NA	0.982107,NA	0.0480752,NA	0.014915,NA	2.89712,NA	0.000424844	0.000444823
3	rs1456559	199120173	C,NA	G,NA	0.946322,NA	0.0125541,NA	0.00877248,NA	0.816996,NA	0.000424038	0.00043712
3	rs141791060	198698628	NA,A	NA,G	NA,0.978175	NA,-0.0316367	NA,0.0292559	NA,0.553572	0.000423823	0.000441421
3	rs1304358	198969583	T,T	C,C	0.449304,0.198413	0.00646943,-0.0037751	0.00397478,0.0107187	0.984615,0.139847	0.000421698	0.000430281
3	rs13394871	198846337	A,A	G,G	0.487078,0.776786	-0.02364,-0.00711029	0.00395562,0.0102658	8.6416,0.311093	0.000421611	0.000430806
3	rs59553483	198855201	C,C	T,T	0.785288,0.742063	0.00119432,-0.0220595	0.00481501,0.00977071	0.0946887,1.62045	0.000421456	0.000431189
3	rs58837777	198417987	A,A	G,G	0.488072,0.750992	-0.0265828,-0.00931424	0.00395543,0.00988505	10.7424,0.460846	0.000420906	0.000457461
3	rs76502969	198211537	C,NA	T,NA	0.968191,NA	-0.0305791,NA	0.0112664,NA	2.17759,NA	0.000420814	0.00044182
3	rs139129698	199140064	NA,G	NA,A	NA,0.980159	NA,0.0355482	NA,0.0306528	NA,0.608767	0.000419023	0.000436871
3	rs7573687	198893376	G,G	A,A	0.804175,0.743056	0.000935164,-0.0210673	0.0049823,0.00978302	0.0700122,1.5047	0.000418612	0.00042699
3	rs189978321	197904735	NA,A	NA,G	NA,0.972222	NA,0.027871	NA,0.0260119	NA,0.546748	0.000418088	0.000436237
3	rs79847162	198208803	G,NA	T,NA	0.968191,NA	-0.0305347,NA	0.0112664,NA	2.17243,NA	0.000418036	0.000438897
3	rs77150893	198424754	A,NA	G,NA	0.974155,NA	0.0014637,NA	0.0124606,NA	0.0426369,NA	0.000417643	0.000443701
3	rs77637393	197874572	NA,T	NA,G	NA,0.970238	NA,0.0274275	NA,0.0251555	NA,0.559763	0.000416012	0.000434015
3	rs10497813	198914072	T,T	G,G	0.449304,0.777778	-0.0230164,-0.00609695	0.00397478,0.0102821	8.15407,0.257116	0.000414966	0.000422987
3	rs113416612	198885872	G,G	A,A	0.804175,0.743056	0.000988571,-0.0208089	0.0049823,0.00978302	0.0743171,1.47603	0.000414574	0.000422861
3	rs111540926	198885578	A,A	G,G	0.804175,0.743056	0.000988571,-0.0208089	0.0049823,0.00978302	0.0743171,1.47603	0.000414574	0.000422861
3	rs2117339	198915734	T,T	C,C	0.449304,0.777778	-0.0230164,-0.0062513	0.00397478,0.0102821	8.15407,0.265039	0.000413984	0.000421992
3	rs16826873	198898222	A,A	C,C	0.804175,0.743056	0.000935164,-0.020963	0.0049823,0.00978302	0.0700122,1.49309	0.000413514	0.000421799
3	rs7593715	199121932	A,NA	G,NA	0.946322,NA	0.0124099,NA	0.00877248,NA	0.803621,NA	0.00041249	0.000425259
3	rs1992313	198896766	C,C	T,T	0.804175,0.743056	0.000846016,-0.0212214	0.0049823,0.00978302	0.0629015,1.52191	0.000412116	0.000420405
3	rs118063719	198032572	NA,G	NA,A	NA,0.990079	NA,0.0491648	NA,0.0431319	NA,0.594585	0.000410881	0.000428643
3	rs11891750	198434319	A,A	G,G	0.489066,0.750992	-0.0264904,-0.00900778	0.00395525,0.00988505	10.6738,0.441097	0.000410181	0.000442004
3	rs7559096	198883814	G,G	A,A	0.804175,0.743056	0.000988571,-0.0207044	0.0049823,0.00978302	0.0743171,1.46453	0.000409627	0.000417824
3	rs75379839	198905408	NA,C	NA,T	NA,0.962302	NA,0.0337938	NA,0.0224433	NA,0.87899	0.000407599	0.000424949
3	rs4850822	198996655	C,C	T,T	0.666998,0.439484	0.0130393,0.00354144	0.00419521,0.00861267	2.72523,0.166896	0.000407401	0.000417736
3	rs149176296	199146344	NA,C	NA,T	NA,0.980159	NA,0.0346167	NA,0.0306528	NA,0.587096	0.000406302	0.000423613
3	rs73066855	197872117	NA,C	NA,T	NA,0.970238	NA,0.0268258	NA,0.0251555	NA,0.543264	0.000406072	0.000423643
3	rs73058883	198896255	T,T	C,C	0.804175,0.743056	0.000801449,-0.0212214	0.0049823,0.00978302	0.0593817,1.52191	0.000405236	0.000413414
3	rs189237162	197897751	NA,A	NA,G	NA,0.978175	NA,-0.0374491	NA,0.0292559	NA,0.697827	0.000405131	0.000422296
3	rs146109522	199046444	A,NA	C,NA	0.989066,NA	-0.02928,NA	0.0190121,NA	0.908184,NA	0.000404452	0.000415019
3	rs6752643	199123727	A,NA	G,NA	0.946322,NA	0.0123023,NA	0.00877248,NA	0.793702,NA	0.000404146	0.000416689
3	rs6720158	199123011	G,NA	A,NA	0.946322,NA	0.0122839,NA	0.00877248,NA	0.792015,NA	0.000402745	0.00041525
3	rs6724005	199123960	G,NA	A,NA	0.946322,NA	0.012252,NA	0.00877248,NA	0.789091,NA	0.000400329	0.000412768
3	rs34650497	198025874	A,NA	G,NA	0.972167,NA	-0.000632135,NA	0.0120196,NA	0.0186087,NA	0.00039997	0.000421033
3	rs60484833	198812181	T,T	C,C	0.787276,0.742063	0.00110949,-0.0203125	0.00483134,0.00977071	0.0870515,1.42453	0.000398968	0.000408186
3	rs6757027	199152857	G,NA	A,NA	0.946322,NA	0.0122339,NA	0.00877248,NA	0.787433,NA	0.000398967	0.000411369
3	rs75163179	198895402	A,A	G,G	0.804175,0.743056	0.000756886,-0.0212214	0.0049823,0.00978302	0.0558856,1.52191	0.000398504	0.000406572
3	rs59990242	198895868	A,A	G,G	0.804175,0.743056	0.000756886,-0.0212214	0.0049823,0.00978302	0.0558856,1.52191	0.000398504	0.000406572
3	rs1523971	198655797	G,NA	C,NA	0.988072,NA	0.0612325,NA	0.0182119,NA	3.11173,NA	0.000398074	0.00041891
3	rs35621767	198373896	C,NA	T,NA	0.989066,NA	0.052639,NA	0.0190121,NA	2.24966,NA	0.000396935	0.000410991
3	rs73056880	198822292	A,A	G,G	0.787276,0.740079	0.00124282,-0.0204187	0.00483134,0.00974638	0.0985457,1.44165	0.000396864	0.000405631
3	rs139461155	198982300	A,NA	G,NA	0.985089,NA	0.0163129,NA	0.0163138,NA	0.498477,NA	0.000396589	0.000410429
3	rs10497810	198895732	T,T	C,C	0.804175,0.743056	0.000756886,-0.0211717	0.0049823,0.00978302	0.0558856,1.51635	0.000396152	0.000404177
3	rs73058864	198889587	T,T	C,C	0.804175,0.743056	0.000801449,-0.0210176	0.0049823,0.00978302	0.0593817,1.49917	0.00039558	0.00040358
3	rs16826740	198893927	G,G	A,A	0.804175,0.743056	0.000801449,-0.0210176	0.0049823,0.00978302	0.0593817,1.49917	0.00039558	0.00040358
3	rs141571575	198916576	NA,T	NA,C	NA,0.97619	NA,-0.0258573	NA,0.0280389	NA,0.448029	0.000395312	0.000412467
3	rs57545393	199123776	G,NA	A,NA	0.946322,NA	0.012184,NA	0.00877248,NA	0.782863,NA	0.000395237	0.000407537
3	rs4435447	198488468	C,C	G,G	0.487078,0.755952	-0.0261884,-0.0128341	0.00395562,0.00995218	10.4463,0.705094	0.000393748	0.000422578
3	rs2256931	197853567	G,G	A,A	0.282306,0.174603	-0.0170647,-0.00925345	0.00439248,0.0112602	3.98996,0.385947	0.000393642	0.000955351
3	rs72916919	198492316	G,G	T,T	0.463221,0.769841	-0.0248374,-0.00985734	0.00396504,0.0101552	9.42598,0.479237	0.000392787	0.000400894
3	rs13003547	198280064	A,NA	C,NA	0.981113,NA	0.0467232,NA	0.0145245,NA	2.88737,NA	0.000392148	0.000411949
3	rs149804896	199151746	NA,G	NA,A	NA,0.981151	NA,0.0344245	NA,0.0314332	NA,0.56313	0.000392095	0.000408819
3	rs1016883	198881668	A,A	G,G	0.804175,0.743056	0.000846016,-0.0207542	0.0049823,0.00978302	0.0629015,1.47	0.000390168	0.000398054
3	rs73056883	198824638	G,G	A,A	0.787276,0.739087	0.00119837,-0.0203936	0.00483134,0.00973436	0.0946887,1.44165	0.00038969	0.000398326
3	rs1456556	199122447	T,NA	C,NA	0.946322,NA	0.0121063,NA	0.00877248,NA	0.775788,NA	0.000389536	0.000401681
3	rs28594733	199124697	T,NA	C,NA	0.946322,NA	0.012089,NA	0.00877248,NA	0.774215,NA	0.000388281	0.000400392
3	rs74265557	199016714	NA,A	NA,G	NA,0.986111	NA,0.0335898	NA,0.0365264	NA,0.446384	0.000387898	0.000404516
3	rs72916188	199205303	C,C	T,T	0.866799,0.980159	-0.00572792,-0.0685314	0.00581871,0.0306528	0.488223,1.59569	0.000387415	0.000404001
3	rs1456558	199122118	C,NA	T,NA	0.946322,NA	0.0120561,NA	0.00877248,NA	0.771225,NA	0.000385907	0.000397953
3	rs6732340	198912952	G,G	C,C	0.449304,0.777778	-0.0228801,-0.00604715	0.00397478,0.0102821	8.06562,0.254575	0.000384772	0.000392303
3	rs73981828	199125446	G,NA	C,NA	0.946322,NA	0.0120391,NA	0.00877248,NA	0.769681,NA	0.000384687	0.000396701
3	rs73981829	199125467	C,NA	T,NA	0.946322,NA	0.0120391,NA	0.00877248,NA	0.769681,NA	0.000384687	0.000396701
3	rs7578434	199125149	T,NA	A,NA	0.946322,NA	0.0120391,NA	0.00877248,NA	0.769681,NA	0.000384687	0.000396701
3	rs73054898	198750868	A,A	G,G	0.78827,0.738095	0.000533122,-0.0222243	0.00483962,0.00972244	0.0398699,1.65245	0.000384504	0.000393221
3	rs9973400	198941578	C,C	T,T	0.449304,0.77381	-0.0228801,-0.0085045	0.00397478,0.0102176	8.06562,0.392311	0.000383893	0.000391628
3	rs111286926	198884532	C,C	T,T	0.804175,0.743056	0.000801449,-0.0207542	0.0049823,0.00978302	0.0593817,1.47	0.000383655	0.000391435
3	rs117335614	198000313	NA,A	NA,G	NA,0.990079	NA,0.046091	NA,0.0431319	NA,0.544779	0.000383197	0.000399757
3	rs75570882	198203539	G,NA	A,NA	0.968191,NA	-0.0299334,NA	0.0112664,NA	2.10311,NA	0.000382734	0.000401747
3	rs7577056	199127947	A,NA	T,NA	0.946322,NA	0.0120059,NA	0.00877248,NA	0.766675,NA	0.000382325	0.000394273
3	rs6434963	199122907	G,NA	A,NA	0.946322,NA	0.0120059,NA	0.00877248,NA	0.766675,NA	0.000382325	0.000394273
3	rs997467	199182704	C,C	T,T	0.423459,0.09623	-0.0029551,0.0152047	0.00400146,0.014495	0.337046,0.531361	0.00038207	0.000393996
3	rs7585709	198883682	T,T	C,C	0.804175,0.743056	0.000801449,-0.0207044	0.0049823,0.00978302	0.0593817,1.46453	0.000381473	0.000389212
3	rs138450021	198412434	NA,A	NA,G	NA,0.97123	NA,-0.0380806	NA,0.0255725	NA,0.865011	0.000381451	0.000397294
3	rs143768149	198801179	NA,G	NA,T	NA,0.97619	NA,0.0396699	NA,0.0280389	NA,0.803764	0.000380547	0.000397012
3	rs78273759	198655341	NA,G	NA,A	NA,0.96627	NA,0.0174293	NA,0.023678	NA,0.335668	0.000379029	0.000395977
3	rs16829173	199126015	T,NA	C,NA	0.946322,NA	0.0119392,NA	0.00877248,NA	0.76065,NA	0.000377637	0.000389458
3	rs6434964	199127212	C,NA	G,NA	0.946322,NA	0.0119392,NA	0.00877248,NA	0.76065,NA	0.000377637	0.000389458
3	rs55852341	198491180	T,T	C,C	0.488072,0.755952	-0.026097,-0.0130191	0.00395543,0.00995218	10.3795,0.719381	0.000377257	0.000402179
3	rs118075488	197998227	NA,A	NA,G	NA,0.985119	NA,0.0355205	NA,0.0353055	NA,0.502556	0.000377057	0.000392976
3	rs73056890	198831260	G,G	A,A	0.787276,0.739087	0.00110949,-0.0203896	0.00483134,0.00973436	0.0870515,1.44122	0.00037625	0.000384636
3	rs79183870	198826738	NA,G	NA,A	NA,0.970238	NA,-0.0379565	NA,0.0251555	NA,0.881632	0.000376019	0.000391657
3	rs10201078	198200024	C,NA	T,NA	0.968191,NA	-0.0297899,NA	0.0112664,NA	2.08673,NA	0.000374914	0.00039352
3	rs59341299	198489607	G,G	A,A	0.487078,0.755952	-0.0260983,-0.0128672	0.00395562,0.00995218	10.3795,0.707647	0.000374835	0.000400441
3	rs7578186	199124918	G,NA	A,NA	0.946322,NA	0.0118892,NA	0.00877248,NA	0.756153,NA	0.000374179	0.000385905
3	rs114784978	197782967	C,NA	G,NA	0.982107,NA	0.0168642,NA	0.014915,NA	0.588064,NA	0.000373434	0.000384011
3	rs76452213	198885061	NA,A	NA,G	NA,0.964286	NA,0.0334699	NA,0.0230345	NA,0.835009	0.000373325	0.000389158
3	rs148687576	197887593	NA,T	NA,A	NA,0.973214	NA,0.0291878	NA,0.0264757	NA,0.5682	0.000372999	0.000389874
3	rs1435567	198748726	C,C	T,T	0.787276,0.738095	0.000487835,-0.0218646	0.00483134,0.00972244	0.0364143,1.61047	0.000372501	0.00038088
3	rs10490082	199204986	T,T	A,A	0.866799,0.980159	-0.00604652,-0.0672228	0.00581871,0.0306528	0.524715,1.54815	0.000371515	0.000387417
3	rs2429091	199192443	A,A	C,C	0.871769,0.979167	-0.00618782,-0.0645969	0.00591347,0.0299292	0.52962,1.51	0.000371429	0.000387034
3	rs140217447	197868554	G,NA	A,NA	0.987078,NA	-0.0177826,NA	0.0175062,NA	0.509019,NA	0.000371417	0.000377377
3	rs73981834	199128025	G,NA	A,NA	0.946322,NA	0.0118443,NA	0.00877248,NA	0.752116,NA	0.000371104	0.000382747
3	rs76685778	197891850	NA,A	NA,C	NA,0.862103	NA,0.0123587	NA,0.0123978	NA,0.496427	0.00037098	0.000386561
3	rs12693802	197809976	C,C	A,A	0.270378,0.174603	-0.0120253,-0.012792	0.00445148,0.0112602	2.16086,0.59186	0.000370033	0.000591238
3	rs1866666	198940607	C,C	T,T	0.449304,0.777778	-0.0227877,-0.00614675	0.00397478,0.0102821	8.00597,0.259664	0.000369627	0.000377066
3	rs11690149	198933804	T,T	C,C	0.449304,0.777778	-0.0227877,-0.00620151	0.00397478,0.0102821	8.00597,0.262475	0.000369317	0.000376751
3	rs11690205	198933948	T,T	C,C	0.449304,0.777778	-0.0227877,-0.00640062	0.00397478,0.0102821	8.00597,0.272774	0.00036827	0.000375689
3	rs78365469	199189678	A,NA	G,NA	0.986084,NA	0.0155377,NA	0.0168779,NA	0.447015,NA	0.000367511	0.000384061
3	rs186351202	198343722	A,NA	G,NA	0.977137,NA	0.00151629,NA	0.0132281,NA	0.0415597,NA	0.00036745	0.000392327
3	rs139701982	198000133	T,NA	C,NA	0.987078,NA	0.0140112,NA	0.0175062,NA	0.373144,NA	0.000366436	0.000376711
3	rs2727767	199190385	G,G	A,A	0.871769,0.979167	-0.00619058,-0.0643547	0.00591347,0.0299292	0.529937,1.50118	0.000365933	0.000381307
3	rs10187660	197999079	C,C	G,G	0.868787,0.970238	0.0223381,-0.0417679	0.00585591,0.0251555	3.86521,1.01396	0.000364176	0.0142285
3	rs16825917	198805185	T,T	C,C	0.789264,0.741071	0.000801302,-0.0206525	0.00484796,0.0097585	0.0611209,1.46453	0.000363516	0.000371835
3	rs13413519	197971583	T,T	C,C	0.867793,0.970238	0.0225036,-0.0394265	0.0058372,0.0251555	3.93693,0.931656	0.000363406	0.0156295
3	rs117659625	199172350	NA,G	NA,T	NA,0.947421	NA,0.0215385	NA,0.0191524	NA,0.58375	0.000363081	0.000378236
3	rs78891479	197810913	NA,C	NA,T	NA,0.982143	NA,-0.0367308	NA,0.0322783	NA,0.593214	0.000362132	0.000377593
3	rs2529658	199194805	A,A	G,G	0.871769,0.979167	-0.00618782,-0.0641773	0.00591347,0.0299292	0.52962,1.49473	0.000361696	0.000376893
3	rs1850634	198827896	C,C	T,T	0.787276,0.739087	0.00102063,-0.0203404	0.00483134,0.00973436	0.0795164,1.43582	0.000361523	0.000369629
3	rs7603309	198979763	C,C	T,T	0.794235,0.80754	-0.0124587,0.00407621	0.00489079,0.010843	1.96442,0.150599	0.000361305	0.000380574
3	rs118088926	199095645	NA,T	NA,A	NA,0.977182	NA,-0.0319485	NA,0.0286274	NA,0.577712	0.000360479	0.000375706
3	rs1036336	198964120	C,C	T,T	0.457256,0.199405	0.00692328,-0.00373571	0.00396883,0.0106986	1.09105,0.138491	0.000360281	0.000369161
3	rs10186575	198003950	A,A	G,G	0.867793,0.970238	0.0221236,-0.0412485	0.0058372,0.0251555	3.82222,0.995421	0.00036024	0.0135144
3	rs146827073	198593337	A,NA	C,NA	0.982107,NA	0.00142261,NA	0.014915,NA	0.0343224,NA	0.00035974	0.00038164
3	rs35062652	198927927	T,T	C,C	0.449304,0.777778	-0.0227393,-0.00635085	0.00397478,0.0102821	7.97481,0.270188	0.00035884	0.0003661
3	rs2033569	198953267	A,A	G,G	0.809145,0.752976	0.00157345,-0.0173477	0.00503123,0.00991158	0.122351,1.0965	0.000358828	0.000366179
3	rs1318867	198880481	A,A	C,C	0.471173,0.77877	-0.0231681,-0.00479826	0.00396089,0.0102986	8.30638,0.192955	0.000358572	0.000366203
3	rs140364032	198832746	NA,C	NA,T	NA,0.973214	NA,0.0203432	NA,0.0264757	NA,0.354316	0.000357415	0.00037283
3	rs7581379	199108302	A,NA	G,NA	0.874751,NA	0.0158795,NA	0.00597324,NA	2.10511,NA	0.000356909	0.000375809
3	rs78544760	197899865	T,NA	C,NA	0.939364,NA	0.0274814,NA	0.00828432,NA	3.04144,NA	0.00035661	0.00106264
3	rs67735550	198229453	A,A	G,G	0.526839,0.71131	-0.0234418,-0.00183854	0.00396001,0.00943317	8.49124,0.0729019	0.000356098	0.000362658
3	rs77887736	198433105	NA,G	NA,A	NA,0.917659	NA,0.00466219	NA,0.0155508	NA,0.116721	0.000355655	0.000370712
3	rs2429100	199207338	T,T	A,A	0.867793,0.979167	-0.00592621,-0.0653477	0.0058372,0.0299292	0.508657,1.53751	0.000355424	0.000370983
3	rs73056840	198783466	A,A	C,C	0.78827,0.739087	0.000666502,-0.0211702	0.00483962,0.00973436	0.050384,1.52804	0.000355377	0.000363473
3	rs7571869	198841615	C,C	T,T	0.480119,0.797619	-0.0236508,-0.0116916	0.00395743,0.0106395	8.6416,0.565727	0.000354981	0.000363414
3	rs151247250	197817007	NA,A	NA,C	NA,0.985119	NA,-0.0280539	NA,0.0353055	NA,0.369731	0.000353732	0.000369008
3	rs183302016	198262468	NA,T	NA,C	NA,0.977182	NA,0.0144176	NA,0.0286274	NA,0.211463	0.000353415	0.000368926
3	rs1579695	198900363	A,A	G,G	0.450298,0.77877	-0.0225983,-0.00476662	0.00397398,0.0102986	7.88732,0.191467	0.000352756	0.000359669
3	rs28555481	199126667	G,NA	A,NA	0.946322,NA	0.0115641,NA	0.00877248,NA	0.727164,NA	0.000352702	0.00036384
3	rs7572733	198929806	T,T	C,C	0.449304,0.777778	-0.0226953,-0.00620151	0.00397478,0.0102821	7.94654,0.262475	0.000351063	0.00035819
3	rs10191006	198000250	A,A	C,C	0.868787,0.970238	0.0222886,-0.0413543	0.00585591,0.0251555	3.85035,0.999185	0.000351011	0.013425
3	rs148507744	198674578	A,NA	G,NA	0.982107,NA	0.00165538,NA	0.014915,NA	0.0401831,NA	0.000350971	0.000372271
3	rs4355105	199082618	A,A	G,G	0.604374,0.178571	-0.00172105,-4.9166e-05	0.00404338,0.0111612	0.173689,0.00152911	0.000350329	0.000359444
3	rs6434965	199127540	T,NA	G,NA	0.946322,NA	0.0115189,NA	0.00877248,NA	0.723177,NA	0.000349855	0.000360916
3	rs114438468	198547573	T,NA	C,NA	0.986084,NA	0.0518657,NA	0.0168779,NA	2.67383,NA	0.000349798	0.000368866
3	rs67031482	198911166	T,T	C,C	0.449304,0.777778	-0.0226953,-0.00569344	0.00397478,0.0102821	7.94654,0.236746	0.000349797	0.000356753
3	rs55718939	197901886	T,NA	C,NA	0.939364,NA	0.0273801,NA	0.00828432,NA	3.02246,NA	0.000349795	0.00102905
3	rs1607373	198800532	A,A	G,G	0.475149,0.77381	-0.0241684,-0.00694812	0.00395919,0.0102176	8.98629,0.304085	0.000349124	0.000357387
3	rs1025549	198881183	A,A	G,G	0.454274,0.77877	-0.0229941,-0.00489827	0.00397094,0.0102986	8.15407,0.197677	0.000349095	0.000356501
3	rs11693571	199084342	T,T	A,A	0.60338,0.177579	-0.00167403,-0	0.00404163,0.0111856	0.168302,-0	0.000348801	0.000357977
3	rs1456555	199126420	T,NA	C,NA	0.946322,NA	0.0114998,NA	0.00877248,NA	0.721495,NA	0.000348662	0.000359689
3	rs74652956	198754247	T,T	C,C	0.78827,0.739087	0.000444224,-0.0217334	0.00483962,0.00973436	0.0329832,1.59223	0.00034862	0.000356612
3	rs117027544	197876610	NA,T	NA,C	NA,0.94246	NA,0.0197007	NA,0.0183564	NA,0.547957	0.000348604	0.000363202
3	rs4850448	199084715	A,A	T,T	0.60338,0.177579	-0.00167403,-9.89779e-05	0.00404163,0.0111856	0.168302,0.00307705	0.00034859	0.000357759
3	rs11682314	199084258	T,T	C,C	0.60338,0.177579	-0.00167403,-9.89779e-05	0.00404163,0.0111856	0.168302,0.00307705	0.00034859	0.000357759
3	rs11682345	199084174	A,A	G,G	0.60338,0.177579	-0.00167403,-0.000197936	0.00404163,0.0111856	0.168302,0.00617519	0.000348404	0.000357567
3	rs78856199	198720122	NA,C	NA,T	NA,0.963294	NA,0.0308918	NA,0.0227328	NA,0.759012	0.000348198	0.000362975
3	rs1456563	199108358	C,NA	T,NA	0.874751,NA	0.0157842,NA	0.00597324,NA	2.0846,NA	0.000348043	0.000366438
3	rs76450397	198786112	C,C	T,T	0.789264,0.739087	0.000534041,-0.0212196	0.00484796,0.00973436	0.0398699,1.53362	0.000346856	0.000354906
3	rs7426250	198837358	A,A	G,G	0.786282,0.74504	0.00110761,-0.0198239	0.00482314,0.00980793	0.0870515,1.36394	0.000346464	0.000354194
3	rs12151726	198273591	T,T	C,C	0.518887,0.71627	-0.0246543,-0.00311095	0.00395712,0.00948227	9.33218,0.129099	0.000346016	0.000352989
3	rs6434955	198946551	A,A	G,G	0.811133,0.751984	0.00149161,-0.0173855	0.00505144,0.00989826	0.114765,1.10228	0.000345306	0.000352519
3	rs149838794	198993321	NA,T	NA,C	NA,0.973214	NA,0.0266195	NA,0.0264757	NA,0.502118	0.000343962	0.000358837
3	rs16829186	199128878	G,NA	A,NA	0.946322,NA	0.0114186,NA	0.00877248,NA	0.714353,NA	0.000343645	0.000354534
3	rs75363224	197895202	T,NA	G,NA	0.939364,NA	0.0272787,NA	0.00828432,NA	3.00354,NA	0.000343161	0.000996764
3	rs73056811	198766642	C,C	T,T	0.78827,0.739087	0.000444224,-0.0215803	0.00483962,0.00973436	0.0329832,1.57465	0.000342039	0.000349894
3	rs1878732	198809545	A,A	G,G	0.474155,0.772817	-0.0240791,-0.00703649	0.00395959,0.0102018	8.9234,0.309481	0.000341786	0.000349979
3	rs73056824	198771698	T,T	G,G	0.78827,0.739087	0.00048867,-0.0214272	0.00483962,0.00973436	0.0364143,1.55717	0.000341137	0.000348964
3	rs41265957	198352226	G,NA	C,NA	0.977137,NA	0.0454726,NA	0.0132281,NA	3.23141,NA	0.000340961	0.000354901
3	rs6434946	198798497	G,G	A,A	0.475149,0.77381	-0.0241247,-0.00714665	0.00395919,0.0102176	8.95631,0.314908	0.000340102	0.00034818
3	rs12476465	198964925	C,C	G,G	0.66501,0.438492	0.0118362,0.00653438	0.00418899,0.00861478	2.32605,0.34858	0.000340077	0.000348473
3	rs145449106	198282261	NA,G	NA,A	NA,0.97123	NA,0.0159332	NA,0.0255725	NA,0.273072	0.000339666	0.000354393
3	rs13019159	198002138	A,NA	G,NA	0.971173,NA	8.68953e-05,NA	0.0118166,NA	0.00255565,NA	0.00033961	0.000356404
3	rs1583792	198900288	T,T	C,C	0.449304,0.77877	-0.0226029,-0.0048219	0.00397478,0.0102986	7.88732,0.194069	0.000339549	0.000346336
3	rs2164327	198726773	T,T	C,C	0.787276,0.737103	0.000221677,-0.0217462	0.00483134,0.0097106	0.0161918,1.59984	0.000339497	0.000347253
3	rs1518364	198809975	A,A	G,G	0.474155,0.77381	-0.0240791,-0.00709702	0.00395959,0.0102176	8.9234,0.312191	0.00033944	0.000347593
3	rs6434945	198797960	C,C	G,G	0.475149,0.770833	-0.0241247,-0.00936301	0.00395919,0.0101706	8.95631,0.447013	0.000339264	0.000347409
3	rs76643370	197940816	NA,T	NA,A	NA,0.948413	NA,-0.0217149	NA,0.0193256	NA,0.583081	0.000337873	0.000352819
3	rs73056823	198769788	C,C	T,T	0.78827,0.739087	0.000444224,-0.0214766	0.00483962,0.00973436	0.0329832,1.5628	0.000337694	0.000345458
3	rs80133676	198667019	NA,T	NA,G	NA,0.963294	NA,0.0294724	NA,0.0227328	NA,0.710381	0.000337574	0.000352036
3	rs7558450	198837766	T,T	C,C	0.480119,0.775794	-0.0236989,-0.00733692	0.00395743,0.0102496	8.674,0.324131	0.000337209	0.000345004
3	rs7591162	197836360	A,A	G,G	0.306163,0.172619	-0.0151965,-0.00893502	0.00428977,0.0113111	3.40189,0.366968	0.000336724	0.000637641
3	rs143044311	198626871	T,NA	C,NA	0.982107,NA	0.00209652,NA	0.014915,NA	0.0514823,NA	0.000335153	0.000355373
3	rs57437055	198782617	C,C	A,A	0.78827,0.739087	0.000622037,-0.0208092	0.00483962,0.00973436	0.0468546,1.48758	0.000334893	0.000342574
3	rs141905926	198440881	T,NA	C,NA	0.976143,NA	0.00254883,NA	0.0129561,NA	0.0736366,NA	0.000334623	0.000353952
3	rs3901037	197832589	A,A	G,G	0.306163,0.172619	-0.0151523,-0.00925306	0.00428977,0.0113111	3.38497,0.383704	0.000334023	0.000630147
3	rs7581202	198836777	G,G	A,A	0.785288,0.740079	0.00115003,-0.0196995	0.00481501,0.00974638	0.0908573,1.36394	0.000333472	0.000341172
3	rs151183012	197940260	NA,T	NA,C	NA,0.960318	NA,0.0244641	NA,0.0218976	NA,0.578549	0.000332843	0.00034682
3	rs67748055	198911426	A,A	G,G	0.449304,0.777778	-0.0226029,-0.00574826	0.00397478,0.0102821	7.88732,0.239484	0.000332375	0.000339043
3	rs1837134	197809934	T,T	C,C	0.270378,0.174603	-0.0117033,-0.0132874	0.00445148,0.0112602	2.06744,0.623448	0.000332033	0.000517548
3	rs2880389	198801707	C,C	T,T	0.475149,0.77381	-0.0240766,-0.00699776	0.00395919,0.0102176	8.9234,0.306779	0.000331899	0.0003398
3	rs1518366	198809196	A,A	G,G	0.475149,0.77381	-0.0240766,-0.00704739	0.00395919,0.0102176	8.9234,0.309481	0.000331703	0.000339602
3	rs1914690	198809368	A,A	G,G	0.475149,0.77381	-0.0240766,-0.00704739	0.00395919,0.0102176	8.9234,0.309481	0.000331703	0.000339602
3	rs16826320	198845623	C,C	T,T	0.786282,0.74504	0.00110761,-0.0196152	0.00482314,0.00980793	0.0870515,1.34192	0.000331644	0.000339084
3	rs1105078	198807885	T,T	C,C	0.475149,0.77381	-0.0240766,-0.00709702	0.00395919,0.0102176	8.9234,0.312191	0.000331515	0.000339411
3	rs2727783	199185059	G,G	T,T	0.870775,0.979167	-0.00607733,-0.0635371	0.00589404,0.0299292	0.519281,1.47158	0.000331466	0.000345559
3	rs10189897	198813410	G,G	A,A	0.475149,0.77381	-0.0240766,-0.00714665	0.00395919,0.0102176	8.9234,0.314908	0.000331334	0.000339227
3	rs6434896	197834719	T,T	C,C	0.306163,0.172619	-0.0151523,-0.00903653	0.00428977,0.0113111	3.38497,0.372281	0.00033094	0.000623673
3	rs736367	198861236	C,NA	T,NA	0.89165,NA	-0.0190389,NA	0.00636104,NA	2.55876,NA	0.000330915	0.000346306
3	rs934186	198328820	C,NA	T,NA	0.902585,NA	-0.0191043,NA	0.00666778,NA	2.38009,NA	0.000330912	0.000342196
3	rs10207433	198805930	T,T	G,G	0.475149,0.770833	-0.0240766,-0.00926416	0.00395919,0.0101706	8.9234,0.440859	0.000330249	0.000338197
3	rs80135234	198624582	NA,G	NA,C	NA,0.965278	NA,0.0129779	NA,0.0233493	NA,0.237818	0.000329984	0.000344667
3	rs12329164	198905224	G,G	C,C	0.449304,0.77877	-0.0225544,-0.00497263	0.00397478,0.0102986	7.85639,0.201209	0.000329529	0.00033615
3	rs2196174	198905172	G,G	A,A	0.449304,0.77877	-0.0225544,-0.00502287	0.00397478,0.0102986	7.85639,0.203603	0.00032911	0.000335724
3	rs11889326	198899275	C,C	A,A	0.454274,0.779762	-0.0228579,-0.00437144	0.00397094,0.0103152	8.06562,0.172811	0.000328515	0.000335554
3	rs1456552	199133230	G,NA	A,NA	0.946322,NA	0.0111606,NA	0.00877248,NA	0.691884,NA	0.000328373	0.000338842
3	rs1456551	199133396	C,NA	T,NA	0.946322,NA	0.0111606,NA	0.00877248,NA	0.691884,NA	0.000328373	0.000338842
3	rs1456554	199133114	C,NA	T,NA	0.946322,NA	0.0111606,NA	0.00877248,NA	0.691884,NA	0.000328373	0.000338842
3	rs62279220	197991182	A,A	G,G	0.867793,0.970238	0.0221729,-0.039272	0.0058372,0.0251555	3.83701,0.926337	0.000328076	0.0124127
3	rs147235367	199050694	NA,A	NA,G	NA,0.96131	NA,0.0259176	NA,0.0221651	NA,0.615678	0.000327487	0.000341519
3	rs976179	198880378	T,T	A,A	0.471173,0.77877	-0.0230761,-0.00504823	0.00396089,0.0102986	8.24586,0.204815	0.000327278	0.000334336
3	rs141282329	197851231	NA,G	NA,C	NA,0.973214	NA,-0.026979	NA,0.0264757	NA,0.511171	0.000327184	0.000341329
3	rs2529664	199183461	G,G	A,A	0.870775,0.979167	-0.00603392,-0.0633899	0.00589404,0.0299292	0.514333,1.46628	0.000326283	0.000340156
3	rs61184128	198843659	T,T	C,C	0.786282,0.747024	0.0010189,-0.0197206	0.00482314,0.00983323	0.0795164,1.34767	0.000325109	0.000332444
3	rs892512	198905910	A,A	C,C	0.804175,0.749008	0.000853638,-0.0189374	0.0049823,0.00985893	0.0635058,1.2616	0.000325045	0.000331724
3	rs76746771	198659704	NA,C	NA,T	NA,0.969246	NA,-0.0310354	NA,0.0247591	NA,0.677726	0.000324639	0.00033817
3	rs745899	198908040	T,T	A,A	0.449304,0.77877	-0.0225544,-0.00565264	0.00397478,0.0102986	7.85639,0.234264	0.000324485	0.000331023
3	rs17670102	198766312	T,NA	C,NA	0.983101,NA	0.000997078,NA	0.0153396,NA	0.023112,NA	0.000324199	0.000343202
3	rs10497811	198902909	C,C	A,A	0.449304,0.77877	-0.0225104,-0.00471636	0.00397478,0.0102986	7.82832,0.18911	0.000324077	0.000330609
3	rs73052016	199129452	C,NA	A,NA	0.946322,NA	0.0110776,NA	0.00877248,NA	0.684717,NA	0.00032366	0.000334
3	rs1371664	198904465	A,A	T,T	0.449304,0.77877	-0.0225104,-0.00476662	0.00397478,0.0102986	7.82832,0.191467	0.000323629	0.000330153
3	rs962210	198902230	T,T	A,A	0.449304,0.77877	-0.0225104,-0.00476662	0.00397478,0.0102986	7.82832,0.191467	0.000323629	0.000330153
3	rs57613014	197961848	NA,C	NA,A	NA,0.941468	NA,0.0182942	NA,0.0182098	NA,0.50159	0.000323502	0.000337029
3	rs11692344	198795863	G,G	T,T	0.475149,0.770833	-0.0240329,-0.00946679	0.00395919,0.0101706	8.89353,0.453509	0.000323106	0.000330911
3	rs7589892	199111918	C,NA	T,NA	0.874751,NA	0.0154933,NA	0.00597324,NA	2.02261,NA	0.000322826	0.000339785
3	rs117869207	198065101	NA,A	NA,T	NA,0.977182	NA,0.0125108	NA,0.0286274	NA,0.17908	0.000322809	0.000336803
3	rs1401090	198808578	A,A	G,G	0.475149,0.770833	-0.0240329,-0.00931359	0.00395919,0.0101706	8.89353,0.443932	0.000322667	0.000330455
3	rs10206714	198906481	T,T	C,C	0.44831,0.77877	-0.0226075,-0.00537939	0.0039756,0.0102986	7.88732,0.220814	0.000322662	0.000329252
3	rs79490184	198894219	A,A	T,T	0.804175,0.743056	0.000489603,-0.0202342	0.0049823,0.00978302	0.0354014,1.41328	0.000322357	0.000329082
3	rs2196175	198905073	A,A	T,T	0.449304,0.77877	-0.0225104,-0.00497263	0.00397478,0.0102986	7.82832,0.201209	0.000321871	0.000328365
3	rs61328028	198223754	G,G	A,A	0.519881,0.71131	-0.0232882,-0.00109106	0.00395743,0.00943317	8.39924,0.0419523	0.000321602	0.000328364
3	rs4850831	199072482	A,A	G,G	0.604374,0.176587	-0.00156414,-0.000687867	0.00404338,0.0112102	0.155601,0.0217866	0.00032142	0.000329855
3	rs11675025	198838315	A,A	G,G	0.480119,0.775794	-0.0236071,-0.00738644	0.00395743,0.0102496	8.61219,0.326868	0.000320711	0.000328175
3	rs74484541	198894223	C,C	T,T	0.804175,0.743056	0.000489603,-0.0201847	0.0049823,0.00978302	0.0354014,1.40793	0.000320609	0.000327301
3	rs78922190	198777800	NA,G	NA,T	NA,0.967262	NA,-0.0315138	NA,0.0240217	NA,0.722257	0.0003204	0.000333812
3	rs116858326	198969170	NA,A	NA,G	NA,0.834325	NA,0.0114183	NA,0.0114976	NA,0.493953	0.00032029	0.000333814
3	rs73981859	199136759	C,NA	T,NA	0.946322,NA	0.0110161,NA	0.00877248,NA	0.679426,NA	0.00032023	0.000330475
3	rs4850446	199072054	T,T	C,C	0.60338,0.176587	-0.00151769,-0.000831495	0.00404163,0.0112102	0.15041,0.026469	0.000320019	0.000328506
3	rs4410288	198819824	T,T	C,C	0.479125,0.77381	-0.0237926,-0.00699776	0.00395775,0.0102176	8.73603,0.306779	0.000319932	0.000327672
3	rs35817167	198718928	T,T	A,A	0.78827,0.738095	0.000177636,-0.0217727	0.00483962,0.00972244	0.0129058,1.59984	0.000319319	0.000326757
3	rs77000173	198469646	NA,A	NA,G	NA,0.954365	NA,0.00846138	NA,0.0204832	NA,0.167784	0.000318508	0.000332396
3	rs78516934	198257075	A,NA	G,NA	0.986084,NA	-0.0369145,NA	0.0168779,NA	1.54165,NA	0.000318042	0.000335049
3	rs17520121	198898718	G,G	T,T	0.804175,0.747024	0.000756886,-0.0190477	0.0049823,0.00983323	0.0558856,1.27789	0.000317567	0.000324127
3	rs58485748	199137360	C,NA	T,NA	0.946322,NA	0.0109662,NA	0.00877248,NA	0.675154,NA	0.00031749	0.000327658
3	rs1456550	199144261	A,A	G,G	0.476143,0.121032	0.00286663,-0.0128182	0.00395881,0.0131059	0.328832,0.484061	0.000316555	0.000325438
3	rs1518360	198815303	T,T	C,C	0.475149,0.77381	-0.0239849,-0.00684385	0.00395919,0.0102176	8.86073,0.29845	0.0003165	0.000324073
3	rs6761616	199117457	G,NA	T,NA	0.874751,NA	0.0154131,NA	0.00597324,NA	2.0057,NA	0.000316331	0.000332922
3	rs2529666	199182389	T,T	C,C	0.871769,0.979167	-0.00627826,-0.0617696	0.00591347,0.0299292	0.540039,1.40858	0.000316224	0.000329508
3	rs6736825	198854224	T,T	C,C	0.786282,0.747024	0.00097455,-0.019616	0.00482314,0.00983323	0.0757869,1.3367	0.000316158	0.000323319
3	rs74815068	198155258	NA,G	NA,A	NA,0.910714	NA,-0.00366555	NA,0.0149907	NA,0.0932199	0.000316064	0.000329729
3	rs1541953	198898344	T,T	A,A	0.454274,0.779762	-0.0227656,-0.00406404	0.00397094,0.0103152	8.00597,0.158897	0.000315929	0.000322743
3	rs11679040	198806829	C,C	T,T	0.475149,0.77381	-0.0239849,-0.00709702	0.00395919,0.0102176	8.86073,0.312191	0.000315514	0.000323073
3	rs892513	198905874	T,T	C,C	0.804175,0.749008	0.000846016,-0.0186271	0.0049823,0.00985893	0.0629015,1.2303	0.000314556	0.000321043
3	rs1978888	198889245	C,C	T,T	0.454274,0.779762	-0.0227656,-0.00421524	0.00397094,0.0103152	8.00597,0.165706	0.00031436	0.000321145
3	rs1968488	198721827	A,A	C,C	0.78827,0.737103	0.00013322,-0.0217462	0.00483962,0.0097106	0.00964367,1.59984	0.000314148	0.000321486
3	rs4850836	199122020	A,A	C,C	0.633201,0.633929	0.00270406,-0.00437194	0.00410256,0.00887361	0.292582,0.206048	0.000313991	0.000320804
3	rs138164636	198732571	T,NA	G,NA	0.994036,NA	-0.0461629,NA	0.0256781,NA	1.14137,NA	0.000313864	0.000322212
3	rs75268808	198357775	A,NA	T,NA	0.989066,NA	-0.0398595,NA	0.0190121,NA	1.44328,NA	0.000313801	0.000331872
3	rs145837005	198983330	A,NA	G,NA	0.989066,NA	-0.0262183,NA	0.0190121,NA	0.774992,NA	0.000313556	0.000322192
3	rs2139050	198852636	G,G	A,A	0.786282,0.74504	0.00097455,-0.0195655	0.00482314,0.00980793	0.0757869,1.3367	0.000313519	0.000320617
3	rs1518359	198847383	T,T	C,C	0.480119,0.776786	-0.023559,-0.00720902	0.00395743,0.0102658	8.5799,0.316475	0.00031277	0.000320071
3	rs7587043	198841729	C,C	A,A	0.480119,0.776786	-0.023559,-0.00729892	0.00395743,0.0102658	8.5799,0.321402	0.000312513	0.000319811
3	rs2529657	199197483	A,A	T,T	0.868787,0.979167	-0.00631536,-0.062802	0.00585591,0.0299292	0.551558,1.44522	0.000312297	0.000325761
3	rs10931797	198840793	T,T	C,C	0.480119,0.776786	-0.023559,-0.00744769	0.00395743,0.0102658	8.5799,0.329612	0.000312135	0.000319428
3	rs10931796	198840661	G,G	A,A	0.480119,0.776786	-0.023559,-0.00749727	0.00395743,0.0102658	8.5799,0.332364	0.000312022	0.000319314
3	rs16826895	198901642	G,G	A,A	0.804175,0.749008	0.000756886,-0.0188873	0.0049823,0.00985893	0.0558856,1.25652	0.000311876	0.000318333
3	rs6707521	198713231	A,A	G,G	0.789264,0.737103	-4.44745e-05,-0.0217462	0.00484796,0.0097106	0.00319054,1.59984	0.00031088	0.000318011
3	rs1379020	199137857	T,NA	C,NA	0.946322,NA	0.0108425,NA	0.00877248,NA	0.664602,NA	0.000310832	0.000320816
3	rs16827465	198945680	T,T	G,G	0.811133,0.751984	0.00115358,-0.0176928	0.00505144,0.00989826	0.0865248,1.13158	0.0003108	0.000317424
3	rs10184227	198894305	T,T	C,C	0.454274,0.779762	-0.0227173,-0.00386236	0.00397094,0.0103152	7.97481,0.149917	0.000310135	0.000316846
3	rs10166845	198896071	G,G	A,A	0.454274,0.779762	-0.0227173,-0.00386236	0.00397094,0.0103152	7.97481,0.149917	0.000310135	0.000316846
3	rs1471085	199116566	A,NA	T,NA	0.873757,NA	0.015341,NA	0.00595306,NA	2.00147,NA	0.000309959	0.000325901
3	rs1531180	199097154	A,A	G,G	0.454274,0.043651	-0.0026941,-0.013452	0.00397094,0.0209217	0.303221,0.283791	0.000309815	0.000320919
3	rs112922254	198883098	A,A	G,G	0.808151,0.747024	0.00132337,-0.0176064	0.00502127,0.00983323	0.101207,1.13446	0.000309682	0.000316351
3	rs73058818	198862600	T,T	C,C	0.787276,0.730159	0.000976207,-0.018806	0.00483134,0.00963031	0.0757869,1.29376	0.000309599	0.000316732
3	rs147300478	198707824	A,NA	G,NA	0.994036,NA	-0.0459274,NA	0.0256781,NA	1.13264,NA	0.000309582	0.000317844
3	rs77200855	199165708	NA,T	NA,C	NA,0.97619	NA,0.015929	NA,0.0280389	NA,0.244153	0.000309563	0.000322876
3	rs2727766	199181874	G,G	T,T	0.871769,0.979167	-0.00605212,-0.061976	0.00591347,0.0299292	0.514141,1.41587	0.000308862	0.000321848
3	rs1595823	198891799	T,T	C,C	0.454274,0.779762	-0.0227173,-0.00401363	0.00397094,0.0103152	7.97481,0.156641	0.000308515	0.000315196
3	rs11683222	198884028	G,G	C,C	0.454274,0.779762	-0.0227656,-0.00490616	0.00397094,0.0103152	8.00597,0.197677	0.000308048	0.000314716
3	rs76756610	197870601	NA,A	NA,G	NA,0.975198	NA,-0.0201159	NA,0.0274863	NA,0.33324	0.000307584	0.000320831
3	rs60666417	198250744	NA,T	NA,C	NA,0.930556	NA,0.0018735	NA,0.0168156	NA,0.0403443	0.000307504	0.000320506
3	rs2196172	198889893	G,G	T,T	0.454274,0.779762	-0.0227173,-0.00411444	0.00397094,0.0103152	7.97481,0.161159	0.000307473	0.000314134
3	rs143969550	198575523	NA,C	NA,T	NA,0.944444	NA,0.00686808	NA,0.0186617	NA,0.147002	0.000306874	0.00032064
3	rs141017951	198810878	NA,C	NA,G	NA,0.97123	NA,0.0111894	NA,0.0255725	NA,0.179334	0.000306116	0.000319329
3	rs16826872	198898055	C,C	T,T	0.804175,0.747024	0.000667774,-0.0189928	0.0049823,0.00983323	0.048964,1.27228	0.00030551	0.000311867
3	rs7587598	198842244	G,G	A,A	0.480119,0.776786	-0.0235153,-0.00729892	0.00395743,0.0102658	8.5506,0.321402	0.000305297	0.000312448
3	rs6749795	197838216	T,T	C,C	0.279324,0.172619	-0.0163853,-0.00950325	0.00440672,0.0113111	3.69767,0.397057	0.000304708	0.000665673
3	rs143940333	198215516	NA,A	NA,G	NA,0.967262	NA,-0.0102164	NA,0.0240217	NA,0.173524	0.000304602	0.000317972
3	rs2139049	198887660	A,A	G,G	0.454274,0.779762	-0.0227173,-0.00442181	0.00397094,0.0103152	7.97481,0.175118	0.000304479	0.000311084
3	rs2429092	199184199	T,T	A,A	0.870775,0.979167	-0.00593754,-0.062501	0.00589404,0.0299292	0.503413,1.43449	0.000304407	0.000317353
3	rs2529662	199185092	C,C	T,T	0.870775,0.979167	-0.00612241,-0.0620389	0.00589404,0.0299292	0.524441,1.4181	0.000304298	0.000317236
3	rs74426266	199199301	NA,C	NA,T	NA,0.984127	NA,0.0213705	NA,0.0342017	NA,0.274025	0.000304293	0.000317486
3	rs79508374	198864568	A,A	G,G	0.785288,0.742063	0.00125009,-0.0214526	0.00481501,0.00977071	0.0995484,1.55098	0.000304258	0.0003112
3	rs73058813	198858268	G,G	A,A	0.786282,0.747024	0.000930206,-0.0194067	0.00482314,0.00983323	0.0720827,1.31489	0.000304207	0.000311132
3	rs79299388	197855342	NA,G	NA,A	NA,0.965278	NA,0.0198381	NA,0.0233493	NA,0.402816	0.0003039	0.000316992
3	rs76427978	198679851	NA,G	NA,A	NA,0.81746	NA,-0.019302	NA,0.011066	NA,1.09091	0.000303888	0.000315995
3	rs79807197	199025559	NA,A	NA,G	NA,0.957341	NA,-0.0219193	NA,0.0211527	NA,0.522749	0.000303578	0.000316211
3	rs149153344	199025762	A,NA	C,NA	0.978131,NA	0.0160573,NA	0.0135185,NA	0.629095,NA	0.000302915	0.000312119
3	rs58304757	198987520	NA,G	NA,T	NA,0.834325	NA,0.0120357	NA,0.0114976	NA,0.529897	0.000302906	0.000315877
3	rs34283305	198544912	A,NA	G,NA	0.980119,NA	0.0437999,NA	0.0141639,NA	2.70208,NA	0.000302675	0.00031573
3	rs11692603	198166197	A,NA	T,NA	0.815109,NA	-0.0166143,NA	0.005093,NA	2.95642,NA	0.000302466	0.000310231
3	rs4595967	198857186	A,A	G,G	0.786282,0.747024	0.000885866,-0.0195114	0.00482314,0.00983323	0.0684036,1.32578	0.000302402	0.000309298
3	rs55696134	198821569	G,G	A,A	0.480119,0.77381	-0.0237907,-0.00694812	0.00395743,0.0102176	8.73603,0.304085	0.000302112	0.000309395
3	rs138522720	197794479	A,NA	G,NA	0.972167,NA	0.0181175,NA	0.0120196,NA	0.880328,NA	0.000301603	0.000309406
3	rs77535279	199099409	NA,C	NA,T	NA,0.97123	NA,-0.0223323	NA,0.0255725	NA,0.417364	0.000301126	0.00031387
3	rs2467044	199200122	G,G	A,A	0.868787,0.979167	-0.0062206,-0.0624339	0.00585591,0.0299292	0.540441,1.4321	0.000301016	0.000313993
3	rs118149843	198957014	NA,C	NA,A	NA,0.982143	NA,-0.0260717	NA,0.0322783	NA,0.377524	0.000300812	0.000313488
3	rs11681663	198882952	A,A	G,G	0.454274,0.779762	-0.0227173,-0.00495623	0.00397094,0.0103152	7.97481,0.200049	0.000299913	0.000306433
3	rs6735887	197845449	G,G	A,A	0.27833,0.171627	-0.0162658,-0.00919713	0.00441154,0.011337	3.6443,0.379633	0.00029956	0.000637858
3	rs2529663	199184482	G,G	A,A	0.870775,0.979167	-0.00589244,-0.0623449	0.00589404,0.0299292	0.498335,1.42894	0.000299506	0.000312245
3	rs1440088	198871417	G,G	T,T	0.785288,0.743056	0.00133951,-0.0210673	0.00481501,0.00978302	0.107425,1.5047	0.000299152	0.000305963
3	rs4422151	198544183	T,T	A,A	0.7833,0.740079	-0.000479631,-0.0221129	0.00479895,0.00974638	0.0360291,1.63305	0.000298227	0.000304416
3	rs1440086	198906354	G,G	A,A	0.804175,0.749008	0.000712328,-0.018577	0.0049823,0.00985893	0.0524131,1.22529	0.000297721	0.000303925
3	rs2290094	197853831	NA,G	NA,C	NA,0.965278	NA,0.0190619	NA,0.0233493	NA,0.382705	0.000297133	0.000309933
3	rs77090656	197811574	NA,A	NA,G	NA,0.970238	NA,0.0141079	NA,0.0251555	NA,0.240395	0.000296814	0.000309418
3	rs4850796	198356803	NA,T	NA,C	NA,0.93254	NA,0.0222507	NA,0.017043	NA,0.717378	0.000296735	0.000309445
3	rs73054867	198700417	G,G	C,C	0.789264,0.737103	-8.89445e-05,-0.0214886	0.00484796,0.0097106	0.0064041,1.57017	0.000296426	0.000303264
3	rs6747771	199105496	G,NA	A,NA	0.125249,NA	-0.0151508,NA	0.00597324,NA	1.95084,NA	0.000296348	0.000311807
3	rs149430973	199118029	NA,T	NA,C	NA,0.917659	NA,0.0115789	NA,0.0155508	NA,0.340537	0.000296002	0.000308611
3	rs6738825	198896895	G,G	A,A	0.454274,0.779762	-0.022625,-0.00386236	0.00397094,0.0103152	7.91549,0.149917	0.000295545	0.000301991
3	rs17470747	198187667	C,NA	T,NA	0.954274,NA	0.00717531,NA	0.00946506,NA	0.348334,NA	0.000295234	0.000304472
3	rs10196612	198894139	C,C	T,T	0.454274,0.779762	-0.022625,-0.00391279	0.00397094,0.0103152	7.91549,0.152151	0.000295023	0.000301459
3	rs2196171	198889807	G,G	T,T	0.455268,0.779762	-0.0226209,-0.00416484	0.00397022,0.0103152	7.91549,0.163429	0.000294377	0.000300871
3	rs74930561	198233311	NA,A	NA,C	NA,0.928571	NA,0.000712561	NA,0.0165981	NA,0.0151321	0.000294327	0.000306792
3	rs77773923	197853342	NA,G	NA,A	NA,0.965278	NA,0.0187174	NA,0.0233493	NA,0.373896	0.000294271	0.000306948
3	rs7582715	198874310	G,G	T,T	0.785288,0.743056	0.00120538,-0.0213257	0.00481501,0.00978302	0.0956492,1.53362	0.000294164	0.000300903
3	rs1471086	199101111	G,NA	A,NA	0.130219,NA	-0.0156183,NA	0.00587486,NA	2.10518,NA	0.000292231	0.000313868
3	rs16823400	198603229	G,G	A,A	0.790258,0.735119	-0,-0.021579	0.00485638,0.00968721	-0,1.58655	0.000291566	0.000298392
3	rs6434895	197828651	G,G	A,A	0.696819,0.835317	0.00725916,0.0125541	0.00430159,0.0115253	1.03859,0.55903	0.000290695	0.000336368
3	rs149841561	198895830	C,NA	T,NA	0.99503,NA	0.0678064,NA	0.0281148,NA	1.79927,NA	0.000290595	0.000308662
3	rs1518369	198859183	A,A	G,G	0.787276,0.747024	0.000887372,-0.0194067	0.00483134,0.00983323	0.0684036,1.31489	0.000289996	0.000296712
3	rs77106173	197853011	NA,T	NA,C	NA,0.965278	NA,0.0181224	NA,0.0233493	NA,0.35886	0.000289528	0.000302
3	rs10177758	198858917	G,G	A,A	0.479125,0.776786	-0.0235172,-0.00656197	0.00395775,0.0102658	8.5506,0.281758	0.00028946	0.000296352
3	rs1978890	199009864	C,C	G,G	0.722664,0.435516	0.0143661,0.00138929	0.0044164,0.00862135	2.94221,0.059494	0.000289325	0.000298708
3	rs1456557	199122294	G,G	A,A	0.355865,0.072421	0.0012586,-0.0183579	0.0041296,0.0164928	0.118879,0.575655	0.000289311	0.000297913
3	rs2164070	198881730	C,C	G,G	0.804175,0.747024	0.000667774,-0.0184237	0.0049823,0.00983323	0.048964,1.21479	0.000289236	0.000295291
3	rs4524134	197841491	C,C	T,T	0.27833,0.172619	-0.016177,-0.00938891	0.00441154,0.0113111	3.61007,0.390934	0.000288955	0.000607769
3	rs10497809	198825668	A,A	G,G	0.477137,0.77381	-0.0237487,-0.00704739	0.00395844,0.0102176	8.70351,0.309481	0.000288456	0.00029551
3	rs4850839	199148418	C,C	T,T	0.357853,0.073413	0.00170234,-0.0181763	0.00412449,0.0163898	0.16762,0.572791	0.000288326	0.000296705
3	rs111755439	198886910	G,G	C,C	0.804175,0.747024	0.000623224,-0.0185286	0.0049823,0.00983323	0.0455384,1.22529	0.000287319	0.000293346
3	rs77218866	198157160	NA,T	NA,G	NA,0.928571	NA,0.000186124	NA,0.0165981	NA,0.00390309	0.000287314	0.000299481
3	rs16829800	199176719	T,T	C,C	0.949304,0.978175	0.0225119,-0.0441977	0.00901262,0.0292559	1.90324,0.883199	0.000287278	0.000308265
3	rs7579905	198868109	A,A	T,T	0.785288,0.743056	0.00120538,-0.021117	0.00481501,0.00978302	0.0956492,1.51024	0.00028693	0.000293518
3	rs867157	199137395	C,C	G,G	0.357853,0.073413	0.00174734,-0.018389	0.00412449,0.0163898	0.172747,0.581912	0.000286689	0.000295036
3	rs115104878	198187055	G,NA	A,NA	0.986084,NA	0.0444028,NA	0.0168779,NA	2.06967,NA	0.000286538	0.000295441
3	rs74935794	198871195	G,G	T,T	0.785288,0.743056	0.00116068,-0.0212214	0.00481501,0.00978302	0.0917761,1.52191	0.000285988	0.000292566
3	rs10169453	198835212	C,C	T,T	0.475149,0.77381	-0.0238013,-0.00714665	0.00395919,0.0102176	8.73603,0.314908	0.000285937	0.000292871
3	rs34692727	198883513	T,T	C,C	0.454274,0.779762	-0.022625,-0.00495623	0.00397094,0.0103152	7.91549,0.200049	0.000285804	0.000292066
3	rs13015772	198578699	C,NA	T,NA	0.980119,NA	0.0432309,NA	0.0141639,NA	2.64361,NA	0.000285446	0.000297758
3	rs2529669	199179415	C,C	G,G	0.871769,0.979167	-0.00554516,-0.0619179	0.00591347,0.0299292	0.457934,1.41382	0.000285337	0.000297355
3	rs13035678	197846458	A,A	G,G	0.27833,0.172619	-0.016177,-0.00907799	0.00441154,0.0113111	3.61007,0.374458	0.000285078	0.000598602
3	rs62277866	198497735	A,NA	T,NA	0.985089,NA	0.0497241,NA	0.0163138,NA	2.63753,NA	0.000285038	0.000299577
3	rs75999704	198317467	NA,G	NA,A	NA,0.959325	NA,0.0243752	NA,0.0216401	NA,0.585027	0.000284523	0.000296706
3	rs151320225	198005948	NA,C	NA,T	NA,0.964286	NA,-0.0162174	NA,0.0230345	NA,0.317492	0.000284486	0.000296881
3	rs56765024	198876286	T,T	G,G	0.785288,0.743056	0.00116068,-0.0211717	0.00481501,0.00978302	0.0917761,1.51635	0.0002843	0.000290844
3	rs73058829	198871145	A,A	G,G	0.785288,0.743056	0.00116068,-0.0211717	0.00481501,0.00978302	0.0917761,1.51635	0.0002843	0.000290844
3	rs16824376	198684342	T,T	C,C	0.790258,0.737103	-0.000133642,-0.0211268	0.00485638,0.0097106	0.00964075,1.52897	0.000284225	0.000290551
3	rs892515	198977821	T,T	C,C	0.667992,0.436508	0.0119563,0.00499609	0.00419836,0.00861912	2.3564,0.250148	0.000283579	0.000290896
3	rs80247050	198601303	NA,G	NA,A	NA,0.819444	NA,-0.0181257	NA,0.0111132	NA,0.98764	0.000283454	0.000294891
3	rs74438465	197852101	NA,C	NA,T	NA,0.965278	NA,0.0172918	NA,0.0233493	NA,0.33823	0.000283309	0.000295513
3	rs150985004	198614760	A,A	C,C	0.789264,0.733135	-0.000488975,-0.0222579	0.00484796,0.00966419	0.0363727,1.67221	0.000282833	0.000289499
3	rs62277864	198455926	T,NA	C,NA	0.977137,NA	0.0438148,NA	0.0132281,NA	3.03363,NA	0.000282741	0.000294349
3	rs6434950	198869979	G,G	A,A	0.785288,0.743056	0.00116068,-0.021117	0.00481501,0.00978302	0.0917761,1.51024	0.000282463	0.000288968
3	rs10931767	197816178	A,A	G,G	0.249503,0.164683	-0.00881344,-0.0200576	0.00456906,0.0115253	1.26971,1.08722	0.00028234	0.000360116
3	rs73061068	198908439	G,G	A,A	0.804175,0.75	0.000756886,-0.0179243	0.0049823,0.00987194	0.0558856,1.15852	0.000282325	0.000288235
3	rs917312	199179640	G,G	A,A	0.871769,0.979167	-0.00559044,-0.0616118	0.00591347,0.0299292	0.462852,1.40303	0.000281905	0.000293777
3	rs4850838	199139243	A,A	G,G	0.358847,0.073413	0.00165632,-0.018439	0.00412196,0.0163898	0.162531,0.584064	0.000281325	0.000289661
3	rs16824631	198708695	G,G	T,T	0.78827,0.736111	-0.000399422,-0.0216655	0.00483962,0.00969886	0.029549,1.59354	0.000281322	0.000287874
3	rs76013423	198422327	NA,T	NA,C	NA,0.815476	NA,-0.0190105	NA,0.0110197	NA,1.07312	0.000281163	0.00029249
3	rs2228135	198950029	G,G	A,A	0.809145,0.751984	0.00106048,-0.01682	0.00503123,0.00989826	0.079324,1.04932	0.000281141	0.000287144
3	rs74843358	198536382	NA,G	NA,A	NA,0.96627	NA,-0.0224719	NA,0.023678	NA,0.465228	0.000281076	0.000292989
3	rs10804081	198176766	A,A	G,G	0.961233,0.969246	-0.00435235,0.0371955	0.0102422,0.0247591	0.173357,0.876081	0.000280966	0.000292
3	rs77025094	198016015	A,NA	G,NA	0.915507,NA	0.0113765,NA	0.00710883,NA	0.960485,NA	0.00028052	0.000337661
3	rs2053394	198946335	T,T	C,C	0.811133,0.751984	0.000923407,-0.0174896	0.00505144,0.00989826	0.0680571,1.11216	0.00028012	0.000286197
3	rs117543033	198036331	NA,A	NA,G	NA,0.988095	NA,0.0275854	NA,0.0394133	NA,0.315164	0.000279815	0.000291897
3	rs145233370	197817451	NA,T	NA,G	NA,0.974206	NA,0.0208444	NA,0.0269663	NA,0.357008	0.000279765	0.000291824
3	rs1456562	199109322	C,NA	T,NA	0.125249,NA	-0.0149107,NA	0.00597324,NA	1.9013,NA	0.000279629	0.000294144
3	rs1850633	198829582	G,G	T,T	0.476143,0.774802	-0.0237509,-0.00710808	0.00395881,0.0102335	8.70351,0.312191	0.000279604	0.000286327
3	rs1012043	199148243	A,A	G,G	0.357853,0.073413	0.00174734,-0.0179962	0.00412449,0.0163898	0.172747,0.565113	0.000279598	0.000287745
3	rs1607376	198827914	G,G	A,A	0.475149,0.774802	-0.0237532,-0.00705837	0.00395919,0.0102335	8.70351,0.309481	0.000279466	0.000286258
3	rs76845692	198819262	NA,A	NA,G	NA,0.972222	NA,0.0283673	NA,0.0260119	NA,0.559927	0.000279069	0.000291038
3	rs2342757	199089270	G,G	A,A	0.622266,0.18254	-0.00224433,0.00355699	0.00407811,0.011066	0.23501,0.126167	0.000278955	0.000286823
3	rs150345524	198245297	A,A	G,G	0.521869,0.709325	-0.0242032,-0.00330109	0.00395809,0.00941405	9.0149,0.139155	0.000278162	0.000283898
3	rs75566749	198204551	G,NA	A,NA	0.963221,NA	0.00890208,NA	0.0105045,NA	0.401492,NA	0.000277854	0.000291715
3	rs1595825	198875464	A,A	G,G	0.785288,0.743056	0.00107129,-0.0212214	0.00481501,0.00978302	0.0841081,1.52191	0.000277225	0.00028364
3	rs758066	199149638	C,C	G,G	0.357853,0.073413	0.00174734,-0.0178575	0.00412449,0.0163898	0.172747,0.559228	0.000277169	0.000285248
3	rs117898000	197824144	NA,C	NA,A	NA,0.974206	NA,0.0202826	NA,0.0269663	NA,0.344898	0.000276488	0.000288405
3	rs41468149	198910107	C,C	G,G	0.804175,0.75	0.000712328,-0.0178741	0.0049823,0.00987194	0.0524131,1.15365	0.000276445	0.000282255
3	rs3851979	198707638	T,T	A,A	0.789264,0.737103	-0.000311228,-0.0215381	0.00484796,0.0097106	0.0228195,1.57586	0.000276408	0.000282873
3	rs62277910	198985126	C,NA	A,NA	0.874751,NA	-0.0103508,NA	0.00597324,NA	1.08029,NA	0.00027632	0.000282569
3	rs12052428	199111777	A,NA	T,NA	0.125249,NA	-0.0148589,NA	0.00597324,NA	1.89069,NA	0.000276205	0.000290527
3	rs117481845	197826735	NA,G	NA,A	NA,0.974206	NA,0.0201273	NA,0.0269663	NA,0.341575	0.000275607	0.000287487
3	rs2165237	198875003	T,T	C,C	0.785288,0.743056	0.00107129,-0.0211717	0.00481501,0.00978302	0.0841081,1.51635	0.000275589	0.00028197
3	rs1866664	198860428	C,C	T,T	0.479125,0.776786	-0.0234254,-0.00666081	0.00395775,0.0102658	8.48922,0.286977	0.000275495	0.0002821
3	rs1456564	199100630	T,T	C,C	0.43837,0.131944	-0.00252126,-0.00990985	0.00398468,0.0126309	0.278268,0.363808	0.000274685	0.000285661
3	rs146860006	198304461	NA,A	NA,G	NA,0.96627	NA,-0.0236788	NA,0.023678	NA,0.49854	0.000274518	0.000286268
3	rs62279233	198057942	C,NA	T,NA	0.916501,NA	-0.0142046,NA	0.00714714,NA	1.32908,NA	0.000274182	0.000281869
3	rs117253636	198091127	NA,T	NA,C	NA,0.983135	NA,-0.019105	NA,0.0331973	NA,0.247988	0.000274001	0.000285648
3	rs117946116	197832238	NA,T	NA,C	NA,0.96627	NA,0.0164257	NA,0.023678	NA,0.311704	0.000273952	0.000285754
3	rs6757887	198618445	C,C	A,A	0.789264,0.733135	-0.0005334,-0.0221195	0.00484796,0.00966419	0.03982,1.6558	0.00027375	0.000280231
3	rs368347813	197793120	NA,A	NA,G	NA,0.980159	NA,-0.00993228	NA,0.0306528	NA,0.127308	0.00027368	0.000285388
3	rs112098108	197840273	NA,T	NA,C	NA,0.96627	NA,0.0163802	NA,0.023678	NA,0.310631	0.000273668	0.000285457
3	rs7580530	198083260	C,NA	T,NA	0.880716,NA	-0.0137271,NA	0.00610001,NA	1.61212,NA	0.000273659	0.000286938
3	rs75154015	197854290	NA,A	NA,G	NA,0.965278	NA,0.0158382	NA,0.0233493	NA,0.303145	0.000273495	0.000285276
3	rs142785806	198985338	G,NA	C,NA	0.874751,NA	-0.0103062,NA	0.00597324,NA	1.07336,NA	0.000273422	0.000279631
3	rs55844710	197869416	A,NA	G,NA	0.945328,NA	0.0274685,NA	0.00869693,NA	2.79961,NA	0.000273339	0.000707273
3	rs10204166	198835264	G,G	C,C	0.475149,0.774802	-0.0237095,-0.00705837	0.00395919,0.0102335	8.674,0.309481	0.000273179	0.000279838
3	rs11674810	199108648	A,NA	G,NA	0.125249,NA	-0.0148118,NA	0.00597324,NA	1.88108,NA	0.000273146	0.000287295
3	rs6722426	199111603	T,NA	C,NA	0.125249,NA	-0.0148118,NA	0.00597324,NA	1.88108,NA	0.000273146	0.000287295
3	rs6740471	199111732	C,NA	T,NA	0.125249,NA	-0.0148118,NA	0.00597324,NA	1.88108,NA	0.000273146	0.000287295
3	rs1304165	198877300	A,A	G,G	0.785288,0.743056	0.00111598,-0.020963	0.00481501,0.00978302	0.0879291,1.49309	0.000273096	0.000279414
3	rs73061069	198908825	G,G	A,A	0.804175,0.75	0.000667774,-0.0179243	0.0049823,0.00987194	0.048964,1.15852	0.000273087	0.000278842
3	rs79322940	197882797	NA,C	NA,T	NA,0.980159	NA,-0.0161278	NA,0.0306528	NA,0.222728	0.000272855	0.000284687
3	rs17669941	198759250	C,NA	T,NA	0.983101,NA	0.00280957,NA	0.0153396,NA	0.0681992,NA	0.000272659	0.000288291
3	rs12693837	199099576	T,T	G,G	0.43837,0.042659	-0.00265789,-0.0125872	0.00398468,0.0211526	0.296919,0.258219	0.000272413	0.000283325
3	rs61456829	198171770	T,T	C,C	0.972167,0.974206	-0.0044967,0.0447561	0.0120196,0.0269663	0.149771,1.01335	0.000272327	0.000283221
3	rs73054819	198625744	T,T	G,G	0.790258,0.733135	-0.000623319,-0.021966	0.00485638,0.00966419	0.0467858,1.6377	0.000272195	0.000278566
3	rs79789118	198539405	NA,G	NA,A	NA,0.827381	NA,-0.0174114	NA,0.0113111	NA,0.907534	0.000271804	0.000282852
3	rs16866720	198465697	NA,A	NA,G	NA,0.922619	NA,0.0193372	NA,0.0159983	NA,0.644397	0.000271306	0.000282887
3	rs2060489	198752286	T,T	C,C	0.477137,0.771825	-0.0239366,-0.00821774	0.00395844,0.0101861	8.83096,0.376951	0.000271102	0.000277669
3	rs1154707	199119197	C,C	T,T	0.354871,0.074405	0.00164258,-0.0189549	0.0041322,0.0162889	0.160526,0.611617	0.000271086	0.000279149
3	rs75017689	197867991	T,NA	C,NA	0.945328,NA	0.0274165,NA	0.00869693,NA	2.79072,NA	0.000271052	0.000697257
3	rs73054811	198608724	A,A	G,G	0.789264,0.735119	-0.000222328,-0.0212292	0.00484796,0.00968721	0.0161835,1.5464	0.000270798	0.00027713
3	rs145523332	198985445	T,NA	A,NA	0.874751,NA	-0.0102616,NA	0.00597324,NA	1.06646,NA	0.000270569	0.000276738
3	rs77278811	198990585	G,NA	A,NA	0.874751,NA	-0.0102616,NA	0.00597324,NA	1.06646,NA	0.000270569	0.000276738
3	rs62277908	198979773	C,NA	G,NA	0.875746,NA	-0.0102631,NA	0.0059937,NA	1.06129,NA	0.000270339	0.000276598
3	rs142453257	197823399	NA,C	NA,T	NA,0.968254	NA,-0.018728	NA,0.0243817	NA,0.354167	0.000269684	0.000281302
3	rs78908861	197893523	C,NA	T,NA	0.944334,NA	0.0270871,NA	0.00862346,NA	2.77386,NA	0.000269489	0.000740963
3	rs4850817	198795204	G,G	A,A	0.523857,0.228175	0.0237522,0.00707456	0.00395881,0.0101861	8.7044,0.312158	0.000269477	0.00027601
3	rs111243979	198698891	G,G	A,A	0.789264,0.738095	-0.000355671,-0.021356	0.00484796,0.00972244	0.0261725,1.55205	0.000268655	0.000274961
3	rs2342758	199100361	T,T	G,G	0.43837,0.043651	-0.00261235,-0.0127599	0.00398468,0.0209217	0.29066,0.266052	0.000268568	0.00027932
3	rs115626769	199058144	C,NA	G,NA	0.964215,NA	-0.0162461,NA	0.0106439,NA	0.896443,NA	0.00026836	0.000274809
3	rs148671388	198249467	G,NA	A,NA	0.992048,NA	0.0295357,NA	0.0222601,NA	0.733863,NA	0.000268338	0.000283584
3	rs77519683	198077543	NA,A	NA,G	NA,0.960318	NA,0.00363866	NA,0.0218976	NA,0.0614675	0.000267654	0.000279195
3	rs145237360	197897166	T,NA	G,NA	0.944334,NA	0.0270407,NA	0.00862346,NA	2.7659,NA	0.000267474	0.000731316
3	rs113845611	197793142	NA,A	NA,G	NA,0.979167	NA,-0.00771308	NA,0.0299292	NA,0.0987431	0.000267463	0.000278922
3	rs111340803	198612877	G,G	A,A	0.789264,0.735119	-0.000222328,-0.0211253	0.00484796,0.00968721	0.0161835,1.53458	0.000267448	0.000273708
3	rs116855130	197834238	NA,A	NA,G	NA,0.96627	NA,0.0153217	NA,0.023678	NA,0.286026	0.000267388	0.000278906
3	rs146747501	197874677	C,NA	T,NA	0.981113,NA	0.0082743,NA	0.0145245,NA	0.244967,NA	0.000266917	0.000275155
3	rs7595176	199117283	A,NA	G,NA	0.125249,NA	-0.0147128,NA	0.00597324,NA	1.86096,NA	0.000266884	0.00028068
3	rs75804907	197830803	NA,A	NA,C	NA,0.96627	NA,0.0152123	NA,0.023678	NA,0.28352	0.000266775	0.000278266
3	rs113485223	198696928	G,G	A,A	0.789264,0.737103	-0.00040011,-0.0214886	0.00484796,0.0097106	0.029549,1.57017	0.000266644	0.00027292
3	rs6718039	198761642	G,G	C,C	0.476143,0.771825	-0.0239388,-0.00756244	0.00395881,0.0101861	8.83096,0.339296	0.000266301	0.000272813
3	rs116767088	197827873	NA,T	NA,C	NA,0.998016	NA,-0.0418888	NA,0.0960615	NA,0.178623	0.000265905	0.000277257
3	rs7589954	199185960	A,NA	G,NA	0.986084,NA	0.0290052,NA	0.0168779,NA	1.06702,NA	0.00026586	0.000275695
3	rs76389885	198990616	NA,A	NA,C	NA,0.859127	NA,-0.0118317	NA,0.0122874	NA,0.474187	0.000265832	0.000276946
3	rs58916371	198212028	NA,T	NA,C	NA,0.965278	NA,0.00499557	NA,0.0233493	NA,0.0806153	0.000265812	0.00027748
3	rs13011918	198779083	C,C	T,T	0.522863,0.227183	0.0238906,0.00747407	0.00395844,0.0102018	8.79965,0.33368	0.000265611	0.00027204
3	rs115603965	197850335	G,NA	A,NA	0.977137,NA	0.00865258,NA	0.0132281,NA	0.289846,NA	0.000265101	0.000272751
3	rs139193412	198287773	NA,C	NA,T	NA,0.967262	NA,-0.0214767	NA,0.0240217	NA,0.430282	0.00026469	0.000275993
3	rs78934236	197849860	NA,T	NA,A	NA,0.965278	NA,0.0143246	NA,0.0233493	NA,0.267968	0.000264615	0.000276013
3	rs114141638	197820245	T,NA	C,NA	0.978131,NA	0.0125848,NA	0.0135185,NA	0.453592,NA	0.000264333	0.000271896
3	rs142056452	197844411	NA,G	NA,C	NA,0.96627	NA,0.0147412	NA,0.023678	NA,0.272811	0.000264207	0.000275588
3	rs721288	199152712	C,C	A,A	0.357853,0.074405	0.00188238,-0.0179261	0.00412449,0.0162889	0.188352,0.566854	0.00026401	0.000271773
3	rs12052400	199110141	A,NA	C,NA	0.125249,NA	-0.0146657,NA	0.00597324,NA	1.85142,NA	0.000263977	0.00027761
3	rs117681040	197846699	NA,C	NA,T	NA,0.96627	NA,0.0146236	NA,0.023678	NA,0.270158	0.000263585	0.000274938
3	rs7588399	198954831	T,T	C,C	0.810139,0.744048	0.000701959,-0.0173552	0.00504129,0.00979543	0.0509717,1.11671	0.00026355	0.00026935
3	rs58676838	197797302	G,G	A,A	0.945328,0.883929	-0.00326315,0.0234779	0.00869693,0.0133454	0.15027,1.10493	0.000263454	0.000269479
3	rs151019171	197788561	NA,A	NA,G	NA,0.981151	NA,-0.00754313	NA,0.0314332	NA,0.0913268	0.000263413	0.00027469
3	rs6758876	198995270	A,NA	G,NA	0.864811,NA	-0.0101531,NA	0.0057824,NA	1.10176,NA	0.000263216	0.00026938
3	rs75685612	197899172	NA,C	NA,T	NA,0.936508	NA,-0.0139092	NA,0.0175302	NA,0.369043	0.000262725	0.000274195
3	rs16825188	198741134	C,C	G,G	0.789264,0.737103	-8.89445e-05,-0.0210643	0.00484796,0.0097106	0.0064041,1.52191	0.000262107	0.000268436
3	rs75274153	197848062	NA,T	NA,C	NA,0.96627	NA,0.0143266	NA,0.023678	NA,0.263492	0.000262045	0.000273332
3	rs4850816	198789765	A,A	C,C	0.521869,0.228175	0.0237963,0.00736025	0.00395809,0.0101861	8.73718,0.327956	0.000261991	0.000268274
3	rs12995110	198789013	C,C	T,T	0.521869,0.228175	0.0237963,0.00741142	0.00395809,0.0101861	8.73718,0.330814	0.000261876	0.000268158
3	rs78208454	199008021	NA,A	NA,G	NA,0.928571	NA,-0.00793621	NA,0.0165981	NA,0.198904	0.000261846	0.000272997
3	rs73058854	198885060	A,A	G,G	0.803181,0.747024	0.000622033,-0.0184737	0.00497278,0.00983323	0.0455384,1.21979	0.000261846	0.000267379
3	rs76641983	199128943	NA,C	NA,G	NA,0.939484	NA,-0.00965208	NA,0.0179277	NA,0.228922	0.000261383	0.000272695
3	rs71422661	198498052	T,NA	A,NA	0.981113,NA	0.0435752,NA	0.0145245,NA	2.56883,NA	0.000261229	0.000272932
3	rs117127880	197890847	NA,C	NA,T	NA,0.979167	NA,-0.0185581	NA,0.0299292	NA,0.271473	0.000261016	0.000272172
3	rs2342759	199100521	A,A	C,C	0.43837,0.042659	-0.00256681,-0.0126709	0.00398468,0.0211526	0.284443,0.260302	0.000260927	0.000271386
3	rs73054839	198671665	A,A	C,C	0.790258,0.738095	-0.000311768,-0.0208943	0.00485638,0.00972244	0.0228195,1.49993	0.000260695	0.000266582
3	rs79102706	197867337	C,NA	G,NA	0.945328,NA	0.0271724,NA	0.00869693,NA	2.74912,NA	0.000260685	0.000652557
3	rs190969151	197793236	NA,A	NA,G	NA,0.974206	NA,-0.0156006	NA,0.0269663	NA,0.24956	0.000260575	0.000271734
3	rs75381376	199149515	NA,C	NA,T	NA,0.947421	NA,0.00980338	NA,0.0191524	NA,0.215562	0.000260342	0.000271472
3	rs80026787	197829998	NA,G	NA,A	NA,0.964286	NA,0.0134854	NA,0.0230345	NA,0.25317	0.000260316	0.000271516
3	rs140131990	199000053	T,NA	C,NA	0.986084,NA	0.0207166,NA	0.0168779,NA	0.658256,NA	0.0002603	0.000279167
3	rs142604974	197788352	NA,G	NA,A	NA,0.981151	NA,-0.00665536	NA,0.0314332	NA,0.0797109	0.000260023	0.000271158
3	rs139221689	198426947	C,NA	G,NA	0.979125,NA	0.00774329,NA	0.0138296,NA	0.239923,NA	0.000259863	0.000268601
3	rs149355427	198970845	NA,A	NA,G	NA,0.975198	NA,0.0193641	NA,0.0274863	NA,0.317745	0.000259773	0.000270935
3	rs150013933	197817199	NA,G	NA,T	NA,0.981151	NA,0.0201954	NA,0.0314332	NA,0.283532	0.000259751	0.000270896
3	rs117451004	198246020	NA,T	NA,C	NA,0.972222	NA,-0.0246088	NA,0.0260119	NA,0.463293	0.000259706	0.000270724
3	rs193246658	198012769	NA,C	NA,T	NA,0.988095	NA,0.0148728	NA,0.0394133	NA,0.151251	0.000259612	0.000271315
3	rs62277914	198992678	A,NA	G,NA	0.874751,NA	-0.0100788,NA	0.00597324,NA	1.03838,NA	0.000259324	0.000265338
3	rs62277915	198993617	A,NA	G,NA	0.874751,NA	-0.0100788,NA	0.00597324,NA	1.03838,NA	0.000259324	0.000265338
3	rs6742782	198755021	C,C	A,A	0.476143,0.771825	-0.0238908,-0.00796962	0.00395881,0.0101861	8.79827,0.36253	0.000259244	0.000265616
3	rs76520878	197906170	C,NA	T,NA	0.944334,NA	0.0268376,NA	0.00862346,NA	2.73113,NA	0.000258905	0.000690882
3	rs996427	198685609	A,A	G,G	0.789264,0.737103	-0.00040011,-0.0212309	0.00484796,0.0097106	0.029549,1.54077	0.000258367	0.000264466
3	rs138699719	198770592	NA,A	NA,C	NA,0.978175	NA,-0.0239819	NA,0.0292559	NA,0.384712	0.000257956	0.000268908
3	rs140567258	197880939	NA,C	NA,T	NA,0.988095	NA,0.0256249	NA,0.0394133	NA,0.287696	0.000257589	0.00026865
3	rs111374768	198335722	T,NA	C,NA	0.992048,NA	0.0529899,NA	0.0222601,NA	1.76221,NA	0.000257136	0.00026597
3	rs79578586	197895153	A,NA	G,NA	0.944334,NA	0.0267936,NA	0.00862346,NA	2.72363,NA	0.000257104	0.000682499
3	rs143576851	197893702	NA,A	NA,T	NA,0.964286	NA,0.0102555	NA,0.0230345	NA,0.182991	0.000257098	0.000268189
3	rs116943978	197880555	NA,T	NA,C	NA,0.963294	NA,0.0105106	NA,0.0227328	NA,0.191231	0.000256753	0.000267825
3	rs77029420	198651492	A,A	G,G	0.802187,0.738095	0.000527397,-0.0202122	0.00496334,0.00972244	0.0383999,1.42453	0.000256722	0.000262845
3	rs13018037	199117963	A,NA	G,NA	0.127237,NA	-0.0150491,NA	0.00593314,NA	1.95084,NA	0.000256708	0.000269524
3	rs2429090	199200332	T,T	A,A	0.868787,0.979167	-0.00608518,-0.0601157	0.00585591,0.0299292	0.524715,1.35086	0.000256705	0.000267773
3	rs79580055	197867151	C,NA	T,NA	0.945328,NA	0.0270737,NA	0.00869693,NA	2.7324,NA	0.000256665	0.000635543
3	rs2697301	198078070	NA,C	NA,T	NA,0.974206	NA,-0.0124564	NA,0.0269663	NA,0.191022	0.000256446	0.000267554
3	rs62277916	198995353	C,NA	T,NA	0.874751,NA	-0.0100297,NA	0.00597324,NA	1.0309,NA	0.000256427	0.000262401
3	rs117603719	198236533	NA,T	NA,C	NA,0.885913	NA,0.0158233	NA,0.0134459	NA,0.62111	0.000256128	0.000267045
3	rs1304164	198877234	A,A	C,C	0.785288,0.743056	0.000892561,-0.0210673	0.00481501,0.00978302	0.0690824,1.5047	0.000256045	0.000262051
3	rs788009	198231472	A,A	T,T	0.750497,0.777778	-0.00270655,-0.0202024	0.00456906,0.0102821	0.256799,1.30596	0.000256019	0.000260703
3	rs16824264	198675917	C,C	T,T	0.789264,0.738095	-0.000355671,-0.0209986	0.00484796,0.00972244	0.0261725,1.51162	0.000255618	0.000261647
3	rs148715390	198032849	NA,A	NA,G	NA,0.987103	NA,0.0181791	NA,0.0378862	NA,0.199733	0.000255294	0.000266349
3	rs79121788	197898977	A,NA	C,NA	0.944334,NA	0.0267473,NA	0.00862346,NA	2.71574,NA	0.000255228	0.000673817
3	rs80320080	197887108	T,NA	C,NA	0.944334,NA	0.0267403,NA	0.00862346,NA	2.71456,NA	0.000254949	0.000672529
3	rs10173738	198988387	G,NA	A,NA	0.864811,NA	-0.0100151,NA	0.0057824,NA	1.07949,NA	0.000254741	0.000260784
3	rs6434898	197875225	A,NA	G,NA	0.945328,NA	0.0270218,NA	0.00869693,NA	2.72363,NA	0.000254587	0.000626821
3	rs34829596	198760060	G,NA	A,NA	0.980119,NA	0.0443573,NA	0.0141639,NA	2.75997,NA	0.000254558	0.000266355
3	rs77785057	198639653	T,NA	G,NA	0.969185,NA	0.0440665,NA	0.0114407,NA	3.93072,NA	0.00025446	0.000285751
3	rs143861993	197794664	NA,G	NA,A	NA,0.980159	NA,-0.00509562	NA,0.0306528	NA,0.0614949	0.000254178	0.00026507
3	rs1030796	198674673	G,G	A,A	0.789264,0.738095	-0.000355671,-0.020944	0.00484796,0.00972244	0.0261725,1.50549	0.000253966	0.000259959
3	rs73054825	198636355	C,C	G,G	0.789264,0.733135	-0.000622238,-0.021758	0.00484796,0.00966419	0.0467858,1.61332	0.00025392	0.00025999
3	rs118127710	197989937	NA,A	NA,G	NA,0.984127	NA,-0.0154988	NA,0.0342017	NA,0.186796	0.000253803	0.000264702
3	rs75373125	198657044	A,A	G,G	0.802187,0.738095	0.000439454,-0.0203647	0.00496334,0.00972244	0.0317751,1.44122	0.000253516	0.000259583
3	rs1369512	198767132	A,A	T,T	0.476143,0.771825	-0.0238471,-0.00806888	0.00395881,0.0101861	8.7686,0.368275	0.00025343	0.000259679
3	rs74655527	197884438	A,NA	G,NA	0.944334,NA	0.0267009,NA	0.00862346,NA	2.70787,NA	0.000253373	0.000665277
3	rs187743458	198664150	NA,G	NA,T	NA,0.922619	NA,-0.010335	NA,0.0159983	NA,0.28544	0.000253304	0.000264298
3	rs145206003	198675586	G,NA	A,NA	0.993042,NA	0.0179007,NA	0.0237851,NA	0.34516,NA	0.000253216	0.000263151
3	rs6734096	198756459	G,G	T,T	0.475149,0.771825	-0.0238494,-0.00806888	0.00395919,0.0101861	8.7686,0.368275	0.000253083	0.000259393
3	rs118127620	197901911	NA,T	NA,C	NA,0.964286	NA,0.00932106	NA,0.0230345	NA,0.163847	0.000252915	0.000263824
3	rs555656913	197903067	NA,G	NA,T	NA,0.964286	NA,0.00925099	NA,0.0230345	NA,0.162432	0.000252619	0.000263515
3	rs10200463	198958978	A,A	G,G	0.547714,0.789683	-0.00691794,0.00371904	0.00397243,0.0104891	1.08832,0.140911	0.000252194	0.000259025
3	rs77032596	198603185	G,G	T,T	0.791252,0.734127	-0.000265277,-0.0211948	0.00486487,0.00967566	0.0193088,1.54537	0.000251833	0.000257912
3	rs117379364	197903655	NA,G	NA,A	NA,0.964286	NA,0.00905543	NA,0.0230345	NA,0.158498	0.000251806	0.000262667
3	rs146382052	198131358	NA,C	NA,T	NA,0.979167	NA,-0.00144357	NA,0.0299292	NA,0.0170368	0.000251699	0.00026256
3	rs118144146	199082846	NA,T	NA,C	NA,0.963294	NA,0.00510645	NA,0.0227328	NA,0.0849866	0.000251554	0.000262487
3	rs142308603	198262399	NA,C	NA,T	NA,0.965278	NA,-0.00103903	NA,0.0233493	NA,0.0156949	0.000251415	0.000262166
3	rs76718629	197876797	C,NA	T,NA	0.945328,NA	0.0269284,NA	0.00869693,NA	2.70787,NA	0.000250912	0.000611511
3	rs3771368	199000963	T,T	C,C	0.724652,0.4375	0.0142107,0.00270575	0.00442623,0.00861694	2.87788,0.122906	0.000250756	0.000259127
3	rs3771369	199000996	T,T	G,G	0.724652,0.4375	0.0142107,0.00275527	0.00442623,0.00861694	2.87788,0.125427	0.000250696	0.000259064
3	rs117967386	198175878	NA,T	NA,G	NA,0.954365	NA,0.000907228	NA,0.0204832	NA,0.0156203	0.000250629	0.000261566
3	rs117513606	198276236	NA,C	NA,T	NA,0.887897	NA,0.0162538	NA,0.0135492	NA,0.637727	0.000250126	0.000260789
3	rs149560101	198431065	NA,T	NA,C	NA,0.968254	NA,-0.0186804	NA,0.0243817	NA,0.353031	0.000249979	0.000260689
3	rs4850835	199110813	T,NA	C,NA	0.114314,NA	-0.01593,NA	0.0062137,NA	1.98479,NA	0.000249072	0.000263622
3	rs78238237	198844060	NA,G	NA,A	NA,0.93254	NA,0.0104384	NA,0.017043	NA,0.267426	0.000248826	0.000259409
3	rs6744072	198171005	A,A	G,G	0.972167,0.974206	-0.00467838,0.0435602	0.0120196,0.0269663	0.156701,0.97374	0.000248593	0.00025855
3	rs7576377	198186086	A,A	C,C	0.968191,0.974206	-0.00405561,0.041031	0.0112664,0.0269663	0.143352,0.892393	0.000248402	0.000257976
3	rs118105536	197871011	A,A	T,T	0.99006,0.899802	-0.0047715,-0.0285166	0.01993,0.0142364	0.091094,1.34516	0.000248394	0.000258474
3	rs938929	198780860	G,G	A,A	0.523857,0.228175	0.0238007,0.00746259	0.00395881,0.0101861	8.73718,0.33368	0.000248307	0.00025443
3	rs150224757	198294616	NA,C	NA,T	NA,0.979167	NA,-0.000938643	NA,0.0299292	NA,0.0110039	0.000248209	0.000259024
3	rs140149088	199153673	NA,A	NA,G	NA,0.975198	NA,-0.0164904	NA,0.0274863	NA,0.260791	0.000248191	0.000258782
3	rs79544304	198491100	NA,A	NA,G	NA,0.965278	NA,0.0187862	NA,0.0233493	NA,0.375651	0.000248125	0.000258775
3	rs7562272	198081670	T,NA	G,NA	0.882704,NA	-0.013351,NA	0.00614455,NA	1.52586,NA	0.000247971	0.000259738
3	rs1902248	198492598	T,T	C,C	0.779324,0.762897	0.000262517,-0.0170385	0.00476763,0.0100508	0.0195018,1.04561	0.000247877	0.000252355
3	rs113049927	197882977	A,NA	C,NA	0.944334,NA	0.0265517,NA	0.00862346,NA	2.68258,NA	0.000247537	0.000638698
3	rs75665418	197886853	C,NA	T,NA	0.944334,NA	0.0265517,NA	0.00862346,NA	2.68258,NA	0.000247537	0.000638698
3	rs72917014	199030008	T,NA	C,NA	0.946322,NA	0.00529206,NA	0.00877248,NA	0.262539,NA	0.000247344	0.000254903
3	rs881797	198736665	NA,C	NA,T	NA,0.925595	NA,0.0150328	NA,0.0162889	NA,0.44847	0.000247018	0.000257597
3	rs74494005	198910411	NA,A	NA,G	NA,0.983135	NA,-0.0253618	NA,0.0331973	NA,0.351753	0.000246709	0.000257289
3	rs139586221	197960962	NA,A	NA,G	NA,0.987103	NA,-0.0102435	NA,0.0378862	NA,0.104096	0.000246601	0.000257173
3	rs58409972	198897061	T,T	A,A	0.805169,0.746032	0.000356708,-0.0181405	0.00499191,0.00982053	0.0254727,1.18898	0.000246375	0.000251738
3	rs140912367	197958284	NA,T	NA,C	NA,0.985119	NA,-0.00972281	NA,0.0353055	NA,0.106229	0.000246094	0.000256652
3	rs146239684	197800717	NA,G	NA,A	NA,0.972222	NA,-0.000729086	NA,0.0260119	NA,0.00982147	0.00024606	0.000256614
3	rs62277912	198990413	C,NA	A,NA	0.874751,NA	-0.00984679,NA	0.00597324,NA	1.00325,NA	0.000246051	0.000251882
3	rs77913755	197888683	A,NA	G,NA	0.944334,NA	0.0265054,NA	0.00862346,NA	2.67476,NA	0.000245769	0.000630731
3	rs117735557	199072616	NA,C	NA,T	NA,0.90873	NA,0.00664954	NA,0.014843	NA,0.184316	0.000245721	0.000256267
3	rs146912659	198348871	NA,A	NA,G	NA,0.972222	NA,-0.00324441	NA,0.0260119	NA,0.0454011	0.000245267	0.000255771
3	rs79648059	198129611	NA,C	NA,T	NA,0.978175	NA,0.000416705	NA,0.0292559	NA,0.00496368	0.000245004	0.000255578
3	rs374315858	198499891	NA,A	NA,T	NA,0.940476	NA,0.00360156	NA,0.0180669	NA,0.0746919	0.000245004	0.000255499
3	rs114238932	197820671	G,NA	C,NA	0.979125,NA	0.0130078,NA	0.0138296,NA	0.459768,NA	0.000244955	0.000252177
3	rs115253974	198828530	G,NA	A,NA	0.967197,NA	-0.0193846,NA	0.0111,NA	1.09287,NA	0.000244825	0.000254335
3	rs143117070	198558024	C,C	A,A	0.782306,0.740079	-0.000576322,-0.0205676	0.00479102,0.00974638	0.0437107,1.45799	0.000244729	0.000249831
3	rs139473508	197810275	NA,C	NA,T	NA,0.97123	NA,0.000375622	NA,0.0255725	NA,0.00511969	0.000244318	0.000254804
3	rs62277954	199108182	A,A	G,G	0.529821,0.90377	-0.00314904,0.00863769	0.00396135,0.014495	0.36993,0.258662	0.00024419	0.000249926
3	rs62277919	199027190	C,NA	T,NA	0.87674,NA	-0.00975036,NA	0.00601441,NA	0.978885,NA	0.000244146	0.000249881
3	rs148633360	198487107	NA,T	NA,C	NA,0.981151	NA,-0.00468961	NA,0.0314332	NA,0.0548263	0.000244058	0.000254618
3	rs138974631	197958725	NA,G	NA,A	NA,0.986111	NA,-0.0101133	NA,0.0365264	NA,0.106862	0.000244019	0.000254485
3	rs145803248	197993320	NA,C	NA,A	NA,0.987103	NA,-0.0111929	NA,0.0378862	NA,0.11483	0.000243929	0.000254385
3	rs2529670	199177731	C,C	G,G	0.871769,0.979167	-0.00554516,-0.0603227	0.00591347,0.0299292	0.457934,1.35802	0.000243886	0.000254417
3	rs138907499	197987008	NA,C	NA,T	NA,0.987103	NA,-0.0111309	NA,0.0378862	NA,0.114123	0.000243813	0.000254265
3	rs370281395	198125869	NA,T	NA,C	NA,0.987103	NA,0.0136954	NA,0.0378862	NA,0.144036	0.00024377	0.000254257
3	rs192258765	197994095	NA,C	NA,G	NA,0.987103	NA,-0.0109454	NA,0.0378862	NA,0.112014	0.000243472	0.00025391
3	rs72930811	198154535	T,NA	C,NA	0.983101,NA	-0.0330475,NA	0.0153396,NA	1.50571,NA	0.000243446	0.00025447
3	rs6760078	198563742	T,T	A,A	0.782306,0.740079	-0.000576322,-0.0205183	0.00479102,0.00974638	0.0437107,1.45257	0.000243389	0.000248466
3	rs190637065	199172711	NA,A	NA,T	NA,0.973214	NA,0.00692122	NA,0.0264757	NA,0.100305	0.000243374	0.000253907
3	rs117637768	198414992	NA,T	NA,C	NA,0.960318	NA,-0.000798273	NA,0.0218976	NA,0.0128167	0.000243312	0.000253937
3	rs148482326	197961673	NA,C	NA,G	NA,0.986111	NA,-0.0096694	NA,0.0365264	NA,0.101702	0.000243174	0.000253605
3	rs144128530	197961680	NA,T	NA,C	NA,0.986111	NA,-0.0096694	NA,0.0365264	NA,0.101702	0.000243174	0.000253605
3	rs146096606	197982306	NA,A	NA,C	NA,0.987103	NA,-0.0107398	NA,0.0378862	NA,0.109684	0.0002431	0.000253523
3	rs143031165	197978223	NA,G	NA,T	NA,0.987103	NA,-0.0106831	NA,0.0378862	NA,0.109043	0.000242999	0.000253417
3	rs143551344	197981521	NA,A	NA,G	NA,0.987103	NA,-0.0106831	NA,0.0378862	NA,0.109043	0.000242999	0.000253417
3	rs12618469	198955934	NA,A	NA,G	NA,0.93254	NA,-0.00201974	NA,0.017043	NA,0.0430327	0.000242953	0.000253428
3	rs145309582	197913159	NA,T	NA,C	NA,0.988095	NA,0.010937	NA,0.0394133	NA,0.107127	0.000242705	0.000253199
3	rs150107345	197986754	NA,A	NA,G	NA,0.987103	NA,-0.010497	NA,0.0378862	NA,0.106944	0.000242671	0.000253075
3	rs117766696	198689755	NA,T	NA,C	NA,0.926587	NA,0.013923	NA,0.0163898	NA,0.402736	0.000242592	0.000252992
3	rs113825726	198412463	A,NA	C,NA	0.99006,NA	0.0478301,NA	0.01993,NA	1.78517,NA	0.000242577	0.000251509
3	rs138622482	197784113	NA,G	NA,T	NA,0.981151	NA,-0.000538742	NA,0.0314332	NA,0.00597973	0.0002425	0.000252906
3	rs141632729	197785174	NA,C	NA,G	NA,0.981151	NA,-0.000538742	NA,0.0314332	NA,0.00597973	0.0002425	0.000252906
3	rs79737320	198472460	NA,C	NA,T	NA,0.965278	NA,0.0169693	NA,0.0233493	NA,0.330336	0.000242342	0.000252752
3	rs140120240	197979322	NA,C	NA,T	NA,0.987103	NA,-0.0102648	NA,0.0378862	NA,0.104335	0.000242268	0.000252657
3	rs151004020	197912198	NA,T	NA,A	NA,0.973214	NA,0.00995947	NA,0.0264757	NA,0.150711	0.000242042	0.000252446
3	rs917314	199141714	T,T	C,C	0.359841,0.073413	0.00183512,-0.0177731	0.00411946,0.0163898	0.183113,0.555662	0.000241675	0.000249009
3	rs10497797	197800467	NA,T	NA,C	NA,0.972222	NA,0.00090384	NA,0.0260119	NA,0.0122081	0.000241659	0.000252031
3	rs185284059	198010010	NA,A	NA,G	NA,0.987103	NA,-0.00988209	NA,0.0378862	NA,0.10006	0.000241625	0.000251987
3	rs117949651	197992698	NA,T	NA,C	NA,0.986111	NA,-0.0108901	NA,0.0365264	NA,0.116002	0.00024155	0.000251907
3	rs2293255	198621506	C,C	T,T	0.789264,0.735119	-0.00040011,-0.0207642	0.00484796,0.00968721	0.029549,1.49382	0.000241393	0.000247132
3	rs116855843	197971140	NA,A	NA,G	NA,0.953373	NA,0.00781662	NA,0.0202746	NA,0.155001	0.000241319	0.000251668
3	rs142199972	198001269	NA,C	NA,T	NA,0.987103	NA,-0.00958459	NA,0.0378862	NA,0.0967576	0.000241141	0.000251484
3	rs58850453	198145170	T,T	C,C	0.963221,0.968254	-0.00534825,0.025144	0.0105045,0.0243817	0.214204,0.519394	0.000240955	0.000254186
3	rs2164069	198999075	A,A	G,G	0.723658,0.435516	0.0141469,0.00354501	0.00442129,0.00862135	2.86151,0.166896	0.000240931	0.000248882
3	rs79804207	198050380	NA,T	NA,G	NA,0.94246	NA,-0.00312552	NA,0.0183564	NA,0.0630848	0.000240874	0.000251282
3	rs2272408	198011728	NA,C	NA,T	NA,0.987103	NA,-0.00941564	NA,0.0378862	NA,0.0948905	0.000240873	0.000251204
3	rs143778661	198002819	NA,T	NA,C	NA,0.987103	NA,-0.00940208	NA,0.0378862	NA,0.0947409	0.000240851	0.000251182
3	rs117054234	198002894	NA,T	NA,A	NA,0.987103	NA,-0.00940208	NA,0.0378862	NA,0.0947409	0.000240851	0.000251182
3	rs117761102	199157755	NA,T	NA,C	NA,0.97619	NA,0.0015903	NA,0.0280389	NA,0.0201012	0.000240828	0.000251192
3	rs138974526	199126844	NA,T	NA,G	NA,0.934524	NA,-0.00321317	NA,0.0172809	NA,0.0693089	0.000240814	0.000251167
3	rs149271436	197814792	NA,C	NA,G	NA,0.972222	NA,0.00126872	NA,0.0260119	NA,0.0172319	0.000240804	0.00025114
3	rs180918097	198383448	NA,A	NA,G	NA,0.962302	NA,0.0158639	NA,0.0224433	NA,0.319064	0.000240787	0.000251126
3	rs145661861	197807134	NA,G	NA,A	NA,0.979167	NA,-0.00963884	NA,0.0299292	NA,0.12644	0.000240717	0.000251051
3	rs76041425	199047903	NA,A	NA,G	NA,0.953373	NA,-0.0100195	NA,0.0202746	NA,0.206789	0.000240571	0.000250834
3	rs139157206	198005087	NA,C	NA,T	NA,0.987103	NA,-0.0091585	NA,0.0378862	NA,0.0920602	0.000240473	0.000250789
3	rs143514831	197951871	NA,G	NA,A	NA,0.986111	NA,-0.00809938	NA,0.0365264	NA,0.083801	0.000240464	0.000250784
3	rs151298767	197811734	NA,G	NA,C	NA,0.972222	NA,0.00147152	NA,0.0260119	NA,0.0200481	0.000240348	0.000250665
3	rs62277903	198879893	A,NA	G,NA	0.989066,NA	0.0552772,NA	0.0190121,NA	2.43848,NA	0.000240281	0.000252983
3	rs76355145	197903757	C,NA	T,NA	0.944334,NA	0.0263565,NA	0.00862346,NA	2.64969,NA	0.000240212	0.000605968
3	rs10931765	197797224	C,C	T,T	0.245527,0.146825	-0.00849219,-0.0210855	0.00459376,0.0120777	1.19037,1.09237	0.000240207	0.000298469
3	rs143684839	197814097	NA,A	NA,G	NA,0.97123	NA,0.000999152	NA,0.0255725	NA,0.0137508	0.000239779	0.000250059
3	rs1471087	199098519	A,A	C,C	0.43837,0.042659	-0.0024256,-0.0119896	0.00398468,0.0211526	0.265437,0.243486	0.000239611	0.00024923
3	rs146786251	198104249	NA,T	NA,C	NA,0.986111	NA,0.0105435	NA,0.0365264	NA,0.111908	0.000239416	0.00024971
3	rs150315634	197947568	NA,T	NA,C	NA,0.986111	NA,-0.00731772	NA,0.0365264	NA,0.0750935	0.000239274	0.000249545
3	rs78591299	198097282	NA,C	NA,G	NA,0.987103	NA,0.0108519	NA,0.0378862	NA,0.110953	0.000239122	0.000249409
3	rs57170028	198170607	NA,T	NA,G	NA,0.96627	NA,-0.0156486	NA,0.023678	NA,0.293554	0.000239067	0.000249395
3	rs13420295	198992144	G,NA	A,NA	0.852883,NA	-0.0101964,NA	0.00558166,NA	1.16919,NA	0.00023901	0.000245266
3	rs2697254	198020797	NA,A	NA,G	NA,0.013889	NA,-0.0110177	NA,0.0365262	NA,0.117517	0.000238939	0.000249251
3	rs144088501	198797143	NA,G	NA,A	NA,0.975198	NA,-0.0153635	NA,0.0274863	NA,0.239429	0.000238845	0.000249102
3	rs74520940	198674826	NA,T	NA,C	NA,0.85119	NA,0.00795398	NA,0.0120109	NA,0.294288	0.000238726	0.000248966
3	rs143668843	198008383	NA,A	NA,T	NA,0.987103	NA,-0.00792921	NA,0.0378862	NA,0.0787185	0.000238709	0.000248953
3	rs186154544	198300112	NA,A	NA,G	NA,0.982143	NA,-0.00663043	NA,0.0322783	NA,0.0771458	0.000238528	0.000248844
3	rs11885551	197890193	T,NA	A,NA	0.944334,NA	0.02631,NA	0.00862346,NA	2.64187,NA	0.000238516	0.000598489
3	rs140543353	198739926	G,NA	C,NA	0.985089,NA	-0.0238745,NA	0.0163138,NA	0.843624,NA	0.000238314	0.00024393
3	rs148446289	197911525	NA,C	NA,T	NA,0.988095	NA,0.00793096	NA,0.0394133	NA,0.0754508	0.000238312	0.000248604
3	rs2697253	198020995	NA,A	NA,G	NA,0.016865	NA,-0.00794948	NA,0.0331973	NA,0.0911142	0.000238023	0.000248297
3	rs547640730	197793259	NA,C	NA,T	NA,0.980159	NA,0.00164399	NA,0.0306528	NA,0.0189847	0.000238022	0.000248245
3	rs151094836	197966014	NA,C	NA,G	NA,0.986111	NA,-0.00637918	NA,0.0365264	NA,0.0648164	0.000237983	0.000248201
3	rs112853798	197876368	C,NA	T,NA	0.945328,NA	0.0265808,NA	0.00869693,NA	2.64964,NA	0.000237937	0.00055867
3	rs74722024	197876665	T,NA	C,NA	0.945328,NA	0.0265808,NA	0.00869693,NA	2.64964,NA	0.000237937	0.00055867
3	rs1440090	198879297	G,G	T,T	0.784294,0.743056	0.00084647,-0.020963	0.00480694,0.00978302	0.0653901,1.49309	0.000237914	0.000243652
3	rs118131257	197945660	NA,G	NA,C	NA,0.986111	NA,-0.00631171	NA,0.0365264	NA,0.064085	0.000237895	0.000248111
3	rs186297242	197909291	NA,T	NA,G	NA,0.988095	NA,0.00756791	NA,0.0394133	NA,0.0717419	0.000237871	0.000248143
3	rs75935828	198252557	NA,C	NA,G	NA,0.934524	NA,0.0133847	NA,0.0172809	NA,0.357919	0.000237756	0.000247972
3	rs148854436	198028299	NA,A	NA,G	NA,0.987103	NA,0.00900989	NA,0.0378862	NA,0.0904307	0.0002375	0.000247753
3	rs151286175	197944839	NA,C	NA,A	NA,0.986111	NA,-0.00595978	NA,0.0365264	NA,0.0602864	0.000237453	0.000247651
3	rs76083316	198184298	NA,T	NA,C	NA,0.97123	NA,-0.00442342	NA,0.0255725	NA,0.064155	0.0002373	0.000247552
3	rs376570305	198483603	NA,T	NA,C	NA,0.94246	NA,-0.00553383	NA,0.0183564	NA,0.117442	0.000237186	0.000247433
3	rs79863163	197786673	NA,G	NA,A	NA,0.981151	NA,0.00263329	NA,0.0314332	NA,0.0300084	0.000237041	0.000247223
3	rs148921352	198904182	NA,C	NA,G	NA,0.967262	NA,0.00208081	NA,0.0240217	NA,0.0310634	0.000236963	0.000247153
3	rs12233058	197803869	NA,A	NA,G	NA,0.972222	NA,0.00334821	NA,0.0260119	NA,0.0469267	0.000236782	0.000246954
3	rs76164793	198973870	NA,A	NA,G	NA,0.916667	NA,-0.00423485	NA,0.0154664	NA,0.105556	0.000236707	0.000246921
3	rs182192135	198291122	NA,T	NA,C	NA,0.982143	NA,-0.00518245	NA,0.0322783	NA,0.0592627	0.000236514	0.000246734
3	rs117561426	197914304	NA,T	NA,C	NA,0.988095	NA,0.00630797	NA,0.0394133	NA,0.0590632	0.000236486	0.000246694
3	rs184598672	198447273	NA,T	NA,C	NA,0.887897	NA,0.0130353	NA,0.0135492	NA,0.473644	0.000236479	0.000246614
3	rs10931766	197802303	NA,C	NA,A	NA,0.972222	NA,0.00356456	NA,0.0260119	NA,0.0501212	0.000236445	0.000246604
3	rs149957240	198027414	NA,C	NA,G	NA,0.987103	NA,0.00805934	NA,0.0378862	NA,0.0801161	0.00023644	0.000246643
3	rs189732625	198106364	NA,C	NA,T	NA,0.987103	NA,0.00846494	NA,0.0378862	NA,0.0844945	0.000236258	0.000246423
3	rs2697237	198090919	G,G	A,A	0.7833,0.834325	0.0050276,-0.0228218	0.00479895,0.0114976	0.53047,1.32649	0.000236184	0.000263625
3	rs117152747	197856108	NA,C	NA,T	NA,0.933532	NA,-0.00111229	NA,0.0171606	NA,0.023045	0.000236128	0.000246307
3	rs182899735	198324051	NA,A	NA,C	NA,0.982143	NA,-0.00477831	NA,0.0322783	NA,0.0543763	0.000236031	0.000246228
3	rs187565243	197967651	NA,C	NA,T	NA,0.986111	NA,-0.00577213	NA,0.0365264	NA,0.058272	0.0002358	0.000245948
3	rs138761029	198025466	NA,C	NA,T	NA,0.987103	NA,0.00736414	NA,0.0378862	NA,0.0726902	0.000235751	0.000245922
3	rs117835089	198024779	NA,T	NA,C	NA,0.987103	NA,0.0072655	NA,0.0378862	NA,0.0716446	0.00023566	0.000245826
3	rs2712875	198018378	NA,G	NA,A	NA,0.013889	NA,-0.00820312	NA,0.0365262	NA,0.0849673	0.000235615	0.000245776
3	rs150243868	197918335	NA,A	NA,G	NA,0.986111	NA,0.00763269	NA,0.0365264	NA,0.078586	0.000235568	0.000245727
3	rs146284046	197927270	NA,A	NA,G	NA,0.842262	NA,0.00183422	NA,0.0117277	NA,0.0576362	0.000235503	0.0002456
3	rs149926538	197916258	NA,C	NA,T	NA,0.986111	NA,0.00750431	NA,0.0365264	NA,0.0771598	0.000235448	0.000245602
3	rs182643369	198181592	NA,T	NA,G	NA,0.993056	NA,0.0216274	NA,0.0514752	NA,0.171099	0.000235393	0.000245528
3	rs111863751	198386301	A,NA	G,NA	0.99006,NA	0.0473722,NA	0.01993,NA	1.75801,NA	0.000235374	0.000244065
3	rs145752845	197939812	NA,A	NA,T	NA,0.986111	NA,-0.00385981	NA,0.0365264	NA,0.0381791	0.00023524	0.000245349
3	rs191234776	198374897	NA,A	NA,G	NA,0.982143	NA,-0.00398646	NA,0.0322783	NA,0.0449337	0.000235185	0.00024534
3	rs59757315	198250213	C,C	T,T	0.513917,0.715278	-0.0243705,-0.00421727	0.00395583,0.00947229	9.13997,0.182991	0.000235153	0.000240293
3	rs9288281	198744366	A,A	G,G	0.477137,0.770833	-0.0236569,-0.0084501	0.00395844,0.0101706	8.6416,0.391402	0.000235048	0.000240857
3	rs1369511	198746115	C,C	G,G	0.477137,0.772817	-0.0236569,-0.00838438	0.00395844,0.0102018	8.6416,0.385989	0.000235009	0.000240812
3	rs188761499	198393618	NA,A	NA,G	NA,0.980159	NA,-0.00703634	NA,0.0306528	NA,0.0870123	0.000234988	0.000245139
3	rs117115974	198624481	NA,G	NA,C	NA,0.891865	NA,-0.00801913	NA,0.0137648	NA,0.251676	0.000234974	0.00024513
3	rs184036612	198014053	NA,G	NA,C	NA,0.987103	NA,-0.00442681	NA,0.0378862	NA,0.0424009	0.000234969	0.000245065
3	rs79729834	198034614	NA,A	NA,T	NA,0.984127	NA,-0.00537332	NA,0.0342017	NA,0.0579121	0.000234911	0.000245009
3	rs1440091	198879457	A,A	G,G	0.785288,0.743056	0.000669253,-0.020963	0.00481501,0.00978302	0.0508757,1.49309	0.000234752	0.000240348
3	rs117159422	198145368	NA,A	NA,G	NA,0.982143	NA,-0.00364824	NA,0.0322783	NA,0.0409533	0.000234712	0.000244836
3	rs190123342	198015190	NA,G	NA,A	NA,0.987103	NA,-0.00408704	NA,0.0378862	NA,0.0390095	0.000234705	0.000244791
3	rs77117039	198156969	A,A	G,G	0.99006,0.974206	-0.0298347,0.0431814	0.01993,0.0269663	0.871599,0.961349	0.000234644	0.000244294
3	rs138630167	197822403	NA,A	NA,G	NA,0.986111	NA,0.000583305	NA,0.0365264	NA,0.00556899	0.000234494	0.000244591
```
