## Supplementary material for "Characterization of shared and ancestry-specific signals driving complex traits using multi-ancestry fine-mapping": susiex_nc3.cs80.snp

```
BP	SNP	PIP(CS1)	LogBF(CS1,Pop1)	LogBF(CS1,Pop2)	PIP(CS2)	LogBF(CS2,Pop1)	LogBF(CS2,Pop2)	PIP(CS3)	LogBF(CS3,Pop1)	LogBF(CS3,Pop2)
197782917	rs150378803	3.85222e-14	-0.990038	-1.63194e-10	1.29848e-05	-0.888917	-1.63194e-10	0.000201975	-1.28984	-1.63194e-10
197782967	rs114784978	3.84517e-14	-0.991869	-1.63194e-10	1.05814e-05	-1.09359	-1.63194e-10	0.000373434	-0.675245	-1.63194e-10
197783391	rs75766689	7.40639e-15	-1.87262	-0.766314	3.3167e-06	-1.50992	-0.7438	9.38084e-05	-1.30258	-0.75415
197784070	rs185075085	8.93771e-14	-2.08569e-10	-0.148407	2.54236e-05	-2.08569e-10	-0.217016	0.000582745	-2.08569e-10	-0.230236
197784113	rs138622482	3.29294e-14	-2.08569e-10	-1.14691	1.04086e-05	-2.08569e-10	-1.11006	0.0002425	-2.08569e-10	-1.10698
197785174	rs141632729	3.29294e-14	-2.08569e-10	-1.14691	1.04086e-05	-2.08569e-10	-1.11006	0.0002425	-2.08569e-10	-1.10698
197786545	rs116297082	3.19349e-14	-1.17757	-1.63194e-10	4.47148e-06	-1.95497	-1.63194e-10	0.000106918	-1.92592	-1.63194e-10
197786673	rs79863163	3.29454e-14	-2.08569e-10	-1.14642	1.01849e-05	-2.08569e-10	-1.13178	0.000237041	-2.08569e-10	-1.12975
197787935	rs76773017	2.71489e-14	-1.33994	-1.63194e-10	4.33805e-06	-1.98527	-1.63194e-10	0.000102537	-1.96776	-1.63194e-10
197788056	rs10211384	7.1833e-15	-1.97724	-0.692274	9.18687e-06	-0.754296	-0.480621	9.85607e-05	-1.54067	-0.466642
197788352	rs142604974	3.37602e-14	-2.08569e-10	-1.12199	1.1138e-05	-2.08569e-10	-1.04233	0.000260023	-2.08569e-10	-1.03722
197788439	rs6740630	4.60664e-15	-1.97333	-1.14045	2.20029e-06	-1.52481	-1.13929	3.17929e-05	-1.99801	-1.14073
197788561	rs151019171	3.39786e-14	-2.08569e-10	-1.11554	1.12799e-05	-2.08569e-10	-1.02967	0.000263413	-2.08569e-10	-1.02426
197789642	rs16859494	3.37131e-13	1.94869	-0.769489	0.00055999	3.58391	-0.708683	0.0120641	3.48735	-0.687347
197791434	rs186535521	1.41834e-14	-1.9892	-1.63194e-10	4.68171e-06	-1.90903	-1.63194e-10	0.000109301	-1.90388	-1.63194e-10
197791455	rs62185195	2.00664e-14	-1.64223	-1.63194e-10	5.37744e-06	-1.77048	-1.63194e-10	0.000168061	-1.47366	-1.63194e-10
197792566	rs12693801	4.58506e-15	-1.99343	-1.12504	3.65178e-06	-1.0106	-1.14688	3.28813e-05	-1.9578	-1.14728
197793120	rs368347813	3.47514e-14	-2.08569e-10	-1.09305	1.17113e-05	-2.08569e-10	-0.992136	0.00027368	-2.08569e-10	-0.986026
197793142	rs113845611	3.40948e-14	-2.08569e-10	-1.11213	1.14618e-05	-2.08569e-10	-1.01368	0.000267463	-2.08569e-10	-1.009
197793236	rs190969151	3.74899e-14	-2.08569e-10	-1.0172	1.11623e-05	-2.08569e-10	-1.04015	0.000260575	-2.08569e-10	-1.0351
197793259	rs547640730	3.29114e-14	-2.08569e-10	-1.14745	1.02251e-05	-2.08569e-10	-1.12785	0.000238022	-2.08569e-10	-1.12562
197793304	rs10182318	4.76849e-15	-1.93872	-1.14052	1.86292e-06	-1.69198	-1.13857	3.25167e-05	-1.97627	-1.13996
197793496	rs61433904	3.90867e-13	1.97861	-0.65151	0.000564303	3.61948	-0.736577	0.0121072	3.52261	-0.719033
197794166	rs4241192	4.84613e-15	-1.92588	-1.13721	1.80752e-06	-1.7191	-1.14164	3.26871e-05	-1.96824	-1.14276
197794479	rs138522720	9.07877e-14	-0.132748	-1.63194e-10	7.80601e-06	-1.3978	-1.63194e-10	0.000301603	-0.888875	-1.63194e-10
197794664	rs143861993	3.34446e-14	-2.08569e-10	-1.13138	1.08945e-05	-2.08569e-10	-1.06444	0.000254178	-2.08569e-10	-1.05995
197797058	rs189635145	3.66328e-14	-0.214805	-0.825522	2.09836e-05	0.523624	-0.932575	0.000175431	-0.527962	-0.902778
197797061	rs11693566	2.63423e-14	-0.343055	-1.02704	6.86942e-05	1.89433	-1.11736	0.0010182	1.44776	-1.11996
197797224	rs10931765	1.80422e-14	-1.74275	-0.00580924	5.82756e-05	0.654497	-0.0420063	0.000240207	-0.940426	-0.176057
197797302	rs58676838	2.92023e-14	-1.28056	0.0135356	6.02649e-06	-1.82551	0.168979	0.000263454	-1.03739	0.0132799
197797363	rs149020173	9.01281e-14	-0.14004	-1.63194e-10	0.000126316	1.38609	-1.63194e-10	0.00546859	2.00879	-1.63194e-10
197798062	rs4850735	7.79974e-14	-0.284597	-1.63194e-10	0.000229614	1.98371	-1.63194e-10	0.00339437	1.53189	-1.63194e-10
197798697	rs16859560	1.7683e-14	-1.7456	-0.0230696	7.11815e-06	-1.62003	0.129982	9.98196e-05	-1.9713	-0.0233213
197799124	rs6749960	1.7392e-14	-1.7456	-0.0396623	6.99334e-06	-1.62003	0.112292	9.81772e-05	-1.9713	-0.039912
197799347	rs1982178	5.32097e-14	-0.667031	-1.63194e-10	4.30823e-05	0.310421	-1.63194e-10	0.00100265	0.312413	-1.63194e-10
197799591	rs6735635	1.7683e-14	-1.7456	-0.0230696	7.11815e-06	-1.62003	0.129982	9.98196e-05	-1.9713	-0.0233213
197799940	rs1837135	5.38454e-14	-0.655155	-1.63194e-10	4.37611e-05	0.326052	-1.63194e-10	0.00101845	0.328052	-1.63194e-10
197800068	rs1437875	5.80263e-14	-0.580376	-1.63194e-10	4.82696e-05	0.424109	-1.63194e-10	0.00112342	0.426151	-1.63194e-10
197800185	rs62185196	1.88445e-14	-1.70505	-1.63194e-10	5.11708e-06	-1.82011	-1.63194e-10	0.000155618	-1.55058	-1.63194e-10
197800467	rs10497797	3.28999e-14	-2.08569e-10	-1.1478	1.03741e-05	-2.08569e-10	-1.11338	0.000241659	-2.08569e-10	-1.11046
197800672	rs4278949	1.73913e-14	-1.73995	-0.0453541	6.90358e-06	-1.62688	0.106222	9.78018e-05	-1.96944	-0.0456033
197800717	rs146239684	3.29706e-14	-2.08569e-10	-1.14566	1.05561e-05	-2.08569e-10	-1.09599	0.00024606	-2.08569e-10	-1.09241
197800897	rs6749725	5.58829e-14	-0.618013	-1.63194e-10	4.59488e-05	0.374835	-1.63194e-10	0.00106939	0.376855	-1.63194e-10
197801185	rs6736763	5.83346e-14	-0.575077	-1.63194e-10	4.48583e-05	0.350815	-1.63194e-10	0.00106759	0.375178	-1.63194e-10
197801350	rs79701291	1.41627e-14	-1.99066	-1.63194e-10	4.32375e-06	-1.98857	-1.63194e-10	9.98002e-05	-1.99482	-1.63194e-10
197801684	rs10181561	5.05356e-14	-0.718593	-1.63194e-10	4.3188e-05	0.312871	-1.63194e-10	0.00104604	0.354777	-1.63194e-10
197801780	rs113553166	1.74906e-14	-1.73995	-0.0396623	6.94561e-06	-1.62688	0.112292	9.836e-05	-1.96944	-0.039912
197801806	rs7575562	5.71616e-14	-0.595389	-1.63194e-10	5.09156e-05	0.477477	-1.63194e-10	0.001235	0.520844	-1.63194e-10
197802303	rs10931766	3.30349e-14	-2.08569e-10	-1.14371	1.0161e-05	-2.08569e-10	-1.13414	0.000236445	-2.08569e-10	-1.13227
197803593	rs116095503	1.43409e-14	-1.97815	-1.63194e-10	4.28346e-06	-1.99793	-1.63194e-10	0.000107611	-1.91947	-1.63194e-10
197803869	rs12233058	3.30123e-14	-2.08569e-10	-1.14439	1.01746e-05	-2.08569e-10	-1.1328	0.000236782	-2.08569e-10	-1.13085
197804900	rs2376101	6.33669e-14	-0.49233	-1.63194e-10	5.83514e-05	0.61379	-1.63194e-10	0.00141702	0.65833	-1.63194e-10
197804986	rs2376102	5.94077e-14	-0.556848	-1.63194e-10	5.35859e-05	0.528593	-1.63194e-10	0.00130035	0.572404	-1.63194e-10
197805296	rs139405676	1.49665e-13	0.367127	-1.63194e-10	0.000262914	2.11914	-1.63194e-10	0.0134893	2.91167	-1.63194e-10
197805900	rs1437873	6.06988e-14	-0.535349	-1.63194e-10	6.0009e-05	0.641803	-1.63194e-10	0.00142397	0.663217	-1.63194e-10
197806127	rs10171664	6.14703e-14	-0.522718	-1.63194e-10	6.10354e-05	0.658762	-1.63194e-10	0.00144842	0.680245	-1.63194e-10
197806241	rs10497796	1.63055e-13	0.452817	-1.63194e-10	8.50157e-05	0.990143	-1.63194e-10	0.00108665	0.392867	-1.63194e-10
197806584	rs1550240	2.81102e-14	-0.18932	-1.11582	2.55448e-05	0.935527	-1.14779	0.000633009	1.00032	-1.14782
197807134	rs145661861	3.41647e-14	-2.08569e-10	-1.11008	1.03367e-05	-2.08569e-10	-1.11699	0.000240717	-2.08569e-10	-1.11436
197808980	rs78012089	2.05874e-14	-1.65775	0.0411543	5.43254e-06	-1.95866	0.198377	0.000130342	-1.76872	0.0408956
197809934	rs1837134	1.78458e-14	-1.10605	-0.653458	0.000185576	2.43718	-0.66641	0.000332033	-0.0381487	-0.754603
197809976	rs12693802	1.89057e-14	-1.00773	-0.694076	0.000221287	2.65325	-0.706481	0.000370033	0.10634	-0.790734
197810154	rs115116224	4.42114e-14	-0.85229	-1.63194e-10	3.00325e-05	-0.0504119	-1.63194e-10	0.000707978	-0.0355721	-1.63194e-10
197810202	rs7579398	2.91802e-14	-0.135393	-1.13239	2.52664e-05	0.922229	-1.14544	0.000599265	0.942362	-1.14464
197810275	rs139473508	3.29089e-14	-2.08569e-10	-1.14753	1.04886e-05	-2.08569e-10	-1.1024	0.000244318	-2.08569e-10	-1.09951
197810913	rs78891479	5.76835e-14	-2.08569e-10	-0.586301	1.54662e-05	-2.08569e-10	-0.714037	0.000362132	-2.08569e-10	-0.705975
197811574	rs77090656	3.78554e-14	-2.08569e-10	-1.0075	1.26071e-05	-2.08569e-10	-0.91843	0.000296814	-2.08569e-10	-0.904879
197811734	rs151298767	3.29027e-14	-2.08569e-10	-1.14772	1.03201e-05	-2.08569e-10	-1.1186	0.000240348	-2.08569e-10	-1.1159
197811860	rs116486590	7.63294e-14	-0.306214	-1.63194e-10	0.000109298	1.24139	-1.63194e-10	0.00478447	1.87514	-1.63194e-10
197812621	rs12693803	6.85773e-14	-0.413311	-1.63194e-10	6.7203e-05	0.755025	-1.63194e-10	0.00151759	0.726894	-1.63194e-10
197813869	rs6434889	1.4617e-14	-1.6287	-0.330391	2.4969e-05	0.088306	-0.323363	0.000172366	-0.996162	-0.452202
197813873	rs2053259	1.47396e-14	-1.69912	-0.251618	4.21712e-06	-1.9428	-0.0707416	9.63411e-05	-1.80244	-0.227652
197813927	rs6434890	1.46879e-14	-1.6287	-0.325554	2.50906e-05	0.088306	-0.318505	0.000173137	-0.996162	-0.447739
197813929	rs2053260	1.46726e-14	-1.70368	-0.251618	4.2255e-06	-1.94081	-0.0707416	9.59868e-05	-1.80612	-0.227652
197814097	rs143684839	3.28994e-14	-2.08569e-10	-1.14782	1.02821e-05	-2.08569e-10	-1.12229	0.000239779	-2.08569e-10	-1.11827
197814330	rs2376186	1.50969e-14	-1.57146	-0.355322	2.78213e-05	0.22151	-0.348402	0.000184856	-0.903223	-0.475186
197814575	rs138186928	1.36776e-14	-1.68657	-0.338949	3.81137e-06	-1.94801	-0.166696	8.90815e-05	-1.79226	-0.316173
197814663	rs143456722	1.67303e-14	-1.82405	-1.63194e-10	4.31791e-06	-1.98992	-1.63194e-10	0.000155246	-1.55297	-1.63194e-10
197814763	rs74264969	1.35396e-14	-1.70368	-0.331978	3.86847e-06	-1.94081	-0.159021	8.84784e-05	-1.80612	-0.309105
197814792	rs149271436	3.29001e-14	-2.08569e-10	-1.1478	1.03388e-05	-2.08569e-10	-1.11679	0.000240804	-2.08569e-10	-1.114
197815069	rs1025694	1.58037e-14	-1.51102	-0.370007	3.13855e-05	0.356804	-0.363151	0.000200671	-0.807608	-0.488709
197815182	rs6756895	1.60374e-14	-1.51102	-0.355322	3.18518e-05	0.356804	-0.348402	0.000203404	-0.807608	-0.475186
197815482	rs6434891	1.56042e-14	-1.52845	-0.365285	3.03435e-05	0.318298	-0.358408	0.000196112	-0.83494	-0.484361
197815883	rs117551540	1.16384e-13	-2.08569e-10	0.115624	3.56224e-05	-2.08569e-10	0.120282	0.000875472	-2.08569e-10	0.176777
197816178	rs10931767	1.84221e-14	-1.69818	-0.0295414	7.77985e-05	0.924171	-0.0227422	0.00028234	-0.784049	-0.170825
197816181	rs12617661	2.04218e-14	-1.05522	-0.569446	0.000286254	2.76059	-0.556401	0.00042742	0.122439	-0.662656
197816284	rs2376187	1.92817e-14	-1.69064	0.0085212	7.21605e-06	-1.68127	0.204887	0.000107806	-1.95159	0.0339403
197816450	rs2376188	1.92078e-14	-1.61246	-0.0734898	6.16498e-06	-1.75171	0.117906	0.00010322	-1.91851	-0.0426154
197817007	rs151247250	4.46678e-14	-2.08569e-10	-0.842019	1.5281e-05	-2.08569e-10	-0.72608	0.000353732	-2.08569e-10	-0.729446
197817199	rs150013933	3.91206e-14	-2.08569e-10	-0.974623	1.11473e-05	-2.08569e-10	-1.0415	0.000259751	-2.08569e-10	-1.03826
197817320	rs1821866	7.21944e-14	-0.36191	-1.63194e-10	7.23564e-05	0.828911	-1.63194e-10	0.0015566	0.752276	-1.63194e-10
197817451	rs145233370	4.21038e-14	-2.08569e-10	-0.901133	1.20626e-05	-2.08569e-10	-0.962579	0.000279765	-2.08569e-10	-0.964036
197818157	rs6740139	8.15259e-14	0.464011	-0.704363	0.010483	6.46821	-0.663385	0.0092406	3.30375	-0.770375
197818247	rs10194142	7.15176e-15	-1.65517	-1.01874	1.09914e-05	-0.164523	-0.891054	7.87408e-05	-1.34488	-0.886946
197818399	rs10194335	7.36297e-14	0.346509	-0.688733	0.00855887	6.24909	-0.647055	0.0078848	3.13065	-0.755945
197818806	rs6434893	1.19219e-13	0.13969	-1.63194e-10	0.000235052	2.00712	-1.63194e-10	0.0127456	2.85496	-1.63194e-10
197818875	rs80124069	2.09608e-13	0.703967	-1.63194e-10	0.000126387	1.38666	-1.63194e-10	0.000661852	-0.102943	-1.63194e-10
197818884	rs62185213	2.57737e-14	-1.39192	-1.63194e-10	4.2859e-06	-1.99736	-1.63194e-10	0.000118284	-1.8249	-1.63194e-10
197818954	rs72920890	2.42221e-14	-1.45401	-1.63194e-10	8.43343e-06	-1.32049	-1.63194e-10	0.000184736	-1.37906	-1.63194e-10
197819705	rs17199130	5.30232e-14	-0.670542	-1.63194e-10	4.50743e-05	0.355619	-1.63194e-10	0.00101792	0.327535	-1.63194e-10
197820052	rs13013214	6.66777e-14	0.253416	-0.694818	0.00637852	5.96029	-0.65229	0.00644843	2.93633	-0.762727
197820245	rs114141638	2.59407e-14	-1.38546	-1.63194e-10	7.56479e-06	-1.42919	-1.63194e-10	0.000264333	-1.02077	-1.63194e-10
197820645	rs6434894	6.90396e-14	0.299613	-0.706205	0.00687349	6.04694	-0.664203	0.00683203	3.00461	-0.77322
197820671	rs114238932	2.5832e-14	-1.38966	-1.63194e-10	7.22325e-06	-1.47539	-1.63194e-10	0.000244955	-1.09691	-1.63194e-10
197820834	rs76504837	7.56235e-14	-0.315505	-1.63194e-10	7.03183e-05	0.80034	-1.63194e-10	0.00155187	0.749229	-1.63194e-10
197820942	rs75205424	7.1042e-14	-2.08569e-10	-0.378001	2.32506e-05	-2.08569e-10	-0.30636	0.000507722	-2.08569e-10	-0.368051
197821340	rs112382228	4.73934e-15	-1.95327	-1.1321	3.31924e-06	-1.10961	-1.14335	3.64097e-05	-1.85893	-1.14422
197822312	rs78049377	1.31792e-14	-1.21827	-0.844363	4.01931e-05	0.994602	-0.7536	0.000217252	-0.357098	-0.85983
197822403	rs138630167	3.29025e-14	-2.08569e-10	-1.14772	1.00988e-05	-2.08569e-10	-1.14027	0.000234494	-2.08569e-10	-1.14055
197823015	rs4850736	5.73153e-15	-1.96388	-0.931408	2.60579e-06	-1.64167	-0.85329	3.89448e-05	-1.99157	-0.94427
197823044	rs17271302	1.04193e-13	0.00497009	-1.63194e-10	0.000174106	1.70697	-1.63194e-10	0.00877369	2.48153	-1.63194e-10
197823251	rs12997135	1.59767e-14	-1.87014	-1.63194e-10	4.40467e-06	-1.97003	-1.63194e-10	0.000107212	-1.92317	-1.63194e-10
197823399	rs142453257	4.22223e-14	-2.08569e-10	-0.898323	1.16215e-05	-2.08569e-10	-0.999835	0.000269684	-2.08569e-10	-1.00073
197823595	rs72920897	4.91337e-15	-1.94389	-1.10542	3.51573e-06	-1.06935	-1.12609	3.76068e-05	-1.84273	-1.12807
197823816	rs6714155	5.60975e-15	-1.96828	-0.948484	2.59247e-06	-1.62681	-0.87327	3.82356e-05	-1.9934	-0.960821
197823848	rs6742587	5.61955e-15	-1.97114	-0.943881	2.63382e-06	-1.61638	-0.867872	3.8365e-05	-1.99448	-0.956361
197823896	rs16859861	7.36226e-14	-0.34232	-1.63194e-10	6.7926e-05	0.765725	-1.63194e-10	0.00149955	0.714933	-1.63194e-10
197824144	rs117898000	4.15317e-14	-2.08569e-10	-0.914815	1.19208e-05	-2.08569e-10	-0.974409	0.000276488	-2.08569e-10	-0.975819
197824404	rs72920900	1.48054e-14	-1.94628	-1.63194e-10	5.4928e-06	-1.74925	-1.63194e-10	0.000100812	-1.98473	-1.63194e-10
197824902	rs10497798	7.31793e-14	-0.34836	-1.63194e-10	7.3656e-05	0.846713	-1.63194e-10	0.00158418	0.769835	-1.63194e-10
197825753	rs6750551	2.48643e-14	-0.306266	-1.12157	0.000223489	3.04924	-1.09257	0.00133662	1.69093	-1.09102
197826735	rs117481845	4.13777e-14	-2.08569e-10	-0.91853	1.18827e-05	-2.08569e-10	-0.977612	0.000275607	-2.08569e-10	-0.979008
197827038	rs79200666	4.70277e-15	-1.95798	-1.13514	2.13906e-06	-1.55739	-1.13494	5.71935e-05	-1.41678	-1.13476
197827130	rs4850738	5.6747e-15	-1.87283	-1.03242	1.91959e-06	-1.82682	-0.973758	3.78126e-05	-1.92358	-1.04176
197827873	rs116767088	3.6035e-14	-2.08569e-10	-1.05678	1.13555e-05	-2.08569e-10	-1.02299	0.000265905	-2.08569e-10	-1.01485
197828271	rs76707288	6.93983e-14	-0.401409	-1.63194e-10	6.5413e-05	0.728028	-1.63194e-10	0.00146029	0.688407	-1.63194e-10
197828304	rs76894149	1.60174e-14	-1.8676	-1.63194e-10	4.76983e-06	-1.89038	-1.63194e-10	0.000107145	-1.9238	-1.63194e-10
197828345	rs148178948	3.29355e-14	-2.08569e-10	-1.14672	1.0063e-05	-2.08569e-10	-1.14382	0.000233654	-2.08569e-10	-1.14414
197828374	rs73066816	1.07676e-13	0.0378512	-1.63194e-10	0.00011999	1.33471	-1.63194e-10	0.00637539	2.16222	-1.63194e-10
197828514	rs79786902	6.15087e-14	-0.522093	-1.63194e-10	5.32453e-05	0.522216	-1.63194e-10	0.0012632	0.543421	-1.63194e-10
197828599	rs16859921	5.92823e-14	-0.558961	-1.63194e-10	5.98901e-05	0.639818	-1.63194e-10	0.00131938	0.586932	-1.63194e-10
197828651	rs6434895	8.77244e-15	-1.68851	-0.781143	4.56865e-05	1.1203	-0.751187	0.000290695	-0.0623364	-0.863375
197829981	rs6738650	1.25422e-13	0.190414	-1.63194e-10	1.41125e-05	-0.805634	-1.63194e-10	0.000546286	-0.294843	-1.63194e-10
197829998	rs80026787	3.77398e-14	-2.08569e-10	-1.01056	1.12038e-05	-2.08569e-10	-1.03644	0.000260316	-2.08569e-10	-1.03609
197830803	rs75804907	3.88395e-14	-2.08569e-10	-0.981834	1.14943e-05	-2.08569e-10	-1.01084	0.000266775	-2.08569e-10	-1.01158
197831339	rs73066819	1.27173e-13	0.204279	-1.63194e-10	1.42577e-05	-0.795393	-1.63194e-10	0.00055301	-0.282608	-1.63194e-10
197831641	rs4850739	1.55523e-13	0.405525	-1.63194e-10	3.42136e-05	0.0799293	-1.63194e-10	0.000620776	-0.167015	-1.63194e-10
197831878	rs1437871	1.22391e-13	0.165949	-1.63194e-10	1.38602e-05	-0.823674	-1.63194e-10	0.000534626	-0.316417	-1.63194e-10
197832238	rs117946116	3.99897e-14	-2.08569e-10	-0.952651	1.18044e-05	-2.08569e-10	-0.984222	0.000273952	-2.08569e-10	-0.985031
197832589	rs3901037	4.00423e-14	0.018177	-0.969513	0.000296223	3.17909	-0.940666	0.000334023	0.225889	-1.01266
197832787	rs62185214	1.63585e-14	-1.84652	-1.63194e-10	4.6462e-06	-1.91664	-1.63194e-10	0.000100251	-1.99031	-1.63194e-10
197833037	rs13404405	1.54549e-13	0.399238	-1.63194e-10	1.64849e-05	-0.650246	-1.63194e-10	0.000657159	-0.11006	-1.63194e-10
197833381	rs76761050	6.71108e-15	-1.81227	-0.925239	1.85734e-06	-1.94524	-0.888304	4.02041e-05	-1.95799	-0.94603
197833400	rs117237555	1.27974e-13	-2.08569e-10	0.210559	4.51616e-05	-2.08569e-10	0.357553	0.000900561	-2.08569e-10	0.205033
197833530	rs2376100	4.56518e-15	-1.97577	-1.14704	8.5973e-06	-0.153817	-1.14743	3.82695e-05	-1.81167	-1.14167
197833680	rs6733360	1.2584e-13	0.193739	-1.63194e-10	1.41472e-05	-0.803179	-1.63194e-10	0.000547891	-0.291909	-1.63194e-10
197834238	rs116855130	3.89381e-14	-2.08569e-10	-0.9793	1.15208e-05	-2.08569e-10	-1.00854	0.000267388	-2.08569e-10	-1.00928
197834551	rs6734285	1.65046e-14	-0.722736	-1.1149	5.01061e-05	1.55292	-1.09147	0.000154146	-0.431698	-1.12839
197834719	rs6434896	3.96171e-14	0.018177	-0.980189	0.00029283	3.17909	-0.952185	0.00033094	0.225889	-1.02194
197835760	rs35812339	4.6356e-15	-1.96006	-1.14745	9.75747e-06	-0.0276494	-1.14701	3.98412e-05	-1.77014	-1.14295
197836358	rs2889288	4.65786e-15	-1.95535	-1.14736	1.00814e-05	0.00539012	-1.14739	4.03507e-05	-1.75881	-1.14157
197836360	rs7591162	4.02415e-14	0.0387073	-0.98508	0.000301019	3.21195	-0.957473	0.000336724	0.247448	-1.02617
197836835	rs77739219	1.4281e-14	-1.98234	-1.63194e-10	4.28669e-06	-1.99718	-1.63194e-10	0.000104642	-1.94744	-1.63194e-10
197838216	rs6749795	4.85623e-14	0.198342	-0.956767	0.000361075	3.36334	-0.926944	0.000304708	0.122907	-1.00154
197838593	rs116425432	3.15629e-14	-1.18929	-1.63194e-10	6.00877e-06	-1.65947	-1.63194e-10	0.000128875	-1.73914	-1.63194e-10
197838753	rs58719755	4.67529e-15	-1.95173	-1.14725	1.11096e-05	0.0963972	-1.14128	3.7176e-05	-1.83481	-1.14751
197839329	rs6754223	1.26059e-13	0.195477	-1.63194e-10	2.72747e-05	-0.146735	-1.63194e-10	0.000492214	-0.399072	-1.63194e-10
197839492	rs115851416	2.13569e-14	-1.5799	-1.63194e-10	4.39415e-06	-1.97242	-1.63194e-10	9.94838e-05	-1.99799	-1.63194e-10
197840273	rs112098108	3.99442e-14	-2.08569e-10	-0.953788	1.17921e-05	-2.08569e-10	-0.985263	0.000273668	-2.08569e-10	-0.986069
197840502	rs149553686	1.69988e-14	-1.80813	-1.63194e-10	4.4665e-06	-1.95609	-1.63194e-10	0.000108555	-1.91072	-1.63194e-10
197841058	rs10206667	2.47189e-14	-0.332587	-1.10112	7.01236e-05	1.87138	-1.07381	0.000164637	-0.376723	-1.11752
197841081	rs10194359	1.35519e-13	0.26784	-1.63194e-10	1.26615e-05	-0.914125	-1.63194e-10	0.000477162	-0.430129	-1.63194e-10
197841491	rs4524134	4.4484e-14	0.116505	-0.962646	0.000318906	3.24547	-0.93327	0.000288955	0.0749638	-1.00668
197843973	rs72491064	4.71597e-15	-1.94338	-1.14694	1.19218e-05	0.167489	-1.14181	3.82618e-05	-1.80614	-1.14739
197844154	rs73066823	1.28272e-13	0.212881	-1.63194e-10	1.21905e-05	-0.952032	-1.63194e-10	0.000455865	-0.475789	-1.63194e-10
197844411	rs142056452	3.84264e-14	-2.08569e-10	-0.992526	1.13834e-05	-2.08569e-10	-1.02054	0.000264207	-2.08569e-10	-1.02125
197844835	rs147931277	3.15032e-14	-1.19118	-1.63194e-10	6.52937e-06	-1.57638	-1.63194e-10	0.000141548	-1.64534	-1.63194e-10
197845389	rs72922625	5.50319e-15	-1.84554	-1.09041	2.02846e-05	0.634675	-1.07751	4.55715e-05	-1.66239	-1.11631
197845449	rs6735887	4.58628e-14	0.157689	-0.973306	0.000338399	3.31021	-0.938678	0.00029956	0.115743	-1.01141
197846265	rs6726500	1.83462e-14	-1.73185	-1.63194e-10	9.47499e-06	-1.20404	-1.63194e-10	0.000127464	-1.75015	-1.63194e-10
197846457	rs138684498	1.16025e-13	0.112537	-1.63194e-10	6.79767e-05	0.766472	-1.63194e-10	0.00383898	1.65498	-1.63194e-10
197846458	rs13035678	4.37988e-14	0.116505	-0.97817	0.000313613	3.24547	-0.950006	0.000285078	0.0749638	-1.02019
197846606	rs78526338	1.62972e-14	-1.85028	-1.63194e-10	6.6451e-06	-1.55881	-1.63194e-10	0.00012803	-1.74572	-1.63194e-10
197846699	rs117681040	3.83261e-14	-2.08569e-10	-0.99514	1.13565e-05	-2.08569e-10	-1.0229	0.000263585	-2.08569e-10	-1.02361
197847659	rs4850740	1.83112e-14	-1.73376	-1.63194e-10	5.49503e-06	-1.74885	-1.63194e-10	0.000141854	-1.64318	-1.63194e-10
197847842	rs13024549	1.23952e-13	0.178624	-1.63194e-10	2.68557e-05	-0.162215	-1.63194e-10	0.000485184	-0.413457	-1.63194e-10
197847875	rs13024582	1.23952e-13	0.178624	-1.63194e-10	2.68557e-05	-0.162215	-1.63194e-10	0.000485184	-0.413457	-1.63194e-10
197848023	rs73066826	1.37262e-13	0.280622	-1.63194e-10	1.2774e-05	-0.905279	-1.63194e-10	0.000482264	-0.419493	-1.63194e-10
197848062	rs75274153	3.80777e-14	-2.08569e-10	-1.00164	1.129e-05	-2.08569e-10	-1.02878	0.000262045	-2.08569e-10	-1.02947
197848176	rs5016260	1.81148e-14	-1.74454	-1.63194e-10	9.26848e-06	-1.22607	-1.63194e-10	0.000125913	-1.7624	-1.63194e-10
197848522	rs2376206	2.14272e-14	-1.57661	-1.63194e-10	1.22296e-05	-0.948829	-1.63194e-10	0.000148155	-1.59973	-1.63194e-10
197848876	rs76372866	2.76608e-14	-1.32126	-1.63194e-10	6.96353e-05	0.790578	-1.63194e-10	0.000542827	-0.301194	-1.63194e-10
197848993	rs16860088	5.49549e-15	-1.82292	-1.11442	1.80201e-06	-1.87531	-0.988482	4.49739e-05	-1.72761	-1.0643
197849141	rs80104968	1.5649e-14	-1.99797	0.107108	5.63676e-06	-1.89107	0.167687	0.00014099	-1.80072	0.151426
197849635	rs73066830	1.37262e-13	0.280622	-1.63194e-10	1.2774e-05	-0.905279	-1.63194e-10	0.000482264	-0.419493	-1.63194e-10
197849860	rs78934236	3.82833e-14	-2.08569e-10	-0.996258	1.14001e-05	-2.08569e-10	-1.01907	0.000264615	-2.08569e-10	-1.01971
197850176	rs16860099	5.4947e-15	-1.84977	-1.08772	2.00287e-05	0.617005	-1.07253	4.54351e-05	-1.66868	-1.11302
197850335	rs115603965	2.04123e-14	-1.62513	-1.63194e-10	7.65155e-06	-1.41778	-1.63194e-10	0.000265101	-1.01787	-1.63194e-10
197850652	rs11888210	6.0606e-15	-1.75027	-1.08919	2.91585e-05	0.994233	-1.07418	5.23124e-05	-1.52662	-1.11413
197850691	rs16860103	5.89485e-15	-1.7871	-1.08009	2.58226e-05	0.86258	-1.06402	5.00412e-05	-1.57798	-1.10716
197850738	rs72922638	5.89485e-15	-1.7871	-1.08009	2.58226e-05	0.86258	-1.06402	5.00412e-05	-1.57798	-1.10716
197850906	rs17384622	1.24858e-13	0.185905	-1.63194e-10	1.3813e-05	-0.827084	-1.63194e-10	0.000508407	-0.366702	-1.63194e-10
197851231	rs141282329	5.14718e-14	-2.08569e-10	-0.700237	1.41491e-05	-2.08569e-10	-0.803044	0.000327184	-2.08569e-10	-0.807462
197852101	rs74438465	4.12076e-14	-2.08569e-10	-0.922649	1.22074e-05	-2.08569e-10	-0.950653	0.000283309	-2.08569e-10	-0.951447
197853011	rs77106173	4.21752e-14	-2.08569e-10	-0.89944	1.24758e-05	-2.08569e-10	-0.928899	0.000289528	-2.08569e-10	-0.929734
197853342	rs77773923	4.29121e-14	-2.08569e-10	-0.882118	1.26806e-05	-2.08569e-10	-0.912618	0.000294271	-2.08569e-10	-0.913485
197853567	rs2256931	6.88065e-14	0.556947	-0.966921	0.00056193	3.79328	-0.914599	0.000393642	0.369995	-0.992539
197853831	rs2290094	4.33564e-14	-2.08569e-10	-0.871819	1.28042e-05	-2.08569e-10	-0.902922	0.000297133	-2.08569e-10	-0.903806
197854023	rs13003938	7.29486e-14	0.612173	-0.96369	0.000640096	3.91986	-0.910933	0.000435732	0.468586	-0.989545
197854290	rs75154015	3.96761e-14	-2.08569e-10	-0.960524	1.17836e-05	-2.08569e-10	-0.985982	0.000273495	-2.08569e-10	-0.986701
197855152	rs715185	6.60651e-15	-1.65113	-1.10209	4.7148e-05	1.48224	-1.08164	5.5279e-05	-1.46614	-1.11945
197855342	rs79299388	4.44058e-14	-2.08569e-10	-0.847901	1.30963e-05	-2.08569e-10	-0.880364	0.0003039	-2.08569e-10	-0.881287
197856108	rs117152747	3.3006e-14	-2.08569e-10	-1.14458	1.01804e-05	-2.08569e-10	-1.13223	0.000236128	-2.08569e-10	-1.13361
197856673	rs11897347	2.58889e-14	-1.38746	-1.63194e-10	9.73801e-06	-1.17666	-1.63194e-10	0.000192663	-1.33704	-1.63194e-10
197857046	rs75023782	2.10914e-14	-1.59241	-1.63194e-10	4.30144e-06	-1.99374	-1.63194e-10	0.000110312	-1.89467	-1.63194e-10
197857070	rs10931768	7.07359e-15	-1.74582	-0.939088	1.36939e-05	0.0336873	-0.869431	5.34297e-05	-1.65281	-0.966806
197857242	rs76868428	3.31135e-14	-2.08569e-10	-1.14133	1.00449e-05	-2.08569e-10	-1.14563	0.000233311	-2.08569e-10	-1.14561
197857602	rs13430327	2.51688e-14	-1.41567	-1.63194e-10	0.000208354	1.88655	-1.63194e-10	0.000197192	-1.31381	-1.63194e-10
197858129	rs1036542	7.66312e-15	-1.91538	-0.689472	6.99832e-06	-0.829455	-0.677568	6.64014e-05	-1.72677	-0.6755
197859234	rs2376207	6.05806e-15	-1.99709	-0.842794	4.17401e-06	-1.36101	-0.662805	4.46769e-05	-1.99787	-0.800657
197859267	rs112922303	1.72923e-14	-1.79101	-1.63194e-10	4.61003e-06	-1.92446	-1.63194e-10	0.000100326	-1.98956	-1.63194e-10
197859719	rs1469963	7.3748e-15	-1.95787	-0.685334	2.27172e-06	-1.99582	-0.63633	5.28641e-05	-1.99703	-0.633228
197859867	rs1437867	1.37691e-14	-1.96239	-0.0564495	4.68357e-06	-1.99678	0.0881456	0.000109247	-1.99617	0.0917961
197860406	rs7595528	6.84065e-15	-1.93148	-0.786911	2.70039e-05	0.4462	-0.602912	5.70654e-05	-1.80896	-0.744823
197860491	rs16860250	4.25583e-14	-0.890398	-1.63194e-10	2.7273e-05	-0.146795	-1.63194e-10	0.000130446	-1.72702	-1.63194e-10
197861584	rs112917448	4.16067e-14	-0.91301	-1.63194e-10	2.43226e-05	-0.261287	-1.63194e-10	0.000126849	-1.75499	-1.63194e-10
197861871	rs144372591	5.6541e-14	-2.08569e-10	-0.606305	1.87491e-05	-2.08569e-10	-0.521548	0.000432984	-2.08569e-10	-0.527284
197862055	rs148723416	5.59738e-14	-2.08569e-10	-0.616387	1.85468e-05	-2.08569e-10	-0.532394	0.000428335	-2.08569e-10	-0.53808
197862277	rs111744640	4.69122e-15	-1.98596	-1.10962	3.59472e-06	-1.13345	-1.03978	3.45255e-05	-1.95187	-1.10442
197862298	rs13414546	1.76993e-14	-1.76775	-1.63194e-10	5.09843e-06	-1.82376	-1.63194e-10	0.000113757	-1.86392	-1.63194e-10
197862548	rs145400120	2.17423e-13	0.740571	-1.63194e-10	0.000101021	1.16264	-1.63194e-10	0.00748068	2.32209	-1.63194e-10
197862847	rs2376208	2.06772e-14	-1.61224	-1.63194e-10	4.38747e-06	-1.97394	-1.63194e-10	0.000104166	-1.952	-1.63194e-10
197862903	rs2376209	1.45167e-14	-1.94721	-0.0187624	4.88601e-06	-1.99455	0.128231	0.000113565	-1.99755	0.13194
197863004	rs77910925	1.88393e-14	-1.70533	-1.63194e-10	4.86284e-06	-1.87107	-1.63194e-10	0.000109183	-1.90496	-1.63194e-10
197863026	rs75547979	1.88393e-14	-1.70533	-1.63194e-10	4.86284e-06	-1.87107	-1.63194e-10	0.000109183	-1.90496	-1.63194e-10
197863184	rs2290093	5.65252e-14	-2.08569e-10	-0.606585	1.87434e-05	-2.08569e-10	-0.521849	0.000432855	-2.08569e-10	-0.527583
197863214	rs1966703	1.59177e-14	-1.86527	-0.00857731	1.79962e-05	-0.630774	0.0682414	0.000154941	-1.62407	0.069123
197863600	rs117392805	5.68704e-14	-2.08569e-10	-0.600496	1.88666e-05	-2.08569e-10	-0.515302	0.000435685	-2.08569e-10	-0.521067
197863698	rs17385301	1.88555e-14	-1.70447	-1.63194e-10	4.86009e-06	-1.87164	-1.63194e-10	0.00010913	-1.90545	-1.63194e-10
197863851	rs4850742	2.29002e-14	-1.51013	-1.63194e-10	4.30909e-06	-1.99197	-1.63194e-10	0.00010137	-1.97921	-1.63194e-10
197864181	rs112046344	1.89126e-14	-1.70145	-1.63194e-10	4.85052e-06	-1.87361	-1.63194e-10	0.000108946	-1.90713	-1.63194e-10
197864450	rs187434969	1.88393e-14	-1.70533	-1.63194e-10	4.86284e-06	-1.87107	-1.63194e-10	0.000109183	-1.90496	-1.63194e-10
197864996	rs6434897	2.27372e-14	-1.51727	-1.63194e-10	4.30405e-06	-1.99314	-1.63194e-10	0.000101089	-1.98198	-1.63194e-10
197865047	rs2305251	4.75026e-15	-1.9608	-1.12227	6.14854e-06	-0.574551	-1.06193	3.25443e-05	-1.99739	-1.11799
197865275	rs16860307	1.71882e-14	-1.79705	-1.63194e-10	5.23979e-06	-1.79641	-1.63194e-10	0.000116533	-1.83981	-1.63194e-10
197865711	rs113486714	1.84395e-14	-1.72678	-1.63194e-10	4.93536e-06	-1.85627	-1.63194e-10	0.000110582	-1.89223	-1.63194e-10
197865773	rs2376210	6.22169e-15	-1.74281	-1.07042	1.60026e-06	-1.92452	-1.058	3.85663e-05	-1.88882	-1.05678
197866270	rs77105489	1.87667e-14	-1.70919	-1.63194e-10	4.87531e-06	-1.86851	-1.63194e-10	0.000109422	-1.90277	-1.63194e-10
197866470	rs12478175	7.20435e-15	-1.93618	-0.730409	2.17845e-06	-1.99127	-0.682809	5.04379e-05	-1.99801	-0.679231
197867151	rs79580055	3.31553e-14	-1.14007	-1.63194e-10	0.000378976	2.48478	-1.63194e-10	0.000256665	-1.05022	-1.63194e-10
197867337	rs79102706	3.36493e-14	-1.12528	-1.63194e-10	0.000391974	2.5185	-1.63194e-10	0.000260685	-1.03467	-1.63194e-10
197867991	rs75017689	3.49225e-14	-1.08814	-1.63194e-10	0.00042632	2.6025	-1.63194e-10	0.000271052	-0.995674	-1.63194e-10
197868101	rs6757462	9.86147e-15	-1.67543	-0.677204	2.43137e-06	-1.9599	-0.604344	5.80064e-05	-1.9345	-0.60293
197868554	rs140217447	6.43094e-14	-0.477566	-1.63194e-10	5.96253e-06	-1.6672	-1.63194e-10	0.000371417	-0.680661	-1.63194e-10
197868966	rs112745859	1.85013e-14	-1.72343	-1.63194e-10	4.92353e-06	-1.85867	-1.63194e-10	0.000110353	-1.8943	-1.63194e-10
197869416	rs55844710	3.52031e-14	-1.08014	-1.63194e-10	0.000434053	2.62047	-1.63194e-10	0.000273339	-0.987274	-1.63194e-10
197870601	rs76756610	4.1924e-14	-2.08569e-10	-0.905412	1.32519e-05	-2.08569e-10	-0.868555	0.000307584	-2.08569e-10	-0.869238
197870808	rs2376211	7.4287e-15	-1.96682	-0.6691	3.1051e-05	0.443268	-0.460329	5.79418e-05	-1.90841	-0.630132
197870971	rs4850743	4.77747e-15	-1.95644	-1.12092	6.32808e-06	-0.548242	-1.05945	3.25781e-05	-1.99782	-1.11653
197871011	rs118105536	2.60918e-14	-1.99337	0.613718	1.00824e-05	-1.84683	0.704933	0.000248394	-1.742	0.659032
197871575	rs116853039	5.64435e-14	-2.08569e-10	-0.608032	1.87143e-05	-2.08569e-10	-0.523405	0.000432185	-2.08569e-10	-0.529133
197871626	rs6706307	9.21369e-15	-1.70261	-0.717971	2.35072e-06	-1.94975	-0.648222	5.6235e-05	-1.92158	-0.646867
197871721	rs13005801	5.93234e-15	-1.92904	-0.931816	0.000145236	2.3195	-0.793832	6.48983e-05	-1.51251	-0.912658
197872117	rs73066855	5.32573e-14	-2.08569e-10	-0.666136	1.75784e-05	-2.08569e-10	-0.586023	0.000406072	-2.08569e-10	-0.591455
197872231	rs114326307	1.88916e-14	-1.70256	-1.63194e-10	5.76364e-06	-1.70112	-1.63194e-10	0.000133536	-1.70362	-1.63194e-10
197872574	rs61752170	1.74202e-14	-1.78364	-1.63194e-10	6.3921e-06	-1.59763	-1.63194e-10	0.000194244	-1.32887	-1.63194e-10
197873093	rs4850744	2.38585e-14	-1.46913	-1.63194e-10	4.29341e-06	-1.99561	-1.63194e-10	0.000100657	-1.98627	-1.63194e-10
197873563	rs7565685	2.36905e-14	-1.4762	-1.63194e-10	4.29557e-06	-1.99511	-1.63194e-10	0.000100766	-1.98519	-1.63194e-10
197874059	rs183648715	1.44182e-14	-1.97278	-1.63194e-10	5.87763e-06	-1.68154	-1.63194e-10	0.000126122	-1.76074	-1.63194e-10
197874228	rs13425253	4.94775e-15	-1.91409	-1.12825	7.7233e-06	-0.334264	-1.07419	3.24858e-05	-1.99285	-1.12433
197874551	rs73049610	1.92302e-14	-1.68479	-1.63194e-10	5.86721e-06	-1.68331	-1.63194e-10	0.000135925	-1.68588	-1.63194e-10
197874572	rs77637393	5.44703e-14	-2.08569e-10	-0.643616	1.80108e-05	-2.08569e-10	-0.561723	0.000416012	-2.08569e-10	-0.567271
197874677	rs146747501	1.85853e-14	-1.7189	-1.63194e-10	8.24021e-06	-1.34367	-1.63194e-10	0.000266917	-1.01105	-1.63194e-10
197874791	rs4850745	4.9438e-15	-1.91409	-1.12904	7.71129e-06	-0.334264	-1.07574	3.24574e-05	-1.99285	-1.1252
197874829	rs73049614	1.93373e-14	-1.67924	-1.63194e-10	5.89994e-06	-1.67775	-1.63194e-10	0.000136681	-1.68034	-1.63194e-10
197874965	rs13027173	5.85416e-15	-1.84185	-1.03227	0.000211901	2.84269	-0.939268	7.17893e-05	-1.29836	-1.02589
197875066	rs4850406	2.40196e-14	-1.4624	-1.63194e-10	4.28732e-06	-1.99703	-1.63194e-10	0.000100257	-1.99025	-1.63194e-10
197875148	rs4850407	4.74758e-15	-1.9544	-1.12923	6.30197e-06	-0.536323	-1.07551	3.2284e-05	-1.99793	-1.12548
197875225	rs6434898	3.28999e-14	-1.1478	-1.63194e-10	0.000372328	2.46708	-1.63194e-10	0.000254587	-1.05834	-1.63194e-10
197875435	rs4569497	2.40289e-14	-1.46202	-1.63194e-10	4.29146e-06	-1.99607	-1.63194e-10	0.000100553	-1.9873	-1.63194e-10
197876368	rs112853798	3.08518e-14	-1.21208	-1.63194e-10	0.000320809	2.31815	-1.63194e-10	0.000237937	-1.12598	-1.63194e-10
197876610	rs117027544	5.63918e-14	-2.08569e-10	-0.608947	1.46036e-05	-2.08569e-10	-0.771425	0.000348604	-2.08569e-10	-0.744049
197876665	rs74722024	3.08518e-14	-1.21208	-1.63194e-10	0.000320809	2.31815	-1.63194e-10	0.000237937	-1.12598	-1.63194e-10
197876690	rs16860546	1.80288e-14	-1.7493	-1.63194e-10	5.49978e-06	-1.74799	-1.63194e-10	0.000127449	-1.75027	-1.63194e-10
197876792	rs78222242	1.73846e-14	-1.78569	-1.63194e-10	2.93146e-05	-0.0746071	-1.63194e-10	0.000490932	-0.401679	-1.63194e-10
197876797	rs76718629	3.24482e-14	-1.16163	-1.63194e-10	0.000360689	2.43532	-1.63194e-10	0.000250912	-1.07288	-1.63194e-10
197876929	rs6730027	5.70456e-15	-1.89036	-1.00965	2.58035e-05	0.811449	-1.01363	0.000107017	-0.911355	-1.01364
197877735	rs149713618	2.35314e-14	-1.48294	-1.63194e-10	6.32378e-06	-1.60838	-1.63194e-10	0.00015131	-1.57865	-1.63194e-10
197877985	rs112191038	1.7361e-14	-1.78705	-1.63194e-10	5.29549e-06	-1.78584	-1.63194e-10	0.000122737	-1.78794	-1.63194e-10
197878584	rs7584406	6.41807e-15	-1.69188	-1.09027	1.52122e-06	-1.95395	-1.07923	3.63225e-05	-1.92689	-1.07866
197878905	rs4513316	2.45268e-14	-1.44151	-1.63194e-10	4.28437e-06	-1.99772	-1.63194e-10	0.000100027	-1.99254	-1.63194e-10
197879255	rs62185246	4.81462e-15	-1.96001	-1.10961	6.36521e-06	-0.562086	-1.03976	3.29692e-05	-1.99801	-1.1044
197879697	rs11894702	9.42189e-15	-1.70261	-0.695625	2.41185e-06	-1.94975	-0.622548	5.76087e-05	-1.92158	-0.622732
197880520	rs112995187	2.89566e-14	-1.27547	-1.63194e-10	0.000336456	2.36577	-1.63194e-10	0.000231472	-1.15352	-1.63194e-10
197880555	rs116943978	3.57977e-14	-2.08569e-10	-1.06339	1.10749e-05	-2.08569e-10	-1.04801	0.000256753	-2.08569e-10	-1.04987
197880683	rs76468065	3.06068e-14	-1.22005	-1.63194e-10	0.00031783	2.30882	-1.63194e-10	0.000233222	-1.14599	-1.63194e-10
197880891	rs75353535	1.40811e-14	-1.99644	-1.63194e-10	3.21543e-05	0.0178524	-1.63194e-10	0.000146259	-1.61261	-1.63194e-10
197880939	rs140567258	4.04034e-14	-2.08569e-10	-0.942359	1.10645e-05	-2.08569e-10	-1.04895	0.000257589	-2.08569e-10	-1.04662
197880948	rs1020086	2.79056e-14	-1.31244	-1.63194e-10	4.30112e-06	-1.99382	-1.63194e-10	9.94878e-05	-1.99795	-1.63194e-10
197881214	rs7561281	5.16312e-15	-1.97115	-1.02859	1.72575e-05	0.422195	-1.02664	8.10729e-05	-1.17934	-1.0233
197881357	rs7561423	7.60128e-15	-1.53649	-1.07646	1.49896e-06	-1.98862	-1.0593	3.54698e-05	-1.9736	-1.05571
197881375	rs7575641	4.68842e-15	-1.97115	-1.12503	1.56538e-05	0.422195	-1.12418	7.34027e-05	-1.17934	-1.12269
197881666	rs114312289	1.76084e-14	-1.77289	-1.63194e-10	5.37119e-06	-1.77164	-1.63194e-10	0.000124483	-1.77382	-1.63194e-10
197881926	rs4241193	8.45067e-15	-1.42127	-1.08575	1.46987e-06	-1.99784	-1.06968	3.44074e-05	-1.99341	-1.06631
197882236	rs10497802	6.20794e-15	-1.70524	-1.1102	0.000201533	2.89515	-1.04189	4.37461e-05	-1.7129	-1.10669
197882289	rs10178724	2.83403e-14	-1.29699	-1.63194e-10	4.30667e-06	-1.99253	-1.63194e-10	9.95111e-05	-1.99772	-1.63194e-10
197882797	rs79322940	3.72413e-14	-2.08569e-10	-1.02385	1.18346e-05	-2.08569e-10	-0.981668	0.000272855	-2.08569e-10	-0.989043
197882833	rs16860648	1.92113e-14	-1.68578	-1.63194e-10	5.8614e-06	-1.6843	-1.63194e-10	0.000135791	-1.68687	-1.63194e-10
197882977	rs113049927	3.08138e-14	-1.21331	-1.63194e-10	0.000391257	2.51667	-1.63194e-10	0.000247537	-1.08642	-1.63194e-10
197883048	rs4850747	4.84003e-15	-1.93478	-1.12957	8.40627e-06	-0.255078	-1.06864	3.27466e-05	-1.98664	-1.12255
197883186	rs78325582	3.18328e-14	-1.18077	-1.63194e-10	4.2861e-06	-1.99732	-1.63194e-10	9.96073e-05	-1.99675	-1.63194e-10
197883918	rs115684361	1.889e-14	-1.70264	-1.63194e-10	5.76315e-06	-1.70121	-1.63194e-10	0.000133524	-1.7037	-1.63194e-10
197884141	rs12470435	1.07703e-14	-1.77222	-0.492258	3.11466e-06	-1.92843	-0.388146	7.53914e-05	-1.89673	-0.378565
197884438	rs74655527	3.14876e-14	-1.19168	-1.63194e-10	0.000412008	2.56835	-1.63194e-10	0.000253373	-1.06312	-1.63194e-10
197884452	rs139261056	1.40826e-14	-1.99633	-1.63194e-10	4.29079e-06	-1.99622	-1.63194e-10	9.96411e-05	-1.99641	-1.63194e-10
197885882	rs147722448	5.49857e-14	-2.08569e-10	-0.634198	1.87259e-05	-2.08569e-10	-0.522787	0.00043109	-2.08569e-10	-0.531668
197885900	rs142504582	1.40838e-14	-1.99625	-1.63194e-10	4.43569e-06	-1.96301	-1.63194e-10	0.000103382	-1.95956	-1.63194e-10
197885979	rs146910989	8.58056e-14	-2.08569e-10	-0.189188	3.2841e-05	-2.08569e-10	0.0389862	0.000789692	-2.08569e-10	0.073658
197886086	rs62185247	4.81078e-15	-1.94007	-1.13034	8.15873e-06	-0.283361	-1.07024	3.26458e-05	-1.98882	-1.12345
197886276	rs6730564	1.12453e-14	-1.55639	-0.664928	2.44032e-06	-1.98553	-0.575029	5.81213e-05	-1.96875	-0.566706
197886849	rs13000710	1.12911e-14	-1.55024	-0.667011	2.42595e-06	-1.98917	-0.577298	5.76118e-05	-1.97527	-0.568991
197886853	rs75665418	3.08138e-14	-1.21331	-1.63194e-10	0.000391257	2.51667	-1.63194e-10	0.000247537	-1.08642	-1.63194e-10
197887108	rs80320080	3.16694e-14	-1.18592	-1.63194e-10	0.000417686	2.58204	-1.63194e-10	0.000254949	-1.05692	-1.63194e-10
197887407	rs78588598	2.61977e-14	-1.15585	-0.219744	1.12715e-05	-0.716624	-0.313787	0.000556402	0.0724661	-0.348961
197887417	rs74432706	3.05677e-14	-1.22133	-1.63194e-10	5.91983e-06	-1.67438	-1.63194e-10	0.000110749	-1.89072	-1.63194e-10
197887593	rs148687576	5.35849e-14	-2.08569e-10	-0.660004	1.68811e-05	-2.08569e-10	-0.626499	0.000372999	-2.08569e-10	-0.676409
197888490	rs730200	4.96997e-15	-1.90907	-1.12879	9.48153e-06	-0.136334	-1.06701	3.29961e-05	-1.97997	-1.12163
197888683	rs77913755	3.06095e-14	-1.21996	-1.63194e-10	0.000385057	2.5007	-1.63194e-10	0.000245769	-1.09359	-1.63194e-10
197889022	rs13015419	1.05227e-14	-1.61282	-0.674915	2.44242e-06	-1.97379	-0.585911	5.84704e-05	-1.9518	-0.577666
197889125	rs10427280	5.63854e-15	-1.97753	-0.934114	0.000137979	2.25154	-0.77713	6.53044e-05	-1.51969	-0.899239
197889134	rs10427282	7.59237e-15	-1.95496	-0.65917	2.98219e-05	0.559689	-0.617139	0.00013272	-1.09857	-0.611168
197889783	rs142601462	1.42754e-14	-1.98273	-1.63194e-10	4.35048e-06	-1.98241	-1.63194e-10	0.000100989	-1.98298	-1.63194e-10
197890001	rs62185248	4.98165e-15	-1.90234	-1.13317	9.68295e-06	-0.105975	-1.07635	3.29271e-05	-1.97687	-1.12682
197890193	rs11885551	2.97713e-14	-1.24773	-1.63194e-10	0.000360059	2.43358	-1.63194e-10	0.000238516	-1.12355	-1.63194e-10
197890364	rs2376212	1.03959e-14	-1.61322	-0.686642	2.40222e-06	-1.9776	-0.598701	5.73564e-05	-1.95815	-0.59055
197890457	rs62185249	5.03827e-15	-1.89104	-1.13317	1.02433e-05	-0.0497174	-1.07635	3.33272e-05	-1.96479	-1.12682
197890843	rs73049639	1.81957e-14	-1.74009	-1.63194e-10	5.5508e-06	-1.73875	-1.63194e-10	0.000128626	-1.74108	-1.63194e-10
197890847	rs117127880	3.93306e-14	-2.08569e-10	-0.96927	1.11588e-05	-2.08569e-10	-1.04047	0.000261016	-2.08569e-10	-1.0334
197891695	rs76027295	6.53166e-14	-2.08569e-10	-0.462025	2.24258e-05	-2.08569e-10	-0.342481	0.00052901	-2.08569e-10	-0.326977
197891850	rs76685778	5.28218e-14	-2.08569e-10	-0.674349	1.55872e-05	-2.08569e-10	-0.706245	0.00037098	-2.08569e-10	-0.681838
197891999	rs6732830	4.53248e-15	-1.99778	-1.13222	9.94526e-06	-0.0240853	-1.13151	6.57996e-05	-1.2811	-1.13027
197892487	rs4850408	8.75523e-15	-1.35975	-1.11187	1.43204e-06	-1.99709	-1.09651	3.36427e-05	-1.98922	-1.09297
197893358	rs145395284	1.94256e-14	-1.67468	-1.63194e-10	5.92696e-06	-1.67318	-1.63194e-10	0.000137304	-1.67579	-1.63194e-10
197893523	rs78908861	3.33458e-14	-1.13434	-1.63194e-10	0.000471601	2.70344	-1.63194e-10	0.000269489	-1.00146	-1.63194e-10
197893702	rs143576851	3.55631e-14	-2.08569e-10	-1.06996	1.10947e-05	-2.08569e-10	-1.04622	0.000257098	-2.08569e-10	-1.04853
197894109	rs77303926	1.68044e-14	-1.81963	-1.63194e-10	7.74562e-06	-1.40556	-1.63194e-10	0.000156335	-1.54599	-1.63194e-10
197894361	rs182031726	1.44185e-14	-1.97276	-1.63194e-10	4.5062e-06	-1.94724	-1.63194e-10	0.000100537	-1.98746	-1.63194e-10
197894543	rs114550712	4.65851e-14	-0.799991	-1.63194e-10	0.000185908	1.77256	-1.63194e-10	0.00118684	0.481066	-1.63194e-10
197894851	rs148232241	1.40865e-14	-1.99606	-1.63194e-10	4.95939e-06	-1.85141	-1.63194e-10	0.000101648	-1.97647	-1.63194e-10
197895153	rs79578586	3.1918e-14	-1.1781	-1.63194e-10	0.000425505	2.60058	-1.63194e-10	0.000257104	-1.04851	-1.63194e-10
197895202	rs75363224	4.20344e-14	-0.902783	-1.63194e-10	0.000653828	3.03015	-1.63194e-10	0.000343161	-0.759785	-1.63194e-10
197895480	rs117759841	5.50426e-14	-2.08569e-10	-0.633165	1.87472e-05	-2.08569e-10	-0.521647	0.000431578	-2.08569e-10	-0.530536
197895947	rs150703311	1.53259e-14	-1.91173	-1.63194e-10	4.67271e-06	-1.91095	-1.63194e-10	0.000108384	-1.9123	-1.63194e-10
197897166	rs145237360	3.31136e-14	-1.14133	-1.63194e-10	0.000463966	2.68712	-1.63194e-10	0.000267474	-1.00896	-1.63194e-10
197897269	rs148886598	1.56084e-14	-1.89346	-1.63194e-10	5.66557e-06	-1.71829	-1.63194e-10	0.00011614	-1.84319	-1.63194e-10
197897307	rs143548050	1.57765e-14	-1.88275	-1.63194e-10	4.98507e-06	-1.84624	-1.63194e-10	0.000116869	-1.83694	-1.63194e-10
197897560	rs13426748	6.8008e-15	-1.62899	-1.09524	0.00027698	3.19327	-1.02202	4.7779e-05	-1.63759	-1.09381
197897751	rs189237162	6.72513e-14	-2.08569e-10	-0.432836	1.71723e-05	-2.08569e-10	-0.609397	0.000405131	-2.08569e-10	-0.593775
197897885	rs16860886	6.55475e-15	-1.66862	-1.09246	0.000239006	3.04153	-1.01774	4.60741e-05	-1.67674	-1.09099
197897907	rs16860887	6.77218e-15	-1.63726	-1.09119	0.000270162	3.16211	-1.01579	4.75852e-05	-1.64576	-1.0897
197898907	rs79898341	2.26509e-13	0.781512	-1.63194e-10	4.27596e-05	0.3029	-1.63194e-10	0.000840692	0.136241	-1.63194e-10
197898977	rs79121788	3.17016e-14	-1.1849	-1.63194e-10	0.000418696	2.58445	-1.63194e-10	0.000255228	-1.05583	-1.63194e-10
197899172	rs75685612	4.28476e-14	-2.08569e-10	-0.883622	1.1473e-05	-2.08569e-10	-1.0127	0.000262725	-2.08569e-10	-1.02688
197899198	rs76055868	1.52227e-14	-1.91848	-1.63194e-10	4.6411e-06	-1.91774	-1.63194e-10	0.000107657	-1.91903	-1.63194e-10
197899865	rs78544760	4.35827e-14	-0.866611	-1.63194e-10	0.00070628	3.10732	-1.63194e-10	0.00035661	-0.721343	-1.63194e-10
197900823	rs72922699	1.42634e-14	-1.98357	-1.63194e-10	4.35939e-06	-1.98036	-1.63194e-10	0.000111664	-1.88249	-1.63194e-10
197901015	rs62279176	4.50984e-15	-1.99738	-1.13763	4.5972e-06	-0.840566	-1.08668	3.23651e-05	-1.98867	-1.13223
197901083	rs11690931	5.47149e-15	-1.97959	-0.96213	0.000128963	2.22117	-0.81434	6.27158e-05	-1.52984	-0.929532
197901886	rs55718939	4.27984e-14	-0.884772	-1.63194e-10	0.000679495	3.06866	-1.63194e-10	0.000349795	-0.740639	-1.63194e-10
197901911	rs118127620	3.50533e-14	-2.08569e-10	-1.0844	1.09121e-05	-2.08569e-10	-1.06282	0.000252915	-2.08569e-10	-1.06493
197902246	rs62279177	4.51408e-15	-1.99763	-1.13644	4.6663e-06	-0.828514	-1.08381	3.23785e-05	-1.98972	-1.13077
197902324	rs2376196	2.77355e-14	-1.31856	-1.63194e-10	4.29299e-06	-1.99571	-1.63194e-10	9.94942e-05	-1.99789	-1.63194e-10
197903023	rs115199359	5.9581e-14	-0.553936	-1.63194e-10	4.42073e-06	-1.96639	-1.63194e-10	0.000107749	-1.91818	-1.63194e-10
197903067	rs555656913	3.50174e-14	-2.08569e-10	-1.08543	1.08991e-05	-2.08569e-10	-1.06401	0.000252619	-2.08569e-10	-1.0661
197903464	rs6714359	2.84012e-14	-1.29484	-1.63194e-10	4.29975e-06	-1.99414	-1.63194e-10	9.94822e-05	-1.99801	-1.63194e-10
197903655	rs117379364	3.49191e-14	-2.08569e-10	-1.08824	1.08636e-05	-2.08569e-10	-1.06727	0.000251806	-2.08569e-10	-1.06933
197903757	rs76355145	2.99674e-14	-1.24116	-1.63194e-10	0.000365844	2.44951	-1.63194e-10	0.000240212	-1.11646	-1.63194e-10
197904195	rs16860949	7.21585e-15	-1.58306	-1.08193	0.000336817	3.35969	-0.992846	5.03327e-05	-1.61064	-1.06869
197904489	rs72924606	1.61687e-14	-1.85819	-1.63194e-10	4.41985e-06	-1.96659	-1.63194e-10	0.000100101	-1.99181	-1.63194e-10
197904500	rs58060083	7.29424e-15	-1.53025	-1.12393	0.000376926	3.54534	-1.06598	5.02649e-05	-1.55956	-1.12112
197904567	rs147896342	1.62429e-14	-1.85361	-1.63194e-10	4.36912e-06	-1.97813	-1.63194e-10	0.000129242	-1.7363	-1.63194e-10
197904735	rs189978321	5.34713e-14	-2.08569e-10	-0.662127	1.8157e-05	-2.08569e-10	-0.553636	0.000418088	-2.08569e-10	-0.562294
197904885	rs140395148	1.64184e-14	-1.84287	-1.63194e-10	5.71202e-06	-1.71012	-1.63194e-10	0.000166525	-1.48284	-1.63194e-10
197904939	rs62279181	4.51413e-15	-1.998	-1.13606	4.83838e-06	-0.793203	-1.08291	3.23067e-05	-1.99241	-1.1303
197905320	rs145504087	1.42751e-14	-1.98276	-1.63194e-10	5.02103e-06	-1.83906	-1.63194e-10	0.000107125	-1.92399	-1.63194e-10
197905620	rs62279182	4.52223e-15	-1.99626	-1.13601	4.47103e-06	-0.87634	-1.07873	3.26084e-05	-1.98515	-1.12826
197905669	rs62279183	4.51914e-15	-1.99071	-1.14224	4.0172e-06	-0.966676	-1.09543	3.27205e-05	-1.97338	-1.13661
197905762	rs113734778	1.99673e-14	-1.64718	-1.63194e-10	4.38766e-06	-1.9739	-1.63194e-10	9.94873e-05	-1.99796	-1.63194e-10
197905952	rs72924611	1.40609e-14	-1.99787	-1.63194e-10	1.48499e-05	-0.754701	-1.63194e-10	0.000184571	-1.37995	-1.63194e-10
197906170	rs76520878	3.21259e-14	-1.17161	-1.63194e-10	0.000432088	2.61594	-1.63194e-10	0.000258905	-1.04152	-1.63194e-10
197906892	rs56353829	5.45656e-14	-0.641869	-1.63194e-10	0.00101721	3.47213	-1.63194e-10	0.000451469	-0.485479	-1.63194e-10
197907135	rs4850748	1.5193e-14	-1.92044	-1.63194e-10	4.29624e-06	-1.99495	-1.63194e-10	9.99337e-05	-1.99348	-1.63194e-10
197907294	rs4850749	7.2553e-15	-1.73272	-0.92682	2.62216e-06	-1.73141	-0.757288	5.1311e-05	-1.7607	-0.899382
197908096	rs12990099	4.5959e-15	-1.99216	-1.12395	0.000312781	3.33264	-1.03983	6.46253e-05	-1.3234	-1.10598
197908105	rs12693804	4.49837e-15	-1.9967	-1.14086	0.000318229	3.38999	-1.07991	5.71198e-05	-1.42287	-1.12997
197908178	rs13013812	4.61461e-15	-1.98206	-1.12998	0.000235781	3.06338	-1.05317	5.81104e-05	-1.42153	-1.11411
197908227	rs142015214	2.37038e-14	-1.47564	-1.63194e-10	4.40161e-06	-1.97072	-1.63194e-10	0.000101333	-1.97957	-1.63194e-10
197908675	rs13019481	4.53421e-15	-1.98449	-1.14513	0.000217499	3.02487	-1.09537	5.05383e-05	-1.53785	-1.13741
197908980	rs150684598	1.57458e-14	-1.8847	-1.63194e-10	4.49735e-06	-1.9492	-1.63194e-10	0.000105915	-1.93535	-1.63194e-10
197909291	rs186297242	3.33293e-14	-2.08569e-10	-1.13484	1.02745e-05	-2.08569e-10	-1.12302	0.000237871	-2.08569e-10	-1.12626
197909347	rs12997637	4.5661e-15	-1.99601	-1.1266	0.000393596	3.56821	-1.04557	7.03405e-05	-1.23512	-1.10952
197909966	rs1599887	2.84156e-14	-1.29433	-1.63194e-10	4.76327e-06	-1.89176	-1.63194e-10	9.96653e-05	-1.99617	-1.63194e-10
197910169	rs4389348	2.93648e-14	-1.26148	-1.63194e-10	4.82558e-06	-1.87876	-1.63194e-10	9.98687e-05	-1.99413	-1.63194e-10
197910266	rs62279184	6.30626e-15	-1.65446	-1.14527	0.00874839	6.71521	-1.09128	7.80691e-05	-1.10368	-1.13671
197910325	rs80286679	1.13663e-13	-2.08569e-10	0.0919689	2.94547e-05	-2.08569e-10	-0.0698388	0.000655665	-2.08569e-10	-0.112336
197910432	rs6434900	8.96317e-15	-1.97327	-0.474878	0.000487291	3.45557	-0.719404	0.000119662	-1.19623	-0.617087
197911151	rs4850750	6.2803e-15	-1.66143	-1.14243	0.00854257	6.67999	-1.07986	7.76092e-05	-1.11494	-1.13136
197911349	rs144552878	1.59293e-14	-1.87311	-1.63194e-10	1.27285e-05	-0.908851	-1.63194e-10	0.000118218	-1.82546	-1.63194e-10
197911525	rs148446289	3.33775e-14	-2.08569e-10	-1.13339	1.02949e-05	-2.08569e-10	-1.12104	0.000238312	-2.08569e-10	-1.12441
197911784	rs6434901	4.54051e-15	-1.99175	-1.13648	0.00032245	3.39064	-1.06739	5.79201e-05	-1.41564	-1.12329
197911996	rs62279185	6.1955e-15	-1.6759	-1.14155	0.00795631	6.60587	-1.07684	7.59181e-05	-1.13848	-1.12985
197912198	rs151004020	3.4937e-14	-2.08569e-10	-1.08773	1.04066e-05	-2.08569e-10	-1.11025	0.000242042	-2.08569e-10	-1.10887
197912645	rs12467178	6.14929e-15	-1.68338	-1.14155	0.00765294	6.567	-1.07684	7.49932e-05	-1.15074	-1.12985
197912886	rs7582411	4.58654e-15	-1.9807	-1.13745	0.000237502	3.08747	-1.06999	5.24945e-05	-1.51256	-1.12471
197913159	rs145309582	3.38787e-14	-2.08569e-10	-1.11849	1.04961e-05	-2.08569e-10	-1.10169	0.000242705	-2.08569e-10	-1.10614
197913328	rs4277542	4.60646e-15	-1.97673	-1.13708	0.000222931	3.02316	-1.06899	5.14971e-05	-1.53229	-1.12417
197913359	rs10931769	6.18508e-15	-1.6759	-1.14324	0.00790893	6.60587	-1.08282	7.56952e-05	-1.13848	-1.13279
197913950	rs12693805	3.1651e-14	-1.1865	-1.63194e-10	4.97878e-06	-1.84751	-1.63194e-10	0.000100583	-1.987	-1.63194e-10
197914304	rs117561426	3.31821e-14	-2.08569e-10	-1.13926	1.02101e-05	-2.08569e-10	-1.12932	0.000236486	-2.08569e-10	-1.13209
197914758	rs7575709	4.8896e-15	-1.96085	-1.09331	0.000208901	2.87645	-0.987284	5.78486e-05	-1.46855	-1.0716
197914852	rs7575813	4.6133e-15	-1.99643	-1.11589	0.000238057	3.03384	-1.01402	7.16398e-05	-1.23647	-1.08986
197915295	rs4850751	5.83763e-15	-1.7636	-1.11335	0.00652787	6.32209	-0.990943	7.71529e-05	-1.17616	-1.07604
197915534	rs4850409	5.88334e-15	-1.75684	-1.1123	0.0068095	6.36211	-0.98873	7.82494e-05	-1.16355	-1.07454
197915582	rs56012946	1.48656e-14	-1.94222	-1.63194e-10	4.94494e-06	-1.85433	-1.63194e-10	0.000100601	-1.98682	-1.63194e-10
197916258	rs149926538	3.34077e-14	-2.08569e-10	-1.13249	1.01561e-05	-2.08569e-10	-1.13462	0.000235448	-2.08569e-10	-1.13649
197916264	rs10175453	5.83356e-15	-1.76966	-1.10798	0.00636615	6.28578	-0.979723	7.68656e-05	-1.18754	-1.06838
197917078	rs73049676	1.6034e-14	-1.86656	-1.63194e-10	4.28372e-06	-1.99787	-1.63194e-10	0.000102013	-1.97288	-1.63194e-10
197917523	rs79997846	2.81254e-14	-1.3046	-1.63194e-10	4.83643e-06	-1.87652	-1.63194e-10	0.000100256	-1.99025	-1.63194e-10
197917990	rs7601193	5.95062e-15	-1.75807	-1.09971	0.00675285	6.32816	-0.963134	7.75504e-05	-1.1902	-1.05686
197918010	rs7587409	1.42615e-14	-1.98371	-1.63194e-10	4.3285e-06	-1.98747	-1.63194e-10	0.000105045	-1.9436	-1.63194e-10
197918335	rs150243868	3.34274e-14	-2.08569e-10	-1.1319	1.01616e-05	-2.08569e-10	-1.13407	0.000235568	-2.08569e-10	-1.13599
197918641	rs141865374	9.31785e-14	-2.08569e-10	-0.106755	2.04887e-05	-2.08569e-10	-0.432819	0.000492693	-2.08569e-10	-0.3981
197919409	rs2376204	3.28861e-14	-1.14822	-1.63194e-10	5.1875e-06	-1.80644	-1.63194e-10	0.000102655	-1.96661	-1.63194e-10
197920007	rs62279187	7.02811e-15	-1.5781	-1.11326	0.0216137	7.51079	-0.982394	7.18339e-05	-1.25038	-1.07325
197920085	rs79584735	1.56827e-14	-1.88871	-1.63194e-10	4.29139e-06	-1.99608	-1.63194e-10	0.000103157	-1.96173	-1.63194e-10
197920169	rs4850410	6.05934e-15	-1.74639	-1.09328	0.00594686	6.18867	-0.950744	7.45104e-05	-1.23894	-1.0481
197920268	rs62279188	7.16986e-15	-1.56235	-1.10904	0.0234954	7.58517	-0.9733	7.38078e-05	-1.22942	-1.0671
197920274	rs77637055	2.83119e-14	-1.29799	-1.63194e-10	4.84987e-06	-1.87374	-1.63194e-10	0.000100328	-1.98954	-1.63194e-10
197920600	rs74661774	2.83119e-14	-1.29799	-1.63194e-10	4.84987e-06	-1.87374	-1.63194e-10	0.000100328	-1.98954	-1.63194e-10
197921055	rs1437872	6.0834e-15	-1.74639	-1.08932	0.00599147	6.18867	-0.94327	7.49091e-05	-1.23894	-1.04277
197921522	rs181820235	3.31737e-14	-2.08569e-10	-1.13952	1.00908e-05	-2.08569e-10	-1.14107	0.000234065	-2.08569e-10	-1.14238
197922058	rs112498713	2.81254e-14	-1.3046	-1.63194e-10	4.83643e-06	-1.87652	-1.63194e-10	0.000100256	-1.99025	-1.63194e-10
197922496	rs72924642	6.84506e-15	-1.60871	-1.10904	0.0188134	7.36293	-0.9733	6.93705e-05	-1.29142	-1.0671
197922571	rs11674298	5.94878e-15	-1.75961	-1.09848	0.00545552	6.11243	-0.960735	7.22966e-05	-1.26203	-1.05517
197922700	rs185298229	3.30896e-14	-2.08569e-10	-1.14205	1.0068e-05	-2.08569e-10	-1.14333	0.000233595	-2.08569e-10	-1.14439
197922873	rs62279189	3.25055e-14	-1.15986	-1.63194e-10	4.67772e-06	-1.90988	-1.63194e-10	0.000214249	-1.23084	-1.63194e-10
197922932	rs117019734	3.29881e-14	-2.08569e-10	-1.14513	1.00414e-05	-2.08569e-10	-1.14597	0.000233074	-2.08569e-10	-1.14663
197923103	rs115289117	2.60406e-14	-1.38162	-1.63194e-10	4.67087e-06	-1.91135	-1.63194e-10	0.000111029	-1.88819	-1.63194e-10
197923396	rs4850411	1.51531e-14	-1.92307	-1.63194e-10	4.29446e-06	-1.99537	-1.63194e-10	0.000100106	-1.99175	-1.63194e-10
197923494	rs78033464	3.51929e-14	-0.771339	-0.309088	5.07864e-06	-1.24716	-0.580485	0.000179047	-0.843339	-0.566997
197923801	rs6755622	5.94878e-15	-1.75961	-1.09848	0.00545552	6.11243	-0.960735	7.22966e-05	-1.26203	-1.05517
197924171	rs920263	1.42724e-14	-1.98295	-1.63194e-10	4.32576e-06	-1.98811	-1.63194e-10	0.000104892	-1.94505	-1.63194e-10
197924367	rs72924648	6.74766e-15	-1.61657	-1.1155	0.0179663	7.32423	-0.980666	6.83146e-05	-1.30202	-1.07184
197924632	rs80257353	2.74487e-14	-1.32895	-1.63194e-10	4.78798e-06	-1.88659	-1.63194e-10	0.000100018	-1.99264	-1.63194e-10
197925553	rs117887425	9.03891e-14	-2.08569e-10	-0.137148	2.85297e-05	-2.08569e-10	-0.101746	0.000658842	-2.08569e-10	-0.107502
197925625	rs73049685	1.60042e-14	-1.86842	-1.63194e-10	4.28402e-06	-1.9978	-1.63194e-10	0.000102097	-1.97206	-1.63194e-10
197925677	rs6748296	5.8445e-15	-1.77247	-1.1033	0.00500895	6.03653	-0.970237	7.02028e-05	-1.28477	-1.06182
197926030	rs111521617	3.50117e-14	-1.08559	-1.63194e-10	5.34721e-06	-1.77612	-1.63194e-10	0.000103992	-1.95367	-1.63194e-10
197926353	rs4372926	4.83399e-15	-1.99574	-1.06986	0.000506541	3.70347	-0.928561	5.9622e-05	-1.48055	-1.02942
197926393	rs116854915	3.29124e-14	-2.08569e-10	-1.14742	1.00313e-05	-2.08569e-10	-1.14698	0.000233122	-2.08569e-10	-1.14642
197926401	rs73049689	1.57664e-14	-1.88339	-1.63194e-10	4.28867e-06	-1.99672	-1.63194e-10	0.000102852	-1.96469	-1.63194e-10
197926603	rs4850752	5.80276e-15	-1.77847	-1.10447	0.00482044	6.0005	-0.972574	6.93426e-05	-1.29548	-1.06345
197926645	rs4850753	4.9497e-15	-1.97477	-1.06717	0.000281183	3.11039	-0.924077	5.55676e-05	-1.55427	-1.02611
197926924	rs186729786	1.75019e-14	-1.77896	-1.63194e-10	4.28823e-06	-1.99682	-1.63194e-10	0.000100792	-1.98492	-1.63194e-10
197927270	rs146284046	3.34434e-14	-2.08569e-10	-1.13142	1.00988e-05	-2.08569e-10	-1.14028	0.000235503	-2.08569e-10	-1.13626
197927277	rs4850754	5.01575e-15	-1.97892	-1.04976	0.000311153	3.17518	-0.88759	5.82299e-05	-1.53503	-0.998557
197927372	rs4850755	5.81262e-15	-1.80015	-1.0811	0.00444367	5.86686	-0.920315	6.92316e-05	-1.33469	-1.02584
197927375	rs189742453	3.29025e-14	-2.08569e-10	-1.14772	1.00264e-05	-2.08569e-10	-1.14747	0.000232969	-2.08569e-10	-1.14708
197927411	rs4410311	5.95553e-15	-1.7945	-1.06245	0.00476034	5.90224	-0.886863	7.17053e-05	-1.32439	-1.00103
197927551	rs186305081	3.29008e-14	-2.08569e-10	-1.14778	1.00254e-05	-2.08569e-10	-1.14757	0.000232933	-2.08569e-10	-1.14723
197927762	rs111269202	3.62939e-14	-1.04962	-1.63194e-10	5.44386e-06	-1.7582	-1.63194e-10	0.000104848	-1.94547	-1.63194e-10
197927763	rs4295027	5.22906e-15	-1.96453	-1.02251	0.000344384	3.21911	-0.830042	6.05953e-05	-1.53665	-0.957122
197927777	rs183593988	6.56207e-14	-2.08569e-10	-0.457381	2.68965e-05	-2.08569e-10	-0.160696	0.000612055	-2.08569e-10	-0.181163
197928063	rs62279191	6.69496e-15	-1.62358	-1.11634	0.0172046	7.28946	-0.989222	6.72673e-05	-1.3115	-1.07781
197929252	rs4524131	1.53688e-14	-1.90893	-1.63194e-10	4.30802e-06	-1.99221	-1.63194e-10	9.97765e-05	-1.99505	-1.63194e-10
197929815	rs114098785	1.4424e-14	-1.97238	-1.63194e-10	4.2997e-06	-1.99415	-1.63194e-10	0.000103248	-1.96085	-1.63194e-10
197930193	rs113065074	1.40777e-14	-1.99668	-1.63194e-10	4.98613e-06	-1.84603	-1.63194e-10	0.000130168	-1.72916	-1.63194e-10
197930375	rs140432865	2.32591e-13	-2.08569e-10	0.808011	0.00017229	-2.08569e-10	1.69649	0.00268895	-2.08569e-10	1.29892
197930521	rs112050861	3.62939e-14	-1.04962	-1.63194e-10	5.44386e-06	-1.7582	-1.63194e-10	0.000104848	-1.94547	-1.63194e-10
197930534	rs112968508	3.01634e-14	-1.23464	-1.63194e-10	4.98502e-06	-1.84626	-1.63194e-10	0.000101153	-1.98135	-1.63194e-10
197930576	rs183707212	1.58149e-14	-1.88032	-1.63194e-10	4.28736e-06	-1.99702	-1.63194e-10	0.000102685	-1.96632	-1.63194e-10
197930684	rs145453428	3.73556e-14	-1.02079	-1.63194e-10	5.52396e-06	-1.7436	-1.63194e-10	0.00010558	-1.93852	-1.63194e-10
197930770	rs137978056	3.05462e-14	-1.22203	-1.63194e-10	5.01327e-06	-1.8406	-1.63194e-10	0.000101346	-1.97944	-1.63194e-10
197930961	rs149539971	6.71027e-15	-1.61657	-1.12106	0.0176212	7.32423	-1.00006	6.74248e-05	-1.30202	-1.08495
197930982	rs144110579	1.1748e-14	-1.78696	-0.39063	3.94057e-06	-1.93183	-0.149539	8.60453e-05	-1.99801	-0.145105
197933268	rs9712211	5.86337e-15	-1.7945	-1.07805	0.00462957	5.90224	-0.914717	7.02367e-05	-1.32439	-1.02173
197933701	rs11899424	1.49203e-14	-1.93855	-1.63194e-10	4.28509e-06	-1.99755	-1.63194e-10	0.000100671	-1.98613	-1.63194e-10
197933838	rs182891067	3.28993e-14	-2.08569e-10	-1.14782	1.00235e-05	-2.08569e-10	-1.14776	0.000232858	-2.08569e-10	-1.14756
197933953	rs145855622	1.40609e-14	-1.99787	-1.63194e-10	5.19599e-06	-1.8048	-1.63194e-10	0.000190473	-1.34848	-1.63194e-10
197934210	rs62279193	6.72874e-15	-1.61657	-1.11831	0.0177338	7.32423	-0.993693	6.7707e-05	-1.30202	-1.08077
197935903	rs116675355	1.41141e-14	-1.9941	-1.63194e-10	4.30062e-06	-1.99393	-1.63194e-10	9.98596e-05	-1.99422	-1.63194e-10
197936610	rs79814218	6.23943e-15	-1.94426	-0.866123	2.70312e-06	-1.5968	-0.861483	7.08962e-05	-1.47366	-0.863105
197937423	rs75803838	3.05462e-14	-1.22203	-1.63194e-10	5.01327e-06	-1.8406	-1.63194e-10	0.000101346	-1.97944	-1.63194e-10
197937970	rs78478634	3.03539e-14	-1.22835	-1.63194e-10	4.99906e-06	-1.84344	-1.63194e-10	0.000101248	-1.98041	-1.63194e-10
197938108	rs75165901	4.60004e-15	-1.99787	-1.11734	0.000706231	4.09872	-0.991466	4.96273e-05	-1.61414	-1.0793
197938198	rs62279194	6.70412e-15	-1.61657	-1.12198	0.0175831	7.32423	-1.00222	6.73299e-05	-1.30202	-1.08636
197938900	rs111432934	1.40893e-14	-1.99586	-1.63194e-10	5.08294e-06	-1.8268	-1.63194e-10	0.000138764	-1.66521	-1.63194e-10
197939172	rs139410021	3.52744e-14	-2.08569e-10	-1.07811	1.00543e-05	-2.08569e-10	-1.14469	0.000233839	-2.08569e-10	-1.14335
197939364	rs4850414	5.08178e-15	-1.95881	-1.0568	0.000301512	3.15077	-0.894649	5.6515e-05	-1.55681	-1.00667
197939812	rs145752845	3.31366e-14	-2.08569e-10	-1.14063	1.01113e-05	-2.08569e-10	-1.13904	0.00023524	-2.08569e-10	-1.13738
197940260	rs151183012	5.84989e-14	-2.08569e-10	-0.572264	1.39824e-05	-2.08569e-10	-0.814897	0.000332843	-2.08569e-10	-0.790315
197940477	rs74889030	2.92042e-14	-1.26696	-1.63194e-10	4.91465e-06	-1.86047	-1.63194e-10	0.000100701	-1.98583	-1.63194e-10
197940816	rs76643370	5.59083e-14	-2.08569e-10	-0.617559	1.49509e-05	-2.08569e-10	-0.747924	0.000337873	-2.08569e-10	-0.775315
197941141	rs62279195	7.02273e-15	-1.55285	-1.13927	0.0151402	7.23042	-1.058	6.56489e-05	-1.29467	-1.11899
197941417	rs10931771	7.78993e-15	-1.46706	-1.12138	0.0197207	7.45399	-1.01726	7.33945e-05	-1.20816	-1.09397
197941641	rs115507668	1.64873e-14	-1.83868	-1.63194e-10	0.000100366	1.15613	-1.63194e-10	0.000182174	-1.39302	-1.63194e-10
197941675	rs6750248	1.55167e-14	-1.89935	-1.63194e-10	4.31935e-06	-1.98959	-1.63194e-10	9.96312e-05	-1.99651	-1.63194e-10
197941935	rs1437866	4.85832e-15	-1.97021	-1.09037	0.000253323	3.04599	-0.964017	5.29751e-05	-1.57311	-1.05506
197942033	rs62279196	6.63402e-15	-1.62358	-1.12548	0.0168387	7.28946	-1.01072	6.63308e-05	-1.3115	-1.09183
197942535	rs35808940	6.73913e-15	-1.60871	-1.12463	0.0181605	7.36293	-1.00862	6.77673e-05	-1.29142	-1.09049
197942576	rs12478675	6.63968e-15	-1.62358	-1.12463	0.0168741	7.28946	-1.00862	6.64201e-05	-1.3115	-1.09049
197942832	rs4850415	4.85061e-15	-1.97477	-1.0874	0.000271606	3.11039	-0.958729	5.41862e-05	-1.55427	-1.05129
197943050	rs4850416	4.48812e-15	-1.99224	-1.1476	1.36173e-06	-1.99709	-1.14685	3.23952e-05	-1.97388	-1.1461
197944647	rs10931772	1.45165e-14	-1.96599	-1.63194e-10	4.29115e-06	-1.99614	-1.63194e-10	0.000102537	-1.96777	-1.63194e-10
197944839	rs151286175	3.34036e-14	-2.08569e-10	-1.13261	1.01998e-05	-2.08569e-10	-1.13032	0.000237453	-2.08569e-10	-1.12801
197945660	rs118131257	3.34582e-14	-2.08569e-10	-1.13097	1.02177e-05	-2.08569e-10	-1.12857	0.000237895	-2.08569e-10	-1.12615
197946059	rs113124427	1.4068e-14	-1.99737	-1.63194e-10	5.06878e-06	-1.82959	-1.63194e-10	0.000139479	-1.66007	-1.63194e-10
197946392	rs35272229	3.17845e-14	-1.18229	-1.63194e-10	5.10519e-06	-1.82243	-1.63194e-10	0.000102014	-1.97288	-1.63194e-10
197946733	rs58682267	6.6567e-15	-1.61657	-1.12908	0.0172694	7.32423	-1.02023	6.65909e-05	-1.30202	-1.09739
197946851	rs17386201	6.61023e-15	-1.62358	-1.12908	0.0166794	7.28946	-1.02023	6.59629e-05	-1.3115	-1.09739
197947060	rs116241232	1.66469e-14	-1.82905	-1.63194e-10	4.53625e-06	-1.94059	-1.63194e-10	0.000101292	-1.97998	-1.63194e-10
197947389	rs12464023	6.61023e-15	-1.62358	-1.12908	0.0166794	7.28946	-1.02023	6.59629e-05	-1.3115	-1.09739
197947568	rs150315634	3.36305e-14	-2.08569e-10	-1.12584	1.02737e-05	-2.08569e-10	-1.12311	0.000239274	-2.08569e-10	-1.12038
197947678	rs75802182	3.15794e-14	-1.18877	-1.63194e-10	5.08991e-06	-1.82543	-1.63194e-10	0.000101899	-1.974	-1.63194e-10
197947823	rs930372	1.4266e-14	-1.9834	-1.63194e-10	4.64405e-06	-1.91711	-1.63194e-10	0.000121242	-1.80019	-1.63194e-10
197948560	rs13023850	1.52175e-14	-1.91883	-1.63194e-10	1.07816e-05	-1.07485	-1.63194e-10	0.000215529	-1.22489	-1.63194e-10
197948986	rs6434906	1.57031e-14	-1.88741	-1.63194e-10	4.3355e-06	-1.98585	-1.63194e-10	9.95225e-05	-1.9976	-1.63194e-10
197949243	rs59045310	6.64182e-15	-1.61657	-1.13132	0.0171669	7.32423	-1.02618	6.63439e-05	-1.30202	-1.10111
197950027	rs12467303	6.46555e-15	-1.64571	-1.12908	0.0149188	7.17791	-1.02023	6.40081e-05	-1.34158	-1.09739
197950058	rs893401	4.81499e-15	-1.96572	-1.10382	0.000231134	2.97927	-0.988969	5.20217e-05	-1.57426	-1.07206
197950881	rs142279003	1.57188e-14	-1.88642	-1.63194e-10	4.29014e-06	-1.99637	-1.63194e-10	0.000103023	-1.96303	-1.63194e-10
197951294	rs145471583	2.21064e-13	0.757181	-1.63194e-10	6.83937e-05	0.772588	-1.63194e-10	0.00393908	1.68072	-1.63194e-10
197951615	rs893402	1.5736e-14	-1.88532	-1.63194e-10	4.33854e-06	-1.98515	-1.63194e-10	9.95108e-05	-1.99772	-1.63194e-10
197951871	rs143514831	3.37809e-14	-2.08569e-10	-1.12138	1.03223e-05	-2.08569e-10	-1.11839	0.000240464	-2.08569e-10	-1.11542
197951890	rs182414549	1.89666e-14	-1.69859	-1.63194e-10	5.78659e-06	-1.69715	-1.63194e-10	0.000134065	-1.69966	-1.63194e-10
197952851	rs4850759	5.20954e-15	-1.99559	-0.995193	3.68726e-05	0.933149	-0.778374	4.7881e-05	-1.81728	-0.911989
197954717	rs35539834	1.54256e-14	-1.90524	-1.63194e-10	4.31945e-06	-1.98956	-1.63194e-10	0.000106182	-1.93283	-1.63194e-10
197954780	rs4300850	1.65519e-14	-1.83477	-1.63194e-10	4.42693e-06	-1.96499	-1.63194e-10	9.9742e-05	-1.9954	-1.63194e-10
197955799	rs76193515	6.53868e-15	-1.63815	-1.12538	0.0156545	7.2163	-1.01047	6.50414e-05	-1.33129	-1.09167
197955877	rs62279205	6.48947e-15	-1.64571	-1.12538	0.015065	7.17791	-1.01047	6.43752e-05	-1.34158	-1.09167
197956596	rs79709120	1.51313e-14	-1.9245	-1.63194e-10	4.32919e-06	-1.98731	-1.63194e-10	0.000105896	-1.93553	-1.63194e-10
197957149	rs62279206	6.52566e-15	-1.63815	-1.12738	0.0155764	7.2163	-1.01547	6.48349e-05	-1.33129	-1.09486
197957316	rs10205395	4.86671e-15	-1.95958	-1.09928	0.000218691	2.91521	-0.980245	5.04537e-05	-1.61045	-1.06648
197957444	rs75503860	3.03539e-14	-1.22835	-1.63194e-10	4.99906e-06	-1.84344	-1.63194e-10	0.000101248	-1.98041	-1.63194e-10
197958243	rs73049700	1.50596e-14	-1.92925	-1.63194e-10	4.36105e-06	-1.97998	-1.63194e-10	0.000108699	-1.90941	-1.63194e-10
197958284	rs140912367	3.42086e-14	-2.08569e-10	-1.10879	1.05606e-05	-2.08569e-10	-1.09556	0.000246094	-2.08569e-10	-1.09227
197958313	rs62279208	2.00061e-14	-1.64523	-1.63194e-10	6.89471e-06	-1.52194	-1.63194e-10	0.000110346	-1.89437	-1.63194e-10
197958725	rs138974631	3.42363e-14	-2.08569e-10	-1.10799	1.04684e-05	-2.08569e-10	-1.10434	0.000244019	-2.08569e-10	-1.10074
197958818	rs78675828	1.46337e-14	-1.95795	-1.63194e-10	4.41539e-06	-1.9676	-1.63194e-10	0.000110273	-1.89502	-1.63194e-10
197959205	rs6712325	4.72876e-15	-1.96233	-1.12528	0.00021182	2.94696	-1.04391	4.88372e-05	-1.6015	-1.10799
197959609	rs76994628	2.9975e-14	-1.24091	-1.63194e-10	4.97114e-06	-1.84904	-1.63194e-10	0.00010106	-1.98227	-1.63194e-10
197960362	rs77151849	2.92042e-14	-1.26696	-1.63194e-10	4.91465e-06	-1.86047	-1.63194e-10	0.000100701	-1.98583	-1.63194e-10
197960435	rs143129501	1.48151e-14	-1.94562	-1.63194e-10	4.40516e-06	-1.96992	-1.63194e-10	0.000111001	-1.88845	-1.63194e-10
197960679	rs78718594	3.55211e-14	-1.07115	-1.63194e-10	5.38559e-06	-1.76897	-1.63194e-10	0.000104329	-1.95044	-1.63194e-10
197960874	rs78505295	5.17663e-14	-0.694532	-1.63194e-10	9.87049e-06	-1.16314	-1.63194e-10	0.000154728	-1.55632	-1.63194e-10
197960962	rs139586221	3.41954e-14	-2.08569e-10	-1.10918	1.05744e-05	-2.08569e-10	-1.09426	0.000246601	-2.08569e-10	-1.09021
197961323	rs2289313	4.73263e-15	-1.96753	-1.11926	0.000227406	3.01074	-1.0367	4.99678e-05	-1.58329	-1.10331
197961349	rs2289312	4.7281e-15	-1.96753	-1.12022	0.000226975	3.01074	-1.0386	4.99079e-05	-1.58329	-1.10451
197961673	rs148482326	3.41274e-14	-2.08569e-10	-1.11117	1.04335e-05	-2.08569e-10	-1.10767	0.000243174	-2.08569e-10	-1.10421
197961680	rs144128530	3.41274e-14	-2.08569e-10	-1.11117	1.04335e-05	-2.08569e-10	-1.10767	0.000243174	-2.08569e-10	-1.10421
197961848	rs57613014	5.26676e-14	-2.08569e-10	-0.677271	1.3531e-05	-2.08569e-10	-0.847706	0.000323502	-2.08569e-10	-0.81878
197962177	rs62279209	6.31534e-15	-1.65997	-1.13832	0.0133508	7.10453	-1.05789	6.13925e-05	-1.3611	-1.1196
197962598	rs4387815	1.3903e-14	-0.863012	-1.14616	1.72448e-06	-1.76565	-1.14212	3.26322e-05	-1.96973	-1.14296
197963110	rs62279210	6.40321e-15	-1.64596	-1.13852	0.0143405	7.17664	-1.05849	6.25604e-05	-1.34192	-1.11993
197963368	rs78674851	6.35731e-15	-1.65263	-1.13904	0.0138359	7.14244	-1.06012	6.19362e-05	-1.35104	-1.12084
197963574	rs62279211	6.3935e-15	-1.64596	-1.14004	0.0142712	7.17664	-1.06333	6.23932e-05	-1.34192	-1.12261
197964012	rs115479698	1.4781e-14	-1.94793	-1.63194e-10	4.3816e-06	-1.97528	-1.63194e-10	0.000108675	-1.90963	-1.63194e-10
197964015	rs76317859	2.71287e-14	-1.34068	-1.63194e-10	4.76526e-06	-1.89134	-1.63194e-10	9.99175e-05	-1.99364	-1.63194e-10
197964689	rs56077856	6.31906e-15	-1.65997	-1.13774	0.0134426	7.10453	-1.05104	6.16417e-05	-1.3611	-1.11555
197965163	rs60391487	6.44302e-15	-1.63847	-1.13981	0.0149086	7.21471	-1.05771	6.32392e-05	-1.33171	-1.11935
197965737	rs115325221	1.46128e-14	-1.95938	-1.63194e-10	4.42101e-06	-1.96633	-1.63194e-10	0.000110531	-1.89269	-1.63194e-10
197965765	rs78874066	1.47198e-14	-1.95208	-1.63194e-10	4.39451e-06	-1.97234	-1.63194e-10	0.000109298	-1.90391	-1.63194e-10
197966014	rs151094836	3.3469e-14	-2.08569e-10	-1.13065	1.02212e-05	-2.08569e-10	-1.12823	0.000237983	-2.08569e-10	-1.12579
197966125	rs62279213	6.02446e-15	-1.70027	-1.14517	0.0105452	6.89001	-1.07928	5.74245e-05	-1.41691	-1.13061
197966130	rs4850760	1.49733e-14	-1.935	-1.63194e-10	4.28664e-06	-1.99719	-1.63194e-10	0.000100519	-1.98764	-1.63194e-10
197966563	rs78330884	2.97699e-14	-1.24778	-1.63194e-10	4.95607e-06	-1.85208	-1.63194e-10	0.000100962	-1.98324	-1.63194e-10
197967049	rs72924689	7.82139e-15	-1.83001	-0.754395	0.00758061	5.94076	-0.460101	0.000101671	-1.46765	-0.508589
197967326	rs113887868	2.86563e-14	-1.2859	-1.63194e-10	4.87478e-06	-1.86862	-1.63194e-10	0.000100466	-1.98817	-1.63194e-10
197967383	rs78025595	2.91942e-14	-1.2673	-1.63194e-10	1.44808e-05	-0.779872	-1.63194e-10	0.000218244	-1.21237	-1.63194e-10
197967651	rs187565243	3.3293e-14	-2.08569e-10	-1.13593	1.0151e-05	-2.08569e-10	-1.13512	0.0002358	-2.08569e-10	-1.135
197967691	rs112399247	8.79835e-15	-1.56993	-0.896775	2.43271e-06	-1.72207	-0.841617	5.7894e-05	-1.6809	-0.858469
197967710	rs10200320	1.18536e-14	-1.84154	-0.327095	6.75461e-05	0.733864	0.0262542	9.84989e-05	-1.89546	-0.112483
197967718	rs10200322	1.57593e-14	-1.88384	-1.63194e-10	5.38233e-06	-1.76957	-1.63194e-10	0.000118051	-1.82687	-1.63194e-10
197967781	rs10176754	7.40353e-15	-1.96535	-0.673969	3.15819e-05	0.516376	-0.516485	6.52673e-05	-1.84481	-0.574686
197967843	rs10165722	9.6949e-15	-1.23141	-1.13826	1.44728e-06	-1.94124	-1.14177	3.24883e-05	-1.97413	-1.14298
197968091	rs73051310	1.40876e-14	-1.99598	-1.63194e-10	6.30863e-06	-1.61077	-1.63194e-10	0.000127135	-1.75274	-1.63194e-10
197968251	rs12621335	5.1101e-15	-1.99738	-1.01268	0.000101655	2.0532	-0.884311	5.81669e-05	-1.57363	-0.961038
197968275	rs12614828	8.90137e-15	-1.79242	-0.662648	0.000863818	3.783	-0.474334	0.000105996	-1.30964	-0.624944
197968563	rs150721715	1.45879e-14	-1.96108	-1.63194e-10	4.93016e-06	-1.85732	-1.63194e-10	0.000111189	-1.88675	-1.63194e-10
197968568	rs73051315	1.63722e-14	-1.84569	-1.63194e-10	8.7307e-06	-1.28585	-1.63194e-10	0.000134205	-1.69861	-1.63194e-10
197968652	rs73051317	1.61204e-14	-1.86119	-1.63194e-10	8.43886e-06	-1.31985	-1.63194e-10	0.000131299	-1.72051	-1.63194e-10
197969173	rs7608056	1.62447e-14	-1.8535	-1.63194e-10	8.58332e-06	-1.30287	-1.63194e-10	0.000132737	-1.70962	-1.63194e-10
197969633	rs7569330	1.62124e-14	-1.85549	-1.63194e-10	8.54587e-06	-1.30724	-1.63194e-10	0.000132364	-1.71243	-1.63194e-10
197969671	rs7558182	1.63054e-14	-1.84977	-1.63194e-10	8.65358e-06	-1.29472	-1.63194e-10	0.000133437	-1.70436	-1.63194e-10
197969808	rs73051324	1.62431e-14	-1.85361	-1.63194e-10	8.5814e-06	-1.3031	-1.63194e-10	0.000132718	-1.70976	-1.63194e-10
197969867	rs144817542	1.44308e-14	-1.97191	-1.63194e-10	6.38464e-06	-1.5988	-1.63194e-10	0.000111844	-1.88088	-1.63194e-10
197970086	rs111994794	1.62431e-14	-1.85361	-1.63194e-10	8.5814e-06	-1.3031	-1.63194e-10	0.000132718	-1.70976	-1.63194e-10
197970340	rs78382449	1.43753e-14	-1.97576	-1.63194e-10	6.28641e-06	-1.6143	-1.63194e-10	0.000110916	-1.88921	-1.63194e-10
197970366	rs73051331	1.61499e-14	-1.85936	-1.63194e-10	8.47323e-06	-1.31578	-1.63194e-10	0.000131641	-1.71791	-1.63194e-10
197970621	rs73051335	1.63387e-14	-1.84774	-1.63194e-10	8.69199e-06	-1.29029	-1.63194e-10	0.00013382	-1.70149	-1.63194e-10
197970654	rs7559008	4.83172e-15	-1.92148	-1.14459	1.36802e-06	-1.99742	-1.14191	3.19853e-05	-1.99212	-1.14059
197971140	rs116855843	3.53109e-14	-2.08569e-10	-1.07708	1.03522e-05	-2.08569e-10	-1.11549	0.000241319	-2.08569e-10	-1.11187
197971374	rs4850761	4.94884e-15	-1.90208	-1.14004	1.37567e-06	-1.99764	-1.13611	3.25367e-05	-1.98134	-1.13427
197971583	rs13413519	2.67267e-14	-1.08868	-0.266927	0.0152716	6.12219	0.0588697	0.000363406	-0.546649	-0.155817
197971732	rs4241194	7.22191e-15	-1.99795	-0.6662	0.00010501	1.64408	-0.442726	9.0168e-05	-1.52389	-0.572422
197972843	rs150547593	1.22715e-13	0.168589	-1.63194e-10	3.01524e-05	-0.0464277	-1.63194e-10	0.00162891	0.797681	-1.63194e-10
197973373	rs10165218	3.04096e-14	-1.22651	-1.63194e-10	7.34481e-06	-1.4587	-1.63194e-10	0.000146075	-1.61387	-1.63194e-10
197973422	rs113945820	1.61786e-14	-1.85758	-1.63194e-10	8.50654e-06	-1.31186	-1.63194e-10	0.000131972	-1.71539	-1.63194e-10
197973681	rs4850762	4.08524e-14	-0.931307	-1.63194e-10	9.43783e-06	-1.20797	-1.63194e-10	0.000181173	-1.39853	-1.63194e-10
197974303	rs73051341	1.64712e-14	-1.83966	-1.63194e-10	8.84466e-06	-1.27288	-1.63194e-10	0.000135341	-1.69018	-1.63194e-10
197974504	rs2579405	9.5912e-15	-1.32881	-1.05161	3.06865e-06	-1.27653	-1.05493	5.8923e-05	-1.47292	-1.04883
197974776	rs2579404	9.67607e-15	-1.32	-1.05161	3.09685e-06	-1.26738	-1.05493	5.93848e-05	-1.46511	-1.04883
197974841	rs2579403	4.94596e-15	-1.90165	-1.14105	1.37399e-06	-1.99762	-1.13736	3.24988e-05	-1.98117	-1.13562
197976089	rs4395261	7.06152e-15	-1.99646	-0.690155	0.000120058	1.80706	-0.471774	9.36945e-05	-1.45931	-0.598633
197976264	rs2697268	3.86736e-14	-0.986115	-1.63194e-10	9.00391e-06	-1.25503	-1.63194e-10	0.000173911	-1.43944	-1.63194e-10
197976676	rs4395262	7.06152e-15	-1.99646	-0.690155	0.000120058	1.80706	-0.471774	9.36945e-05	-1.45931	-0.598633
197977726	rs116709234	1.42886e-14	-1.98181	-1.63194e-10	5.04288e-06	-1.83472	-1.63194e-10	0.000136327	-1.68293	-1.63194e-10
197978223	rs143031165	3.42787e-14	-2.08569e-10	-1.10675	1.04206e-05	-2.08569e-10	-1.1089	0.000242999	-2.08569e-10	-1.10493
197978625	rs2697269	4.96555e-15	-1.89886	-1.13989	1.37624e-06	-1.99742	-1.13592	3.25875e-05	-1.97999	-1.13407
197978992	rs76111397	3.90998e-14	-0.975155	-1.63194e-10	5.37097e-06	-1.77168	-1.63194e-10	0.000104598	-1.94786	-1.63194e-10
197979322	rs140120240	3.41778e-14	-2.08569e-10	-1.1097	1.03908e-05	-2.08569e-10	-1.11177	0.000242268	-2.08569e-10	-1.10794
197979685	rs10804080	7.23448e-15	-1.99651	-0.665904	0.000133353	1.88268	-0.442368	9.82774e-05	-1.43809	-0.572098
197980536	rs139486995	1.80532e-12	2.85722	-1.63194e-10	0.00397471	4.83501	-1.63194e-10	0.0012911	0.565268	-1.63194e-10
197980702	rs2918627	4.94356e-15	-1.90584	-1.13735	1.37988e-06	-1.99784	-1.13285	3.26001e-05	-1.98289	-1.13078
197981042	rs34079696	5.2363e-14	-0.683071	-1.63194e-10	1.05653e-05	-1.09512	-1.63194e-10	0.000207842	-1.26121	-1.63194e-10
197981404	rs2950820	9.56403e-15	-1.33592	-1.04735	3.0589e-06	-1.2839	-1.05073	5.88074e-05	-1.47921	-1.04451
197981406	rs2950821	7.20735e-15	-1.99739	-0.668776	0.00012584	1.82816	-0.445844	9.59729e-05	-1.45868	-0.575238
197981521	rs143551344	3.42787e-14	-2.08569e-10	-1.10675	1.04206e-05	-2.08569e-10	-1.1089	0.000242999	-2.08569e-10	-1.10493
197982104	rs113221978	4.09158e-14	-0.929755	-1.63194e-10	5.48835e-06	-1.75007	-1.63194e-10	0.000105695	-1.93743	-1.63194e-10
197982306	rs146096606	3.42926e-14	-2.08569e-10	-1.10634	1.04248e-05	-2.08569e-10	-1.10851	0.0002431	-2.08569e-10	-1.10451
197982832	rs138683828	7.38647e-14	-0.339037	-1.63194e-10	7.45376e-06	-1.44397	-1.63194e-10	0.000227818	-1.16944	-1.63194e-10
197983206	rs4586644	4.97817e-15	-1.89886	-1.13735	1.38047e-06	-1.99742	-1.13285	3.26948e-05	-1.97999	-1.13078
197983837	rs2579402	4.01684e-14	-0.948193	-1.63194e-10	9.30176e-06	-1.22249	-1.63194e-10	0.000178897	-1.41118	-1.63194e-10
197983950	rs75808913	3.79633e-14	-1.00465	-1.63194e-10	5.29757e-06	-1.78544	-1.63194e-10	0.000103934	-1.95423	-1.63194e-10
197983954	rs114242626	1.80515e-14	-1.74804	-1.63194e-10	5.81405e-06	-1.69241	-1.63194e-10	0.000130246	-1.72856	-1.63194e-10
197984362	rs80239519	5.29812e-14	-0.671334	-1.63194e-10	4.32695e-06	-1.98783	-1.63194e-10	0.000104221	-1.95148	-1.63194e-10
197985353	rs2579401	4.33522e-14	-0.871915	-1.63194e-10	9.93388e-06	-1.15674	-1.63194e-10	0.00018946	-1.35381	-1.63194e-10
197985370	rs13008943	5.4209e-15	-1.94156	-1.00945	1.01126e-05	-0.242558	-0.896356	6.71569e-05	-1.42132	-0.969636
197986048	rs2697270	1.01466e-14	-1.26815	-1.05598	3.25399e-06	-1.21359	-1.05922	6.19101e-05	-1.41904	-1.05327
197986501	rs2579399	7.0286e-15	-1.99793	-0.693359	0.000110654	1.72939	-0.47567	8.92502e-05	-1.5044	-0.602144
197986562	rs73051354	1.63054e-14	-1.84977	-1.63194e-10	8.65358e-06	-1.29472	-1.63194e-10	0.000133437	-1.70436	-1.63194e-10
197986613	rs147970557	2.07009e-14	-1.6111	-1.63194e-10	5.02914e-06	-1.83744	-1.63194e-10	0.000106729	-1.92769	-1.63194e-10
197986674	rs2697271	7.04767e-15	-1.99772	-0.690859	0.000118914	1.79833	-0.47263	9.26416e-05	-1.46984	-0.599405
197986754	rs150107345	3.42333e-14	-2.08569e-10	-1.10807	1.04072e-05	-2.08569e-10	-1.11019	0.000242671	-2.08569e-10	-1.10628
197986864	rs2697272	5.46512e-14	-0.6403	-1.63194e-10	1.21534e-05	-0.955081	-1.63194e-10	0.00022633	-1.17599	-1.63194e-10
197987008	rs138907499	3.43911e-14	-2.08569e-10	-1.10347	1.04539e-05	-2.08569e-10	-1.10571	0.000243813	-2.08569e-10	-1.10158
197987782	rs2579398	3.30267e-14	-1.14395	-1.63194e-10	7.87243e-06	-1.38933	-1.63194e-10	0.000154933	-1.55499	-1.63194e-10
197987947	rs80132398	3.82359e-14	-0.997496	-1.63194e-10	5.31517e-06	-1.78213	-1.63194e-10	0.000104092	-1.95271	-1.63194e-10
197988304	rs112386626	1.62758e-14	-1.8516	-1.63194e-10	8.61925e-06	-1.29869	-1.63194e-10	0.000133095	-1.70692	-1.63194e-10
197988554	rs17452754	5.43068e-15	-1.93534	-1.01387	1.00039e-05	-0.247395	-0.902324	6.69223e-05	-1.4198	-0.974654
197988584	rs2376292	9.04636e-15	-1.99681	-0.442097	4.80897e-05	0.590146	-0.169772	7.24992e-05	-1.95641	-0.357999
197988927	rs2579397	3.98651e-14	-0.955771	-1.63194e-10	9.24139e-06	-1.229	-1.63194e-10	0.000177887	-1.41684	-1.63194e-10
197989012	rs2579396	5.35586e-15	-1.82272	-1.14036	1.39739e-06	-1.98158	-1.13651	3.38502e-05	-1.94134	-1.1347
197989554	rs2697267	9.29267e-15	-1.36249	-1.04955	2.96915e-06	-1.31151	-1.0529	5.73135e-05	-1.5027	-1.04675
197989937	rs118127710	3.63606e-14	-2.08569e-10	-1.04779	1.0902e-05	-2.08569e-10	-1.06375	0.000253803	-2.08569e-10	-1.06143
197989945	rs2579395	9.68263e-15	-1.32795	-1.04298	3.04737e-06	-1.27564	-1.06278	5.85548e-05	-1.47216	-1.05587
197990509	rs2579394	1.37684e-14	-1.54286	-0.476037	0.00161763	4.15197	-0.21595	0.000188524	-0.992725	-0.366036
197990527	rs6434907	1.82745e-14	-1.73577	-1.63194e-10	1.08837e-05	-1.06542	-1.63194e-10	0.000155634	-1.55048	-1.63194e-10
197990741	rs35338671	3.53632e-14	-1.0756	-1.63194e-10	5.13015e-06	-1.81756	-1.63194e-10	0.000102504	-1.96808	-1.63194e-10
197990899	rs77359771	3.80262e-14	-1.003	-1.63194e-10	5.30163e-06	-1.78468	-1.63194e-10	0.00010397	-1.95388	-1.63194e-10
197990909	rs2918628	3.7143e-14	-1.0265	-1.63194e-10	8.6982e-06	-1.28958	-1.63194e-10	0.000168789	-1.46934	-1.63194e-10
197991182	rs62279220	2.4626e-14	-1.16283	-0.274643	0.0120886	5.89749	0.0498366	0.000328076	-0.640736	-0.164005
197991526	rs4850763	8.00337e-15	-1.90735	-0.654055	1.74119e-05	-0.140214	-0.455322	0.000105259	-1.36048	-0.58108
197992180	rs72926624	2.61312e-14	-1.37814	-1.63194e-10	6.42519e-06	-1.59247	-1.63194e-10	0.000128141	-1.74485	-1.63194e-10
197992448	rs7581968	1.5882e-14	-1.87608	-1.63194e-10	8.15929e-06	-1.35354	-1.63194e-10	0.000128519	-1.74191	-1.63194e-10
197992505	rs2697266	3.61205e-14	-1.05441	-1.63194e-10	8.40269e-06	-1.32414	-1.63194e-10	0.000159532	-1.52574	-1.63194e-10
197992602	rs2579393	6.85467e-15	-1.97862	-0.737718	0.000235578	2.53921	-0.529862	0.000132655	-1.05938	-0.65086
197992698	rs117949651	3.43884e-14	-2.08569e-10	-1.10355	1.03598e-05	-2.08569e-10	-1.11476	0.00024155	-2.08569e-10	-1.11091
197992792	rs4850765	7.09589e-15	-1.99543	-0.686326	0.000115709	1.76551	-0.467122	9.36166e-05	-1.46434	-0.59444
197992957	rs112898008	3.80441e-14	-1.00253	-1.63194e-10	5.38502e-06	-1.76907	-1.63194e-10	0.000104934	-1.94465	-1.63194e-10
197993320	rs145803248	3.44071e-14	-2.08569e-10	-1.10301	1.04587e-05	-2.08569e-10	-1.10526	0.000243929	-2.08569e-10	-1.10111
197993336	rs2579392	6.93158e-15	-1.99711	-0.708073	0.000128245	1.89484	-0.493591	9.43622e-05	-1.43257	-0.618279
197993544	rs2697265	3.59315e-14	-1.05966	-1.63194e-10	8.36552e-06	-1.32857	-1.63194e-10	0.000158941	-1.52945	-1.63194e-10
197993706	rs115875546	3.80262e-14	-1.003	-1.63194e-10	5.30163e-06	-1.78468	-1.63194e-10	0.00010397	-1.95388	-1.63194e-10
197994015	rs138738905	1.58178e-14	-1.88013	-1.63194e-10	4.28764e-06	-1.99696	-1.63194e-10	0.000100894	-1.98392	-1.63194e-10
197994095	rs192258765	3.4344e-14	-2.08569e-10	-1.10485	1.044e-05	-2.08569e-10	-1.10705	0.000243472	-2.08569e-10	-1.10298
197996500	rs2579391	8.24985e-15	-1.45702	-1.07406	2.61217e-06	-1.41556	-1.07696	5.01017e-05	-1.61231	-1.07162
197997569	rs1406219	2.75098e-14	-1.32673	-1.63194e-10	4.50124e-06	-1.94834	-1.63194e-10	0.000187678	-1.36326	-1.63194e-10
197997831	rs2697264	3.4686e-14	-1.09494	-1.63194e-10	8.12037e-06	-1.35832	-1.63194e-10	0.000155043	-1.55428	-1.63194e-10
197998115	rs2579390	3.30402e-14	-1.14355	-1.63194e-10	7.79568e-06	-1.39912	-1.63194e-10	0.00014988	-1.58815	-1.63194e-10
197998227	rs118075488	5.29444e-14	-2.08569e-10	-0.67203	1.5925e-05	-2.08569e-10	-0.684805	0.000377057	-2.08569e-10	-0.665588
197998278	rs80261679	4.02041e-14	-0.947304	-1.63194e-10	6.58244e-06	-1.56829	-1.63194e-10	0.000193286	-1.33381	-1.63194e-10
197998327	rs2697263	7.77428e-15	-1.50791	-1.08255	2.45719e-06	-1.46841	-1.08527	4.75914e-05	-1.65508	-1.08025
197998360	rs2579389	3.32058e-14	-1.13855	-1.63194e-10	7.82838e-06	-1.39494	-1.63194e-10	0.0001504	-1.58469	-1.63194e-10
197998380	rs2141373	6.7901e-15	-1.99711	-0.728694	0.000125053	1.89484	-0.518797	9.22486e-05	-1.43257	-0.640932
197998738	rs12471109	6.99873e-15	-1.99478	-0.700766	0.000138348	1.96177	-0.484685	9.66375e-05	-1.41675	-0.610263
197999079	rs10187660	2.83457e-14	-1.15092	-0.145876	0.0138694	5.88486	0.199884	0.000364176	-0.672752	-0.0275966
197999585	rs11674756	6.78977e-15	-1.99478	-0.731079	0.000133318	1.96177	-0.521719	9.34734e-05	-1.41675	-0.643554
198000133	rs139701982	2.34492e-14	-1.48643	-1.63194e-10	1.02786e-05	-1.12263	-1.63194e-10	0.000366436	-0.694162	-1.63194e-10
198000250	rs10191006	2.74306e-14	-1.16179	-0.167824	0.0130786	5.85163	0.174411	0.000351011	-0.686358	-0.0508103
198000313	rs117335614	5.48044e-14	-2.08569e-10	-0.637501	1.65671e-05	-2.08569e-10	-0.645276	0.000383197	-2.08569e-10	-0.649437
198000712	rs114337214	2.51229e-14	-1.41749	-1.63194e-10	4.82544e-06	-1.87879	-1.63194e-10	0.000108852	-1.90799	-1.63194e-10
198000756	rs72926631	1.58629e-14	-1.87729	-1.63194e-10	5.31295e-06	-1.78255	-1.63194e-10	0.000113074	-1.86994	-1.63194e-10
198000917	rs79239538	6.79667e-14	-0.422254	-1.63194e-10	9.58378e-06	-1.19262	-1.63194e-10	0.000180668	-1.40133	-1.63194e-10
198001269	rs142199972	3.40224e-14	-2.08569e-10	-1.11425	1.03449e-05	-2.08569e-10	-1.1162	0.000241141	-2.08569e-10	-1.1126
198001319	rs3731569	8.95328e-15	-1.8365	-0.61275	0.000665585	3.5444	-0.496424	0.000161944	-0.931277	-0.579457
198001443	rs2579387	4.78235e-15	-1.92971	-1.14663	1.36476e-06	-1.99686	-1.14485	3.18243e-05	-1.99387	-1.14389
198001621	rs73051382	1.60285e-14	-1.8669	-1.63194e-10	8.33149e-06	-1.33265	-1.63194e-10	0.00013023	-1.72868	-1.63194e-10
198002072	rs146450575	6.43398e-13	-2.08569e-10	1.82549	0.00016314	-2.08569e-10	1.64191	0.00380426	-2.08569e-10	1.64589
198002138	rs13019159	1.40846e-14	-1.99619	-1.63194e-10	1.67991e-05	-0.631366	-1.63194e-10	0.00033961	-0.770186	-1.63194e-10
198002239	rs141379891	1.08251e-13	0.0431787	-1.63194e-10	2.75878e-05	-0.135321	-1.63194e-10	0.00167125	0.823342	-1.63194e-10
198002374	rs2579386	7.72998e-15	-1.50856	-1.08761	2.44339e-06	-1.46908	-1.09022	4.73211e-05	-1.65562	-1.08541
198002439	rs116770765	5.23504e-14	-0.683313	-1.63194e-10	8.08539e-06	-1.36263	-1.63194e-10	0.000180421	-1.40269	-1.63194e-10
198002819	rs143778661	3.39825e-14	-2.08569e-10	-1.11542	1.03332e-05	-2.08569e-10	-1.11734	0.000240851	-2.08569e-10	-1.1138
198002894	rs117054234	3.39825e-14	-2.08569e-10	-1.11542	1.03332e-05	-2.08569e-10	-1.11734	0.000240851	-2.08569e-10	-1.1138
198003840	rs76605277	3.89101e-14	-0.980019	-1.63194e-10	5.35872e-06	-1.77397	-1.63194e-10	0.000104486	-1.94894	-1.63194e-10
198003950	rs10186575	2.69573e-14	-1.17362	-0.173402	0.0131589	5.86423	0.16793	0.00036024	-0.654503	-0.0567126
198004729	rs2697261	3.44771e-14	-1.10098	-1.63194e-10	8.0792e-06	-1.3634	-1.63194e-10	0.000154389	-1.55851	-1.63194e-10
198005048	rs2697260	6.63632e-15	-1.98865	-0.76006	0.000144626	2.07881	-0.55736	9.42612e-05	-1.37643	-0.675486
198005087	rs139157206	3.39305e-14	-2.08569e-10	-1.11696	1.03178e-05	-2.08569e-10	-1.11882	0.000240473	-2.08569e-10	-1.11538
198005359	rs9808462	1.77527e-14	-1.76473	-1.63194e-10	1.02974e-05	-1.1208	-1.63194e-10	0.000149816	-1.58858	-1.63194e-10
198005440	rs56413601	1.21114e-14	-1.61513	-0.532002	3.20629e-06	-1.62889	-0.658693	5.96741e-05	-1.87479	-0.6343
198005565	rs2579385	3.38992e-14	-1.11788	-1.63194e-10	7.96523e-06	-1.37761	-1.63194e-10	0.000152576	-1.57032	-1.63194e-10
198005948	rs151320225	4.12925e-14	-2.08569e-10	-0.920591	1.23978e-05	-2.08569e-10	-0.935173	0.000284486	-2.08569e-10	-0.9473
198006058	rs4850767	6.62507e-15	-1.98578	-0.764634	0.000152127	2.13503	-0.563006	9.5879e-05	-1.35436	-0.680535
198006388	rs2950817	3.23481e-14	-1.16472	-1.63194e-10	7.65889e-06	-1.41683	-1.63194e-10	0.000147704	-1.60277	-1.63194e-10
198006389	rs55662006	3.23481e-14	-1.16472	-1.63194e-10	7.65889e-06	-1.41683	-1.63194e-10	0.000147704	-1.60277	-1.63194e-10
198006719	rs6728379	3.31419e-14	-0.989998	-0.150476	0.0233714	6.41203	0.194549	0.000465391	-0.422647	-0.0324608
198008383	rs143668843	3.3688e-14	-2.08569e-10	-1.12413	1.02465e-05	-2.08569e-10	-1.12576	0.000238709	-2.08569e-10	-1.12274
198009189	rs113712436	3.98431e-14	-0.956322	-1.63194e-10	5.41902e-06	-1.76278	-1.63194e-10	0.000105042	-1.94363	-1.63194e-10
198009811	rs2697257	6.52015e-15	-1.99052	-0.775849	0.000147651	2.12094	-0.578777	9.54605e-05	-1.34442	-0.694852
198009908	rs111867143	1.56658e-14	-1.88979	-1.63194e-10	7.90198e-06	-1.38558	-1.63194e-10	0.000125968	-1.76196	-1.63194e-10
198010010	rs185284059	3.40891e-14	-2.08569e-10	-1.11229	1.03646e-05	-2.08569e-10	-1.1143	0.000241625	-2.08569e-10	-1.1106
198010280	rs73051386	1.54136e-14	-1.90602	-1.63194e-10	7.59571e-06	-1.42511	-1.63194e-10	0.000122945	-1.78625	-1.63194e-10
198010693	rs112873422	3.84417e-14	-0.992128	-1.63194e-10	5.41202e-06	-1.76407	-1.63194e-10	0.000105189	-1.94223	-1.63194e-10
198011290	rs147756836	1.42658e-14	-1.98341	-1.63194e-10	4.9337e-06	-1.8566	-1.63194e-10	0.00010794	-1.91641	-1.63194e-10
198011728	rs2272408	3.39855e-14	-2.08569e-10	-1.11534	1.0334e-05	-2.08569e-10	-1.11725	0.000240873	-2.08569e-10	-1.11372
198011878	rs2272407	1.70974e-14	-1.97783	0.175481	8.17356e-06	-1.50936	0.157575	0.000214192	-1.3406	0.109487
198011904	rs2249470	5.28766e-15	-1.82862	-1.14728	1.66081e-06	-1.79758	-1.14781	3.49168e-05	-1.89722	-1.1478
198011937	rs77715921	1.43051e-14	-1.98066	-1.63194e-10	6.15392e-06	-1.6356	-1.63194e-10	0.000109681	-1.90041	-1.63194e-10
198012407	rs11688574	5.51224e-15	-1.87952	-1.05478	0.000113025	2.17139	-0.896477	9.72058e-05	-1.05532	-0.965838
198012769	rs193246658	3.43147e-14	-2.08569e-10	-1.1057	1.17067e-05	-2.08569e-10	-0.992535	0.000259612	-2.08569e-10	-1.0388
198013071	rs72926637	1.64009e-14	-1.84394	-1.63194e-10	5.63877e-06	-1.72303	-1.63194e-10	0.000112366	-1.87623	-1.63194e-10
198014013	rs75446473	3.81844e-14	-0.998844	-1.63194e-10	5.31185e-06	-1.78275	-1.63194e-10	0.000104062	-1.953	-1.63194e-10
198014053	rs184036612	3.31785e-14	-2.08569e-10	-1.13937	1.00982e-05	-2.08569e-10	-1.14033	0.000234969	-2.08569e-10	-1.13853
198015053	rs151074114	2.49074e-14	-1.42611	-1.63194e-10	5.04742e-06	-1.83382	-1.63194e-10	0.00010142	-1.97871	-1.63194e-10
198015129	rs111480882	1.45059e-14	-1.96671	-1.63194e-10	4.68833e-06	-1.90762	-1.63194e-10	9.9891e-05	-1.99391	-1.63194e-10
198015190	rs190123342	3.3143e-14	-2.08569e-10	-1.14044	1.00881e-05	-2.08569e-10	-1.14134	0.000234705	-2.08569e-10	-1.13966
198015431	rs112276652	1.44818e-14	-1.96838	-1.63194e-10	4.70192e-06	-1.90472	-1.63194e-10	9.99545e-05	-1.99327	-1.63194e-10
198015730	rs79085548	3.45444e-12	3.50614	-1.63194e-10	0.0121903	5.95571	-1.63194e-10	0.00216734	1.08327	-1.63194e-10
198016015	rs77025094	1.83482e-14	-1.73174	-1.63194e-10	5.71566e-05	0.593103	-1.63194e-10	0.00028052	-0.96134	-1.63194e-10
198016326	rs76568795	1.55312e-14	-1.89842	-1.63194e-10	4.2832e-06	-1.99799	-1.63194e-10	0.000101639	-1.97656	-1.63194e-10
198016369	rs115628491	1.44818e-14	-1.96838	-1.63194e-10	4.70192e-06	-1.90472	-1.63194e-10	9.99545e-05	-1.99327	-1.63194e-10
198016389	rs114246516	2.14895e-14	-1.57371	-1.63194e-10	1.25072e-05	-0.926389	-1.63194e-10	0.000122716	-1.78811	-1.63194e-10
198016483	rs79683323	1.56178e-14	-1.89286	-1.63194e-10	4.28465e-06	-1.99765	-1.63194e-10	0.000103051	-1.96276	-1.63194e-10
198017191	rs112341906	4.02401e-14	-0.946408	-1.63194e-10	5.44467e-06	-1.75806	-1.63194e-10	0.000105282	-1.94134	-1.63194e-10
198017269	rs80070456	4.05292e-14	-0.939249	-1.63194e-10	5.46336e-06	-1.75463	-1.63194e-10	0.000105458	-1.93967	-1.63194e-10
198017432	rs62279226	4.79039e-14	-0.919142	0.147067	0.0650043	7.03529	0.594221	0.000442409	-0.825438	0.319688
198018378	rs2712875	3.3531e-14	-2.08569e-10	-1.1288	1.01632e-05	-2.08569e-10	-1.13392	0.000235615	-2.08569e-10	-1.13579
198018652	rs80104820	4.05292e-14	-0.939249	-1.63194e-10	5.46336e-06	-1.75463	-1.63194e-10	0.000105458	-1.93967	-1.63194e-10
198019421	rs114945451	1.4782e-12	2.65731	-1.63194e-10	0.143451	8.42105	-1.63194e-10	0.00373027	1.62625	-1.63194e-10
198019540	rs76403802	1.44355e-14	-1.97158	-1.63194e-10	4.72987e-06	-1.89879	-1.63194e-10	0.000100095	-1.99186	-1.63194e-10
198019689	rs13406574	1.58974e-14	-1.77536	-0.0997626	0.00112161	3.23875	0.331081	0.000215694	-1.29847	0.0743463
198020067	rs113189584	1.42862e-14	-1.98198	-1.63194e-10	5.78793e-06	-1.69692	-1.63194e-10	0.000166293	-1.48423	-1.63194e-10
198020378	rs73991222	1.41112e-14	-1.9943	-1.63194e-10	5.09512e-06	-1.82441	-1.63194e-10	0.000102761	-1.96558	-1.63194e-10
198020797	rs2697254	3.41032e-14	-2.08569e-10	-1.11188	1.03153e-05	-2.08569e-10	-1.11907	0.000238939	-2.08569e-10	-1.12178
198020927	rs113006449	4.62389e-14	-0.807451	-1.63194e-10	8.44736e-06	-1.31884	-1.63194e-10	0.000134748	-1.69458	-1.63194e-10
198020995	rs2697253	3.36941e-14	-2.08569e-10	-1.12395	1.02769e-05	-2.08569e-10	-1.1228	0.000238023	-2.08569e-10	-1.12562
198021581	rs145720387	8.25649e-14	-2.08569e-10	-0.227688	1.78533e-05	-2.08569e-10	-0.570506	0.000425251	-2.08569e-10	-0.545306
198021715	rs4850768	6.40011e-15	-1.99464	-0.790316	7.92009e-05	1.47187	-0.552576	7.87228e-05	-1.55081	-0.681241
198022927	rs7584832	6.46273e-15	-1.99118	-0.78404	7.01128e-05	1.3419	-0.544485	7.54229e-05	-1.6008	-0.674075
198024335	rs1881399	6.28039e-15	-1.99118	-0.81266	6.75643e-05	1.3419	-0.581511	7.29934e-05	-1.6008	-0.706818
198024399	rs77452330	4.37963e-14	-0.861722	-1.63194e-10	5.77518e-06	-1.69912	-1.63194e-10	0.0001088	-1.90848	-1.63194e-10
198024779	rs117835089	3.33373e-14	-2.08569e-10	-1.13459	1.01692e-05	-2.08569e-10	-1.13333	0.00023566	-2.08569e-10	-1.1356
198025257	rs74405884	1.45971e-14	-1.96045	-1.63194e-10	4.69282e-06	-1.90666	-1.63194e-10	0.000100768	-1.98517	-1.63194e-10
198025388	rs115214655	8.91301e-14	-0.151174	-1.63194e-10	1.09591e-05	-1.05852	-1.63194e-10	0.00020961	-1.25273	-1.63194e-10
198025407	rs111681013	4.66014e-14	-0.799641	-1.63194e-10	5.96441e-06	-1.66688	-1.63194e-10	0.000110778	-1.89046	-1.63194e-10
198025466	rs138761029	3.33508e-14	-2.08569e-10	-1.13419	1.01735e-05	-2.08569e-10	-1.1329	0.000235751	-2.08569e-10	-1.13521
198025781	rs77806488	4.66014e-14	-0.799641	-1.63194e-10	5.96441e-06	-1.66688	-1.63194e-10	0.000110778	-1.89046	-1.63194e-10
198025874	rs34650497	1.4069e-14	-1.9973	-1.63194e-10	2.10711e-05	-0.404788	-1.63194e-10	0.00039997	-0.606595	-1.63194e-10
198025901	rs10497803	6.43409e-15	-1.98322	-0.796444	6.20986e-05	1.23652	-0.56049	7.23176e-05	-1.62867	-0.688245
198026528	rs1569154	1.01395e-14	-1.75639	-0.568443	0.000655931	3.30738	-0.274019	0.000133941	-1.26902	-0.431565
198026894	rs1534540	1.01585e-14	-1.74421	-0.578746	0.000695751	3.37898	-0.286683	0.000137585	-1.23072	-0.443026
198027414	rs149957240	3.34519e-14	-2.08569e-10	-1.13116	1.02057e-05	-2.08569e-10	-1.12975	0.00023644	-2.08569e-10	-1.13229
198027506	rs4850769	6.17038e-15	-1.98549	-0.836018	6.12513e-05	1.27429	-0.612	6.97157e-05	-1.61989	-0.733673
198027658	rs111562775	4.65942e-14	-0.799796	-1.63194e-10	5.85426e-06	-1.68552	-1.63194e-10	0.000109328	-1.90364	-1.63194e-10
198027799	rs62279228	1.03103e-14	-1.98267	-0.32546	3.80548e-05	0.148725	0.0376087	8.28935e-05	-1.99363	-0.186798
198028299	rs148854436	3.36069e-14	-2.08569e-10	-1.12654	1.02549e-05	-2.08569e-10	-1.12494	0.0002375	-2.08569e-10	-1.12782
198028409	rs116831663	1.4151e-14	-1.99149	-1.63194e-10	5.02802e-06	-1.83767	-1.63194e-10	0.000102551	-1.96763	-1.63194e-10
198029428	rs72926656	1.53388e-14	-1.91089	-1.63194e-10	4.28648e-06	-1.99723	-1.63194e-10	0.000142339	-1.63977	-1.63194e-10
198029542	rs77226302	4.8844e-14	-0.75264	-1.63194e-10	5.99829e-06	-1.66122	-1.63194e-10	0.00011082	-1.89007	-1.63194e-10
198030605	rs139033889	5.49824e-14	-0.634259	-1.63194e-10	7.1073e-06	-1.49157	-1.63194e-10	0.000170915	-1.45682	-1.63194e-10
198030920	rs7594879	1.12937e-14	-1.86896	-0.348062	0.000461623	2.69569	-0.0136315	0.000131906	-1.50121	-0.214686
198031216	rs76252787	1.44978e-14	-1.96728	-1.63194e-10	4.65122e-06	-1.91556	-1.63194e-10	9.97385e-05	-1.99543	-1.63194e-10
198031285	rs7595352	1.15991e-14	-1.85088	-0.339471	0.000518561	2.80177	-0.00340465	0.000137865	-1.4663	-0.205408
198031325	rs79468782	4.96403e-14	-0.736468	-1.63194e-10	6.0491e-06	-1.65278	-1.63194e-10	0.000111353	-1.88528	-1.63194e-10
198032516	rs78872459	5.33851e-14	-0.66374	-1.63194e-10	6.28673e-06	-1.61425	-1.63194e-10	0.000113882	-1.86282	-1.63194e-10
198032572	rs118063719	5.8811e-14	-2.08569e-10	-0.566943	1.7769e-05	-2.08569e-10	-0.57524	0.000410881	-2.08569e-10	-0.579681
198032711	rs62279229	1.01805e-14	-1.98321	-0.337593	3.26795e-05	0.0592076	-0.0251525	7.99907e-05	-1.99541	-0.220663
198032849	rs148715390	3.61769e-14	-2.08569e-10	-1.05285	1.10584e-05	-2.08569e-10	-1.0495	0.000255294	-2.08569e-10	-1.05557
198033879	rs140632150	1.63047e-14	-1.84982	-1.63194e-10	6.58121e-06	-1.56847	-1.63194e-10	0.000123278	-1.78354	-1.63194e-10
198034614	rs79729834	3.33306e-14	-2.08569e-10	-1.13479	1.01002e-05	-2.08569e-10	-1.14014	0.000234911	-2.08569e-10	-1.13878
198035403	rs79993074	6.21751e-14	-0.511317	-1.63194e-10	6.83527e-06	-1.5306	-1.63194e-10	0.00011988	-1.81149	-1.63194e-10
198035615	rs1881398	1.20699e-14	-1.79923	-0.351323	0.000558713	2.91217	-0.0392279	0.00014481	-1.38603	-0.23653
198035668	rs4013863	9.02058e-15	-1.82956	-0.612206	0.000375451	2.78095	-0.305512	0.000105838	-1.46162	-0.474462
198036331	rs117543033	4.06226e-14	-2.08569e-10	-0.936947	1.20853e-05	-2.08569e-10	-0.960705	0.000279815	-2.08569e-10	-0.963857
198037222	rs115093812	2.37502e-14	-1.47368	-1.63194e-10	4.28992e-06	-1.99642	-1.63194e-10	0.000113815	-1.86341	-1.63194e-10
198037594	rs10199453	2.1123e-14	-1.59091	-1.63194e-10	1.01588e-05	-1.13436	-1.63194e-10	0.000202836	-1.28559	-1.63194e-10
198037641	rs2697246	2.02707e-14	-0.484467	-1.14763	1.32885e-05	0.281154	-1.14695	0.000112543	-0.72907	-1.14558
198038174	rs75312089	4.54652e-15	-1.98254	-1.14437	1.46349e-06	-1.92409	-1.14778	3.25741e-05	-1.96697	-1.1475
198038562	rs6718328	7.65255e-15	-1.49092	-1.11532	2.31939e-06	-1.47352	-1.13786	3.24454e-05	-1.97255	-1.14588
198038613	rs2697245	1.29256e-14	-1.05289	-1.02917	1.7421e-06	-1.75684	-1.14076	3.46113e-05	-1.9214	-1.13241
198038650	rs59405902	7.81355e-15	-1.47382	-1.11159	2.26929e-06	-1.49062	-1.1426	3.25194e-05	-1.96861	-1.14754
198038932	rs2697244	6.68937e-15	-1.6578	-1.08295	1.55666e-06	-1.8928	-1.11735	3.45039e-05	-1.93596	-1.12095
198039468	rs1528106	1.5577e-14	-0.843413	-1.05206	1.58496e-06	-1.84546	-1.14667	3.63855e-05	-1.86152	-1.1423
198039827	rs2697242	1.54489e-14	-0.859433	-1.0443	1.59591e-06	-1.83956	-1.14569	3.62587e-05	-1.86699	-1.14032
198040055	rs17388217	8.61688e-15	-1.36037	-1.12718	2.08298e-06	-1.58968	-1.12921	3.34485e-05	-1.94667	-1.14131
198040500	rs16862851	8.93307e-15	-1.3405	-1.11101	2.02651e-06	-1.60634	-1.14004	3.36025e-05	-1.93662	-1.14676
198040584	rs1534463	1.55374e-14	-0.857523	-1.0405	1.60578e-06	-1.83397	-1.14511	3.59914e-05	-1.87544	-1.13927
198041441	rs6745939	8.89941e-15	-1.3405	-1.11479	2.03034e-06	-1.60634	-1.13815	3.3628e-05	-1.93662	-1.146
198041459	rs2697240	1.58977e-14	-0.843413	-1.03168	1.58989e-06	-1.84546	-1.14357	3.65914e-05	-1.86152	-1.13665
198041518	rs2697239	2.11327e-14	-1.59045	-1.63194e-10	4.42106e-06	-1.96631	-1.63194e-10	0.000102553	-1.9676	-1.63194e-10
198041690	rs143354374	2.28562e-14	-1.51205	-1.63194e-10	4.55156e-06	-1.93722	-1.63194e-10	0.000102459	-1.96852	-1.63194e-10
198042431	rs2697238	1.60624e-14	-0.843413	-1.02138	1.59331e-06	-1.84546	-1.14142	3.6714e-05	-1.86152	-1.13331
198042541	rs10931775	1.64363e-14	-1.84178	-1.63194e-10	6.56239e-06	-1.57134	-1.63194e-10	0.000132087	-1.71452	-1.63194e-10
198043786	rs60161827	8.90419e-15	-1.35183	-1.10292	2.03809e-06	-1.5975	-1.14317	3.34572e-05	-1.94005	-1.14767
198043908	rs146525680	4.63108e-15	-1.9775	-1.13098	1.59034e-06	-1.84511	-1.14364	3.40362e-05	-1.92556	-1.145
198044078	rs11900623	9.19154e-15	-1.31163	-1.11136	1.95789e-06	-1.64095	-1.13988	3.41742e-05	-1.91981	-1.1467
198044643	rs60697753	9.06611e-15	-1.31163	-1.1251	1.97516e-06	-1.64095	-1.13109	3.43217e-05	-1.91981	-1.1424
198044985	rs11901946	9.16745e-15	-1.36437	-1.06124	1.75751e-06	-1.74169	-1.14711	3.46401e-05	-1.90961	-1.14336
198045530	rs7570752	9.46506e-15	-1.28819	-1.10548	1.92105e-06	-1.65752	-1.1423	3.44237e-05	-1.91176	-1.14747
198045646	rs2697236	2.14444e-14	-1.57581	-1.63194e-10	4.43956e-06	-1.96214	-1.63194e-10	0.000102974	-1.96351	-1.63194e-10
198045952	rs6736733	1.54152e-14	-0.894367	-1.01155	1.61388e-06	-1.83498	-1.13906	3.6562e-05	-1.86912	-1.12985
198045953	rs11887815	9.26305e-15	-1.29996	-1.11528	1.94551e-06	-1.64929	-1.13788	3.43384e-05	-1.91584	-1.14589
198046264	rs2697235	2.12772e-14	-1.58363	-1.63194e-10	4.42956e-06	-1.96439	-1.63194e-10	0.000102747	-1.96572	-1.63194e-10
198046943	rs76868081	2.04606e-14	-1.62277	-1.63194e-10	4.38349e-06	-1.97485	-1.63194e-10	0.000101701	-1.97594	-1.63194e-10
198047017	rs2697234	2.12772e-14	-1.58363	-1.63194e-10	4.42956e-06	-1.96439	-1.63194e-10	0.000102747	-1.96572	-1.63194e-10
198047677	rs2697233	2.08007e-14	-1.60628	-1.63194e-10	4.40208e-06	-1.97062	-1.63194e-10	0.000102123	-1.97181	-1.63194e-10
198047838	rs6731518	1.51402e-14	-1.92392	-1.63194e-10	5.44163e-06	-1.75861	-1.63194e-10	0.000113477	-1.86638	-1.63194e-10
198047963	rs80270012	4.67794e-15	-1.97239	-1.12602	1.61613e-06	-1.83166	-1.141	3.4432e-05	-1.91621	-1.14278
198048140	rs2697232	1.66696e-14	-0.836789	-0.990895	1.57884e-06	-1.86271	-1.13329	3.79897e-05	-1.83878	-1.12189
198048418	rs7420789	9.51079e-15	-1.26569	-1.12315	1.89166e-06	-1.68255	-1.13269	3.51443e-05	-1.89523	-1.14329
198048448	rs11896142	1.41882e-14	-0.903462	-1.0854	1.47317e-06	-1.91837	-1.14691	4.55786e-05	-1.63137	-1.14717
198048758	rs13389482	4.71825e-15	-1.9974	-1.09244	1.45009e-06	-1.96224	-1.11883	3.25093e-05	-1.99381	-1.12265
198049032	rs116868483	4.68372e-15	-1.97239	-1.12479	1.61725e-06	-1.83166	-1.1403	3.44528e-05	-1.91621	-1.14218
198049055	rs141799678	3.30104e-14	-2.08569e-10	-1.14445	1.00962e-05	-2.08569e-10	-1.14053	0.00023449	-2.08569e-10	-1.14057
198049234	rs147059829	2.41094e-14	-1.45867	-1.63194e-10	4.28502e-06	-1.99757	-1.63194e-10	0.000101781	-1.97516	-1.63194e-10
198049461	rs17388610	4.4824e-15	-1.99778	-1.14333	1.40009e-05	0.291695	-1.10527	4.01596e-05	-1.7806	-1.12452
198050197	rs16863000	9.93586e-15	-1.24772	-1.0974	1.87155e-06	-1.68229	-1.14363	3.49028e-05	-1.89767	-1.14775
198050222	rs117019911	4.68926e-15	-1.97163	-1.12437	1.62078e-06	-1.82972	-1.14006	3.45069e-05	-1.91485	-1.14197
198050380	rs79804207	3.3315e-14	-2.08569e-10	-1.13526	1.04099e-05	-2.08569e-10	-1.10993	0.000240874	-2.08569e-10	-1.11371
198050420	rs17388650	2.08488e-14	-1.60397	-1.63194e-10	4.79751e-06	-1.8846	-1.63194e-10	0.000168967	-1.46828	-1.63194e-10
198050476	rs16863002	9.61929e-15	-1.2942	-1.0833	1.94534e-06	-1.64068	-1.14658	3.40785e-05	-1.92193	-1.14739
198050682	rs144919480	4.69871e-15	-1.97085	-1.12313	1.62511e-06	-1.82777	-1.13934	3.45759e-05	-1.91348	-1.14135
198051205	rs2712895	1.68137e-14	-0.826307	-0.992774	1.582e-06	-1.85833	-1.13568	3.76131e-05	-1.84562	-1.12501
198051678	rs143452840	4.7101e-15	-1.96919	-1.12237	1.63256e-06	-1.82364	-1.1389	3.46904e-05	-1.91056	-1.14096
198052206	rs10211215	1.01227e-14	-1.28921	-1.03728	1.68859e-06	-1.78422	-1.14458	3.58388e-05	-1.88062	-1.13834
198054633	rs17388734	2.58619e-14	-1.3885	-1.63194e-10	5.40914e-06	-1.7646	-1.63194e-10	0.000109605	-1.90111	-1.63194e-10
198054680	rs12466392	1.68926e-14	-0.842619	-0.971779	1.6012e-06	-1.85262	-1.12932	3.77117e-05	-1.85147	-1.11655
198054741	rs77595792	3.33331e-14	-2.08569e-10	-1.13472	1.00279e-05	-2.08569e-10	-1.14732	0.000232886	-2.08569e-10	-1.14743
198054772	rs9288272	9.83773e-15	-1.32522	-1.02982	1.72595e-06	-1.76371	-1.14321	3.54074e-05	-1.89499	-1.13607
198054958	rs10497804	9.50529e-15	-1.28373	-1.1057	1.9227e-06	-1.6582	-1.14076	3.44803e-05	-1.91056	-1.14704
198055562	rs117867840	4.69609e-15	-1.97469	-1.11985	1.61238e-06	-1.8376	-1.13738	3.43982e-05	-1.92036	-1.13962
198056041	rs2579412	1.64936e-14	-0.842619	-0.995684	1.58978e-06	-1.85262	-1.13648	3.73525e-05	-1.85147	-1.12612
198056501	rs115432784	4.42299e-14	-0.85187	-1.63194e-10	5.8505e-06	-1.68617	-1.63194e-10	0.000147822	-1.60198	-1.63194e-10
198056683	rs2579411	9.24074e-15	-1.3718	-1.04585	1.77161e-06	-1.7349	-1.14591	3.4624e-05	-1.91271	-1.14073
198056786	rs10180332	4.86236e-15	-1.99726	-1.06248	1.48177e-06	-1.96319	-1.09627	3.31967e-05	-1.99413	-1.1014
198057349	rs7581683	9.96145e-15	-1.30132	-1.04123	1.69889e-06	-1.77749	-1.14523	3.56234e-05	-1.88551	-1.13947
198057426	rs7581983	9.91553e-15	-1.30132	-1.04585	1.69774e-06	-1.77749	-1.14591	3.55786e-05	-1.88551	-1.14073
198057942	rs62279233	1.7191e-13	0.505701	-1.63194e-10	7.68874e-06	-1.41294	-1.63194e-10	0.000274182	-0.984193	-1.63194e-10
198058100	rs2712897	2.05961e-14	-1.61617	-1.63194e-10	4.39079e-06	-1.97318	-1.63194e-10	0.000101867	-1.97432	-1.63194e-10
198058456	rs2579410	2.05961e-14	-1.61617	-1.63194e-10	4.39079e-06	-1.97318	-1.63194e-10	0.000101867	-1.97432	-1.63194e-10
198058482	rs13403513	9.9236e-15	-1.28921	-1.05715	1.68423e-06	-1.78422	-1.14717	3.56556e-05	-1.88062	-1.14346
198058547	rs191650821	2.57146e-14	-1.39421	-1.63194e-10	5.39008e-06	-1.76813	-1.63194e-10	0.000109356	-1.90338	-1.63194e-10
198059480	rs6711427	9.33756e-15	-1.29554	-1.11169	1.94398e-06	-1.64998	-1.13798	3.43763e-05	-1.91466	-1.14596
198059986	rs6758791	9.02505e-15	-1.33038	-1.11089	1.99293e-06	-1.6247	-1.13839	3.397e-05	-1.92637	-1.14613
198060885	rs6726315	9.11502e-15	-1.31886	-1.11248	1.97766e-06	-1.63322	-1.13756	3.41119e-05	-1.92257	-1.14577
198061162	rs11894584	8.59494e-15	-1.36435	-1.12575	2.06711e-06	-1.59852	-1.12802	3.3789e-05	-1.9372	-1.14065
198061658	rs2579409	1.92023e-14	-1.68624	-1.63194e-10	4.31329e-06	-1.99099	-1.63194e-10	9.99581e-05	-1.99323	-1.63194e-10
198062094	rs78373972	4.87369e-15	-1.94601	-1.11141	1.6788e-06	-1.80261	-1.13201	3.53799e-05	-1.89705	-1.13479
198062232	rs17389141	8.89751e-15	-1.33038	-1.12512	2.01253e-06	-1.6247	-1.12861	3.41448e-05	-1.92637	-1.141
198062308	rs6434915	1.56236e-14	-0.905534	-0.986958	1.63704e-06	-1.82579	-1.13401	3.64286e-05	-1.87989	-1.12275
198062326	rs113411472	4.88861e-15	-1.94331	-1.11105	1.68794e-06	-1.79741	-1.13177	3.55202e-05	-1.8933	-1.13458
198063003	rs2030997	9.08791e-15	-1.33038	-1.10395	1.98684e-06	-1.6247	-1.14145	3.39319e-05	-1.92637	-1.14726
198063380	rs146548357	4.74784e-15	-1.96553	-1.11805	1.65139e-06	-1.81481	-1.13627	3.49906e-05	-1.90427	-1.13863
198064285	rs1881407	1.32319e-14	-1.00572	-1.05293	1.89629e-06	-1.66506	-1.14773	3.34865e-05	-1.94337	-1.14347
198064395	rs2712898	1.97988e-14	-1.65565	-1.63194e-10	4.33578e-06	-1.98579	-1.63194e-10	0.0001004	-1.98882	-1.63194e-10
198065053	rs7591636	1.65814e-14	-0.859226	-0.973763	1.61531e-06	-1.84351	-1.12966	3.72337e-05	-1.86433	-1.11643
198065054	rs6434916	1.37618e-14	-0.975643	-1.04373	1.88655e-06	-1.67083	-1.14711	3.36366e-05	-1.94169	-1.14068
198065101	rs117869207	3.5528e-14	-2.08569e-10	-1.07095	1.39989e-05	-2.08569e-10	-0.813717	0.000322809	-2.08569e-10	-0.820925
198065217	rs6742768	8.54074e-15	-1.38951	-1.10692	2.08369e-06	-1.5779	-1.14065	3.31309e-05	-1.95043	-1.14708
198065324	rs6757999	1.36929e-14	-0.977974	-1.04642	1.88866e-06	-1.66951	-1.14732	3.3595e-05	-1.94224	-1.14137
198065700	rs138423397	8.63717e-14	-0.182612	-1.63194e-10	1.95811e-05	-0.47813	-1.63194e-10	0.000813324	0.103144	-1.63194e-10
198066004	rs16863140	9.75082e-15	-1.31155	-1.05237	1.69074e-06	-1.78089	-1.14664	3.56636e-05	-1.88188	-1.14197
198066286	rs117835653	5.05177e-15	-1.90687	-1.11467	1.9304e-06	-1.66084	-1.13413	4.00848e-05	-1.77028	-1.13671
198066315	rs2697317	2.07347e-14	-1.60946	-1.63194e-10	4.37897e-06	-1.97588	-1.63194e-10	0.000101287	-1.98003	-1.63194e-10
198066458	rs2697316	2.11244e-14	-1.59084	-1.63194e-10	4.3992e-06	-1.97127	-1.63194e-10	0.000101711	-1.97585	-1.63194e-10
198068162	rs11679126	1.59513e-14	-0.845602	-1.02613	1.55145e-06	-1.87009	-1.14341	3.69986e-05	-1.85112	-1.13598
198068879	rs2579408	2.08918e-14	-1.60192	-1.63194e-10	4.38698e-06	-1.97405	-1.63194e-10	0.000101454	-1.97838	-1.63194e-10
198068988	rs6758626	4.5515e-15	-1.97955	-1.14627	7.37e-06	-0.36872	-1.08656	3.61704e-05	-1.89802	-1.11172
198069282	rs77518768	3.70308e-14	-1.02952	-1.63194e-10	1.00509e-05	-1.14503	-1.63194e-10	0.000177815	-1.41724	-1.63194e-10
198069350	rs1881405	1.77815e-14	-0.707826	-1.05529	1.5205e-06	-1.8863	-1.14735	3.74615e-05	-1.83096	-1.14371
198069854	rs2712900	2.08129e-14	-1.6057	-1.63194e-10	4.38294e-06	-1.97497	-1.63194e-10	0.00010137	-1.97921	-1.63194e-10
198070787	rs11885072	8.60338e-15	-1.35898	-1.13014	2.09485e-06	-1.58983	-1.12338	3.34872e-05	-1.94906	-1.13776
198071259	rs2579407	2.01676e-14	-1.63719	-1.63194e-10	4.35178e-06	-1.98211	-1.63194e-10	0.000100725	-1.98559	-1.63194e-10
198071331	rs2697311	9.26814e-15	-1.38302	-1.03167	3.08068e-06	-1.59682	-0.73072	4.65179e-05	-1.95554	-0.802605
198071437	rs55701600	9.58487e-15	-1.34601	-1.03508	2.93853e-06	-1.63758	-0.737203	4.69739e-05	-1.93989	-0.808501
198071738	rs4850772	1.38197e-14	-0.915789	-1.09939	2.35462e-06	-1.73451	-0.861806	4.27858e-05	-1.92077	-0.921014
198072673	rs1919131	1.78678e-14	-1.75827	-1.63194e-10	4.31591e-06	-1.99038	-1.63194e-10	9.98202e-05	-1.99461	-1.63194e-10
198072797	rs2712901	2.2149e-14	-1.54348	-1.63194e-10	4.45725e-06	-1.95816	-1.63194e-10	0.000102944	-1.9638	-1.63194e-10
198073045	rs2712902	2.26686e-14	-1.52029	-1.63194e-10	4.45953e-06	-1.95765	-1.63194e-10	0.000102865	-1.96457	-1.63194e-10
198073241	rs2712903	2.28521e-14	-1.51223	-1.63194e-10	4.41033e-06	-1.96874	-1.63194e-10	0.000102082	-1.97221	-1.63194e-10
198073598	rs7602354	2.0877e-14	-1.60263	-1.63194e-10	4.3661e-06	-1.97882	-1.63194e-10	0.000100937	-1.98349	-1.63194e-10
198073783	rs2697309	1.68814e-14	-1.81506	-1.63194e-10	4.48937e-06	-1.95098	-1.63194e-10	0.000110957	-1.88884	-1.63194e-10
198074282	rs1406223	6.34744e-15	-1.69264	-1.10059	3.3373e-06	-1.36368	-0.883846	3.90192e-05	-1.99386	-0.940068
198074384	rs2579406	6.37561e-15	-1.70158	-1.08721	3.54072e-06	-1.33499	-0.853373	4.00071e-05	-1.99599	-0.91294
198074599	rs75014691	1.41314e-14	-1.99287	-1.63194e-10	5.14343e-06	-1.81497	-1.63194e-10	0.000107962	-1.91621	-1.63194e-10
198075146	rs62279235	1.14873e-14	-1.36758	-0.832449	4.13506e-06	-1.62158	-0.41161	6.31857e-05	-1.94415	-0.507755
198075465	rs2697307	6.21438e-15	-1.74627	-1.06813	1.94384e-06	-1.64022	-1.14781	3.48285e-05	-1.90059	-1.14696
198075674	rs2697306	2.68768e-14	-0.23087	-1.11914	1.62345e-06	-1.99795	-0.970189	5.71533e-05	-1.55225	-1
198076664	rs2697303	2.14005e-14	-0.501392	-1.07646	1.66075e-06	-1.99569	-0.949733	4.7058e-05	-1.77164	-0.974967
198077025	rs1406222	2.12525e-14	-0.600284	-0.984511	1.9191e-06	-1.99181	-0.809026	5.23832e-05	-1.79711	-0.842292
198077543	rs77519683	3.32973e-14	-2.08569e-10	-1.13579	1.15445e-05	-2.08569e-10	-1.00649	0.000267654	-2.08569e-10	-1.00829
198077783	rs150479127	1.47882e-14	-1.94744	-1.63194e-10	4.86097e-06	-1.87146	-1.63194e-10	0.000104287	-1.95084	-1.63194e-10
198077813	rs2712904	4.96816e-15	-1.8941	-1.14412	1.58408e-06	-1.84487	-1.14782	3.33832e-05	-1.94213	-1.14781
198077877	rs12993399	4.77649e-15	-1.93088	-1.14669	1.59979e-06	-1.84306	-1.13976	3.54025e-05	-1.90047	-1.13074
198077950	rs9283513	3.49377e-13	2.3485	-1.13363	5.43209e-06	-0.623701	-1.13667	0.000212833	-0.109474	-1.128
198078070	rs2697301	3.60411e-14	-2.08569e-10	-1.05661	1.11107e-05	-2.08569e-10	-1.04478	0.000256446	-2.08569e-10	-1.05107
198078110	rs74516042	1.40673e-14	-1.99742	-1.63194e-10	5.46077e-06	-1.7551	-1.63194e-10	0.0001401	-1.65563	-1.63194e-10
198078769	rs34466996	1.40643e-14	-1.99763	-1.63194e-10	4.45084e-06	-1.9596	-1.63194e-10	0.000115916	-1.84512	-1.63194e-10
198079211	rs1881404	5.90143e-14	-1.12093	0.557436	9.43371e-06	-1.92973	0.72133	0.000194954	-1.94845	0.623229
198080076	rs9677643	8.56682e-15	-1.86621	-0.627168	3.82546e-06	-1.91837	-0.192643	9.90445e-05	-1.68994	-0.312473
198080380	rs2697300	4.79437e-14	-1.93163	1.16038	5.01621e-05	-0.679861	1.14243	0.000425071	-1.58633	1.0406
198081078	rs2697299	1.79976e-14	-0.603593	-1.14744	1.66253e-06	-1.82113	-1.12322	3.35109e-05	-1.95577	-1.13035
198081584	rs2697298	1.79477e-14	-0.640998	-1.11281	1.6483e-06	-1.80746	-1.14548	3.33273e-05	-1.94896	-1.14265
198081670	rs7562272	1.0093e-13	-0.0268407	-1.63194e-10	1.17704e-05	-0.987107	-1.63194e-10	0.000247971	-1.08467	-1.63194e-10
198081830	rs1590061	1.17753e-14	-1.07939	-1.09587	1.58007e-06	-1.85664	-1.13858	3.34223e-05	-1.95574	-1.13302
198081998	rs7588858	8.18148e-15	-1.90354	-0.63586	3.88449e-06	-1.89127	-0.204429	0.000101634	-1.65311	-0.323492
198082197	rs7589095	8.26664e-15	-1.90354	-0.625505	3.94807e-06	-1.89127	-0.188194	0.00010326	-1.65311	-0.307623
198082503	rs6434917	8.33667e-15	-1.89921	-0.621395	3.94359e-06	-1.89577	-0.184831	0.000102677	-1.66124	-0.305166
198082707	rs6715021	8.33667e-15	-1.89921	-0.621395	3.94359e-06	-1.89577	-0.184831	0.000102677	-1.66124	-0.305166
198083260	rs7580530	1.16151e-13	0.113622	-1.63194e-10	1.32822e-05	-0.866264	-1.63194e-10	0.000273659	-0.986101	-1.63194e-10
198083775	rs13388326	8.8673e-15	-1.75896	-0.699946	3.32985e-06	-1.9795	-0.270265	7.8561e-05	-1.84601	-0.388096
198083833	rs139113579	7.35951e-15	-1.49751	-1.14777	1.38968e-06	-1.98703	-1.13658	3.19815e-05	-1.99712	-1.1357
198084218	rs6734623	8.31285e-15	-1.88267	-0.6408	3.78197e-06	-1.91131	-0.211139	9.73453e-05	-1.68996	-0.329764
198084684	rs2697295	1.77411e-14	-0.659513	-1.10587	1.65918e-06	-1.80044	-1.14593	3.34277e-05	-1.94536	-1.14324
198084968	rs114318712	4.17549e-14	-0.909455	-1.63194e-10	4.87441e-05	0.43389	-1.63194e-10	0.00100331	0.313077	-1.63194e-10
198085837	rs12693814	1.95504e-14	-1.96988	0.301606	1.79351e-05	-0.878282	0.312347	0.000170327	-1.69365	0.233389
198085945	rs112603609	1.8442e-14	-1.72664	-1.63194e-10	4.33755e-06	-1.98538	-1.63194e-10	0.000101664	-1.97631	-1.63194e-10
198086005	rs11685528	1.583e-14	-0.734424	-1.14494	1.60757e-06	-1.85404	-1.12393	3.36252e-05	-1.95064	-1.13207
198087672	rs199838575	3.32352e-14	-2.08569e-10	-1.13766	1.00822e-05	-2.08569e-10	-1.14192	0.000234245	-2.08569e-10	-1.14162
198087711	rs56063204	8.13792e-15	-1.87113	-0.673604	3.5784e-06	-1.92185	-0.255924	9.33928e-05	-1.68959	-0.371581
198087907	rs1881401	1.59744e-14	-0.788969	-1.08132	1.61506e-06	-1.83482	-1.1385	3.3967e-05	-1.93936	-1.13324
198088063	rs1881400	1.65572e-14	-0.753227	-1.08123	1.59293e-06	-1.8476	-1.13952	3.36697e-05	-1.94692	-1.13447
198088271	rs6750821	7.47056e-14	-0.327717	-1.63194e-10	9.32125e-06	-1.2204	-1.63194e-10	0.000198096	-1.30923	-1.63194e-10
198088391	rs79548072	7.10383e-15	-1.53517	-1.14547	1.41341e-06	-1.98061	-1.12608	3.23015e-05	-1.99801	-1.12486
198089908	rs78185335	7.13202e-15	-1.53101	-1.14567	1.41143e-06	-1.9814	-1.12668	3.22823e-05	-1.99798	-1.12548
198089911	rs16863365	6.81611e-14	-0.419399	-1.63194e-10	8.94096e-06	-1.26205	-1.63194e-10	0.000191148	-1.34493	-1.63194e-10
198090099	rs2712874	1.21398e-14	-1.99377	-0.151007	1.43474e-05	-0.855786	0.0666629	0.000126642	-1.74357	-0.0130521
198090655	rs6744133	8.14938e-15	-1.8602	-0.683127	3.50702e-06	-1.92892	-0.269002	8.91361e-05	-1.72404	-0.383778
198090919	rs2697237	2.41999e-14	-1.99285	0.537927	2.74475e-05	-0.841318	0.700903	0.000236184	-1.73672	0.603346
198091127	rs117253636	3.88075e-14	-2.08569e-10	-0.982658	1.16501e-05	-2.08569e-10	-0.997381	0.000274001	-2.08569e-10	-0.984854
198091132	rs6726473	8.11504e-15	-1.85547	-0.692082	3.45269e-06	-1.93221	-0.281334	8.75398e-05	-1.73062	-0.395273
198091254	rs2712871	2.19642e-14	-1.99285	0.440995	2.69686e-05	-0.841318	0.683298	0.000231371	-1.73672	0.582758
198091866	rs2049680	8.20814e-15	-1.8301	-0.706042	3.33466e-06	-1.9477	-0.300623	8.32494e-05	-1.7629	-0.413242
198092152	rs56839821	6.8882e-14	-0.408877	-1.63194e-10	8.82194e-06	-1.27545	-1.63194e-10	0.000188104	-1.36099	-1.63194e-10
198092854	rs2697319	1.1418e-14	-1.99461	-0.21147	1.32283e-05	-0.870162	-0.000174997	0.000117922	-1.75033	-0.0776277
198092910	rs2697318	1.14275e-14	-1.99377	-0.21147	1.34198e-05	-0.855786	-0.000174997	0.000118722	-1.74357	-0.0776277
198093346	rs16863455	9.21694e-15	-1.66414	-0.756092	3.06697e-06	-1.99579	-0.336213	6.94422e-05	-1.90742	-0.450069
198093627	rs2697313	1.87652e-14	-0.561458	-1.14781	1.62839e-06	-1.83571	-1.12939	3.31082e-05	-1.96273	-1.13547
198093628	rs2712905	1.5035e-14	-1.99398	0.0630905	1.50365e-05	-0.814764	0.0725506	0.000130203	-1.72935	0.000462695
198093900	rs2252542	1.62434e-14	-0.716972	-1.13661	1.5787e-06	-1.85985	-1.13624	3.31936e-05	-1.95395	-1.14168
198094771	rs17390362	1.20668e-14	-1.06389	-1.08693	1.57519e-06	-1.86263	-1.13569	3.34325e-05	-1.95899	-1.12947
198095760	rs11899420	6.35565e-14	-0.489343	-1.63194e-10	8.35886e-06	-1.32937	-1.63194e-10	0.000178829	-1.41155	-1.63194e-10
198095767	rs4435471	1.19719e-14	-1.99461	-0.164106	1.37997e-05	-0.870162	0.0421173	0.000122455	-1.75033	-0.0399055
198095889	rs11899491	6.35565e-14	-0.489343	-1.63194e-10	8.35886e-06	-1.32937	-1.63194e-10	0.000178829	-1.41155	-1.63194e-10
198095927	rs34172590	6.52976e-14	-0.462317	-1.63194e-10	8.51096e-06	-1.31134	-1.63194e-10	0.000181877	-1.39466	-1.63194e-10
198095950	rs36059967	6.35565e-14	-0.489343	-1.63194e-10	8.35886e-06	-1.32937	-1.63194e-10	0.000178829	-1.41155	-1.63194e-10
198095987	rs7568476	7.8312e-15	-1.82489	-0.758268	3.12483e-06	-1.95049	-0.362821	7.80792e-05	-1.76899	-0.471274
198096156	rs116803931	6.6609e-15	-1.5975	-1.14752	1.42191e-06	-1.96641	-1.13429	3.20777e-05	-1.9965	-1.13333
198096167	rs35710712	6.35565e-14	-0.489343	-1.63194e-10	8.35886e-06	-1.32937	-1.63194e-10	0.000178829	-1.41155	-1.63194e-10
198096603	rs13423442	7.80862e-15	-1.81959	-0.76645	3.08032e-06	-1.95321	-0.374454	7.67784e-05	-1.77499	-0.482071
198096952	rs7559692	7.93742e-15	-1.80323	-0.76645	3.05681e-06	-1.96087	-0.374454	7.54441e-05	-1.79252	-0.482071
198096987	rs7598988	7.8507e-15	-1.81422	-0.76645	3.07222e-06	-1.95584	-0.374454	7.63249e-05	-1.78092	-0.482071
198097282	rs78591299	3.40544e-14	-2.08569e-10	-1.11331	1.02888e-05	-2.08569e-10	-1.12163	0.000239122	-2.08569e-10	-1.12101
198097363	rs7560201	8.06513e-15	-1.80416	-0.74956	3.13226e-06	-1.96046	-0.35048	7.72159e-05	-1.79157	-0.459814
198097758	rs11902332	6.27489e-14	-0.502131	-1.63194e-10	8.28808e-06	-1.33787	-1.63194e-10	0.000177411	-1.41952	-1.63194e-10
198098097	rs141038917	6.72963e-15	-1.58862	-1.14613	1.42789e-06	-1.96829	-1.12821	3.22766e-05	-1.99659	-1.12705
198098196	rs7602870	7.90703e-15	-1.81959	-0.753926	3.13561e-06	-1.95321	-0.356663	7.80569e-05	-1.77499	-0.465556
198099068	rs180773549	3.30886e-14	-2.08569e-10	-1.14208	1.00498e-05	-2.08569e-10	-1.14514	0.000233469	-2.08569e-10	-1.14494
198099216	rs6758756	6.45534e-14	-0.473779	-1.63194e-10	8.61636e-06	-1.29903	-1.63194e-10	0.00018461	-1.37974	-1.63194e-10
198099625	rs13409147	7.83335e-15	-1.82489	-0.757994	3.12605e-06	-1.95049	-0.362432	7.81075e-05	-1.76899	-0.470913
198100088	rs35727699	6.19549e-14	-0.514865	-1.63194e-10	8.21834e-06	-1.34632	-1.63194e-10	0.000176014	-1.42742	-1.63194e-10
198100208	rs7557386	8.8897e-15	-1.65682	-0.799562	2.87126e-06	-1.99634	-0.401599	6.51512e-05	-1.91117	-0.510101
198100459	rs2376294	7.72939e-15	-1.8301	-0.766138	3.09871e-06	-1.9477	-0.37401	7.77443e-05	-1.7629	-0.481659
198101024	rs72928729	2.134e-14	-1.58069	-1.63194e-10	1.16047e-05	-1.00128	-1.63194e-10	0.000206339	-1.26847	-1.63194e-10
198101834	rs12162325	1.10452e-14	-1.12565	-1.11362	1.59921e-06	-1.83766	-1.14552	3.34646e-05	-1.94509	-1.1424
198102423	rs6749611	6.52976e-14	-0.462317	-1.63194e-10	8.51096e-06	-1.31134	-1.63194e-10	0.000181877	-1.39466	-1.63194e-10
198103817	rs7604929	7.0897e-15	-1.88402	-0.79861	3.03564e-06	-1.92172	-0.420551	7.78973e-05	-1.7178	-0.524789
198104249	rs146786251	3.40794e-14	-2.08569e-10	-1.11258	1.02966e-05	-2.08569e-10	-1.12088	0.000239416	-2.08569e-10	-1.11978
198104361	rs7422256	1.00992e-14	-1.18415	-1.14466	1.61991e-06	-1.8251	-1.14522	3.34202e-05	-1.94163	-1.1472
198104483	rs61298568	6.38322e-14	-0.485014	-1.63194e-10	8.55112e-06	-1.30663	-1.63194e-10	0.000183295	-1.38689	-1.63194e-10
198104737	rs3929618	6.81651e-15	-1.89647	-0.825455	2.95141e-06	-1.91088	-0.459529	7.66922e-05	-1.69736	-0.560826
198105851	rs16863590	6.58584e-14	-0.453765	-1.63194e-10	7.98359e-06	-1.3753	-1.63194e-10	0.000173397	-1.4424	-1.63194e-10
198105912	rs10204429	7.31413e-15	-1.77231	-0.879153	2.58826e-06	-1.98121	-0.520496	6.16635e-05	-1.85667	-0.619625
198105951	rs140327765	4.12737e-14	-0.921046	-1.63194e-10	2.18305e-05	-0.369385	-1.63194e-10	0.000642799	-0.132154	-1.63194e-10
198106007	rs4850775	9.52288e-15	-1.28116	-1.10641	1.70472e-06	-1.77589	-1.1434	3.46901e-05	-1.91221	-1.13933
198106364	rs189732625	3.3584e-14	-2.08569e-10	-1.12722	1.01672e-05	-2.08569e-10	-1.13352	0.000236258	-2.08569e-10	-1.13306
198106655	rs13389576	6.66007e-15	-1.90476	-0.840384	2.91074e-06	-1.90286	-0.481425	7.62743e-05	-1.68262	-0.581033
198106829	rs2091542	1.46631e-14	-1.987	0.0310653	1.7315e-05	-0.769087	0.167971	0.000145772	-1.70182	0.0858748
198106877	rs13001147	6.54854e-14	-0.459444	-1.63194e-10	8.70051e-06	-1.28931	-1.63194e-10	0.000186305	-1.3706	-1.63194e-10
198107942	rs112458694	4.95485e-14	-0.73832	-1.63194e-10	7.84975e-06	-1.39221	-1.63194e-10	0.000157436	-1.53897	-1.63194e-10
198108373	rs1528408	6.52976e-14	-0.462317	-1.63194e-10	8.51096e-06	-1.31134	-1.63194e-10	0.000181877	-1.39466	-1.63194e-10
198108977	rs2712885	1.08417e-14	-1.987	-0.270869	1.11295e-05	-0.769087	-0.274005	9.54394e-05	-1.70182	-0.337679
198109002	rs72928744	7.12099e-15	-1.76699	-0.911232	2.47538e-06	-1.98468	-0.56162	5.85354e-05	-1.87065	-0.657702
198109345	rs6749081	6.44759e-14	-0.47498	-1.63194e-10	8.43927e-06	-1.3198	-1.63194e-10	0.00018044	-1.40258	-1.63194e-10
198110068	rs10755015	1.09752e-14	-1.13462	-1.11101	1.68533e-06	-1.78845	-1.14229	3.40781e-05	-1.93167	-1.13766
198110114	rs35323793	6.14192e-14	-0.523549	-1.63194e-10	8.47833e-06	-1.31518	-1.63194e-10	0.000184004	-1.38303	-1.63194e-10
198110121	rs4850420	1.30968e-14	-0.926718	-1.14219	1.9451e-06	-1.6449	-1.14248	3.59247e-05	-1.87098	-1.14558
198110130	rs140850486	6.69567e-15	-1.63748	-1.10233	1.56567e-06	-1.95315	-1.05123	3.50423e-05	-1.99206	-1.04937
198110332	rs2712886	1.01384e-14	-1.44475	-0.880187	2.22649e-06	-1.84148	-0.81078	4.32571e-05	-1.99626	-0.834563
198110391	rs2697293	1.55227e-14	-1.79893	-0.100036	7.39761e-06	-1.38591	-0.0656265	9.14571e-05	-1.9495	-0.132611
198111013	rs116368066	7.24389e-14	-0.358528	-1.63194e-10	8.05422e-05	0.936088	-1.63194e-10	0.00015285	-1.56853	-1.63194e-10
198111256	rs2697292	1.59547e-14	-0.914033	-0.957483	1.59616e-06	-1.99347	-0.991622	3.61394e-05	-1.99049	-1.02011
198111312	rs2697291	6.29468e-15	-1.93456	-0.867006	2.50371e-06	-1.62609	-0.908834	4.57577e-05	-1.83021	-0.944417
198111673	rs6434920	6.8898e-15	-1.56369	-1.14754	2.72503e-06	-1.35706	-1.09315	4.35289e-05	-1.71765	-1.10691
198111693	rs2712887	5.11219e-15	-1.99797	-1.01168	3.47058e-06	-1.16808	-1.04029	4.9982e-05	-1.62264	-1.06369
198111694	rs2712888	5.10245e-15	-1.99796	-1.01359	3.39349e-06	-1.18884	-1.04199	4.87271e-05	-1.64656	-1.06519
198112317	rs13000316	2.05583e-14	-1.61801	-1.63194e-10	4.28399e-06	-1.99781	-1.63194e-10	0.000112064	-1.87891	-1.63194e-10
198113157	rs2697290	7.07998e-15	-1.99485	-0.689151	3.00479e-06	-1.65665	-0.695837	5.86621e-05	-1.78633	-0.739865
198113818	rs114352274	7.36809e-14	-0.341528	-1.63194e-10	8.23937e-05	0.958816	-1.63194e-10	0.000154189	-1.55981	-1.63194e-10
198113883	rs147788614	7.45246e-14	-0.330143	-1.63194e-10	8.3656e-05	0.97402	-1.63194e-10	0.000155096	-1.55394	-1.63194e-10
198113891	rs187282893	7.45246e-14	-0.330143	-1.63194e-10	8.3656e-05	0.97402	-1.63194e-10	0.000155096	-1.55394	-1.63194e-10
198114551	rs146918414	7.49512e-14	-0.324435	-1.63194e-10	8.42957e-05	0.981638	-1.63194e-10	0.000155554	-1.55099	-1.63194e-10
198114682	rs115695403	7.49512e-14	-0.324435	-1.63194e-10	8.42957e-05	0.981638	-1.63194e-10	0.000155554	-1.55099	-1.63194e-10
198115099	rs11692576	7.5381e-14	-0.318717	-1.63194e-10	8.49412e-05	0.989266	-1.63194e-10	0.000156014	-1.54804	-1.63194e-10
198115519	rs190617196	1.36612e-13	0.275873	-1.63194e-10	1.39274e-05	-0.818836	-1.63194e-10	0.000457404	-0.472419	-1.63194e-10
198115646	rs11694113	7.5381e-14	-0.318717	-1.63194e-10	8.49412e-05	0.989266	-1.63194e-10	0.000156014	-1.54804	-1.63194e-10
198115786	rs74908383	7.66901e-14	-0.3015	-1.63194e-10	8.6913e-05	1.01221	-1.63194e-10	0.000157414	-1.5391	-1.63194e-10
198116017	rs62279243	7.325e-14	-0.347394	-1.63194e-10	8.07153e-06	-1.36435	-1.63194e-10	0.000179157	-1.40972	-1.63194e-10
198116740	rs116054732	2.13633e-14	-1.5796	-1.63194e-10	4.86399e-06	-1.87083	-1.63194e-10	0.000157272	-1.54001	-1.63194e-10
198116891	rs72928757	3.55344e-14	-1.07077	-1.63194e-10	6.84239e-06	-1.52956	-1.63194e-10	0.000140961	-1.6495	-1.63194e-10
198117764	rs3078	7.62504e-14	-0.307249	-1.63194e-10	8.62498e-05	1.00455	-1.63194e-10	0.000156945	-1.54209	-1.63194e-10
198118468	rs74790017	8.54901e-14	-0.192872	-1.63194e-10	0.000100388	1.15635	-1.63194e-10	0.000166699	-1.4818	-1.63194e-10
198118925	rs57403729	7.94825e-14	-0.265735	-1.63194e-10	8.63922e-06	-1.29638	-1.63194e-10	0.000193925	-1.33051	-1.63194e-10
198119114	rs71422645	8.29282e-14	-0.223296	-1.63194e-10	8.87656e-06	-1.26928	-1.63194e-10	0.000199121	-1.30407	-1.63194e-10
198119391	rs2376299	7.94825e-14	-0.265735	-1.63194e-10	8.63922e-06	-1.29638	-1.63194e-10	0.000193925	-1.33051	-1.63194e-10
198119503	rs6755105	7.94825e-14	-0.265735	-1.63194e-10	8.63922e-06	-1.29638	-1.63194e-10	0.000193925	-1.33051	-1.63194e-10
198120197	rs6434921	6.2029e-15	-1.70695	-1.1093	2.54699e-06	-1.37021	-1.14757	4.97368e-05	-1.54543	-1.14581
198120954	rs13390253	7.84102e-14	-0.279317	-1.63194e-10	8.56494e-06	-1.30502	-1.63194e-10	0.000192299	-1.33893	-1.63194e-10
198121206	rs2712890	5.82352e-15	-1.98878	-0.890586	2.601e-06	-1.56625	-0.930547	5.00632e-05	-1.72029	-0.964409
198121501	rs62279245	8.53712e-14	-0.194264	-1.63194e-10	9.04363e-06	-1.25063	-1.63194e-10	0.000202778	-1.28587	-1.63194e-10
198121681	rs62279246	2.52228e-14	-1.41353	-1.63194e-10	4.37273e-06	-1.97731	-1.63194e-10	0.00012937	-1.73531	-1.63194e-10
198121682	rs62279247	2.47971e-14	-1.43054	-1.63194e-10	4.35919e-06	-1.98041	-1.63194e-10	0.000127907	-1.74668	-1.63194e-10
198121690	rs2712891	5.77489e-15	-1.99001	-0.897743	2.60665e-06	-1.55751	-0.93712	5.01125e-05	-1.71327	-0.970444
198121776	rs116247686	1.86726e-14	-1.71422	-1.63194e-10	4.54253e-06	-1.93921	-1.63194e-10	0.000136528	-1.68145	-1.63194e-10
198122034	rs139643504	7.74069e-14	-0.292196	-1.63194e-10	8.79964e-05	1.0246	-1.63194e-10	0.000158179	-1.53426	-1.63194e-10
198122161	rs16863690	6.72553e-15	-1.75179	-0.983568	1.78804e-06	-1.93665	-0.934922	3.9434e-05	-1.98811	-0.935247
198122175	rs16863694	7.94825e-14	-0.265735	-1.63194e-10	8.63922e-06	-1.29638	-1.63194e-10	0.000193925	-1.33051	-1.63194e-10
198122249	rs2712893	6.84859e-15	-1.70339	-1.01384	1.79711e-06	-1.92458	-0.941927	3.76306e-05	-1.99555	-0.974619
198122319	rs2712894	7.02491e-15	-1.80273	-0.889085	4.9084e-06	-1.06959	-0.792156	6.19455e-05	-1.63616	-0.835567
198122357	rs114279581	1.50031e-14	-0.860534	-1.07248	2.45768e-06	-1.51495	-1.03852	3.66681e-05	-1.95732	-1.03875
198122456	rs150527210	7.83046e-14	-0.280665	-1.63194e-10	8.93569e-05	1.03995	-1.63194e-10	0.000159134	-1.52824	-1.63194e-10
198122900	rs2697287	4.61874e-15	-1.99225	-1.1189	2.45999e-06	-1.65229	-0.900249	7.3241e-05	-1.33308	-0.971152
198123592	rs1881402	1.29024e-13	0.218728	-1.63194e-10	0.000171802	1.69365	-1.63194e-10	0.000209793	-1.25186	-1.63194e-10
198124451	rs1547590	6.65493e-15	-1.76684	-0.979072	1.81141e-06	-1.92878	-0.929808	3.97672e-05	-1.98481	-0.930136
198124583	rs74538814	1.60797e-14	-1.86371	-1.63194e-10	4.35113e-06	-1.98226	-1.63194e-10	0.00010622	-1.93247	-1.63194e-10
198124978	rs187384005	1.30785e-13	0.232282	-1.63194e-10	0.000174833	1.71114	-1.63194e-10	0.000211451	-1.24399	-1.63194e-10
198125068	rs180792922	1.31676e-13	0.239075	-1.63194e-10	0.000176371	1.7199	-1.63194e-10	0.000212288	-1.24004	-1.63194e-10
198125869	rs370281395	3.48146e-14	-2.08569e-10	-1.09124	1.04898e-05	-2.08569e-10	-1.10229	0.00024377	-2.08569e-10	-1.10176
198126163	rs1976965	4.59486e-15	-1.99401	-1.12232	2.47109e-06	-1.63724	-0.910794	7.40876e-05	-1.31228	-0.980462
198126535	rs1569126	5.97533e-15	-1.70582	-1.14781	3.72895e-06	-1.06098	-1.07558	7.80078e-05	-1.13231	-1.10886
198126685	rs115593740	1.78356e-14	-1.76008	-1.63194e-10	4.36307e-06	-1.97952	-1.63194e-10	9.97561e-05	-1.99526	-1.63194e-10
198126737	rs2697286	4.57708e-15	-1.99401	-1.1262	2.44125e-06	-1.63724	-0.922941	7.33371e-05	-1.31228	-0.990643
198126797	rs2712873	4.57708e-15	-1.99401	-1.1262	2.44125e-06	-1.63724	-0.922941	7.33371e-05	-1.31228	-0.990643
198126979	rs12468436	6.58961e-15	-1.78141	-0.974369	1.83636e-06	-1.92044	-0.924467	4.01312e-05	-1.98103	-0.924799
198127129	rs2697285	4.5736e-15	-1.99477	-1.1262	2.45997e-06	-1.6296	-0.922941	7.41126e-05	-1.30176	-0.990643
198127399	rs2178202	4.56898e-15	-1.99477	-1.12721	2.45191e-06	-1.6296	-0.926227	7.39094e-05	-1.30176	-0.993388
198127544	rs4539809	1.24008e-13	0.179076	-1.63194e-10	0.000163224	1.64243	-1.63194e-10	0.000205037	-1.27479	-1.63194e-10
198127665	rs6725211	1.42394e-14	-1.98526	-1.63194e-10	5.81899e-06	-1.69157	-1.63194e-10	0.000149528	-1.5905	-1.63194e-10
198127739	rs2178201	4.51386e-15	-1.99079	-1.14333	1.6512e-06	-1.84525	-1.10594	5.02507e-05	-1.5509	-1.13007
198127968	rs2697282	4.57049e-15	-1.99545	-1.1262	2.47904e-06	-1.62188	-0.922941	7.49022e-05	-1.29116	-0.990643
198128280	rs16863762	6.55116e-15	-1.78992	-0.971713	1.85156e-06	-1.91521	-0.921454	4.03526e-05	-1.97854	-0.921788
198128642	rs2697280	4.56898e-15	-1.99477	-1.12721	2.45191e-06	-1.6296	-0.926227	7.39094e-05	-1.30176	-0.993388
198128702	rs78048041	6.44431e-15	-1.79352	-0.984553	1.86059e-06	-1.89576	-0.936044	4.00212e-05	-1.97221	-0.936368
198128741	rs117341830	6.53285e-15	-1.79272	-0.971713	1.85485e-06	-1.91343	-0.921454	4.03877e-05	-1.97767	-0.921788
198128777	rs2697279	5.31799e-15	-1.96723	-1.00295	2.3058e-06	-1.66427	-0.952997	4.5256e-05	-1.79765	-0.987997
198128894	rs2697278	4.57204e-15	-1.99605	-1.12526	2.50598e-06	-1.61408	-0.919934	7.5897e-05	-1.28048	-0.988128
198129143	rs2697277	4.57363e-15	-1.99659	-1.12438	2.5336e-06	-1.60592	-0.917136	7.69277e-05	-1.26934	-0.985784
198129160	rs2712870	4.57363e-15	-1.99659	-1.12438	2.5336e-06	-1.60592	-0.917136	7.69277e-05	-1.26934	-0.985784
198129202	rs2564394	4.51949e-15	-1.98829	-1.14459	1.67636e-06	-1.83439	-1.10167	5.13302e-05	-1.53246	-1.12725
198129370	rs7580108	8.4381e-14	-0.205929	-1.63194e-10	8.53674e-06	-1.30831	-1.63194e-10	0.000194425	-1.32794	-1.63194e-10
198129611	rs79648059	3.29007e-14	-2.08569e-10	-1.14778	1.05767e-05	-2.08569e-10	-1.09404	0.000245004	-2.08569e-10	-1.09671
198129619	rs962697	4.58358e-15	-1.99607	-1.12272	2.54811e-06	-1.61377	-0.903572	7.68853e-05	-1.28005	-0.975618
198130354	rs2697276	4.58051e-15	-1.99607	-1.12339	2.52154e-06	-1.61377	-0.914056	7.63045e-05	-1.28005	-0.983201
198130582	rs2697275	4.58324e-15	-1.99548	-1.12339	2.50202e-06	-1.62154	-0.914056	7.54971e-05	-1.29069	-0.983201
198130694	rs11678743	1.36473e-13	0.274856	-1.63194e-10	0.000184689	1.76598	-1.63194e-10	0.000216769	-1.21915	-1.63194e-10
198131072	rs187157001	1.36473e-13	0.274856	-1.63194e-10	0.000184689	1.76598	-1.63194e-10	0.000216769	-1.21915	-1.63194e-10
198131097	rs2564393	4.57599e-15	-1.99607	-1.12438	2.51378e-06	-1.61377	-0.917136	7.61076e-05	-1.28005	-0.985784
198131358	rs146382052	3.29444e-14	-2.08569e-10	-1.14645	1.08628e-05	-2.08569e-10	-1.06735	0.000251699	-2.08569e-10	-1.06975
198131685	rs2697274	4.5692e-15	-1.99659	-1.12534	2.52586e-06	-1.60592	-0.920196	7.67308e-05	-1.26934	-0.988347
198131760	rs1830286	4.53345e-15	-1.98691	-1.14287	1.67617e-06	-1.8289	-1.10728	5.16157e-05	-1.52323	-1.13093
198132451	rs4850776	6.61405e-15	-1.61508	-1.137	2.73263e-06	-1.30517	-1.14226	4.8353e-05	-1.57369	-1.14576
198132470	rs138581344	1.3741e-13	0.281699	-1.63194e-10	0.000186322	1.77479	-1.63194e-10	0.000217639	-1.21515	-1.63194e-10
198132524	rs4850777	6.62164e-15	-1.61393	-1.137	2.62874e-06	-1.34393	-1.14226	4.73144e-05	-1.59541	-1.14576
198132572	rs12621811	6.65567e-15	-1.80883	-0.936971	1.95008e-06	-1.90255	-0.882275	4.22322e-05	-1.97217	-0.882637
198132601	rs1318141	5.0001e-15	-1.92311	-1.10871	2.07984e-06	-1.6416	-1.0788	3.89719e-05	-1.83613	-1.09901
198133034	rs4850778	6.47001e-15	-1.6335	-1.14059	2.70698e-06	-1.3178	-1.13906	4.8398e-05	-1.57485	-1.14368
198133408	rs1109476	4.48116e-15	-1.99548	-1.14591	2.24831e-06	-1.62154	-1.02097	6.9266e-05	-1.29069	-1.06934
198133583	rs1109475	4.58633e-15	-1.9948	-1.12339	2.48285e-06	-1.62923	-0.914056	7.47043e-05	-1.30125	-0.983201
198133771	rs149752427	6.66191e-15	-1.81414	-0.930722	1.97135e-06	-1.89871	-0.875267	4.26148e-05	-1.97015	-0.875634
198134059	rs12617121	6.21713e-15	-1.67358	-1.14038	2.7997e-06	-1.28306	-1.14012	5.13209e-05	-1.5154	-1.14449
198134134	rs142451634	1.20739e-13	0.152361	-1.63194e-10	0.000157677	1.60786	-1.63194e-10	0.000201911	-1.29016	-1.63194e-10
198134188	rs4850779	6.53754e-15	-1.62378	-1.13993	2.66981e-06	-1.33093	-1.13976	4.78772e-05	-1.58519	-1.14415
198134535	rs4850780	6.60654e-15	-1.61393	-1.13928	2.63119e-06	-1.34393	-1.14133	4.73427e-05	-1.59541	-1.14516
198135144	rs2564391	5.2455e-15	-1.90688	-1.07703	1.93784e-06	-1.69406	-1.09706	3.72834e-05	-1.86692	-1.11252
198135170	rs12471669	6.21595e-15	-1.83504	-0.97911	1.89759e-06	-1.88226	-0.929851	4.07179e-05	-1.96114	-0.930179
198135412	rs2712867	4.55795e-15	-1.99659	-1.12781	2.50572e-06	-1.60592	-0.928201	7.62193e-05	-1.26934	-0.995035
198136214	rs76041634	6.25892e-15	-1.81729	-0.989972	1.84799e-06	-1.89637	-0.942222	3.99065e-05	-1.96891	-0.942541
198136382	rs10192338	5.02337e-15	-1.92261	-1.10456	2.04652e-06	-1.66323	-1.07333	3.8752e-05	-1.84641	-1.09439
198136642	rs13027001	6.72289e-15	-1.62378	-1.11197	2.65994e-06	-1.33093	-1.14346	4.77522e-05	-1.58519	-1.14677
198136650	rs77704283	6.26166e-15	-1.83994	-0.966882	1.93219e-06	-1.87806	-0.915981	4.13848e-05	-1.95875	-0.91632
198136835	rs114324912	1.45417e-13	0.338332	-1.63194e-10	0.000200384	1.84754	-1.63194e-10	0.000225016	-1.18181	-1.63194e-10
198136875	rs35870159	1.01766e-14	-1.23526	-1.08592	2.64778e-06	-1.42413	-1.05484	5.36136e-05	-1.56113	-1.05506
198137248	rs13390077	9.02586e-15	-1.30479	-1.13639	1.69296e-06	-1.99359	-0.932629	3.78176e-05	-1.96578	-0.999434
198138017	rs13393428	6.19575e-15	-1.70898	-1.10843	1.37614e-06	-1.99397	-1.13944	3.3279e-05	-1.94558	-1.14748
198138210	rs117389217	6.45465e-15	-1.80731	-0.969165	1.87855e-06	-1.90363	-0.918566	4.07053e-05	-1.97273	-0.918903
198138470	rs116220125	1.76532e-14	-1.77036	-1.63194e-10	9.31976e-06	-1.22056	-1.63194e-10	0.000220352	-1.20276	-1.63194e-10
198138602	rs12621494	8.60347e-15	-1.6005	-0.888602	1.88347e-06	-1.99128	-0.828298	4.37138e-05	-1.99163	-0.828695
198139103	rs2950823	4.73135e-15	-1.99755	-1.08951	3.50786e-06	-1.14355	-1.05413	5.9901e-05	-1.42719	-1.0781
198139208	rs13385364	6.50886e-15	-1.66918	-1.09893	1.38429e-06	-1.98443	-1.14307	3.25097e-05	-1.96864	-1.14781
198139261	rs13422791	9.53222e-15	-1.24483	-1.14177	1.63419e-06	-1.99426	-0.967279	3.66283e-05	-1.96866	-1.0285
198139315	rs148588565	1.41283e-14	-1.99309	-1.63194e-10	4.29853e-06	-1.99442	-1.63194e-10	0.000102228	-1.97078	-1.63194e-10
198139633	rs72928790	6.55516e-15	-1.66918	-1.09184	1.38167e-06	-1.98443	-1.14497	3.25216e-05	-1.96864	-1.14744
198139975	rs34820210	3.53064e-14	-1.07721	-1.63194e-10	4.28321e-06	-1.99799	-1.63194e-10	9.95555e-05	-1.99727	-1.63194e-10
198140249	rs10205474	9.04796e-15	-1.29274	-1.146	1.58394e-06	-1.99691	-0.995865	3.61694e-05	-1.95826	-1.05151
198140379	rs80263180	1.42969e-14	-1.98123	-1.63194e-10	5.9287e-06	-1.67289	-1.63194e-10	0.000152777	-1.569	-1.63194e-10
198140386	rs2697288	1.83978e-14	-0.68786	-1.04118	1.48064e-06	-1.93222	-1.12799	3.64337e-05	-1.88401	-1.11848
198140859	rs147911565	5.66637e-15	-1.97927	-0.927449	4.70039e-06	-1.0407	-0.864349	7.69646e-05	-1.3467	-0.907939
198140953	rs4850783	8.52588e-15	-1.46769	-1.03048	2.61283e-06	-1.37106	-1.1212	4.70409e-05	-1.63615	-1.11082
198141168	rs75892983	6.17394e-15	-1.74454	-1.07639	1.54799e-06	-1.97742	-1.03831	3.51971e-05	-1.99797	-1.03906
198141746	rs2564369	6.95318e-15	-1.99748	-0.704597	4.51517e-06	-1.17506	-0.770193	7.55324e-05	-1.45701	-0.816412
198142210	rs11693873	4.57865e-15	-1.97286	-1.14701	4.52805e-06	-0.862988	-1.07941	7.85838e-05	-1.1376	-1.09622
198142269	rs6706197	5.34253e-15	-1.89613	-1.06945	6.15275e-06	-0.48851	-1.14728	0.000106659	-0.780628	-1.14772
198142743	rs6434924	9.51713e-15	-1.94357	-0.44461	4.66423e-06	-1.39597	-0.516801	7.57818e-05	-1.6903	-0.579824
198143380	rs4850784	4.48145e-14	0.236555	-1.0753	2.02734e-06	-1.63689	-1.10907	4.45881e-05	-1.68277	-1.11775
198143381	rs13392750	5.62802e-15	-1.85179	-1.06173	1.62289e-06	-1.84708	-1.1214	3.61142e-05	-1.87992	-1.13138
198143511	rs13007653	2.2729e-13	1.07451	-0.289556	1.85227e-06	-1.84216	-0.99412	4.25639e-05	-1.87296	-0.974023
198143591	rs10931777	9.91916e-15	-1.99751	-0.349296	1.74739e-06	-1.80188	-1.09269	5.72054e-05	-1.49079	-1.06054
198143849	rs148536122	3.29903e-14	-1.14506	-1.63194e-10	8.21523e-06	-1.3467	-1.63194e-10	0.000218142	-1.21284	-1.63194e-10
198143871	rs6727480	1.13866e-14	-1.99101	-0.217827	3.79109e-06	-1.04017	-1.07987	0.000204162	-0.2446	-1.03447
198144002	rs1429411	3.94873e-10	8.36872	-0.123668	1.44063e-06	-1.94547	-1.14213	3.30786e-05	-1.96453	-1.13457
198144201	rs58135111	1.08616e-13	-2.08569e-10	0.0465494	6.24493e-05	-2.08569e-10	0.681662	0.00143718	-2.08569e-10	0.672456
198144539	rs4850785	2.33287e-09	10.9562	-0.93482	3.56515e-06	-1.03418	-1.1473	0.000135564	-0.544886	-1.14365
198144685	rs78385427	3.30905e-14	-2.08569e-10	-1.14203	1.00363e-05	-2.08569e-10	-1.14649	0.000233125	-2.08569e-10	-1.14641
198144917	rs6760146	2.14973e-09	10.9201	-0.980481	4.06327e-06	-0.907291	-1.14341	0.000155742	-0.414205	-1.13558
198144923	rs6760318	2.04508e-09	10.8673	-0.977665	3.99988e-06	-0.922572	-1.14386	0.000152785	-0.432629	-1.13632
198145170	rs58850453	7.09357e-15	-1.96939	-0.712698	1.32343e-05	-0.563327	-0.306553	0.000240955	-0.80828	-0.305094
198145368	rs117159422	3.3119e-14	-2.08569e-10	-1.14116	1.01269e-05	-2.08569e-10	-1.1375	0.000234712	-2.08569e-10	-1.13963
198145871	rs73988421	1.07461e-13	-2.08569e-10	0.0358536	6.16277e-05	-2.08569e-10	0.668419	0.00141832	-2.08569e-10	0.659246
198146381	rs2043016	5.47954e-07	14.705	0.77544	1.47305e-06	-1.99604	-1.06932	3.53221e-05	-1.9807	-1.05278
198146698	rs7588530	3.06962e-09	11.2493	-0.953482	3.6634e-06	-1.01565	-1.13865	0.000135542	-0.559701	-1.129
198148084	rs6730590	3.48546e-09	11.5341	-1.11129	3.48289e-06	-1.23339	-0.971442	0.000126624	-0.819844	-0.936922
198148109	rs73988422	1.022e-14	-1.91648	-0.400452	6.08041e-06	-1.76366	0.116041	0.000136729	-1.78837	0.108391
198148191	rs12618567	1.44581e-06	16.144	0.306686	1.37487e-06	-1.98675	-1.14758	3.26891e-05	-1.96499	-1.14595
198148371	rs6715690	3.04253e-09	11.3674	-1.0805	3.20628e-06	-1.26841	-1.01917	0.000116182	-0.85446	-0.988371
198148522	rs6744206	2.28009e-09	10.9048	-0.906314	2.93674e-06	-1.22961	-1.14578	0.000101998	-0.832712	-1.14032
198148570	rs6715936	1.93396e-14	-1.74843	0.0693139	3.08659e-06	-1.27156	-1.05407	0.000147299	-0.607944	-0.997579
198148629	rs12616329	2.67669e-09	11.2411	-1.08233	3.10891e-06	-1.30181	-1.01661	0.000110753	-0.905163	-0.985521
198148767	rs12619296	3.09348e-09	11.4178	-1.11422	3.39911e-06	-1.26086	-0.96832	0.000122904	-0.854005	-0.932573
198148922	rs10931778	1.90931e-09	10.7317	-0.910738	2.81776e-06	-1.2714	-1.14535	9.69463e-05	-0.884309	-1.13952
198151148	rs12616484	1.99713e-14	-1.72338	0.0764028	2.91687e-06	-1.33009	-1.0521	0.000135382	-0.694806	-0.995081
198151294	rs115934993	2.27868e-14	-1.51509	-1.63194e-10	1.89606e-05	-0.510328	-1.63194e-10	0.000520346	-0.343492	-1.63194e-10
198152657	rs4850424	2.27323e-09	10.9685	-0.973063	3.41805e-06	-1.09102	-1.13261	0.000124637	-0.651209	-1.12137
198152786	rs4850425	3.17821e-09	11.3094	-0.978862	3.75331e-06	-0.999224	-1.13083	0.000139645	-0.539838	-1.11904
198153269	rs117655772	1.24625e-13	-2.08569e-10	0.184039	7.39676e-05	-2.08569e-10	0.850935	0.00170155	-2.08569e-10	0.841311
198153770	rs72930808	5.30434e-15	-1.95615	-1.0166	1.78381e-06	-1.73039	-1.14355	4.53747e-05	-1.63715	-1.14588
198154535	rs72930811	1.3024e-13	0.228111	-1.63194e-10	1.10264e-05	-1.0524	-1.63194e-10	0.000243446	-1.10309	-1.63194e-10
198154547	rs1429419	1.50854e-08	12.8425	-0.954581	4.8177e-06	-0.741989	-1.13841	0.000184049	-0.254128	-1.12866
198155116	rs114812354	1.40773e-14	-1.99671	-1.63194e-10	6.83503e-06	-1.53063	-1.63194e-10	0.000153267	-1.56581	-1.63194e-10
198155170	rs12617117	1.37963e-06	16.1613	0.242559	1.39411e-06	-1.97275	-1.14769	3.32322e-05	-1.94691	-1.14755
198155258	rs74815068	3.40059e-14	-2.08569e-10	-1.11474	1.3669e-05	-2.08569e-10	-0.837564	0.000316064	-2.08569e-10	-0.842041
198155776	rs10199410	1.03515e-06	15.5382	0.578372	1.41815e-06	-1.99798	-1.10536	3.34639e-05	-1.99454	-1.09298
198156969	rs77117039	4.14682e-14	-0.827712	-0.088634	9.65171e-06	-1.69895	0.513389	0.000234644	-1.64453	0.504617
198157160	rs77218866	3.28993e-14	-2.08569e-10	-1.14782	1.21698e-05	-2.08569e-10	-0.953735	0.000287314	-2.08569e-10	-0.937408
198158151	rs1429418	2.42017e-06	16.7978	0.168066	1.37157e-06	-1.98959	-1.14715	3.2426e-05	-1.9712	-1.14782
198158171	rs1429417	9.19756e-07	15.4482	0.550105	1.41439e-06	-1.998	-1.10799	3.34356e-05	-1.99241	-1.09596
198160501	rs1366837	1.33462e-06	15.7759	0.594696	1.42243e-06	-1.99623	-1.1041	3.34718e-05	-1.99673	-1.09055
198161195	rs2195510	1.33149e-06	15.8134	0.554906	1.41456e-06	-1.99567	-1.11021	3.32164e-05	-1.99737	-1.09758
198162003	rs7593063	1.03361e-14	-1.87157	-0.434058	5.4649e-06	-1.82657	0.0722242	0.000123357	-1.84761	0.064708
198162430	rs1429414	1.03068e-06	15.2397	0.872497	1.48831e-06	-1.99721	-1.05785	3.55887e-05	-1.98634	-1.03962
198163328	rs6761919	1.21687e-06	15.7129	0.565331	1.41516e-06	-1.99681	-1.10864	3.33172e-05	-1.99614	-1.09577
198163527	rs7422899	2.64911e-06	16.7272	0.329025	1.37337e-06	-1.98803	-1.1474	3.25974e-05	-1.96847	-1.14528
198163699	rs2889363	9.24183e-07	15.4482	0.554906	1.41126e-06	-1.998	-1.11021	3.33815e-05	-1.99241	-1.09758
198164176	rs13030538	1.05326e-06	15.2397	0.894165	1.4952e-06	-1.99721	-1.05323	3.57692e-05	-1.98634	-1.03456
198164530	rs1896857	5.08851e-06	17.6411	0.0678289	1.3681e-06	-1.99788	-1.14139	3.17536e-05	-1.99457	-1.14541
198165121	rs6741380	1.00121e-06	15.5197	0.563456	1.41632e-06	-1.99664	-1.10799	3.33352e-05	-1.99648	-1.09489
198166053	rs34555121	6.70126e-09	12.0642	-0.987668	4.42349e-06	-0.836164	-1.1296	0.000175258	-0.314267	-1.11746
198166117	rs1346649	1.05758e-06	15.5803	0.557649	1.41606e-06	-1.99765	-1.10716	3.34001e-05	-1.99452	-1.09491
198166197	rs11692603	4.65091e-12	3.80355	-1.63194e-10	7.76713e-06	-1.40279	-1.63194e-10	0.000302466	-0.886017	-1.63194e-10
198166218	rs142783470	1.56823e-14	-1.88874	-1.63194e-10	4.46075e-06	-1.95737	-1.63194e-10	0.000102921	-1.96403	-1.63194e-10
198166565	rs919433	2.5848e-06	17.2345	-0.202869	1.43485e-06	-1.99331	-1.09832	3.27877e-05	-1.99794	-1.10999
198166825	rs10931779	9.6551e-07	15.4996	0.547248	1.44863e-06	-1.97332	-1.10875	3.37244e-05	-1.98304	-1.09672
198167472	rs191044161	3.6827e-14	-1.03504	-1.63194e-10	2.51073e-05	-0.229532	-1.63194e-10	0.00114526	0.445404	-1.63194e-10
198168403	rs12693815	2.30276e-06	16.5953	0.320853	1.38294e-06	-1.98078	-1.1477	3.28453e-05	-1.96002	-1.14616
198168843	rs2195508	5.64759e-07	14.9817	0.528954	1.41971e-06	-1.98903	-1.11321	3.3166e-05	-1.99442	-1.10204
198169130	rs12464356	7.7311e-12	4.31173	-1.63194e-10	4.84405e-06	-1.87494	-1.63194e-10	0.000137769	-1.67241	-1.63194e-10
198169235	rs113465709	3.05678e-14	-1.22133	-1.63194e-10	4.71839e-06	-1.90123	-1.63194e-10	0.00010291	-1.96414	-1.63194e-10
198169749	rs979020	1.32183e-06	15.3509	1.01016	1.5359e-06	-1.99795	-1.02562	3.64035e-05	-1.99707	-1.00625
198169772	rs4850428	2.26465e-06	16.7289	0.170463	1.38307e-06	-1.9846	-1.14378	3.26465e-05	-1.96581	-1.14644
198170342	rs7582736	2.2334e-06	16.5321	0.353423	1.38693e-06	-1.9788	-1.1468	3.30036e-05	-1.9571	-1.14427
198170607	rs57170028	4.0092e-14	-2.08569e-10	-0.950095	1.03308e-05	-2.08569e-10	-1.11756	0.000239067	-2.08569e-10	-1.12124
198171005	rs6744072	1.33825e-14	-1.97816	-0.0691593	9.95978e-06	-1.69189	0.537756	0.000248593	-1.61109	0.528919
198171058	rs12618612	2.02922e-06	16.3991	0.390505	1.39489e-06	-1.97427	-1.14561	3.32859e-05	-1.95061	-1.14225
198171098	rs10153881	2.64869e-06	16.6656	0.390505	1.38297e-06	-1.98285	-1.14561	3.28718e-05	-1.96312	-1.14225
198171770	rs61456829	1.42069e-14	-1.98104	-0.00650466	1.0897e-05	-1.68006	0.615857	0.000272327	-1.5978	0.606818
198172148	rs1366836	6.77834e-07	15.0433	0.649888	1.44933e-06	-1.98756	-1.09403	3.39272e-05	-1.99346	-1.0803
198172336	rs2195507	2.86954e-09	11.2864	-1.05798	3.80925e-06	-1.02355	-1.09171	0.00014993	-0.517445	-1.07037
198173536	rs13033821	2.33977e-06	16.4621	0.469988	1.3981e-06	-1.97648	-1.1411	3.33936e-05	-1.95374	-1.13588
198175297	rs10931780	1.17053e-06	15.5053	0.734151	1.49143e-06	-1.97311	-1.07985	3.48384e-05	-1.98287	-1.06439
198175878	rs117967386	3.29776e-14	-2.08569e-10	-1.14544	1.09398e-05	-2.08569e-10	-1.06029	0.000250629	-2.08569e-10	-1.07401
198176384	rs80280631	3.1831e-14	-1.18083	-1.63194e-10	5.2761e-06	-1.7895	-1.63194e-10	0.000111884	-1.88052	-1.63194e-10
198176766	rs10804081	1.19302e-14	-1.95073	-0.211473	1.10367e-05	-1.54672	0.49525	0.000280966	-1.45572	0.495969
198176805	rs114712485	1.40594e-14	-1.99798	-1.63194e-10	6.5892e-06	-1.56726	-1.63194e-10	0.000143808	-1.6295	-1.63194e-10
198177302	rs77105081	1.62762e-14	-1.85157	-1.63194e-10	8.35633e-06	-1.32967	-1.63194e-10	0.000151857	-1.57504	-1.63194e-10
198177974	rs7592511	1.025e-06	15.3736	0.733075	1.48083e-06	-1.97783	-1.08225	3.46515e-05	-1.98651	-1.06614
198178409	rs4850429	3.8467e-06	17.1973	0.231897	1.36748e-06	-1.99417	-1.14555	3.20828e-05	-1.98222	-1.14744
198178608	rs4850786	3.63772e-06	17.1331	0.240266	1.36836e-06	-1.9932	-1.14588	3.21398e-05	-1.98032	-1.14757
198178826	rs12469546	3.17764e-06	16.9979	0.240266	1.37163e-06	-1.99082	-1.14588	3.22802e-05	-1.97596	-1.14757
198181443	rs2007031	1.18812e-06	15.4359	0.818442	1.50907e-06	-1.97566	-1.06554	3.53585e-05	-1.98485	-1.0476
198181592	rs182643369	3.53625e-14	-2.08569e-10	-1.07562	1.01375e-05	-2.08569e-10	-1.13645	0.000235393	-2.08569e-10	-1.13673
198181750	rs4850787	3.6146e-06	17.2774	0.0895773	1.37498e-06	-1.99594	-1.13831	3.20844e-05	-1.98643	-1.14318
198182012	rs78596680	5.16609e-12	3.9086	-1.63194e-10	7.98465e-06	-1.37517	-1.63194e-10	0.00023147	-1.15353	-1.63194e-10
198182334	rs6738721	4.22145e-09	11.6436	-1.02922	4.13879e-06	-0.925319	-1.10697	0.000165201	-0.400419	-1.0904
198182359	rs116744252	2.02045e-14	-1.63537	-1.63194e-10	4.83371e-06	-1.87708	-1.63194e-10	0.000114305	-1.85911	-1.63194e-10
198182432	rs6738836	2.69213e-06	17.0619	0.0104712	1.39193e-06	-1.99201	-1.13	3.25385e-05	-1.97809	-1.13747
198182796	rs4850430	3.17075e-06	16.9979	0.238096	1.3728e-06	-1.99082	-1.14503	3.22881e-05	-1.97596	-1.14732
198182940	rs4850788	1.22515e-06	15.5053	0.779764	1.50264e-06	-1.97311	-1.07236	3.5214e-05	-1.98287	-1.05367
198183191	rs36071109	2.32113e-06	16.8951	0.0289101	1.36234e-06	-1.9979	-1.14559	3.16991e-05	-1.99422	-1.14747
198183203	rs66462835	8.86099e-10	8.88478	0.168533	1.35958e-06	-1.99801	-1.14751	3.32714e-05	-1.94757	-1.14572
198183439	rs10166569	3.98768e-06	17.1331	0.33212	1.36575e-06	-1.9932	-1.14779	3.21479e-05	-1.98032	-1.14732
198183465	rs2376407	4.44542e-09	11.6457	-0.97962	4.04e-06	-0.925782	-1.13067	0.000159608	-0.406821	-1.11844
198183841	rs192410697	1.45827e-14	-1.96143	-1.63194e-10	1.21895e-05	-0.952121	-1.63194e-10	0.000222211	-1.19436	-1.63194e-10
198183880	rs59580628	2.58936e-14	-1.92704	0.539765	1.37517e-05	0.0600435	-0.891576	0.000844718	0.93865	-0.797632
198184298	rs76083316	3.32607e-14	-2.08569e-10	-1.1369	1.02535e-05	-2.08569e-10	-1.12507	0.0002373	-2.08569e-10	-1.12866
198185078	rs6434926	1.15529e-14	-1.97649	-0.217846	9.04786e-06	-1.60068	0.350511	0.000233813	-1.48564	0.34218
198186086	rs7576377	1.17382e-14	-1.98258	-0.195839	9.57627e-06	-1.57181	0.37841	0.000248402	-1.45294	0.370002
198186781	rs546499480	2.00455e-14	-1.64327	-1.63194e-10	4.66539e-06	-1.91252	-1.63194e-10	0.000100137	-1.99145	-1.63194e-10
198187055	rs115104878	6.94935e-13	1.90255	-1.63194e-10	8.90544e-06	-1.26603	-1.63194e-10	0.000286538	-0.940113	-1.63194e-10
198187164	rs7594237	3.35755e-14	-1.33129	0.20381	3.03479e-06	-1.29289	-1.04966	0.000120346	-0.815517	-0.992097
198187667	rs17470747	1.92194e-14	-1.68535	-1.63194e-10	9.24075e-06	-1.22907	-1.63194e-10	0.000295234	-0.910218	-1.63194e-10
198187903	rs1560277	5.7314e-05	19.4452	0.685325	1.4251e-06	-1.97781	-1.12064	3.33554e-05	-1.98334	-1.10743
198188903	rs2059922	2.1601e-09	10.983	-1.03858	3.26407e-06	-1.18303	-1.08668	0.000117829	-0.760826	-1.06792
198189249	rs146440244	1.39223e-13	0.294806	-1.63194e-10	5.92134e-05	0.628455	-1.63194e-10	0.00097268	0.28207	-1.63194e-10
198189346	rs13032495	7.87053e-05	20.0214	0.426294	1.36333e-06	-1.99494	-1.14782	3.16463e-05	-1.9967	-1.14667
198189616	rs16864451	3.33866e-14	-1.60063	0.46751	3.02926e-06	-1.41398	-0.930389	0.000134558	-0.849896	-0.846091
198190332	rs7591766	3.28345e-14	-1.6173	0.46751	3.09235e-06	-1.39337	-0.930389	0.000138494	-0.821068	-0.846091
198190894	rs1429412	8.51438e-05	19.7306	0.79574	1.38647e-06	-1.99742	-1.12851	3.25454e-05	-1.99799	-1.11736
198194039	rs143611210	4.79824e-14	-0.770437	-1.63194e-10	5.91356e-06	-1.67544	-1.63194e-10	0.000120863	-1.80333	-1.63194e-10
198194395	rs150106813	2.03795e-14	-1.62674	-1.63194e-10	9.24216e-06	-1.22892	-1.63194e-10	0.000164624	-1.49432	-1.63194e-10
198195965	rs3843857	8.64918e-05	19.662	0.880026	1.3952e-06	-1.99773	-1.12193	3.28414e-05	-1.99801	-1.10829
198196208	rs3895817	6.26815e-05	19.8069	0.413134	1.36071e-06	-1.99696	-1.14773	3.15982e-05	-1.99784	-1.14705
198196234	rs787984	3.51997e-14	-1.63362	0.553391	3.26127e-06	-1.3724	-0.898177	0.000148082	-0.791877	-0.808343
198196424	rs3980095	6.82297e-05	19.7214	0.583507	1.36158e-06	-1.99778	-1.14627	3.17512e-05	-1.99799	-1.14207
198198277	rs2564377	3.8694e-14	-1.5836	0.598009	3.11912e-06	-1.43423	-0.880906	0.00013857	-0.878361	-0.788251
198198489	rs7575389	7.09092e-08	12.4123	1.02333	1.93896e-06	-1.69622	-1.09432	4.5728e-05	-1.69988	-1.07539
198198852	rs7578368	3.20448e-14	-1.96149	0.787357	1.3683e-05	-0.0424965	-0.794041	0.000875929	0.860261	-0.682961
198199163	rs7566373	3.14592e-14	-1.96149	0.768913	1.35759e-05	-0.0424965	-0.801901	0.000868067	0.860261	-0.691978
198199297	rs3097385	1.47103e-09	10.5879	-1.02774	2.95666e-06	-1.27973	-1.08891	0.00010412	-0.880671	-1.07177
198200024	rs10201078	3.2335e-13	1.13746	-1.63194e-10	1.86121e-05	-0.52888	-1.63194e-10	0.000374914	-0.671287	-1.63194e-10
198200739	rs12617426	5.05921e-08	12.5947	0.503291	1.79577e-06	-1.72196	-1.1453	4.17852e-05	-1.72547	-1.13998
198200802	rs787988	1.43677e-08	12.9778	-1.13859	4.16094e-06	-1.22997	-0.796983	0.000161224	-0.757403	-0.757787
198201765	rs79805276	1.659e-14	-1.46565	-0.366817	5.74437e-06	-1.99166	0.287184	0.00013512	-1.97968	0.287856
198202793	rs2914982	1.62357e-09	10.6506	-0.991756	2.92782e-06	-1.26495	-1.11348	0.000102909	-0.865178	-1.09896
198203394	rs189517573	3.48962e-14	-2.08569e-10	-1.08889	1.00229e-05	-2.08569e-10	-1.14782	0.00023281	-2.08569e-10	-1.14776
198203539	rs75570882	3.33761e-13	1.16915	-1.63194e-10	1.90207e-05	-0.507164	-1.63194e-10	0.000382734	-0.650646	-1.63194e-10
198203881	rs72912852	2.82245e-12	3.30409	-1.63194e-10	4.30852e-06	-1.9921	-1.63194e-10	0.000108884	-1.9077	-1.63194e-10
198204551	rs75566749	1.58729e-14	-1.87666	-1.63194e-10	1.38656e-05	-0.823279	-1.63194e-10	0.000277854	-0.970891	-1.63194e-10
198204860	rs6759834	6.28904e-05	19.5768	0.64663	1.36601e-06	-1.99801	-1.14279	3.19287e-05	-1.99758	-1.1369
198205840	rs12472355	5.32857e-05	19.4206	0.63702	1.36637e-06	-1.99725	-1.14328	3.19485e-05	-1.99622	-1.13764
198207607	rs6711624	7.93365e-05	19.4964	0.959302	1.4099e-06	-1.99764	-1.11154	3.32572e-05	-1.99685	-1.09687
198207673	rs150494119	4.86011e-14	-0.757625	-1.63194e-10	4.66928e-06	-1.91169	-1.63194e-10	0.000112931	-1.87121	-1.63194e-10
198208420	rs12693816	7.56966e-05	19.4955	0.913259	1.4004e-06	-1.99779	-1.11815	3.29864e-05	-1.99724	-1.10465
198208465	rs74815433	2.07906e-12	2.9984	-1.63194e-10	6.82383e-05	0.770313	-1.63194e-10	0.000494855	-0.39372	-1.63194e-10
198208664	rs13013049	7.69177e-05	19.7687	0.656051	1.36514e-06	-1.99801	-1.14343	3.18942e-05	-1.99781	-1.13775
198208803	rs79847162	3.81821e-13	1.30368	-1.63194e-10	2.0869e-05	-0.414428	-1.63194e-10	0.000418036	-0.562417	-1.63194e-10
198210558	rs7574271	6.18337e-05	19.56	0.646468	1.36452e-06	-1.99801	-1.14389	3.18842e-05	-1.99742	-1.13846
198211537	rs76502969	3.85673e-13	1.31372	-1.63194e-10	2.10146e-05	-0.407473	-1.63194e-10	0.000420814	-0.555795	-1.63194e-10
198211579	rs10931782	9.04658e-05	19.9922	0.594757	1.36324e-06	-1.99688	-1.14595	3.1769e-05	-1.99765	-1.14184
198212028	rs58916371	3.37541e-14	-2.08569e-10	-1.12217	1.1671e-05	-2.08569e-10	-0.995585	0.000265812	-2.08569e-10	-1.01519
198213720	rs788001	9.43753e-05	20.0469	0.582362	1.36267e-06	-1.99687	-1.14638	3.17227e-05	-1.99801	-1.14294
198213743	rs115748055	1.46993e-14	-1.95347	-1.63194e-10	4.34225e-06	-1.9843	-1.63194e-10	9.98768e-05	-1.99405	-1.63194e-10
198214183	rs17405525	2.85486e-08	13.6685	-1.14265	4.9198e-06	-1.1254	-0.734029	0.000213921	-0.542071	-0.690309
198214396	rs55702914	2.85461e-08	13.6685	-1.14274	4.97712e-06	-1.1254	-0.722446	0.000215773	-0.542071	-0.681686
198215056	rs787999	0.000129784	20.2889	0.658928	1.36258e-06	-1.99711	-1.14621	3.17498e-05	-1.998	-1.1421
198215516	rs143940333	3.52826e-14	-2.08569e-10	-1.07788	1.33744e-05	-2.08569e-10	-0.859349	0.000304602	-2.08569e-10	-0.87898
198215995	rs56234206	2.69645e-08	13.6109	-1.14213	5.10434e-06	-1.08407	-0.738528	0.000229288	-0.467968	-0.695039
198216092	rs787998	9.6203e-05	20.2232	0.425209	1.36302e-06	-1.99718	-1.14581	3.15702e-05	-1.99801	-1.14776
198216271	rs787997	0.000102756	20.2985	0.415867	1.36296e-06	-1.99757	-1.14546	3.15744e-05	-1.99796	-1.14768
198216805	rs787996	0.000129713	20.2985	0.648833	1.36155e-06	-1.99757	-1.1465	3.17336e-05	-1.99796	-1.14265
198216853	rs787995	0.000122101	20.2985	0.588358	1.36034e-06	-1.99757	-1.14739	3.16752e-05	-1.99796	-1.14449
198218667	rs146399021	4.2995e-14	-2.08569e-10	-0.880187	1.02637e-05	-2.08569e-10	-1.12408	0.000234322	-2.08569e-10	-1.14129
198219032	rs788004	0.000100288	20.4825	0.207524	1.38705e-06	-1.99672	-1.12879	3.18797e-05	-1.99801	-1.138
198219217	rs56116936	2.77623e-08	13.6396	-1.14169	4.51075e-06	-1.21469	-0.731544	0.000185449	-0.683994	-0.691212
198219865	rs111980432	2.53562e-14	-1.40825	-1.63194e-10	5.6407e-06	-1.72268	-1.63194e-10	0.000115223	-1.85112	-1.63194e-10
198220702	rs79706274	1.8039e-14	-1.74874	-1.63194e-10	4.02144e-05	0.241532	-1.63194e-10	0.00192598	0.965205	-1.63194e-10
198222548	rs805497	0.000204054	20.8521	0.548301	1.36324e-06	-1.99504	-1.14779	3.16299e-05	-1.99774	-1.14614
198223121	rs787994	0.000318076	21.2861	0.558147	1.35948e-06	-1.99779	-1.1478	3.17089e-05	-1.99518	-1.14621
198223754	rs61328028	8.43927e-08	14.7467	-1.13703	6.68e-06	-0.779464	-0.77411	0.000321602	-0.0921649	-0.732507
198228940	rs788015	2.19628e-14	-1.78236	0.230436	3.71488e-06	-1.12231	-1.01804	0.0002018	-0.339445	-0.951263
198228997	rs788014	0.000221886	20.8854	0.598728	1.36055e-06	-1.99738	-1.14742	3.1668e-05	-1.99795	-1.14473
198229058	rs115937023	5.20553e-14	-0.688965	-1.63194e-10	7.88584e-06	-1.38762	-1.63194e-10	0.000167725	-1.47566	-1.63194e-10
198229453	rs67735550	1.51578e-07	15.3185	-1.12316	6.4106e-06	-0.758489	-0.836251	0.000356098	0.0753883	-0.798168
198229856	rs788012	0.000267002	21.0088	0.660402	1.36069e-06	-1.99782	-1.14688	3.17324e-05	-1.99742	-1.14323
198230114	rs13014186	4.61581e-13	1.49338	-1.63194e-10	2.29778e-05	-0.318166	-1.63194e-10	0.000152907	-1.56815	-1.63194e-10
198230190	rs68062151	3.46297e-06	18.4006	-1.07644	1.48428e-05	0.191912	-0.947091	0.0010111	1.23712	-0.916306
198230771	rs788011	0.00961263	24.5923	0.660556	1.42978e-06	-1.94798	-1.1472	3.40114e-05	-1.92704	-1.14425
198230949	rs788010	0.0118784	24.5106	0.95392	1.44616e-06	-1.95146	-1.13232	3.46031e-05	-1.9312	-1.12284
198231218	rs73050839	2.0005e-06	17.8879	-1.11255	9.47404e-06	-0.33447	-0.869668	0.000570406	0.581987	-0.833624
198231472	rs788009	2.87823e-14	-1.75973	0.478225	4.68441e-06	-0.963537	-0.944915	0.000256019	-0.183898	-0.868834
198232639	rs788008	2.24431e-14	-1.77527	0.244984	3.93937e-06	-1.0648	-1.01687	0.000211043	-0.291626	-0.954297
198233245	rs111236758	9.41063e-14	-0.0968473	-1.63194e-10	5.14819e-06	-1.81405	-1.63194e-10	0.000132194	-1.71372	-1.63194e-10
198233311	rs74930561	3.29121e-14	-2.08569e-10	-1.14743	1.24684e-05	-2.08569e-10	-0.929494	0.000294327	-2.08569e-10	-0.913294
198233575	rs2565165	0.00609152	23.8657	0.930903	1.41105e-06	-1.97468	-1.13368	3.35669e-05	-1.9598	-1.12464
198233676	rs788007	0.00609529	23.8657	0.931521	1.41033e-06	-1.97468	-1.13419	3.35472e-05	-1.9598	-1.12523
198234061	rs788005	2.23027e-14	-1.78155	0.244984	3.99085e-06	-1.05182	-1.01687	0.000214778	-0.274085	-0.954297
198235374	rs2564380	0.00512681	24.0984	0.525875	1.40287e-06	-1.96719	-1.14699	3.31111e-05	-1.95036	-1.14776
198236103	rs2565158	0.00619068	24.0256	0.787231	1.40301e-06	-1.96964	-1.14443	3.33012e-05	-1.95342	-1.13897
198236244	rs2565157	0.00612118	24.0256	0.775942	1.40237e-06	-1.96964	-1.14489	3.32763e-05	-1.95342	-1.13972
198236334	rs2565156	0.00653467	24.0909	0.775942	1.40876e-06	-1.9651	-1.14489	3.35542e-05	-1.9451	-1.13972
198236425	rs2565155	0.00605885	24.0256	0.765707	1.40183e-06	-1.96964	-1.14527	3.32546e-05	-1.95342	-1.14037
198236449	rs2564379	0.00483354	24.0984	0.46697	1.40547e-06	-1.96719	-1.14513	3.31164e-05	-1.95036	-1.1476
198236533	rs117603719	6.09772e-14	-2.08569e-10	-0.530771	1.09195e-05	-2.08569e-10	-1.06214	0.000256128	-2.08569e-10	-1.05231
198236887	rs3097383	0.00603848	24.0256	0.76234	1.40221e-06	-1.96964	-1.145	3.3263e-05	-1.95342	-1.14012
198236941	rs2043019	0.00483354	24.0984	0.46697	1.40547e-06	-1.96719	-1.14513	3.31164e-05	-1.95036	-1.1476
198236958	rs2043018	0.00559321	23.9456	0.765707	1.39822e-06	-1.97222	-1.14527	3.31466e-05	-1.95667	-1.14037
198237067	rs115940031	3.83825e-14	-0.993671	-1.63194e-10	4.29479e-06	-1.99529	-1.63194e-10	9.95554e-05	-1.99727	-1.63194e-10
198238223	rs55725278	0.0047883	24.0984	0.457565	1.40603e-06	-1.96719	-1.14474	3.31205e-05	-1.95036	-1.14747
198238424	rs11904247	0.00546589	23.9353	0.752948	1.39455e-06	-1.97498	-1.14514	3.30153e-05	-1.96081	-1.1402
198238539	rs149897605	4.01422e-14	-0.948844	-1.63194e-10	4.29202e-06	-1.99594	-1.63194e-10	9.96734e-05	-1.99609	-1.63194e-10
198239225	rs787980	0.00483129	24.0984	0.466504	1.40588e-06	-1.96719	-1.14484	3.3119e-05	-1.95036	-1.14752
198241002	rs117538099	6.03366e-14	-2.08569e-10	-0.541333	3.39918e-05	-2.08569e-10	0.0734257	0.000794709	-2.08569e-10	0.0799907
198242868	rs787979	0.00662765	24.0984	0.782641	1.40641e-06	-1.96719	-1.14446	3.33959e-05	-1.95036	-1.13919
198243749	rs11888760	2.80204e-06	18.208	-1.09563	8.95342e-06	-0.343223	-0.917434	0.000530983	0.560001	-0.883257
198244598	rs7603828	1.81733e-14	-1.94129	0.199972	1.17199e-05	0.0330331	-1.02444	0.000855911	1.11257	-0.958388
198245297	rs150345524	3.58546e-07	16.1338	-1.07748	5.37849e-06	-0.845216	-0.92507	0.000278162	-0.0749071	-0.894874
198245965	rs55775495	0.000332544	21.4747	0.414052	1.3812e-06	-1.99411	-1.13563	3.24243e-05	-1.9763	-1.14277
198246020	rs117451004	4.7975e-14	-2.08569e-10	-0.770592	1.10211e-05	-2.08569e-10	-1.05288	0.000259706	-2.08569e-10	-1.03844
198246571	rs55932263	1.40622e-14	-1.99778	-1.63194e-10	5.25267e-06	-1.79396	-1.63194e-10	0.00012164	-1.79692	-1.63194e-10
198246625	rs787977	1.49117e-14	-1.99682	0.057694	7.78085e-06	-0.322355	-1.07867	0.000541701	0.727168	-1.03044
198247142	rs56088884	1.42495e-14	-1.98455	-1.63194e-10	5.81167e-06	-1.69282	-1.63194e-10	0.000134497	-1.69645	-1.63194e-10
198248128	rs787975	0.0225536	25.1049	1.00075	1.41772e-06	-1.96351	-1.14013	3.42081e-05	-1.93359	-1.13193
198249467	rs148671388	2.04694e-14	-1.62234	-1.63194e-10	1.52505e-05	-0.728083	-1.63194e-10	0.000268338	-1.00574	-1.63194e-10
198250213	rs59757315	4.32572e-07	16.2829	-1.03895	4.70846e-06	-0.937668	-0.965664	0.000235153	-0.197508	-0.940241
198250744	rs60666417	3.30379e-14	-2.08569e-10	-1.14362	1.3006e-05	-2.08569e-10	-0.887283	0.000307504	-2.08569e-10	-0.869497
198252557	rs75935828	4.24337e-14	-2.08569e-10	-0.89333	1.02191e-05	-2.08569e-10	-1.12844	0.000237756	-2.08569e-10	-1.12674
198253951	rs17471567	1.52087e-14	-1.9194	-1.63194e-10	2.60857e-05	-0.191307	-1.63194e-10	0.000430815	-0.532305	-1.63194e-10
198257075	rs78516934	9.64008e-14	-0.072757	-1.63194e-10	1.70115e-05	-0.618801	-1.63194e-10	0.000318042	-0.8358	-1.63194e-10
198257795	rs4685	0.0356723	25.2276	1.33652	1.47182e-06	-1.96081	-1.10538	3.58417e-05	-1.92918	-1.0897
198257953	rs72912891	1.025e-13	-0.0114083	-1.63194e-10	8.38733e-06	-1.32597	-1.63194e-10	0.000215501	-1.22502	-1.63194e-10
198258388	rs3115366	0.000295923	22.8229	-1.05081	1.88765e-05	0.427774	-0.94255	0.00152409	1.64636	-0.91519
198258969	rs2333852	1.68054e-14	-1.99489	0.175316	8.16993e-06	-0.305989	-1.04624	0.000595462	0.780081	-0.988728
198259351	rs115171667	1.64383e-14	-1.84166	-1.63194e-10	5.05337e-06	-1.83264	-1.63194e-10	0.000123252	-1.78376	-1.63194e-10
198259352	rs74265000	1.68054e-14	-1.99489	0.175316	8.16993e-06	-0.305989	-1.04624	0.000595462	0.780081	-0.988728
198259625	rs35572702	4.59498e-13	1.48886	-1.63194e-10	2.10389e-05	-0.406318	-1.63194e-10	0.000149735	-1.58912	-1.63194e-10
198260098	rs2564389	0.0199082	24.9496	1.03131	1.40391e-06	-1.97291	-1.14052	3.3761e-05	-1.94627	-1.13241
198261470	rs3769525	1.70763e-14	-1.99414	0.19056	8.34132e-06	-0.289483	-1.04199	0.000611424	0.80122	-0.983414
198261520	rs3769524	2.03801e-14	-1.85885	0.232132	1.64107e-05	0.365833	-1.02059	0.00141365	1.60905	-0.953104
198261596	rs56718086	0.000226122	22.5348	-1.0317	1.65924e-05	0.333617	-0.977366	0.00128747	1.51536	-0.952917
198262399	rs142308603	3.29331e-14	-2.08569e-10	-1.14679	1.07543e-05	-2.08569e-10	-1.07739	0.000251415	-2.08569e-10	-1.07088
198262468	rs183302016	3.7636e-14	-2.08569e-10	-1.01331	1.55167e-05	-2.08569e-10	-0.710777	0.000353415	-2.08569e-10	-0.730343
198263069	rs72912894	4.13312e-13	1.38293	-1.63194e-10	4.39942e-06	-1.97122	-1.63194e-10	0.000109686	-1.90036	-1.63194e-10
198263145	rs76399200	2.86663e-14	-1.28555	-1.63194e-10	5.38027e-06	-1.76995	-1.63194e-10	0.000124899	-1.77048	-1.63194e-10
198263146	rs16865262	3.61126e-14	-1.98148	0.926848	1.31633e-05	-0.0553424	-0.81992	0.00106619	1.10488	-0.731027
198265350	rs12621129	0.0136628	24.5307	1.07374	1.40803e-06	-1.9862	-1.1243	3.37378e-05	-1.96784	-1.11153
198265368	rs117076100	5.2644e-14	-2.08569e-10	-0.677719	2.84877e-05	-2.08569e-10	-0.103222	0.000667051	-2.08569e-10	-0.0951189
198265526	rs788018	0.0205926	24.8472	1.16747	1.41703e-06	-1.9786	-1.12552	3.41123e-05	-1.95626	-1.11207
198266063	rs75406274	3.86507e-14	-0.986707	-1.63194e-10	6.73549e-06	-1.5453	-1.63194e-10	0.000151448	-1.57774	-1.63194e-10
198271376	rs140804989	1.55116e-14	-1.89968	-1.63194e-10	9.3719e-06	-1.21498	-1.63194e-10	0.000209188	-1.25475	-1.63194e-10
198271881	rs75537447	3.75145e-14	-1.01655	-1.63194e-10	6.60284e-06	-1.56519	-1.63194e-10	0.000148575	-1.5969	-1.63194e-10
198272710	rs112865313	3.79077e-14	-1.00612	-1.63194e-10	6.09148e-06	-1.6458	-1.63194e-10	0.000128038	-1.74566	-1.63194e-10
198273347	rs77132083	2.19055e-14	-1.84937	0.294831	1.73927e-05	0.404426	-1.00107	0.00151862	1.65669	-0.929117
198273591	rs12151726	6.74618e-07	16.7729	-1.08454	6.30001e-06	-0.724542	-0.8876	0.000346016	0.1062	-0.857699
198274929	rs12151767	0.000270989	22.7784	-1.09433	2.0056e-05	0.40914	-0.863307	0.0015946	1.60793	-0.831538
198275089	rs80144901	2.57829e-14	-1.39156	-1.63194e-10	5.07646e-06	-1.82808	-1.63194e-10	0.000117855	-1.82853	-1.63194e-10
198276236	rs117513606	6.27408e-14	-2.08569e-10	-0.50226	1.06652e-05	-2.08569e-10	-1.0857	0.000250126	-2.08569e-10	-1.07602
198277498	rs35157131	0.0213809	25.0296	1.02261	1.40827e-06	-1.96932	-1.14101	3.37567e-05	-1.94568	-1.13313
198277551	rs6710530	0.0216161	25.0296	1.03355	1.40915e-06	-1.96932	-1.14039	3.37875e-05	-1.94568	-1.13222
198278571	rs55658871	0.000233178	22.6108	-1.07699	1.83667e-05	0.357091	-0.899243	0.00144078	1.54416	-0.869207
198278834	rs3097384	0.0207186	24.9752	1.04561	1.41136e-06	-1.96848	-1.13967	3.39268e-05	-1.9426	-1.13118
198280064	rs13003547	1.80129e-12	2.85499	-1.63194e-10	1.98085e-05	-0.466582	-1.63194e-10	0.000392148	-0.626345	-1.63194e-10
198280586	rs788022	0.0218784	25.0296	1.04561	1.41017e-06	-1.96932	-1.13967	3.38225e-05	-1.94568	-1.13118
198281743	rs699318	0.0224921	25.1249	0.978036	1.41428e-06	-1.96278	-1.14329	3.40024e-05	-1.93497	-1.13658
198281776	rs699319	0.0221203	25.0296	1.05661	1.41113e-06	-1.96932	-1.13898	3.38554e-05	-1.94568	-1.13021
198282261	rs145449106	3.91341e-14	-2.08569e-10	-0.974277	1.47322e-05	-2.08569e-10	-0.762654	0.000339666	-2.08569e-10	-0.770022
198283305	rs788023	0.019074	24.8472	1.09086	1.4013e-06	-1.9786	-1.13669	3.36058e-05	-1.95626	-1.12703
198285554	rs2565161	0.0150677	24.6114	1.09086	1.39315e-06	-1.98444	-1.13669	3.33114e-05	-1.96506	-1.12703
198286474	rs2565160	0.019074	24.8472	1.09086	1.4013e-06	-1.9786	-1.13669	3.36058e-05	-1.95626	-1.12703
198286581	rs2244271	0.0147079	24.6664	1.01176	1.3936e-06	-1.97925	-1.14155	3.35179e-05	-1.95207	-1.13383
198287773	rs139193412	4.88982e-14	-2.08569e-10	-0.751532	1.13055e-05	-2.08569e-10	-1.0274	0.00026469	-2.08569e-10	-1.01943
198288002	rs58020244	2.14302e-14	-1.86347	0.286999	1.63755e-05	0.346657	-1.00356	0.00140977	1.58535	-0.93216
198288826	rs3849361	4.34147e-14	-0.870474	-1.63194e-10	5.12056e-06	-1.81943	-1.63194e-10	0.000113468	-1.86646	-1.63194e-10
198289575	rs11683572	2.12468e-14	-1.86347	0.278407	1.63311e-05	0.346657	-1.00628	0.00140509	1.58535	-0.935483
198291122	rs182192135	3.32927e-14	-2.08569e-10	-1.13593	1.02223e-05	-2.08569e-10	-1.12812	0.000236514	-2.08569e-10	-1.13198
198292526	rs183780292	5.80889e-14	-0.579297	-1.63194e-10	5.8078e-06	-1.69349	-1.63194e-10	0.000126719	-1.75601	-1.63194e-10
198293691	rs788021	0.0237213	25.0296	1.12648	1.41811e-06	-1.96932	-1.13405	3.40844e-05	-1.94568	-1.12347
198294246	rs141983683	3.23976e-14	-1.16319	-1.63194e-10	6.00211e-06	-1.66058	-1.63194e-10	0.000135569	-1.68851	-1.63194e-10
198294616	rs150224757	3.28996e-14	-2.08569e-10	-1.14781	1.08171e-05	-2.08569e-10	-1.07156	0.000248209	-2.08569e-10	-1.08371
198295171	rs7589336	1.7091e-14	-1.99216	0.189442	8.6574e-06	-0.251976	-1.0423	0.000641207	0.849172	-0.983805
198295647	rs80353059	2.86499e-12	3.31905	-1.63194e-10	3.60567e-05	0.132399	-1.63194e-10	0.00175217	0.870623	-1.63194e-10
198296118	rs76204729	1.71084e-14	-1.99115	0.189442	8.80517e-06	-0.235051	-1.0423	0.000655208	0.870773	-0.983805
198297156	rs16865650	1.67457e-14	-1.98886	0.165735	9.05082e-06	-0.200952	-1.04889	0.000678696	0.914226	-0.992039
198297478	rs117155573	3.43864e-14	-2.08569e-10	-1.10361	1.00257e-05	-2.08569e-10	-1.14754	0.000232824	-2.08569e-10	-1.1477
198300112	rs186154544	3.35421e-14	-2.08569e-10	-1.12847	1.03183e-05	-2.08569e-10	-1.11877	0.000238528	-2.08569e-10	-1.1235
198300431	rs16865677	1.79501e-14	-1.99115	0.237469	8.92748e-06	-0.235051	-1.02851	0.000666505	0.870773	-0.96671
198303154	rs144340056	7.86042e-14	-2.08569e-10	-0.276847	5.4294e-05	-2.08569e-10	0.541721	0.00119713	-2.08569e-10	0.489699
198303679	rs187020311	1.63299e-14	-1.84827	-1.63194e-10	4.57758e-06	-1.93152	-1.63194e-10	9.96909e-05	-1.99591	-1.63194e-10
198303698	rs6434927	1.89621e-14	-1.9931	0.294269	8.77969e-06	-0.268817	-1.01143	0.000651861	0.827655	-0.945808
198304461	rs146860006	5.34668e-14	-2.08569e-10	-0.662211	1.17525e-05	-2.08569e-10	-0.988629	0.000274518	-2.08569e-10	-0.982967
198304577	rs6434928	0.0314937	25.1037	1.33579	1.45111e-06	-1.96685	-1.11351	3.50907e-05	-1.94237	-1.09768
198306676	rs35278203	6.68838e-13	1.86427	-1.63194e-10	2.71975e-05	-0.149567	-1.63194e-10	0.000171354	-1.45425	-1.63194e-10
198307813	rs2564372	0.000307462	22.6945	-0.88418	1.63199e-05	0.383046	-1.04335	0.00126581	1.57598	-1.0305
198308260	rs3849362	0.00030855	22.6945	-0.88065	1.6284e-05	0.383046	-1.04555	0.00126286	1.57598	-1.03283
198309841	rs79956080	2.61075e-14	-1.85885	0.479798	1.78187e-05	0.365833	-0.938278	0.00156141	1.60905	-0.853693
198310389	rs2565154	6.43453e-05	21.133	-0.886731	1.25026e-05	0.114982	-1.04174	0.000804904	1.12152	-1.02878
198310862	rs2564383	0.0637749	25.1854	1.95973	1.58748e-06	-1.96403	-1.02652	3.92628e-05	-1.93861	-0.989099
198313119	rs147365877	1.9e-12	2.90834	-1.63194e-10	1.99873e-05	-0.457596	-1.63194e-10	0.000424844	-0.546262	-1.63194e-10
198313300	rs60617652	0.000278097	22.6108	-0.900821	1.60764e-05	0.357091	-1.03243	0.00124042	1.54416	-1.01894
198313316	rs139775045	2.20978e-11	5.36196	-1.63194e-10	1.66725e-05	-0.638929	-1.63194e-10	0.000691702	-0.0588303	-1.63194e-10
198313726	rs7567279	2.2693e-14	-1.99216	0.472948	9.46731e-06	-0.251976	-0.952873	0.000714433	0.849172	-0.875668
198313933	rs72914938	1.08268e-13	0.0433383	-1.63194e-10	5.45643e-06	-1.7559	-1.63194e-10	0.000142428	-1.63915	-1.63194e-10
198314568	rs2914983	0.0643114	25.1148	2.03869	1.61538e-06	-1.96568	-1.00744	4.00036e-05	-1.94016	-0.968851
198315420	rs62281265	1.03922e-11	4.60754	-1.63194e-10	2.34062e-05	-0.299691	-1.63194e-10	0.000578121	-0.238201	-1.63194e-10
198315534	rs787982	0.00025485	22.5348	-0.912107	1.57335e-05	0.333617	-1.03051	0.00120933	1.51536	-1.01553
198315611	rs74265506	2.67661e-14	-1.35414	-1.63194e-10	5.33998e-06	-1.77747	-1.63194e-10	0.000121274	-1.79993	-1.63194e-10
198316370	rs11902195	0.000264417	22.565	-0.905437	1.673e-05	0.39965	-1.03514	0.00128191	1.57856	-1.02044
198317467	rs75999704	5.7425e-14	-2.08569e-10	-0.590792	1.21861e-05	-2.08569e-10	-0.9524	0.000284523	-2.08569e-10	-0.94717
198317783	rs3731570	1.92705e-05	19.9216	-0.881017	8.55e-06	-0.255956	-1.05081	0.000483543	0.620293	-1.03714
198321081	rs188059083	5.59064e-12	3.98758	-1.63194e-10	4.51965e-06	-1.94426	-1.63194e-10	0.000123243	-1.78382	-1.63194e-10
198321259	rs185192838	1.8452e-14	-1.7261	-1.63194e-10	5.00781e-06	-1.84169	-1.63194e-10	0.000104454	-1.94924	-1.63194e-10
198323811	rs16865976	3.2529e-14	-1.99279	0.833654	1.11614e-05	-0.222568	-0.817666	0.000844464	0.864257	-0.72354
198323992	rs116717703	8.46235e-13	2.09953	-1.63194e-10	3.56437e-05	0.12088	-1.63194e-10	0.000578498	-0.237551	-1.63194e-10
198324051	rs182899735	3.32341e-14	-2.08569e-10	-1.13769	1.0199e-05	-2.08569e-10	-1.13041	0.000236031	-2.08569e-10	-1.13402
198324990	rs787990	0.000145928	21.9682	-0.903105	1.3147e-05	0.161241	-1.03774	0.000968469	1.30301	-1.02528
198325119	rs787991	0.000145928	21.9682	-0.903105	1.3147e-05	0.161241	-1.03774	0.000968469	1.30301	-1.02528
198327314	rs3754822	2.68743e-14	-1.99482	0.644717	9.87434e-06	-0.270765	-0.891988	0.000703832	0.76698	-0.808426
198328820	rs934186	1.45717e-12	2.64298	-1.63194e-10	1.12877e-05	-1.02898	-1.63194e-10	0.000330912	-0.796134	-1.63194e-10
198329776	rs55766949	0.000161894	22.0509	-0.881982	1.32983e-05	0.186116	-1.05117	0.00098462	1.33375	-1.03948
198329864	rs112612936	0.000163636	22.0509	-0.871278	1.3215e-05	0.186116	-1.05746	0.000978084	1.33375	-1.04614
198330403	rs116007059	1.57528e-14	-1.88425	-1.63194e-10	7.94504e-06	-1.38014	-1.63194e-10	0.000171918	-1.45097	-1.63194e-10
198332079	rs74563484	2.79402e-14	-1.99279	0.681587	1.05085e-05	-0.222568	-0.877943	0.000788369	0.864257	-0.792276
198335722	rs111374768	3.42144e-13	1.19396	-1.63194e-10	8.83661e-06	-1.27379	-1.63194e-10	0.000257136	-1.04838	-1.63194e-10
198336085	rs79208422	2.75085e-14	-1.98966	0.662878	1.09843e-05	-0.171125	-0.885099	0.000834609	0.929476	-0.800497
198337031	rs56329986	7.96637e-12	4.34171	-1.63194e-10	4.6544e-06	-1.91488	-1.63194e-10	0.00013114	-1.72172	-1.63194e-10
198337325	rs192872108	3.05976e-14	-1.22035	-1.63194e-10	5.5859e-06	-1.73245	-1.63194e-10	0.000129667	-1.73302	-1.63194e-10
198338008	rs78572740	4.19348e-13	1.94095	-0.543524	5.69521e-06	-1.27162	-0.441445	0.000161506	-1.08259	-0.430853
198339776	rs11070	2.8289e-14	-1.98933	0.690529	1.20492e-05	-0.0891922	-0.874502	0.000916907	1.01135	-0.788328
198341001	rs66730758	0.000117832	21.7284	-0.877117	1.21051e-05	0.0896725	-1.04874	0.000874965	1.21438	-1.03818
198341325	rs11883902	0.000127942	21.8107	-0.877117	1.2405e-05	0.11414	-1.04874	0.000901913	1.24472	-1.03818
198343722	rs186351202	1.5748e-14	-1.88456	-1.63194e-10	2.48864e-05	-0.238373	-1.63194e-10	0.00036745	-0.691398	-1.63194e-10
198344147	rs78506248	2.84779e-14	-1.99253	0.700389	1.14755e-05	-0.14179	-0.870692	0.000861985	0.945213	-0.783961
198345797	rs787983	0.0127331	23.8884	1.64553	1.4637e-06	-1.99518	-1.07654	3.54961e-05	-1.98172	-1.04684
198347118	rs148670314	4.42768e-14	-0.850811	-1.63194e-10	1.02414e-05	-1.12625	-1.63194e-10	0.00018348	-1.38588	-1.63194e-10
198347196	rs805495	4.43599e-13	1.88305	-0.429401	6.28313e-06	-1.29636	-0.31846	0.000177791	-1.11039	-0.306985
198348871	rs146912659	3.31298e-14	-2.08569e-10	-1.14084	1.05074e-05	-2.08569e-10	-1.10061	0.000245267	-2.08569e-10	-1.09564
198349536	rs6745660	6.53077e-05	21.1382	-0.877117	9.73071e-06	-0.128668	-1.04874	0.000644719	0.909011	-1.03818
198352101	rs41265955	4.43075e-11	6.05764	-1.63194e-10	1.35688e-05	-0.844919	-1.63194e-10	0.000454302	-0.479223	-1.63194e-10
198352226	rs41265957	3.57528e-12	3.54053	-1.63194e-10	1.3945e-05	-0.817574	-1.63194e-10	0.000340961	-0.766219	-1.63194e-10
198352293	rs788016	0.00012702	21.8179	-0.891539	1.22028e-05	0.0886654	-1.03969	0.000838866	1.16275	-1.02868
198354261	rs117845156	3.36748e-14	-2.08569e-10	-1.12452	1.00231e-05	-2.08569e-10	-1.1478	0.000232976	-2.08569e-10	-1.14705
198354414	rs2565163	0.0227625	23.7948	2.32002	1.66752e-06	-1.9968	-0.944557	4.0999e-05	-1.98693	-0.897511
198355153	rs11682567	3.69525e-14	-1.99247	0.960832	1.238e-05	-0.172024	-0.764583	0.000904802	0.873359	-0.663628
198355384	rs11676748	2.95255e-14	-1.99338	0.737363	1.11026e-05	-0.189249	-0.856262	0.000798137	0.851749	-0.767453
198355405	rs141286850	1.58981e-14	-1.87507	-1.63194e-10	9.04526e-06	-1.25045	-1.63194e-10	0.000170457	-1.4595	-1.63194e-10
198356065	rs2564384	8.33479e-05	21.3752	-0.870215	1.03775e-05	-0.0608657	-1.05218	0.000699051	0.993414	-1.04168
198356398	rs72914954	4.62395e-14	-0.807438	-1.63194e-10	5.55459e-06	-1.73807	-1.63194e-10	0.000123164	-1.78447	-1.63194e-10
198356803	rs4850796	6.86712e-14	-2.08569e-10	-0.411942	1.27134e-05	-2.08569e-10	-0.910033	0.000296735	-2.08569e-10	-0.905145
198357775	rs75268808	6.45931e-14	-0.473165	-1.63194e-10	1.80765e-05	-0.558078	-1.63194e-10	0.000313801	-0.849226	-1.63194e-10
198358785	rs2605041	7.83289e-12	4.32481	-1.63194e-10	4.56298e-06	-1.93472	-1.63194e-10	0.000127567	-1.74934	-1.63194e-10
198359027	rs7585486	3.56803e-14	-1.87124	0.804567	2.01622e-05	0.364948	-0.813832	0.0016888	1.54726	-0.713471
198359384	rs146598485	6.03549e-14	-2.08569e-10	-0.541029	3.92742e-05	-2.08569e-10	0.217874	0.000862548	-2.08569e-10	0.161906
198360886	rs2340690	2.75909e-14	-1.99496	0.671171	1.04574e-05	-0.22345	-0.881934	0.000742412	0.808779	-0.79686
198361058	rs2340689	2.58478e-14	-1.98719	0.598142	8.99442e-06	-0.346695	-0.909393	0.000655953	0.716623	-0.828519
198362018	rs8539	0.00843197	23.4258	1.69596	1.47337e-06	-1.99796	-1.06718	3.55431e-05	-1.99129	-1.03595
198362524	rs17730989	0.000114405	21.662	-0.84022	1.08027e-05	-0.00432824	-1.06857	0.000744777	1.07408	-1.05898
198362851	rs2605039	0.0231223	23.8674	2.26318	1.64313e-06	-1.99625	-0.95984	4.03817e-05	-1.98537	-0.914235
198363504	rs1050347	2.73478e-14	-1.99496	0.662322	1.04221e-05	-0.22345	-0.885311	0.000739536	0.808779	-0.800741
198363555	rs79630442	5.2979e-14	-2.08569e-10	-0.671377	2.8758e-05	-2.08569e-10	-0.0937781	0.000673405	-2.08569e-10	-0.0856385
198364518	rs13165	2.86354e-14	-1.97425	0.687621	1.3817e-05	0.0372751	-0.86407	0.00105722	1.14245	-0.777033
198365043	rs1116734	0.015043	23.4049	2.29577	1.66967e-06	-1.998	-0.942065	4.07252e-05	-1.99356	-0.897582
198365788	rs2305560	3.57602e-14	-1.84801	0.783573	2.24159e-05	0.462003	-0.804923	0.00191864	1.66592	-0.704538
198369370	rs6434930	0.0164192	23.4841	2.30409	1.66918e-06	-1.998	-0.942363	4.08266e-05	-1.99245	-0.896204
198370079	rs150001231	1.42385e-14	-1.98532	-1.63194e-10	5.43385e-06	-1.76004	-1.63194e-10	0.000185888	-1.37284	-1.63194e-10
198371687	rs13386066	2.22316e-14	-1.96881	0.429053	1.39369e-05	0.126471	-0.944621	0.00107108	1.25079	-0.872353
198372003	rs112533070	0.000111193	21.5314	-0.738126	1.03089e-05	-0.0157252	-1.10396	0.000698952	1.04945	-1.09785
198372035	rs6760600	0.0191057	23.6356	2.30409	1.66976e-06	-1.99765	-0.942363	4.09272e-05	-1.98999	-0.896204
198373621	rs71422655	6.42148e-12	4.12613	-1.63194e-10	1.74215e-05	-0.594987	-1.63194e-10	0.000428945	-0.536658	-1.63194e-10
198373896	rs35621767	8.56227e-13	2.11126	-1.63194e-10	1.40619e-05	-0.809224	-1.63194e-10	0.000396935	-0.614213	-1.63194e-10
198374897	rs191234776	3.31332e-14	-2.08569e-10	-1.14074	1.01575e-05	-2.08569e-10	-1.13448	0.000235185	-2.08569e-10	-1.13761
198375329	rs7605813	0.0183084	23.5634	2.33368	1.6785e-06	-1.99787	-0.936924	4.11352e-05	-1.99121	-0.889908
198376601	rs13429666	0.0069662	23.196	1.73484	1.48758e-06	-1.99778	-1.05776	3.58015e-05	-1.99452	-1.02548
198377166	rs139887665	5.20078e-14	-2.08569e-10	-0.689879	2.79749e-05	-2.08569e-10	-0.121386	0.000654997	-2.08569e-10	-0.113354
198378056	rs7577835	2.17355e-14	-1.99148	0.429153	1.05612e-05	-0.154715	-0.940791	0.000753403	0.895054	-0.868438
198378546	rs7590697	2.84074e-14	-1.85281	0.55819	2.01173e-05	0.442431	-0.893543	0.00169161	1.64203	-0.80658
198379118	rs76341431	3.12759e-14	-1.84313	0.644703	2.18592e-05	0.481654	-0.849724	0.00186378	1.6899	-0.757523
198380635	rs75909202	3.42801e-09	10.9682	-0.562023	2.74902e-06	-1.29985	-1.1416	9.94502e-05	-0.859113	-1.13922
198383381	rs10187815	0.0214908	23.6356	2.42173	1.72333e-06	-1.99765	-0.910788	4.23667e-05	-1.98999	-0.861636
198383448	rs180918097	4.09657e-14	-2.08569e-10	-0.928536	1.03417e-05	-2.08569e-10	-1.11651	0.000240787	-2.08569e-10	-1.11407
198383895	rs144222449	1.42092e-13	0.3152	-1.63194e-10	4.89469e-06	-1.86454	-1.63194e-10	0.000135082	-1.6921	-1.63194e-10
198386301	rs111863751	3.14416e-13	1.10945	-1.63194e-10	8.6928e-06	-1.2902	-1.63194e-10	0.000235374	-1.13681	-1.63194e-10
198386335	rs192174119	1.43124e-14	-1.98014	-1.63194e-10	4.71676e-06	-1.90157	-1.63194e-10	0.000107147	-1.92378	-1.63194e-10
198386398	rs184013047	2.07462e-14	-1.60891	-1.63194e-10	6.20819e-06	-1.62682	-1.63194e-10	0.000228736	-1.16542	-1.63194e-10
198387401	rs67657812	9.06132e-05	21.457	-0.868373	1.02127e-05	-0.0372844	-1.09177	0.000690724	1.0227	-1.08295
198388741	rs55729852	9.44008e-11	6.81403	-1.63194e-10	1.79748e-05	-0.563725	-1.63194e-10	0.000647421	-0.124988	-1.63194e-10
198389172	rs55813500	5.7523e-05	20.8398	-0.705575	8.6714e-06	-0.178879	-1.11378	0.000580212	0.873787	-1.10838
198390108	rs74761182	1.18212e-13	0.131206	-1.63194e-10	5.75998e-06	-1.70176	-1.63194e-10	0.000162275	-1.50869	-1.63194e-10
198390710	rs80201363	1.37669e-14	-1.59866	-0.420341	1.82476e-06	-1.95446	-0.896786	4.35857e-05	-1.91204	-0.911219
198392667	rs187493347	1.4072e-14	-1.99709	-1.63194e-10	4.4537e-06	-1.95896	-1.63194e-10	0.000105401	-1.94021	-1.63194e-10
198393044	rs78130305	1.6622e-14	-1.83055	-1.63194e-10	3.63113e-05	0.139437	-1.63194e-10	0.00185466	0.927471	-1.63194e-10
198393497	rs7580864	0.0147909	23.1751	2.50863	1.7597e-06	-1.99731	-0.890236	4.30804e-05	-1.99609	-0.838832
198393618	rs188761499	3.34896e-14	-2.08569e-10	-1.13004	1.0154e-05	-2.08569e-10	-1.13483	0.000234988	-2.08569e-10	-1.13845
198393835	rs150261359	4.33673e-10	8.98701	-0.648235	2.3547e-06	-1.46837	-1.12791	8.51262e-05	-1.03011	-1.12374
198395099	rs7601800	0.00972821	22.8887	2.37612	1.70026e-06	-1.9959	-0.926014	4.13752e-05	-1.99721	-0.878096
198399416	rs111811916	5.42271e-05	20.7482	-0.672996	8.09177e-06	-0.238353	-1.12349	0.000518532	0.771821	-1.1188
198400668	rs7590010	0.0113866	23.0457	2.37652	1.69777e-06	-1.9971	-0.926281	4.14202e-05	-1.99607	-0.878152
198400935	rs72914969	3.32544e-10	8.71592	-0.642661	2.21993e-06	-1.5261	-1.12911	7.77206e-05	-1.11964	-1.12522
198401483	rs6713113	0.0139748	23.1035	2.52348	1.76385e-06	-1.99688	-0.888311	4.31597e-05	-1.99666	-0.836415
198401564	rs187407226	8.0684e-14	-0.250731	-1.63194e-10	5.91095e-06	-1.67589	-1.63194e-10	0.00014428	-1.62623	-1.63194e-10
198401610	rs56067932	4.31545e-05	20.5142	-0.6674	7.5862e-06	-0.302998	-1.12336	0.000478088	0.690562	-1.11875
198403519	rs3792160	0.0121808	23.0978	2.39178	1.70346e-06	-1.99759	-0.922443	4.16527e-05	-1.9947	-0.873918
198403697	rs3792159	0.0155919	23.2271	2.50936	1.75577e-06	-1.99773	-0.892055	4.30666e-05	-1.99472	-0.840518
198404929	rs13030448	5.52245e-13	1.67272	-1.63194e-10	2.65969e-05	-0.171899	-1.63194e-10	0.000178189	-1.41514	-1.63194e-10
198405636	rs10931784	4.22872e-05	20.4887	-0.662174	7.34002e-06	-0.334331	-1.12502	0.000463204	0.660833	-1.12065
198406048	rs151240533	1.51656e-14	-1.92225	-1.63194e-10	4.40717e-06	-1.96946	-1.63194e-10	0.0001012	-1.98088	-1.63194e-10
198407177	rs3792158	3.6188e-05	20.3285	-0.6578	7.02546e-06	-0.377679	-1.12547	0.000438293	0.605957	-1.12106
198407832	rs74476766	2.55629e-14	-1.99496	0.594828	1.04519e-05	-0.22345	-0.882457	0.0007396	0.808779	-0.800655
198409263	rs11899288	4.50145e-05	20.5616	-0.67264	7.50888e-06	-0.314442	-1.12216	0.000476515	0.685961	-1.11745
198409392	rs11678929	0.00570013	22.4933	2.23697	1.64704e-06	-1.99627	-0.957443	3.99328e-05	-1.99791	-0.912879
198409472	rs146111935	1.29754e-13	-2.08569e-10	0.224365	7.98647e-05	-2.08569e-10	0.927641	0.00185519	-2.08569e-10	0.927756
198409611	rs7568250	0.0112243	22.9267	2.48109	1.74609e-06	-1.99582	-0.899491	4.26083e-05	-1.99726	-0.848673
198409884	rs11680291	0.00816318	22.7129	2.37652	1.70217e-06	-1.99451	-0.926281	4.13544e-05	-1.99765	-0.878152
198411588	rs111968577	1.79024e-14	-1.75634	-1.63194e-10	5.12063e-06	-1.81942	-1.63194e-10	0.000103172	-1.96159	-1.63194e-10
198411825	rs147603323	1.49743e-14	-1.93494	-1.63194e-10	2.95803e-05	-0.0655825	-1.63194e-10	0.000467542	-0.450495	-1.63194e-10
198412434	rs138450021	8.6166e-14	-2.08569e-10	-0.184996	1.58492e-05	-2.08569e-10	-0.689571	0.000381451	-2.08569e-10	-0.654004
198412463	rs113825726	3.32866e-13	1.16647	-1.63194e-10	8.93383e-06	-1.26285	-1.63194e-10	0.000242577	-1.10667	-1.63194e-10
198413692	rs13418032	0.00907181	22.7701	2.42487	1.71282e-06	-1.9941	-0.920451	4.1661e-05	-1.99788	-0.870543
198413923	rs74439796	4.03011e-14	-0.944894	-1.63194e-10	6.61856e-06	-1.56282	-1.63194e-10	0.000153614	-1.56354	-1.63194e-10
198414439	rs57602436	0.0145491	23.2271	2.44014	1.71322e-06	-1.99773	-0.916587	4.19714e-05	-1.99472	-0.866277
198414454	rs139293892	1.24565e-13	0.183553	-1.63194e-10	5.6427e-06	-1.72233	-1.63194e-10	0.000142735	-1.63699	-1.63194e-10
198414554	rs187059232	3.95278e-14	-0.964267	-1.63194e-10	6.53685e-06	-1.57524	-1.63194e-10	0.000151719	-1.57596	-1.63194e-10
198414713	rs1563340	0.00804162	22.6209	2.45346	1.73439e-06	-1.992	-0.910035	4.2129e-05	-1.998	-0.859246
198414992	rs117637768	3.2902e-14	-2.08569e-10	-1.14774	1.0627e-05	-2.08569e-10	-1.08929	0.000243312	-2.08569e-10	-1.10364
198416030	rs13727	2.15531e-14	-1.57075	-1.63194e-10	4.29106e-06	-1.99616	-1.63194e-10	0.00010605	-1.93408	-1.63194e-10
198416859	rs3792157	3.54616e-14	-1.88984	0.817019	1.8542e-05	0.255356	-0.788008	0.00148688	1.39222	-0.685771
198417627	rs77185746	5.46002e-13	1.66135	-1.63194e-10	1.89593e-05	-0.510399	-1.63194e-10	0.000204961	-1.27516	-1.63194e-10
198417662	rs151205062	7.79207e-14	-2.08569e-10	-0.28558	4.38498e-05	-2.08569e-10	0.328078	0.00100927	-2.08569e-10	0.318992
198417987	rs58837777	2.97548e-05	20.1762	-0.701188	6.81534e-06	-0.418531	-1.11499	0.000420906	0.5541	-1.10967
198419798	rs17787829	4.48071e-05	20.5945	-0.710126	7.8403e-06	-0.28091	-1.11251	0.000497374	0.718361	-1.107
198419911	rs74885211	2.58248e-14	-1.99562	0.605687	1.0156e-05	-0.240425	-0.894208	0.000715795	0.787419	-0.812011
198421200	rs77009671	3.74435e-14	-1.01844	-1.63194e-10	6.31593e-06	-1.60962	-1.63194e-10	0.000146596	-1.61031	-1.63194e-10
198422141	rs111474510	3.99415e-14	-0.953856	-1.63194e-10	7.1855e-06	-1.48063	-1.63194e-10	0.000103405	-1.95933	-1.63194e-10
198422142	rs78133005	2.54875e-14	-1.9936	0.590512	1.05595e-05	-0.193575	-0.902087	0.000756399	0.846318	-0.815734
198422327	rs76013423	1.15016e-13	-2.08569e-10	0.103803	1.13295e-05	-2.08569e-10	-1.02528	0.000281163	-2.08569e-10	-0.959049
198423111	rs79207930	2.52744e-14	-1.99272	0.581235	1.07038e-05	-0.176526	-0.905567	0.000769635	0.867713	-0.819782
198423745	rs112267744	4.39283e-14	-0.858714	-1.63194e-10	7.655e-06	-1.41733	-1.63194e-10	0.000151456	-1.57769	-1.63194e-10
198424754	rs77150893	1.53588e-14	-1.90959	-1.63194e-10	2.60688e-05	-0.191954	-1.63194e-10	0.000417643	-0.563359	-1.63194e-10
198425412	rs190039806	3.77651e-14	-1.00989	-1.63194e-10	6.35008e-06	-1.60423	-1.63194e-10	0.000147388	-1.60492	-1.63194e-10
198426003	rs4589750	2.56647e-14	-1.99512	0.598966	1.02406e-05	-0.227428	-0.898902	0.000727582	0.803774	-0.812033
198426947	rs139221689	1.57989e-14	-1.88133	-1.63194e-10	8.74048e-06	-1.28473	-1.63194e-10	0.000259863	-1.03783	-1.63194e-10
198426960	rs6434933	0.00684208	22.6565	2.25631	1.66004e-06	-1.99483	-0.951028	4.03903e-05	-1.99749	-0.901905
198428060	rs79776019	5.62099e-14	-1.85611	1.24393	2.7389e-05	0.42885	-0.571402	0.00240779	1.62544	-0.436961
198428854	rs142659244	3.4418e-14	-2.08569e-10	-1.10269	1.00232e-05	-2.08569e-10	-1.14779	0.000232798	-2.08569e-10	-1.14782
198429509	rs187038117	6.17871e-13	1.78501	-1.63194e-10	3.25988e-05	0.0315842	-1.63194e-10	0.000481766	-0.420526	-1.63194e-10
198429907	rs189577861	3.8892e-14	-0.980482	-1.63194e-10	6.46957e-06	-1.58558	-1.63194e-10	0.000150159	-1.58629	-1.63194e-10
198431065	rs149560101	4.40818e-14	-2.08569e-10	-0.855225	1.07128e-05	-2.08569e-10	-1.08126	0.000249979	-2.08569e-10	-1.07661
198431214	rs68022726	0.0045036	22.1835	2.31109	1.70337e-06	-1.98516	-0.934923	4.11659e-05	-1.99657	-0.883802
198431258	rs67580728	0.00200962	21.9027	1.78495	1.53221e-06	-1.98033	-1.04565	3.63843e-05	-1.99514	-1.0087
198431997	rs145989175	1.50524e-14	-1.92974	-1.63194e-10	2.87601e-05	-0.0937036	-1.63194e-10	0.000455928	-0.47565	-1.63194e-10
198433105	rs77887736	3.40785e-14	-2.08569e-10	-1.1126	1.50632e-05	-2.08569e-10	-0.740435	0.000355655	-2.08569e-10	-0.724025
198434319	rs11891750	2.51759e-05	20.0364	-0.728542	6.65972e-06	-0.449596	-1.10702	0.000410181	0.519736	-1.10112
198435280	rs11694913	5.46436e-06	16.6272	1.15307	1.67573e-06	-1.80951	-1.12693	3.73311e-05	-1.86516	-1.113
198436103	rs7582536	0.00414077	22.1835	2.22709	1.6772e-06	-1.98516	-0.950407	4.04262e-05	-1.99657	-0.901934
198437386	rs6434934	0.00311858	21.9988	2.12832	1.63495e-06	-1.98176	-0.979322	3.92052e-05	-1.99532	-0.933855
198437838	rs114883263	4.44174e-14	-0.84764	-1.63194e-10	6.34753e-06	-1.60463	-1.63194e-10	0.000155618	-1.55058	-1.63194e-10
198438300	rs74563586	3.93074e-14	-0.969859	-1.63194e-10	6.51354e-06	-1.57881	-1.63194e-10	0.000151178	-1.57953	-1.63194e-10
198438425	rs2340688	1.43644e-06	17.1856	-0.741405	3.81592e-06	-1.00955	-1.10397	0.000174044	-0.340609	-1.09807
198439758	rs140302188	2.19428e-14	-1.55283	-1.63194e-10	4.40992e-06	-1.96884	-1.63194e-10	0.000111263	-1.88609	-1.63194e-10
198440881	rs141905926	1.56783e-14	-1.889	-1.63194e-10	1.93356e-05	-0.490745	-1.63194e-10	0.000334623	-0.78498	-1.63194e-10
198442490	rs140518394	2.64384e-13	0.936132	-1.63194e-10	7.66431e-06	-1.41612	-1.63194e-10	0.000216137	-1.22207	-1.63194e-10
198444623	rs11899920	2.86952e-05	20.0532	-0.614508	9.73197e-06	-0.0301687	-1.14711	0.000670792	1.05631	-1.14583
198444871	rs114751842	1.24251e-11	4.7862	-1.63194e-10	4.90019e-06	-1.86342	-1.63194e-10	0.000136873	-1.67893	-1.63194e-10
198445601	rs6715105	0.00782523	22.3342	2.71293	2.04662e-06	-1.99239	-0.744113	5.03848e-05	-1.99787	-0.680423
198445602	rs6757364	2.59925e-14	-1.99175	0.608289	1.10003e-05	-0.159395	-0.895375	0.000795712	0.889191	-0.807939
198446859	rs10172961	0.00500712	22.3474	2.25321	1.78715e-06	-1.99387	-0.878201	4.36243e-05	-1.99801	-0.824363
198447273	rs184598672	4.9777e-14	-2.08569e-10	-0.73372	1.01374e-05	-2.08569e-10	-1.13646	0.000236479	-2.08569e-10	-1.13213
198447538	rs74265509	4.05474e-14	-0.9388	-1.63194e-10	6.64456e-06	-1.55889	-1.63194e-10	0.000154217	-1.55963	-1.63194e-10
198450030	rs13414170	0.00751677	22.3083	2.69857	2.04389e-06	-1.99267	-0.745166	5.02711e-05	-1.99798	-0.682578
198452091	rs111736188	1.56989e-14	-1.88768	-1.63194e-10	6.01024e-06	-1.65923	-1.63194e-10	0.000112469	-1.87531	-1.63194e-10
198452276	rs565399939	1.49899e-14	-1.9339	-1.63194e-10	4.31646e-06	-1.99026	-1.63194e-10	9.97479e-05	-1.99534	-1.63194e-10
198453685	rs7564917	3.65727e-05	20.3212	-0.639892	8.0742e-06	-0.217633	-1.14639	0.000506587	0.774336	-1.14463
198454790	rs77615390	2.79996e-14	-1.98848	0.679399	1.05318e-05	-0.230321	-0.867976	0.00076268	0.815113	-0.77626
198455429	rs57046332	3.17215e-05	20.1941	-0.655076	7.99597e-06	-0.228298	-1.14546	0.00049557	0.751019	-1.1433
198455607	rs77357334	4.2844e-14	-1.8514	0.967699	2.39008e-05	0.448195	-0.726974	0.00207505	1.64907	-0.609313
198455926	rs62277864	2.38304e-12	3.13486	-1.63194e-10	1.16114e-05	-1.0007	-1.63194e-10	0.000282741	-0.953455	-1.63194e-10
198456064	rs113990162	2.82422e-14	-1.98851	0.688058	1.19277e-05	-0.109251	-0.864581	0.000877939	0.951942	-0.77235
198456310	rs113964240	1.66865e-06	17.2341	-0.640068	4.18569e-06	-0.874643	-1.14638	0.000191481	-0.198584	-1.14461
198456340	rs116611249	7.78202e-14	-0.286872	-1.63194e-10	4.9091e-06	-1.8616	-1.63194e-10	0.000128011	-1.74587	-1.63194e-10
198459732	rs144663074	3.7832e-13	-2.08569e-10	1.29447	4.80991e-05	-2.08569e-10	0.42057	0.00112941	-2.08569e-10	0.431463
198460040	rs2340687	2.90639e-14	-1.98851	0.716734	1.20636e-05	-0.109251	-0.85325	0.000889453	0.951942	-0.75932
198461941	rs10198804	2.97192e-14	-1.975	0.725523	1.44954e-05	0.0708896	-0.84975	0.001124	1.18197	-0.755303
198463090	rs10178946	0.00290808	21.8467	2.21051	1.80994e-06	-1.98662	-0.872784	4.40242e-05	-1.99611	-0.817134
198463691	rs115729683	9.56766e-15	-1.72364	-0.659239	1.70612e-06	-1.89763	-1.02084	4.1734e-05	-1.83693	-1.02974
198465697	rs16866720	6.19486e-14	-2.08569e-10	-0.514967	1.15841e-05	-2.08569e-10	-1.00306	0.000271306	-2.08569e-10	-0.994738
198465840	rs17731449	2.8543e-05	20.0422	-0.608769	7.64398e-06	-0.271003	-1.14777	0.000468	0.697729	-1.14725
198466273	rs11900232	0.00416539	21.7188	2.69773	2.10189e-06	-1.98255	-0.72731	5.15947e-05	-1.99378	-0.660789
198466462	rs11685247	2.76999e-14	-1.97302	0.653177	1.43514e-05	0.0893329	-0.87818	0.00111296	1.20483	-0.788032
198466505	rs115174917	1.81596e-14	-1.74207	-1.63194e-10	5.22675e-06	-1.7989	-1.63194e-10	0.000105793	-1.9365	-1.63194e-10
198466965	rs6760468	5.55607e-14	-2.08569e-10	-0.623796	2.34074e-05	-2.08569e-10	-0.299638	0.000532281	-2.08569e-10	-0.320813
198467113	rs78002594	4.1982e-14	-1.83231	0.928277	2.54512e-05	0.524395	-0.740323	0.00223888	1.74198	-0.626234
198467141	rs13411968	0.00292437	21.7955	2.2673	1.84391e-06	-1.98444	-0.856365	4.48845e-05	-1.99474	-0.799153
198469519	rs150271815	6.16985e-14	-2.08569e-10	-0.519012	2.16959e-05	-2.08569e-10	-0.375571	0.000512861	-2.08569e-10	-0.357981
198469646	rs77000173	3.57553e-14	-2.08569e-10	-1.06457	1.38926e-05	-2.08569e-10	-0.821333	0.000318508	-2.08569e-10	-0.834338
198470150	rs193096190	3.46379e-14	-1.09632	-1.63194e-10	4.28674e-06	-1.99717	-1.63194e-10	9.95758e-05	-1.99707	-1.63194e-10
198470546	rs77353793	2.7877e-14	-1.80141	0.487943	1.32829e-05	0.100747	-0.966964	0.00113965	1.32848	-0.887987
198472460	rs79737320	4.1467e-14	-2.08569e-10	-0.916375	1.04121e-05	-2.08569e-10	-1.10972	0.000242342	-2.08569e-10	-1.10764
198472886	rs6719483	0.00251856	21.7299	2.18356	1.7929e-06	-1.99386	-0.874999	4.38458e-05	-1.9976	-0.819704
198474218	rs6723768	0.00406015	21.8764	2.51457	1.96474e-06	-1.99557	-0.781764	4.84092e-05	-1.99799	-0.72031
198476152	rs143851124	9.4668e-10	9.11944	-1.63194e-10	2.2262e-05	-0.349813	-1.63194e-10	0.00122153	0.509871	-1.63194e-10
198477244	rs75505984	2.22469e-14	-0.415392	-1.12368	1.77972e-06	-1.75204	-1.12419	4.86315e-05	-1.58985	-1.12387
198477606	rs2124317	0.00451616	21.9533	2.54409	1.98182e-06	-1.99628	-0.772391	4.89007e-05	-1.99801	-0.710185
198477620	rs4389332	7.36699e-05	20.7205	-0.338934	9.26847e-06	-0.125945	-1.10013	0.000597892	0.904204	-1.10878
198478320	rs1455653	0.00540181	22.1324	2.54409	1.98003e-06	-1.99719	-0.772391	4.89494e-05	-1.99701	-0.710185
198480072	rs6719729	0.00397397	22.1198	2.24967	1.81752e-06	-1.99779	-0.857431	4.4704e-05	-1.99691	-0.801011
198481136	rs115595558	2.19482e-14	-1.55259	-1.63194e-10	4.28798e-06	-1.99688	-1.63194e-10	0.000104172	-1.95194	-1.63194e-10
198481177	rs72916912	1.68481e-11	5.09072	-1.63194e-10	1.61986e-05	-0.667769	-1.63194e-10	0.000710079	-0.0326089	-1.63194e-10
198481748	rs148319388	3.72888e-14	-1.02258	-1.63194e-10	4.50817e-06	-1.9468	-1.63194e-10	0.000100483	-1.988	-1.63194e-10
198481912	rs115070800	2.43339e-14	-1.4494	-1.63194e-10	4.31285e-06	-1.99109	-1.63194e-10	0.000100309	-1.98973	-1.63194e-10
198482396	rs115899896	1.44066e-14	-1.97359	-1.63194e-10	5.18925e-06	-1.8061	-1.63194e-10	0.000129157	-1.73696	-1.63194e-10
198483603	rs376570305	3.42545e-14	-2.08569e-10	-1.10745	1.02493e-05	-2.08569e-10	-1.12548	0.000237186	-2.08569e-10	-1.12914
198485341	rs2045245	0.00444638	21.8764	2.60544	2.02503e-06	-1.99557	-0.75154	4.99924e-05	-1.99799	-0.688127
198486234	rs116694274	3.47944e-12	3.51336	-1.63194e-10	4.08018e-05	0.256034	-1.63194e-10	0.0020219	1.01381	-1.63194e-10
198487107	rs148633360	3.30603e-14	-2.08569e-10	-1.14294	1.05634e-05	-2.08569e-10	-1.0953	0.000244058	-2.08569e-10	-1.10058
198487278	rs1961558	0.00177384	21.2538	2.30912	1.86684e-06	-1.98857	-0.839869	4.56811e-05	-1.99446	-0.781842
198488468	rs4435447	2.21958e-05	19.5261	-0.344185	6.64571e-06	-0.457323	-1.1014	0.000393748	0.487653	-1.10993
198489253	rs34139878	0.0019336	21.3228	2.32629	1.87395e-06	-1.98991	-0.834729	4.59009e-05	-1.99526	-0.776241
198489607	rs59341299	1.92207e-05	19.3782	-0.340173	6.39522e-06	-0.496712	-1.10043	0.000374835	0.437553	-1.10905
198491100	rs79544304	4.37069e-14	-2.08569e-10	-0.863767	1.06522e-05	-2.08569e-10	-1.08692	0.000248125	-2.08569e-10	-1.08405
198491110	rs55642934	0.00130582	20.6219	2.63473	2.09917e-06	-1.9714	-0.739752	5.14385e-05	-1.98223	-0.675365
198491180	rs55852341	1.84422e-05	19.3183	-0.321678	6.49006e-06	-0.486551	-1.09587	0.000377257	0.439858	-1.10492
198492316	rs72916919	7.68629e-07	16.5204	-0.701543	7.34209e-06	-0.319434	-1.13964	0.000392787	0.519404	-1.14412
198492598	rs1902248	1.49036e-14	-1.9856	0.0459371	4.47916e-06	-0.895273	-1.05798	0.000247877	-0.0802701	-1.00478
198492826	rs1902247	1.55827e-14	-1.77956	-0.115555	2.44216e-06	-1.46526	-1.09455	0.000100561	-0.9348	-1.05242
198492827	rs1902246	1.58179e-14	-1.76458	-0.115555	2.43778e-06	-1.46705	-1.09455	9.97832e-05	-0.942567	-1.05242
198492837	rs6728904	1.97067e-08	12.5994	-0.444204	3.51189e-06	-1.12762	-1.06892	0.000139245	-0.577511	-1.08424
198493703	rs13396312	6.94073e-08	13.9	-0.485757	4.45498e-06	-0.877603	-1.08107	0.00018249	-0.295065	-1.09622
198494460	rs200061937	9.78491e-14	-2.08569e-10	-0.0578458	1.83192e-05	-2.08569e-10	-0.544744	0.0004345	-2.08569e-10	-0.52379
198494468	rs56858593	5.32939e-08	13.6416	-0.491516	4.15528e-06	-0.945426	-1.08289	0.000167542	-0.378927	-1.09782
198494782	rs74265511	1.31276e-14	-1.92696	-0.139594	3.27467e-06	-1.16687	-1.09961	0.000147421	-0.546599	-1.0581
198495431	rs3828317	4.68698e-08	13.5131	-0.491516	4.01988e-06	-0.978553	-1.08289	0.000160788	-0.420077	-1.09782
198497105	rs59938443	1.33637e-14	-1.92696	-0.121771	3.28766e-06	-1.16687	-1.09565	0.000148215	-0.546599	-1.05273
198497512	rs970552	4.4842e-08	13.446	-0.468662	3.9806e-06	-0.995696	-1.07556	0.000158411	-0.441423	-1.09137
198497709	rs970551	4.15056e-08	13.3852	-0.485116	3.89882e-06	-1.01116	-1.08086	0.000154661	-0.460704	-1.09604
198497735	rs62277866	6.22108e-13	1.79184	-1.63194e-10	1.45427e-05	-0.775602	-1.63194e-10	0.000285038	-0.945362	-1.63194e-10
198498052	rs71422661	1.12197e-12	2.38157	-1.63194e-10	1.17055e-05	-0.992636	-1.63194e-10	0.000261229	-1.03259	-1.63194e-10
198498316	rs1979239	3.89226e-05	17.9891	1.7545	1.96678e-06	-1.98164	-0.794649	4.78e-05	-1.98384	-0.747125
198499162	rs74965164	1.33182e-14	-1.93037	-0.121771	3.32689e-06	-1.15501	-1.09565	0.000150554	-0.530936	-1.05273
198499891	rs374315858	3.34917e-14	-2.08569e-10	-1.12998	1.04976e-05	-2.08569e-10	-1.10154	0.000245004	-2.08569e-10	-1.09671
198505468	rs144930737	4.30408e-12	4.35548	-0.629434	1.49887e-06	-1.92611	-1.12187	3.93998e-05	-1.79343	-1.1308
198506466	rs2045244	1.32309e-14	-1.93695	-0.121771	3.40764e-06	-1.13102	-1.09565	0.000155385	-0.499354	-1.05273
198507649	rs2045242	3.21109e-05	17.8544	1.69683	1.93756e-06	-1.97755	-0.813711	4.70411e-05	-1.98001	-0.766951
198508016	rs7588831	3.82168e-08	13.3184	-0.500852	3.81472e-06	-1.02803	-1.0858	0.000150782	-0.481777	-1.10037
198508044	rs80172713	1.31872e-14	-1.93695	-0.125075	3.40511e-06	-1.13102	-1.09639	0.000155229	-0.499354	-1.05373
198508951	rs10497806	3.03032e-05	17.784	1.70928	1.95038e-06	-1.97523	-0.809436	4.73596e-05	-1.97783	-0.762387
198509058	rs16866940	1.30073e-14	-1.93695	-0.138812	3.39476e-06	-1.13102	-1.09944	0.000154589	-0.499354	-1.05786
198511086	rs16866970	3.20144e-08	13.1308	-0.490382	3.65234e-06	-1.07479	-1.08253	0.000142606	-0.540394	-1.09751
198511917	rs10166328	2.99447e-05	17.784	1.69738	1.94511e-06	-1.97523	-0.812142	4.72352e-05	-1.97783	-0.765017
198512849	rs13413470	4.21942e-08	13.3852	-0.468662	3.91953e-06	-1.01116	-1.07556	0.000155386	-0.460704	-1.09137
198513009	rs16866980	1.26953e-14	-1.94011	-0.159926	3.4206e-06	-1.11891	-1.10397	0.000156094	-0.483434	-1.06409
198513877	rs7564924	2.88158e-05	17.784	1.65895	1.91977e-06	-1.97523	-0.825256	4.65779e-05	-1.97783	-0.77903
198513930	rs10196961	3.90493e-08	13.3184	-0.4793	3.84072e-06	-1.02803	-1.07901	0.000151684	-0.481777	-1.09441
198514845	rs77773624	1.29212e-14	-1.95733	-0.125075	3.71322e-06	-1.0444	-1.09639	0.000173841	-0.386115	-1.05373
198514924	rs11690491	3.25434e-08	13.1308	-0.473991	3.67151e-06	-1.07479	-1.0773	0.000143264	-0.540394	-1.0929
198515254	rs116121900	2.54385e-12	3.20016	-1.63194e-10	4.28529e-06	-1.9975	-1.63194e-10	0.000104382	-1.94993	-1.63194e-10
198515536	rs11690844	4.15056e-08	13.3852	-0.485116	3.89882e-06	-1.01116	-1.08086	0.000154661	-0.460704	-1.09604
198515658	rs1598469	2.88158e-05	17.784	1.65895	1.91977e-06	-1.97523	-0.825256	4.65779e-05	-1.97783	-0.77903
198515900	rs10203581	3.09172e-05	17.8544	1.65895	1.91532e-06	-1.97755	-0.825256	4.64763e-05	-1.98001	-0.77903
198516821	rs13427590	6.10184e-08	13.7705	-0.485116	4.30619e-06	-0.911775	-1.08086	0.000174982	-0.337257	-1.09604
198516835	rs79745588	1.26497e-14	-1.93695	-0.166691	3.37461e-06	-1.13102	-1.10539	0.000153328	-0.499354	-1.06605
198517592	rs7603283	1.27107e-14	-1.94319	-0.155637	3.46593e-06	-1.1067	-1.10301	0.00015879	-0.467429	-1.06297
198517893	rs7580003	1.19266e-14	-1.94011	-0.222392	3.38723e-06	-1.11891	-1.11377	0.000153937	-0.483434	-1.07801
198518709	rs6733834	1.24781e-14	-1.94319	-0.174106	3.45241e-06	-1.1067	-1.10692	0.000157965	-0.467429	-1.06818
198518951	rs76413582	1.42463e-14	-1.98478	-1.63194e-10	8.73088e-06	-1.28583	-1.63194e-10	0.000189897	-1.35151	-1.63194e-10
198519628	rs55656916	3.28068e-05	17.8544	1.71827	1.95462e-06	-1.97755	-0.80494	4.74959e-05	-1.98001	-0.757329
198520555	rs60582020	1.25166e-14	-1.94011	-0.174106	3.41053e-06	-1.11891	-1.10692	0.000155457	-0.483434	-1.06818
198520615	rs10931787	3.60643e-05	17.9891	1.67823	1.92005e-06	-1.98164	-0.818697	4.66247e-05	-1.98384	-0.77202
198520653	rs150952036	3.42007e-14	-2.08569e-10	-1.10903	1.00305e-05	-2.08569e-10	-1.14706	0.000232872	-2.08569e-10	-1.14749
198521356	rs1902249	3.60643e-05	17.9891	1.67823	1.92005e-06	-1.98164	-0.818697	4.66247e-05	-1.98384	-0.77202
198521407	rs4491721	1.24328e-14	-1.94011	-0.180823	3.40587e-06	-1.11891	-1.10829	0.00015516	-0.483434	-1.07009
198521490	rs16867018	1.24328e-14	-1.94011	-0.180823	3.40587e-06	-1.11891	-1.10829	0.00015516	-0.483434	-1.07009
198522126	rs13000656	2.14525e-05	17.5322	1.6156	1.92187e-06	-1.97215	-0.827243	4.62462e-05	-1.97714	-0.786863
198522632	rs13404366	2.24629e-06	15.2251	1.66618	2.07048e-06	-1.90399	-0.82092	4.93177e-05	-1.92561	-0.774091
198522635	rs13429970	5.55312e-08	13.5131	-0.321944	4.28266e-06	-0.978553	-1.01957	0.000170066	-0.420077	-1.04172
198522769	rs78198610	1.23498e-14	-1.94011	-0.187518	3.40129e-06	-1.11891	-1.10963	0.000154867	-0.483434	-1.07198
198523402	rs67492914	4.07714e-05	18.1242	1.66577	1.90499e-06	-1.98528	-0.82294	4.62578e-05	-1.9872	-0.776554
198523541	rs79845692	1.22595e-14	-1.94011	-0.194856	3.39636e-06	-1.11891	-1.11108	0.00015455	-0.483434	-1.07404
198524149	rs58576043	1.22595e-14	-1.94011	-0.194856	3.39636e-06	-1.11891	-1.11108	0.00015455	-0.483434	-1.07404
198524885	rs6737060	3.77092e-05	18.0598	1.6521	1.89935e-06	-1.9836	-0.827575	4.61003e-05	-1.98565	-0.78151
198525084	rs6708239	3.9737e-05	18.0598	1.70448	1.93361e-06	-1.9836	-0.8097	4.69893e-05	-1.98565	-0.76241
198525938	rs78912234	2.4713e-14	-1.43394	-1.63194e-10	4.48916e-06	-1.95103	-1.63194e-10	0.000112753	-1.87278	-1.63194e-10
198525997	rs6741205	3.77092e-05	18.0598	1.6521	1.89935e-06	-1.9836	-0.827575	4.61003e-05	-1.98565	-0.78151
198526088	rs6741314	3.77092e-05	18.0598	1.6521	1.89935e-06	-1.9836	-0.827575	4.61003e-05	-1.98565	-0.78151
198527371	rs13394214	3.1955e-05	17.8544	1.69196	1.937e-06	-1.97755	-0.814	4.70387e-05	-1.98001	-0.767001
198527507	rs11690163	3.77092e-05	18.0598	1.6521	1.89935e-06	-1.9836	-0.827575	4.61003e-05	-1.98565	-0.78151
198528881	rs61155920	3.72444e-05	18.0598	1.6397	1.89142e-06	-1.9836	-0.83176	4.58944e-05	-1.98565	-0.785987
198528999	rs58621102	4.31355e-08	13.3852	-0.446598	3.94831e-06	-1.01116	-1.06825	0.000156397	-0.460704	-1.08488
198529237	rs7601762	4.36315e-08	13.3852	-0.435164	3.96367e-06	-1.01116	-1.06437	0.000156939	-0.460704	-1.08143
198529496	rs76637837	1.19694e-14	-1.93695	-0.221966	3.33816e-06	-1.13102	-1.11625	0.000150987	-0.499354	-1.08144
198529948	rs117198306	4.91421e-14	-2.08569e-10	-0.746556	2.65731e-05	-2.08569e-10	-0.172795	0.000629257	-2.08569e-10	-0.153445
198530232	rs57932509	5.10504e-14	-2.08569e-10	-0.708459	2.81853e-05	-2.08569e-10	-0.113892	0.000667818	-2.08569e-10	-0.0939697
198530293	rs6757852	6.17202e-08	13.7029	-0.40607	4.35741e-06	-0.929467	-1.05135	0.000175635	-0.359149	-1.07043
198530355	rs6757669	3.7481e-05	18.1242	1.58163	1.85207e-06	-1.98528	-0.851112	4.48835e-05	-1.9872	-0.806714
198531084	rs10931788	3.9185e-05	18.1242	1.62608	1.87964e-06	-1.98528	-0.836333	4.55998e-05	-1.9872	-0.790881
198531384	rs114650254	1.5907e-13	0.428074	-1.63194e-10	4.98354e-06	-1.84655	-1.63194e-10	0.000116604	-1.8392	-1.63194e-10
198531529	rs9967823	4.20665e-05	18.1952	1.62608	1.87641e-06	-1.987	-0.836333	4.55278e-05	-1.98878	-0.790881
198533251	rs77946222	1.16163e-14	-1.9337	-0.255156	3.27889e-06	-1.14306	-1.12213	0.000147333	-0.515188	-1.0901
198533369	rs6719832	3.82302e-05	18.1242	1.60142	1.86424e-06	-1.98528	-0.844563	4.51997e-05	-1.9872	-0.799695
198533606	rs6748788	5.22879e-08	13.4174	-0.286413	4.24136e-06	-1.00786	-0.999952	0.00016513	-0.467347	-1.0239
198534514	rs7600862	2.97156e-05	17.8544	1.61931	1.89819e-06	-1.97755	-0.834237	4.60151e-05	-1.98001	-0.789001
198534708	rs7603839	4.31323e-08	13.3852	-0.446671	3.96414e-06	-1.01116	-1.06425	0.00015692	-0.460704	-1.08154
198535678	rs4286272	1.40109e-08	12.1803	-0.366183	3.29484e-06	-1.2309	-1.02944	0.000122483	-0.739234	-1.05078
198535679	rs75415672	1.12185e-14	-1.92963	-0.294077	3.49549e-06	-1.12556	-1.07566	0.000163218	-0.471082	-1.03182
198536382	rs74843358	5.16035e-14	-2.08569e-10	-0.697683	1.19164e-05	-2.08569e-10	-0.974775	0.000281076	-2.08569e-10	-0.959362
198537281	rs75619425	1.68017e-14	-1.90863	0.0888417	3.50137e-06	-1.2249	-0.974635	0.000159733	-0.623629	-0.900854
198537773	rs139467751	1.46624e-14	-1.95599	-1.63194e-10	9.03179e-06	-1.25194	-1.63194e-10	0.000199087	-1.30424	-1.63194e-10
198538531	rs76481887	2.60885e-14	-1.37978	-1.63194e-10	5.28979e-06	-1.78692	-1.63194e-10	0.000112366	-1.87622	-1.63194e-10
198539405	rs79789118	8.81682e-14	-2.08569e-10	-0.162026	1.10503e-05	-2.08569e-10	-1.05024	0.000271804	-2.08569e-10	-0.992902
198540710	rs77812118	3.68936e-14	-1.03323	-1.63194e-10	4.89296e-06	-1.86489	-1.63194e-10	0.000128961	-1.73848	-1.63194e-10
198541398	rs4850436	9.29899e-06	15.8453	2.46657	3.35413e-06	-1.90347	-0.339034	8.38272e-05	-1.89972	-0.269504
198541594	rs114069987	3.65488e-14	-1.04262	-1.63194e-10	4.876e-06	-1.86837	-1.63194e-10	0.000128336	-1.74333	-1.63194e-10
198542619	rs34632716	1.03992e-05	15.9141	2.50961	3.40649e-06	-1.9084	-0.318607	8.52003e-05	-1.90476	-0.248222
198543156	rs7595819	1.90444e-14	-1.90863	0.214131	3.67639e-06	-1.2249	-0.925857	0.000169214	-0.623629	-0.843192
198543269	rs113300136	1.45837e-14	-1.96137	-1.63194e-10	7.15535e-06	-1.48483	-1.63194e-10	0.000122719	-1.78809	-1.63194e-10
198544183	rs4422151	4.18692e-14	-1.92062	1.0139	6.19016e-06	-1.19301	-0.436719	0.000298227	-0.60007	-0.300059
198544912	rs34283305	1.56965e-12	2.71733	-1.63194e-10	1.3059e-05	-0.883217	-1.63194e-10	0.000302675	-0.885325	-1.63194e-10
198545038	rs111951556	4.15306e-13	2.12	-0.732255	4.04033e-06	-1.20461	-0.851755	9.75495e-05	-1.14894	-0.868684
198545250	rs78872368	2.52727e-14	-1.90472	0.493168	4.43749e-06	-1.23626	-0.726348	0.000208941	-0.638778	-0.617155
198545462	rs7340470	6.57409e-09	11.6491	-0.591709	2.67387e-06	-1.36165	-1.10752	9.42054e-05	-0.932438	-1.12007
198545592	rs13018267	3.94392e-06	15.3389	2.11523	2.76851e-06	-1.86814	-0.566245	6.83587e-05	-1.86543	-0.507783
198546239	rs75946628	2.54036e-14	-1.89955	0.493168	4.3119e-06	-1.26497	-0.726348	0.000200009	-0.682468	-0.617155
198547573	rs114438468	6.00409e-13	1.75634	-1.63194e-10	1.9074e-05	-0.504365	-1.63194e-10	0.000349798	-0.740628	-1.63194e-10
198548306	rs10460393	7.37641e-09	11.7693	-0.596759	2.74105e-06	-1.33548	-1.10887	9.73328e-05	-0.898661	-1.12119
198548741	rs10460394	6.33327e-06	15.5886	2.3392	3.27633e-06	-1.88378	-0.382187	8.19378e-05	-1.87967	-0.312354
198549881	rs75061561	1.90455e-14	-1.91246	0.218021	3.72907e-06	-1.21347	-0.923068	0.000172174	-0.608394	-0.841087
198551708	rs115270030	1.53553e-14	-1.90981	-1.63194e-10	4.36891e-06	-1.97818	-1.63194e-10	0.000100249	-1.99033	-1.63194e-10
198551812	rs12622674	7.92583e-09	11.8264	-0.58205	2.78682e-06	-1.3229	-1.10489	9.9249e-05	-0.882474	-1.11788
198558024	rs143117070	3.12039e-14	-1.91246	0.711736	5.10313e-06	-1.21347	-0.609372	0.000244729	-0.608394	-0.489438
198558679	rs2341510	8.19831e-09	11.8264	-0.548248	2.82462e-06	-1.3229	-1.09141	0.000100334	-0.882474	-1.10701
198563642	rs6743671	7.68172e-09	11.7693	-0.556203	2.77223e-06	-1.33548	-1.09756	9.82597e-05	-0.898661	-1.11171
198563742	rs6760078	3.09171e-14	-1.91246	0.7025	5.07786e-06	-1.21347	-0.614337	0.000243389	-0.608394	-0.494929
198563884	rs6731886	2.41373e-14	-1.92346	0.465944	4.6365e-06	-1.17865	-0.740089	0.000222121	-0.562176	-0.632587
198565011	rs77218291	2.43451e-14	-1.88822	0.439275	4.13068e-06	-1.28081	-0.753439	0.00019092	-0.698521	-0.647608
198565763	rs13034353	8.15169e-09	11.8264	-0.553952	2.80414e-06	-1.3229	-1.09869	9.98178e-05	-0.882474	-1.11216
198565823	rs57340905	2.3496e-14	-1.87946	0.395021	3.95417e-06	-1.30258	-0.775342	0.000180872	-0.727881	-0.672315
198566506	rs140058143	5.82722e-14	-2.08569e-10	-0.576147	2.29239e-05	-2.08569e-10	-0.320513	0.000528671	-2.08569e-10	-0.327619
198567912	rs79748557	2.37117e-14	-1.89663	0.421331	4.18552e-06	-1.2587	-0.762358	0.000194709	-0.668821	-0.65766
198568076	rs11687698	2.55295e-12	3.76757	-0.563837	1.47488e-06	-1.96919	-1.09492	3.71502e-05	-1.87543	-1.10758
198569051	rs4850437	1.49598e-08	12.4435	-0.563903	3.22161e-06	-1.18129	-1.10152	0.00011923	-0.702357	-1.11457
198572461	rs7592344	3.14193e-14	-1.84147	0.647623	3.9667e-06	-1.42644	-0.648318	0.000166971	-0.947765	-0.532401
198573612	rs10931791	1.29755e-05	16.1698	2.47523	3.29412e-06	-1.92552	-0.335034	8.26496e-05	-1.92224	-0.261138
198573762	rs79381203	2.49427e-14	-1.86333	0.438641	3.92504e-06	-1.33156	-0.753755	0.000172179	-0.801489	-0.647964
198574523	rs6751690	2.55037e-14	-1.82305	0.420602	3.58692e-06	-1.41268	-0.762719	0.000152757	-0.911073	-0.658067
198575523	rs143969550	3.53979e-14	-2.08569e-10	-1.07462	1.37707e-05	-2.08569e-10	-0.830146	0.000306874	-2.08569e-10	-0.87155
198575975	rs4850807	1.55654e-05	16.3716	2.45545	3.20835e-06	-1.93767	-0.349264	8.02951e-05	-1.93468	-0.277602
198576005	rs72916982	3.8085e-12	3.60372	-1.63194e-10	7.03044e-06	-1.50244	-1.63194e-10	0.00019792	-1.31012	-1.63194e-10
198576142	rs4850808	5.9358e-09	11.5393	-0.584058	2.57682e-06	-1.39906	-1.10707	8.71808e-05	-1.01076	-1.11925
198576950	rs7583917	3.08775e-14	-1.84884	0.637595	4.22562e-06	-1.36261	-0.64892	0.000185217	-0.84321	-0.533249
198577424	rs7584475	2.44975e-14	-1.82837	0.38567	3.56061e-06	-1.40283	-0.77993	0.000151839	-0.897667	-0.677501
198577585	rs10931793	1.53528e-05	16.3716	2.44169	3.18766e-06	-1.93767	-0.355732	7.97546e-05	-1.93468	-0.284355
198578081	rs72916987	2.56053e-13	2.04377	-1.13966	2.90695e-06	-1.23787	-1.14772	7.13415e-05	-1.18336	-1.14715
198578699	rs13015772	1.39009e-12	2.59585	-1.63194e-10	1.23149e-05	-0.941879	-1.63194e-10	0.000285446	-0.943931	-1.63194e-10
198581301	rs72916989	2.42692e-14	-1.45206	-1.63194e-10	4.3567e-06	-1.98098	-1.63194e-10	9.95551e-05	-1.99727	-1.63194e-10
198582427	rs140798442	2.04938e-14	-1.62115	-1.63194e-10	4.85651e-06	-1.87237	-1.63194e-10	0.000110635	-1.89175	-1.63194e-10
198582442	rs80178661	2.90148e-14	-1.85375	0.580285	4.14274e-06	-1.35234	-0.678994	0.000181621	-0.829386	-0.566679
198582601	rs13029495	6.20064e-09	11.557	-0.558152	2.59959e-06	-1.39745	-1.09989	8.92854e-05	-0.99296	-1.11319
198583267	rs4850438	5.67404e-09	11.463	-0.552874	2.61735e-06	-1.39215	-1.09838	8.75102e-05	-1.01433	-1.1119
198583356	rs138275192	9.89616e-15	-1.4701	-0.87903	1.41717e-06	-1.99513	-1.1089	3.26926e-05	-1.99594	-1.1149
198583403	rs4850809	1.63071e-05	16.4345	2.43914	3.17258e-06	-1.94122	-0.35693	7.9366e-05	-1.93831	-0.285605
198583907	rs117886310	1.06237e-13	-2.08569e-10	0.0244033	1.95538e-05	-2.08569e-10	-0.479524	0.000476686	-2.08569e-10	-0.431128
198584209	rs16823148	2.87544e-14	-1.85375	0.571272	4.12336e-06	-1.35234	-0.683684	0.000180675	-0.829386	-0.571902
198584775	rs2037590	1.60837e-05	16.4345	2.42535	3.15211e-06	-1.94122	-0.363402	7.88315e-05	-1.93831	-0.292363
198585087	rs10497807	6.00667e-09	11.5253	-0.558152	2.58907e-06	-1.4015	-1.09989	8.76247e-05	-1.01173	-1.11319
198587865	rs12472359	1.53318e-08	12.5027	-0.598499	3.54233e-06	-1.07702	-1.11089	0.000126183	-0.637826	-1.12242
198588950	rs700638	1.51579e-05	16.4333	2.36722	3.06801e-06	-1.94115	-0.390509	7.66355e-05	-1.93824	-0.320682
198590886	rs700640	1.63513e-08	12.5672	-0.598668	3.60446e-06	-1.0607	-1.10982	0.000128827	-0.618009	-1.1215
198593337	rs146827073	1.49895e-14	-1.93392	-1.63194e-10	2.19087e-05	-0.365811	-1.63194e-10	0.00035974	-0.712605	-1.63194e-10
198598585	rs1065952	6.331e-09	11.7561	-0.736412	2.74605e-06	-1.30517	-1.13736	9.12402e-05	-0.941552	-1.14294
198599233	rs700641	1.06851e-08	12.2753	-0.732202	3.19796e-06	-1.1535	-1.13668	0.000112229	-0.734979	-1.14247
198600730	rs700642	2.91243e-05	16.717	2.73652	3.68792e-06	-1.96384	-0.18379	9.1861e-05	-1.97691	-0.100794
198601303	rs80247050	9.97664e-14	-2.08569e-10	-0.0384403	1.144e-05	-2.08569e-10	-1.01557	0.000283454	-2.08569e-10	-0.950936
198601370	rs700643	2.80029e-05	16.6715	2.74284	3.70535e-06	-1.95963	-0.183286	9.25594e-05	-1.9722	-0.097938
198602101	rs16823385	4.15001e-14	-1.80308	0.887509	4.91584e-06	-1.345	-0.515228	0.000188814	-0.97696	-0.380262
198602283	rs73054808	4.27381e-14	-1.83432	0.948143	5.50589e-06	-1.26565	-0.481228	0.000218315	-0.869193	-0.342855
198603121	rs13012441	1.18744e-12	2.43828	-1.63194e-10	8.46251e-06	-1.31705	-1.63194e-10	0.000195253	-1.32369	-1.63194e-10
198603185	rs77032596	3.74228e-14	-1.89066	0.87167	6.08051e-06	-1.12634	-0.521266	0.000251833	-0.683673	-0.385544
198603229	rs16823400	3.9212e-14	-1.91059	0.938305	6.82878e-06	-1.04478	-0.48677	0.000291566	-0.573773	-0.348947
198605415	rs190038408	2.45985e-14	-1.43859	-1.63194e-10	5.43753e-06	-1.75937	-1.63194e-10	0.000122929	-1.78638	-1.63194e-10
198605514	rs700645	2.58092e-05	16.6086	2.72417	3.66195e-06	-1.95672	-0.197976	9.12226e-05	-1.9698	-0.114881
198608441	rs77706948	3.54332e-14	-1.8722	0.798575	5.62712e-06	-1.16073	-0.564369	0.00023289	-0.712927	-0.434493
198608511	rs700646	2.2949e-05	16.4768	2.7385	3.71193e-06	-1.95027	-0.190874	9.23959e-05	-1.96443	-0.107476
198608724	rs73054811	3.72093e-14	-1.89366	0.868943	6.33311e-06	-1.08134	-0.52556	0.000270798	-0.604964	-0.391647
198611897	rs770666	6.96242e-09	11.8427	-0.72797	2.99401e-06	-1.2201	-1.13598	0.000103644	-0.815048	-1.14198
198612852	rs700647	7.18442e-09	11.8699	-0.723718	2.92079e-06	-1.24558	-1.13525	0.000101417	-0.837278	-1.14147
198612877	rs111340803	3.64592e-14	-1.89366	0.848577	6.26201e-06	-1.08134	-0.536849	0.000267448	-0.604964	-0.404097
198613105	rs113769655	1.7719e-13	1.67787	-1.14192	2.62501e-06	-1.37124	-1.11637	6.34914e-05	-1.33656	-1.11052
198613253	rs12995877	1.1224e-12	2.38195	-1.63194e-10	8.27871e-06	-1.33901	-1.63194e-10	0.000191033	-1.34554	-1.63194e-10
198613308	rs770667	7.19329e-09	11.8699	-0.722485	2.92281e-06	-1.24558	-1.13456	0.000101485	-0.837278	-1.14079
198614612	rs1065953	6.78103e-09	11.8121	-0.723718	2.88188e-06	-1.259	-1.13525	9.97397e-05	-0.853953	-1.14147
198614760	rs150985004	4.72791e-14	-1.86727	1.08206	6.66837e-06	-1.15366	-0.401657	0.000282833	-0.694461	-0.258669
198615017	rs1065954	6.78103e-09	11.8121	-0.723718	2.88188e-06	-1.259	-1.13525	9.97397e-05	-0.853953	-1.14147
198615531	rs1065955	6.75225e-09	11.8121	-0.72797	2.87979e-06	-1.259	-1.13598	9.96887e-05	-0.853953	-1.14198
198615796	rs7571255	3.02267e-14	-1.23255	-1.63194e-10	4.3004e-06	-1.99398	-1.63194e-10	0.00010174	-1.97556	-1.63194e-10
198616049	rs1065956	6.78103e-09	11.8121	-0.723718	2.88188e-06	-1.259	-1.13525	9.97397e-05	-0.853953	-1.14147
198616891	rs1065957	6.75225e-09	11.8121	-0.72797	2.87979e-06	-1.259	-1.13598	9.96887e-05	-0.853953	-1.14198
198618050	rs181556835	2.40858e-14	-1.45965	-1.63194e-10	5.36363e-06	-1.77305	-1.63194e-10	0.000121356	-1.79926	-1.63194e-10
198618445	rs6757887	4.61625e-14	-1.86258	1.05348	6.48258e-06	-1.16542	-0.418154	0.00027375	-0.709083	-0.276685
198621428	rs79357738	1.40446e-13	0.303552	-1.63194e-10	4.36146e-06	-1.97989	-1.63194e-10	0.00010291	-1.96413	-1.63194e-10
198621506	rs2293255	3.45854e-14	-1.87639	0.778554	5.74021e-06	-1.12989	-0.575307	0.000241393	-0.664965	-0.446593
198622378	rs13425988	1.74595e-13	1.66807	-1.14687	2.53623e-06	-1.39143	-1.13058	6.09923e-05	-1.36105	-1.12619
198622636	rs700648	6.28397e-09	11.7487	-0.736412	2.83408e-06	-1.27362	-1.13736	9.77966e-05	-0.872158	-1.14294
198622752	rs700649	6.31049e-09	11.7487	-0.732202	2.83601e-06	-1.27362	-1.13668	9.78424e-05	-0.872158	-1.14247
198623751	rs73054817	3.4214e-14	-1.86727	0.758633	5.54496e-06	-1.15366	-0.586144	0.000231582	-0.694461	-0.458591
198624285	rs700650	6.2577e-09	11.7487	-0.740602	2.83222e-06	-1.27362	-1.13802	9.77529e-05	-0.872158	-1.14338
198624481	rs117115974	3.84044e-14	-2.08569e-10	-0.9931	1.01587e-05	-2.08569e-10	-1.13436	0.000234974	-2.08569e-10	-1.13851
198624582	rs80135234	3.83162e-14	-2.08569e-10	-0.9954	1.4688e-05	-2.08569e-10	-0.765659	0.000329984	-2.08569e-10	-0.798941
198625141	rs77620323	2.24879e-14	-1.52829	-1.63194e-10	4.52613e-06	-1.94282	-1.63194e-10	0.000107042	-1.92477	-1.63194e-10
198625237	rs771013	6.22604e-09	11.7487	-0.745674	2.83393e-06	-1.27362	-1.13741	9.77917e-05	-0.872158	-1.14299
198625744	rs73054819	4.49092e-14	-1.85861	1.02199	6.37252e-06	-1.16446	-0.436238	0.000272195	-0.69501	-0.296455
198626871	rs143044311	1.5247e-14	-1.91689	-1.63194e-10	2.02263e-05	-0.44571	-1.63194e-10	0.000335153	-0.783397	-1.63194e-10
198627055	rs1065949	5.47531e-09	11.6279	-0.753455	2.75013e-06	-1.30112	-1.13992	9.43336e-05	-0.906513	-1.14463
198627942	rs1068682	2.10361e-05	16.6715	2.45677	3.20611e-06	-1.95963	-0.328004	7.94483e-05	-1.9722	-0.250683
198628063	rs73054822	3.38922e-14	-1.86727	0.749182	5.51661e-06	-1.15366	-0.591268	0.000230271	-0.694461	-0.464269
198628147	rs185644443	1.41099e-13	0.308187	-1.63194e-10	4.40376e-06	-1.97023	-1.63194e-10	9.99268e-05	-1.99355	-1.63194e-10
198630667	rs7587716	3.38922e-14	-1.86727	0.749182	5.51661e-06	-1.15366	-0.591268	0.000230271	-0.694461	-0.464269
198631714	rs700651	2.30381e-05	16.7469	2.47226	3.19064e-06	-1.96802	-0.324454	7.90549e-05	-1.98153	-0.24631
198635830	rs55691911	1.67922e-14	-1.82036	-1.63194e-10	4.55741e-06	-1.93594	-1.63194e-10	0.000106641	-1.92852	-1.63194e-10
198635993	rs62277884	1.75616e-12	2.82961	-1.63194e-10	2.53115e-05	-0.221433	-1.63194e-10	0.000515434	-0.352976	-1.63194e-10
198636355	rs73054825	4.32919e-14	-1.85297	0.979662	6.07157e-06	-1.18869	-0.460386	0.00025392	-0.738076	-0.322889
198637433	rs700653	6.5554e-09	11.8121	-0.757558	2.86681e-06	-1.259	-1.1405	9.93888e-05	-0.853953	-1.14499
198638566	rs55849156	2.23185e-14	-1.53586	-1.63194e-10	4.38919e-06	-1.97355	-1.63194e-10	0.000103414	-1.95924	-1.63194e-10
198639353	rs77952266	2.78528e-14	-1.31434	-1.63194e-10	5.49973e-06	-1.74799	-1.63194e-10	0.000115784	-1.84626	-1.63194e-10
198639653	rs77785057	2.30427e-12	3.10125	-1.63194e-10	3.12993e-05	-0.00909666	-1.63194e-10	0.00025446	-1.05884	-1.63194e-10
198641504	rs72918813	1.68778e-14	-1.81527	-1.63194e-10	4.54398e-06	-1.93889	-1.63194e-10	0.000106308	-1.93165	-1.63194e-10
198643421	rs700654	6.00315e-09	11.7487	-0.782131	2.81668e-06	-1.27362	-1.14352	9.74274e-05	-0.872158	-1.14672
198643631	rs700655	6.80377e-09	11.8699	-0.778156	2.89803e-06	-1.24558	-1.14308	0.000100909	-0.837278	-1.14649
198643651	rs72918816	6.94415e-13	1.9018	-1.63194e-10	5.36098e-06	-1.77355	-1.63194e-10	0.000153266	-1.56581	-1.63194e-10
198646320	rs114642691	2.95193e-14	-1.25623	-1.63194e-10	5.69911e-06	-1.71238	-1.63194e-10	0.000119072	-1.81826	-1.63194e-10
198647108	rs1851779	3.21553e-14	-1.86258	0.691889	5.28556e-06	-1.16542	-0.622294	0.000219304	-0.709083	-0.498445
198649905	rs73054827	3.17143e-14	-1.87639	0.691889	5.47674e-06	-1.12989	-0.622294	0.000229196	-0.664965	-0.498445
198650259	rs771018	1.14379e-08	12.4174	-0.80622	3.33048e-06	-1.1045	-1.14508	0.00012252	-0.642275	-1.14743
198651492	rs77029420	2.86297e-14	-1.9489	0.662072	6.12421e-06	-1.02064	-0.619802	0.000256722	-0.55518	-0.49481
198652672	rs74846014	4.77366e-14	-0.775573	-1.63194e-10	5.27066e-06	-1.79054	-1.63194e-10	0.000144199	-1.62679	-1.63194e-10
198653204	rs59617443	3.16962e-14	-1.86773	0.682658	5.42793e-06	-1.15248	-0.608656	0.00022646	-0.692993	-0.482422
198653667	rs700656	7.27176e-05	18.1116	2.25693	2.87161e-06	-1.99754	-0.40028	7.20445e-05	-1.99543	-0.325275
198654324	rs700657	2.53953e-08	13.2034	-0.794624	4.53306e-06	-0.797342	-1.14395	0.000171717	-0.30519	-1.14695
198654442	rs148589084	5.074e-13	1.58803	-1.63194e-10	2.61799e-05	-0.187702	-1.63194e-10	0.000438589	-0.514424	-1.63194e-10
198655007	rs700658	5.91949e-05	17.9059	2.25693	2.87025e-06	-1.99801	-0.40028	7.19141e-05	-1.99724	-0.325275
198655341	rs78273759	4.26685e-14	-2.08569e-10	-0.88781	1.69546e-05	-2.08569e-10	-0.622153	0.000379029	-2.08569e-10	-0.660372
198655797	rs1523971	1.6491e-12	2.76671	-1.63194e-10	2.08445e-05	-0.415605	-1.63194e-10	0.000398074	-0.611347	-1.63194e-10
198657044	rs75373125	2.96217e-14	-1.94324	0.690475	6.06931e-06	-1.04504	-0.60441	0.000253516	-0.584854	-0.477705
198659133	rs75312803	6.26878e-14	-0.503105	-1.63194e-10	5.89906e-06	-1.6779	-1.63194e-10	0.000145592	-1.61718	-1.63194e-10
198659704	rs76746771	6.5064e-14	-2.08569e-10	-0.465901	1.35352e-05	-2.08569e-10	-0.847402	0.000324639	-2.08569e-10	-0.815271
198659801	rs115832204	3.14743e-14	-1.1921	-1.63194e-10	5.93346e-06	-1.67208	-1.63194e-10	0.000122974	-1.78601	-1.63194e-10
198659923	rs700659	2.38148e-08	13.1431	-0.798511	4.45522e-06	-0.814266	-1.14435	0.000168268	-0.325296	-1.14713
198660838	rs57990618	3.22604e-14	-1.81223	0.644802	4.61364e-06	-1.29457	-0.629111	0.000183587	-0.88013	-0.505167
198660941	rs771017	2.53953e-08	13.2034	-0.794624	4.53306e-06	-0.797342	-1.14395	0.000171717	-0.30519	-1.14695
198661435	rs700660	7.69655e-05	18.1116	2.3137	2.9494e-06	-1.99754	-0.373553	7.40921e-05	-1.99543	-0.29725
198664027	rs116749881	2.15714e-14	-1.5699	-1.63194e-10	2.99081e-05	-0.0545642	-1.63194e-10	0.00067845	-0.0781741	-1.63194e-10
198664150	rs187743458	3.97382e-14	-2.08569e-10	-0.958958	1.09975e-05	-2.08569e-10	-1.05503	0.000253304	-2.08569e-10	-1.0634
198664682	rs115250244	2.05458e-14	-1.61861	-1.63194e-10	4.86364e-06	-1.87091	-1.63194e-10	0.000110784	-1.8904	-1.63194e-10
198665072	rs76160747	1.70849e-14	-1.80307	-1.63194e-10	5.87257e-06	-1.6824	-1.63194e-10	0.000161168	-1.51554	-1.63194e-10
198665520	rs771016	1.97228e-08	12.9506	-0.794624	4.2254e-06	-0.867625	-1.14395	0.000157937	-0.388841	-1.14695
198665761	rs75523979	2.67162e-14	-1.356	-1.63194e-10	4.53339e-06	-1.94122	-1.63194e-10	0.000101706	-1.9759	-1.63194e-10
198666752	rs6742343	3.26666e-14	-1.82831	0.673389	4.83944e-06	-1.26221	-0.613681	0.000194521	-0.83944	-0.488005
198667019	rs80133676	6.88229e-14	-2.08569e-10	-0.409735	1.44663e-05	-2.08569e-10	-0.780872	0.000337574	-2.08569e-10	-0.776199
198668203	rs77803264	1.72927e-12	2.81418	-1.63194e-10	3.32192e-05	0.0504355	-1.63194e-10	0.00202414	1.01492	-1.63194e-10
198668294	rs771015	2.51992e-08	13.2034	-0.802376	4.52955e-06	-0.797342	-1.14473	0.000171658	-0.30519	-1.14729
198668751	rs700662	0.000108548	18.3832	2.38598	3.05938e-06	-1.99531	-0.339171	7.71158e-05	-1.99145	-0.261232
198669110	rs78835808	3.33095e-14	-1.82831	0.692879	4.89091e-06	-1.26221	-0.603103	0.00019682	-0.83944	-0.476254
198669587	rs140084890	1.79118e-12	2.84936	-1.63194e-10	4.29358e-06	-1.99557	-1.63194e-10	0.000104869	-1.94528	-1.63194e-10
198669754	rs770659	0.000101079	18.3119	2.38598	3.05706e-06	-1.99607	-0.339171	7.70219e-05	-1.99266	-0.261232
198669871	rs770658	2.54948e-08	13.2034	-0.790717	4.53495e-06	-0.797342	-1.14354	0.000171752	-0.30519	-1.14674
198670478	rs700663	0.000135498	18.5913	2.3997	3.08854e-06	-1.99239	-0.332602	7.7979e-05	-1.98719	-0.254354
198671022	rs115654806	1.56788e-14	-1.88896	-1.63194e-10	4.35333e-06	-1.98175	-1.63194e-10	0.000100277	-1.99005	-1.63194e-10
198671083	rs116947984	9.89254e-14	-2.08569e-10	-0.0469063	1.81775e-05	-2.08569e-10	-0.552508	0.000441587	-2.08569e-10	-0.50761
198671145	rs700664	0.000135498	18.5913	2.3997	3.08854e-06	-1.99239	-0.332602	7.7979e-05	-1.98719	-0.254354
198671665	rs73054839	3.42237e-14	-1.89922	0.790866	5.88836e-06	-1.1305	-0.549219	0.000260695	-0.618069	-0.416564
198673379	rs700665	3.51754e-08	13.5253	-0.790717	4.97033e-06	-0.70567	-1.14354	0.000191442	-0.196655	-1.14674
198673544	rs700666	0.000139469	18.5913	2.42859	3.13171e-06	-1.99239	-0.318723	7.91201e-05	-1.98719	-0.239827
198673636	rs60079260	3.42561e-14	-1.83862	0.731216	5.10542e-06	-1.24023	-0.582157	0.000207072	-0.811902	-0.453019
198674184	rs770657	0.000135422	18.5913	2.39914	3.10951e-06	-1.99239	-0.325838	7.84995e-05	-1.98719	-0.247702
198674578	rs148507744	1.50745e-14	-1.92827	-1.63194e-10	2.13075e-05	-0.393635	-1.63194e-10	0.000350971	-0.737283	-1.63194e-10
198674673	rs1030796	3.51933e-14	-1.88083	0.800416	5.9949e-06	-1.11788	-0.543906	0.000253966	-0.650091	-0.410694
198674826	rs74520940	3.95528e-14	-2.08569e-10	-0.963636	1.02415e-05	-2.08569e-10	-1.12625	0.000238726	-2.08569e-10	-1.12267
198675586	rs145206003	2.03234e-14	-1.6295	-1.63194e-10	9.93755e-06	-1.15637	-1.63194e-10	0.000253216	-1.06374	-1.63194e-10
198675917	rs16824264	3.55659e-14	-1.88083	0.810948	6.03019e-06	-1.11788	-0.538037	0.000255618	-0.650091	-0.404211
198675948	rs771005	0.000141522	18.5913	2.4432	3.17639e-06	-1.99239	-0.304556	8.02668e-05	-1.98719	-0.225438
198677508	rs700667	0.000133464	18.5913	2.38457	3.06507e-06	-1.99239	-0.340231	7.73025e-05	-1.98719	-0.263067
198677600	rs148159218	1.4145e-14	-1.99191	-1.63194e-10	8.15331e-06	-1.35427	-1.63194e-10	0.000149363	-1.59161	-1.63194e-10
198679851	rs76427978	1.17942e-13	-2.08569e-10	0.128923	1.21101e-05	-2.08569e-10	-0.958651	0.000303888	-2.08569e-10	-0.881326
198684342	rs16824376	3.54027e-14	-1.91472	0.84023	6.3275e-06	-1.08196	-0.525831	0.000284225	-0.557021	-0.391198
198684467	rs700669	3.18918e-08	13.4391	-0.802505	4.87257e-06	-0.725159	-1.14391	0.000188806	-0.210317	-1.14695
198685609	rs996427	3.7541e-14	-1.87639	0.860556	6.10046e-06	-1.12989	-0.51444	0.000258367	-0.664965	-0.378639
198687284	rs700670	0.000141619	18.579	2.45617	3.1755e-06	-1.99142	-0.305812	8.03102e-05	-1.98503	-0.227058
198687899	rs696814	2.99437e-08	13.3722	-0.79864	4.78212e-06	-0.744316	-1.14349	0.000184603	-0.233033	-1.14675
198688084	rs696815	2.02074e-05	16.6116	2.47646	3.80283e-06	-1.931	-0.185951	9.49435e-05	-1.93912	-0.105583
198689176	rs72918832	3.54264e-13	2.32643	-1.09766	4.11571e-06	-0.995359	-1.04252	9.46189e-05	-1.0161	-1.03203
198689755	rs117766696	4.46942e-14	-2.08569e-10	-0.841429	1.04032e-05	-2.08569e-10	-1.11058	0.000242592	-2.08569e-10	-1.10661
198690001	rs700671	0.000141619	18.579	2.45617	3.1755e-06	-1.99142	-0.305812	8.03102e-05	-1.98503	-0.227058
198690610	rs72918835	3.62243e-13	2.33193	-1.08089	4.31515e-06	-0.971789	-1.01877	9.97303e-05	-0.988335	-1.00718
198691006	rs771010	3.38955e-08	13.5	-0.802505	4.95878e-06	-0.707619	-1.14391	0.000192769	-0.189542	-1.14695
198691082	rs771009	0.000143793	18.579	2.4714	3.19899e-06	-1.99142	-0.298441	8.09315e-05	-1.98503	-0.219351
198691405	rs4550664	0.000120504	18.3729	2.50076	3.23462e-06	-1.9946	-0.284184	8.17639e-05	-1.9897	-0.204448
198691455	rs700672	0.000143793	18.579	2.4714	3.19899e-06	-1.99142	-0.298441	8.09315e-05	-1.98503	-0.219351
198691983	rs72918839	4.9686e-14	-0.73555	-1.63194e-10	4.87151e-06	-1.86929	-1.63194e-10	0.000122036	-1.79367	-1.63194e-10
198692929	rs700673	0.000143793	18.579	2.4714	3.19899e-06	-1.99142	-0.298441	8.09315e-05	-1.98503	-0.219351
198693412	rs72918841	4.69666e-13	2.60802	-1.09727	4.3577e-06	-0.938793	-1.04196	0.00010834	-0.881277	-1.03143
198693703	rs700674	0.000123535	18.4424	2.45617	3.16845e-06	-1.99364	-0.305812	8.00528e-05	-1.98824	-0.227058
198695806	rs148068944	3.4178e-14	-2.08569e-10	-1.10969	1.00268e-05	-2.08569e-10	-1.14743	0.000232934	-2.08569e-10	-1.14723
198696015	rs141718753	1.47097e-14	-1.95277	-1.63194e-10	4.80655e-06	-1.88271	-1.63194e-10	0.000102173	-1.97132	-1.63194e-10
198696271	rs150568976	8.75472e-14	-0.169094	-1.63194e-10	4.28698e-06	-1.99711	-1.63194e-10	9.95187e-05	-1.99764	-1.63194e-10
198696928	rs113485223	3.94957e-14	-1.87639	0.911312	6.27772e-06	-1.12989	-0.485797	0.000266644	-0.664965	-0.347108
198697795	rs112785463	1.4434e-14	-1.97169	-1.63194e-10	8.83645e-06	-1.27381	-1.63194e-10	0.000185096	-1.37711	-1.63194e-10
198698628	rs141791060	5.85233e-14	-2.08569e-10	-0.571847	1.76053e-05	-2.08569e-10	-0.584493	0.000423823	-2.08569e-10	-0.54867
198698695	rs145443837	5.03701e-14	-2.08569e-10	-0.721874	1.86287e-05	-2.08569e-10	-0.527988	0.000431599	-2.08569e-10	-0.530487
198698891	rs111243979	3.81294e-14	-1.88083	0.880545	6.30847e-06	-1.11788	-0.492921	0.000268655	-0.650091	-0.354468
198699514	rs144736983	2.59811e-14	-1.3839	-1.63194e-10	4.3533e-06	-1.98176	-1.63194e-10	0.000102693	-1.96624	-1.63194e-10
198700216	rs700675	0.000143793	18.579	2.4714	3.19899e-06	-1.99142	-0.298441	8.09315e-05	-1.98503	-0.219351
198700417	rs73054867	3.83534e-14	-1.90574	0.911312	6.84039e-06	-1.04405	-0.485797	0.000296426	-0.559081	-0.347108
198701930	rs145590062	2.89e-14	-1.27743	-1.63194e-10	4.64174e-06	-1.9176	-1.63194e-10	0.000111104	-1.88752	-1.63194e-10
198702424	rs700677	3.89671e-12	4.37493	-0.748314	1.62527e-06	-1.83413	-1.13289	4.49231e-05	-1.65379	-1.13924
198703935	rs72918847	5.75786e-13	1.71446	-1.63194e-10	5.52965e-06	-1.74257	-1.63194e-10	0.000163433	-1.50158	-1.63194e-10
198704611	rs137958194	1.61328e-14	-1.86042	-1.63194e-10	4.65325e-06	-1.91513	-1.63194e-10	0.000105047	-1.94358	-1.63194e-10
198704818	rs2574832	0.000168313	18.7226	2.48527	3.22967e-06	-1.9886	-0.291713	8.18172e-05	-1.98118	-0.212317
198705663	rs118067253	1.49785e-13	-2.08569e-10	0.367931	2.48783e-05	-2.08569e-10	-0.238698	0.000610683	-2.08569e-10	-0.183407
198705820	rs700678	0.000188861	18.8224	2.50056	3.26282e-06	-1.98582	-0.284282	8.29457e-05	-1.97525	-0.204551
198706916	rs700679	4.50723e-08	13.7889	-0.806348	5.29508e-06	-0.641603	-1.14431	0.000210577	-0.101	-1.14713
198707638	rs3851979	3.95366e-14	-1.88519	0.921143	6.46687e-06	-1.10578	-0.480218	0.000276408	-0.635133	-0.340973
198707800	rs143964780	2.92142e-14	-1.26662	-1.63194e-10	4.65866e-06	-1.91396	-1.63194e-10	0.000111578	-1.88326	-1.63194e-10
198707824	rs147300478	7.09639e-14	-0.379101	-1.63194e-10	8.26442e-06	-1.34073	-1.63194e-10	0.000309582	-0.862762	-1.63194e-10
198707950	rs700680	0.000173304	18.7226	2.51449	3.2759e-06	-1.9886	-0.2775	8.30416e-05	-1.98118	-0.197463
198708695	rs16824631	4.10646e-14	-1.87724	0.951117	6.55379e-06	-1.10959	-0.463055	0.000281322	-0.635931	-0.322554
198709519	rs145407459	3.1983e-14	-1.17607	-1.63194e-10	5.09503e-06	-1.82443	-1.63194e-10	0.000141375	-1.64657	-1.63194e-10
198711502	rs700681	0.000157922	18.6143	2.52984	3.29688e-06	-1.98971	-0.27001	8.367e-05	-1.98147	-0.189636
198711900	rs6760338	3.23868e-14	-1.16352	-1.63194e-10	4.88047e-06	-1.86745	-1.63194e-10	0.000116681	-1.83854	-1.63194e-10
198712310	rs700682	0.000157922	18.6143	2.52984	3.29688e-06	-1.98971	-0.27001	8.367e-05	-1.98147	-0.189636
198712332	rs700683	0.000157922	18.6143	2.52984	3.29688e-06	-1.98971	-0.27001	8.367e-05	-1.98147	-0.189636
198713099	rs700684	0.000160146	18.6143	2.54382	3.3195e-06	-1.98971	-0.263173	8.42697e-05	-1.98147	-0.182494
198713231	rs6707521	4.02191e-14	-1.90961	0.962676	7.1328e-06	-1.03145	-0.456536	0.00031088	-0.543618	-0.314959
198715972	rs700685	0.000130713	18.6507	2.3043	2.94751e-06	-1.99007	-0.381661	7.4514e-05	-1.98317	-0.30383
198716295	rs115886992	1.48658e-14	-1.94221	-1.63194e-10	4.29524e-06	-1.99519	-1.63194e-10	0.000104384	-1.94991	-1.63194e-10
198718630	rs7604700	0.000135072	18.444	2.54382	3.30778e-06	-1.99324	-0.263173	8.39182e-05	-1.98565	-0.182494
198718667	rs1435569	0.000135072	18.444	2.54382	3.30778e-06	-1.99324	-0.263173	8.39182e-05	-1.98565	-0.182494
198718928	rs35817167	3.97375e-14	-1.92313	0.964149	7.44014e-06	-0.989994	-0.455809	0.000319319	-0.517552	-0.314243
198720122	rs78856199	7.47919e-14	-2.08569e-10	-0.326563	1.47826e-05	-2.08569e-10	-0.759244	0.000348198	-2.08569e-10	-0.745215
198721054	rs700686	0.000143072	18.5155	2.52984	3.28903e-06	-1.99209	-0.27001	8.34727e-05	-1.98383	-0.189636
198721560	rs700687	0.000143072	18.5155	2.52984	3.28903e-06	-1.99209	-0.27001	8.34727e-05	-1.98383	-0.189636
198721827	rs1968488	3.98205e-14	-1.91957	0.962676	7.33965e-06	-1.00287	-0.456536	0.000314148	-0.533161	-0.314959
198722034	rs17732991	2.64614e-12	3.23959	-1.63194e-10	5.26656e-06	-1.79132	-1.63194e-10	0.000154122	-1.56024	-1.63194e-10
198722225	rs696817	0.000143072	18.5155	2.52984	3.28903e-06	-1.99209	-0.27001	8.34727e-05	-1.98383	-0.189636
198723833	rs700688	0.000110947	18.5155	2.27554	2.92212e-06	-1.99209	-0.388295	7.39105e-05	-1.98383	-0.311301
198725076	rs6734561	4.93008e-08	13.8865	-0.81435	5.54675e-06	-0.5944	-1.14508	0.000220213	-0.0559445	-1.14745
198725385	rs140425554	1.32981e-13	0.248933	-1.63194e-10	4.81915e-06	-1.88009	-1.63194e-10	0.000131906	-1.71589	-1.63194e-10
198725444	rs770661	0.000140893	18.5155	2.51449	3.26449e-06	-1.99209	-0.2775	8.2822e-05	-1.98383	-0.197463
198726382	rs145120200	1.57069e-14	-1.88717	-1.63194e-10	4.90726e-06	-1.86198	-1.63194e-10	0.00010888	-1.90774	-1.63194e-10
198726649	rs700689	4.93008e-08	13.8865	-0.81435	5.54675e-06	-0.5944	-1.14508	0.000220213	-0.0559445	-1.14745
198726773	rs2164327	3.9423e-14	-1.9296	0.962676	7.75844e-06	-0.947375	-0.456536	0.000339497	-0.455561	-0.314959
198727626	rs700690	0.000140893	18.5155	2.51449	3.26449e-06	-1.99209	-0.2775	8.2822e-05	-1.98383	-0.197463
198727738	rs139785340	2.83758e-14	-1.29574	-1.63194e-10	4.61381e-06	-1.92364	-1.63194e-10	0.000110319	-1.89461	-1.63194e-10
198727852	rs700691	4.93008e-08	13.8865	-0.81435	5.54675e-06	-0.5944	-1.14508	0.000220213	-0.0559445	-1.14745
198728500	rs700692	0.000138944	18.5155	2.50056	3.24242e-06	-1.99209	-0.284282	8.2237e-05	-1.98383	-0.204551
198729283	rs770662	0.000140893	18.5155	2.51449	3.26449e-06	-1.99209	-0.2775	8.2822e-05	-1.98383	-0.197463
198729461	rs143997055	1.44945e-14	-1.9675	-1.63194e-10	4.53381e-06	-1.94113	-1.63194e-10	0.000113094	-1.86976	-1.63194e-10
198730015	rs700693	4.93008e-08	13.8865	-0.81435	5.54675e-06	-0.5944	-1.14508	0.000220213	-0.0559445	-1.14745
198731230	rs1436131	0.000133936	18.4788	2.50056	3.24343e-06	-1.99178	-0.284282	8.23725e-05	-1.98218	-0.204551
198731371	rs1435570	0.000145892	18.5504	2.51449	3.26979e-06	-1.99047	-0.2775	8.31287e-05	-1.98013	-0.197463
198732571	rs138164636	7.21369e-14	-0.362706	-1.63194e-10	8.35134e-06	-1.33027	-1.63194e-10	0.000313864	-0.849027	-1.63194e-10
198735031	rs6753450	5.81998e-08	14.0483	-0.81017	5.71557e-06	-0.564808	-1.14469	0.000230515	-0.0103761	-1.14729
198735712	rs34608683	4.35532e-12	4.5025	-0.764621	1.62447e-06	-1.8316	-1.13591	4.49161e-05	-1.6517	-1.14149
198736665	rs881797	4.73202e-14	-2.08569e-10	-0.784335	1.05812e-05	-2.08569e-10	-1.09361	0.000247018	-2.08569e-10	-1.08852
198737835	rs72920799	2.44299e-14	-1.44547	-1.63194e-10	4.75536e-06	-1.89342	-1.63194e-10	0.000107229	-1.92302	-1.63194e-10
198738019	rs10192466	5.11065e-08	13.9183	-0.81017	5.49884e-06	-0.603466	-1.14469	0.000220246	-0.055948	-1.14729
198739451	rs35080174	3.96066e-12	3.6429	-1.63194e-10	6.55011e-05	0.729374	-1.63194e-10	0.000432667	-0.528017	-1.63194e-10
198739926	rs140543353	9.45014e-14	-0.092657	-1.63194e-10	5.61676e-06	-1.72694	-1.63194e-10	0.000238314	-1.12439	-1.63194e-10
198740121	rs11899188	0.000141426	18.5039	2.52984	3.29489e-06	-1.99031	-0.27001	8.38966e-05	-1.97876	-0.189636
198740276	rs16825181	3.61746e-14	-1.99794	0.945027	1.05845e-05	-0.626682	-0.466621	0.000477664	-0.103046	-0.326032
198741134	rs16825188	3.53387e-14	-1.90438	0.828085	6.33076e-06	-1.07466	-0.532616	0.000262107	-0.630548	-0.398684
198741894	rs114329169	1.63222e-14	-1.84875	-1.63194e-10	4.75842e-06	-1.89278	-1.63194e-10	0.00010075	-1.98535	-1.63194e-10
198742525	rs10048735	5.11671e-08	13.935	-0.825621	5.53178e-06	-0.596169	-1.14601	0.000224509	-0.0363393	-1.14773
198743655	rs4850812	0.000118254	18.4401	2.41471	3.11243e-06	-1.9915	-0.325789	7.8993e-05	-1.98067	-0.247954
198744324	rs9288280	0.000113296	18.5756	2.23644	2.85874e-06	-1.98886	-0.41345	7.25493e-05	-1.97651	-0.337211
198744366	rs9288281	5.84908e-08	14.065	-0.821885	5.75205e-06	-0.557411	-1.14572	0.000235048	0.00946071	-1.14766
198744546	rs139802156	3.20201e-14	-1.17491	-1.63194e-10	5.0384e-06	-1.8356	-1.63194e-10	0.000135513	-1.68892	-1.63194e-10
198744851	rs79921925	5.93811e-14	-0.557297	-1.63194e-10	5.21541e-06	-1.80108	-1.63194e-10	0.000123749	-1.77973	-1.63194e-10
198746115	rs1369511	5.80992e-08	14.065	-0.828603	5.74635e-06	-0.557411	-1.14672	0.000235009	0.00946071	-1.14782
198746527	rs77722976	1.68857e-13	0.487783	-1.63194e-10	5.24586e-06	-1.79525	-1.63194e-10	0.000147121	-1.60673	-1.63194e-10
198747537	rs57862683	7.63321e-08	14.1526	-0.643264	3.16437e-06	-1.18491	-1.11583	0.000117557	-0.704747	-1.12631
198748726	rs1435567	3.94598e-14	-1.94864	0.982653	8.38129e-06	-0.881489	-0.445202	0.000372501	-0.375118	-0.302627
198749269	rs734037	0.000127033	18.4389	2.48752	3.20628e-06	-1.99152	-0.296059	8.16058e-05	-1.98071	-0.215379
198750806	rs13395030	0.000127033	18.4389	2.48752	3.20628e-06	-1.99152	-0.296059	8.16058e-05	-1.98071	-0.215379
198750868	rs73054898	4.245e-14	-1.94865	1.0557	8.72086e-06	-0.883987	-0.402988	0.000384504	-0.389644	-0.256387
198751113	rs151246714	1.90843e-13	0.610179	-1.63194e-10	5.55581e-06	-1.73785	-1.63194e-10	0.000163615	-1.50047	-1.63194e-10
198751637	rs2060488	0.000135565	18.5039	2.48752	3.21016e-06	-1.99031	-0.296059	8.17644e-05	-1.97876	-0.215379
198751952	rs12995647	5.55014e-12	3.98031	-1.63194e-10	9.9953e-05	1.15201	-1.63194e-10	0.000544186	-0.298695	-1.63194e-10
198752286	rs2060489	8.55941e-08	14.4644	-0.840543	6.48384e-06	-0.436082	-1.1473	0.000271102	0.152243	-1.14773
198752746	rs150683494	2.90129e-14	-1.27353	-1.63194e-10	4.83088e-06	-1.87767	-1.63194e-10	0.000127721	-1.74814	-1.63194e-10
198754244	rs7561950	0.00013548	18.4972	2.49358	3.25583e-06	-1.99191	-0.280335	8.31942e-05	-1.97767	-0.199142
198754247	rs74652956	3.84987e-14	-1.94276	0.952116	7.99502e-06	-0.910993	-0.462881	0.00034862	-0.422128	-0.321874
198755021	rs6742782	7.71632e-08	14.3785	-0.858385	6.29644e-06	-0.46493	-1.14778	0.000259244	0.106947	-1.14716
198756459	rs6734096	7.06249e-08	14.2829	-0.851311	6.24098e-06	-0.473905	-1.14765	0.000253083	0.0831883	-1.14746
198756688	rs6434942	6.6535e-08	14.2155	-0.843491	5.54682e-06	-0.592055	-1.14741	0.000218481	-0.0636089	-1.14768
198757616	rs2043545	0.000129915	18.5039	2.44495	3.1546e-06	-1.99031	-0.313518	8.02843e-05	-1.97876	-0.233648
198758868	rs1865586	4.95007e-05	17.4947	2.48927	3.2101e-06	-1.99034	-0.296048	8.14025e-05	-1.9839	-0.214683
198759250	rs17669941	1.53872e-14	-1.90774	-1.63194e-10	1.56365e-05	-0.703088	-1.63194e-10	0.000272659	-0.989762	-1.63194e-10
198759973	rs6734781	4.01666e-05	17.315	2.46006	3.1866e-06	-1.98751	-0.306224	8.02953e-05	-1.98626	-0.226013
198760060	rs34829596	1.54046e-12	2.69857	-1.63194e-10	1.17998e-05	-0.984609	-1.63194e-10	0.000254558	-1.05846	-1.63194e-10
198760507	rs6735214	7.6982e-08	14.4134	-0.895589	5.38823e-06	-0.621508	-1.14697	0.000189386	-0.210153	-1.14405
198761642	rs6718039	8.03782e-08	14.4475	-0.886508	6.43336e-06	-0.443785	-1.14741	0.000266301	0.131711	-1.14507
198762192	rs6434943	0.000142222	18.5504	2.48901	3.22203e-06	-1.99047	-0.292214	8.1982e-05	-1.98013	-0.211353
198762879	rs1435568	0.000152794	18.6221	2.48901	3.22666e-06	-1.98903	-0.292214	8.21605e-05	-1.97796	-0.211353
198763928	rs6729473	0.000148434	18.6221	2.46006	3.18177e-06	-1.98903	-0.306224	8.09648e-05	-1.97796	-0.226013
198766312	rs17670102	1.4741e-14	-1.95064	-1.63194e-10	1.90088e-05	-0.507789	-1.63194e-10	0.000324199	-0.816626	-1.63194e-10
198766569	rs142177242	3.35576e-14	-2.08569e-10	-1.12801	1.00817e-05	-2.08569e-10	-1.14197	0.000233482	-2.08569e-10	-1.14488
198766642	rs73056811	3.7344e-14	-1.94276	0.921664	7.85755e-06	-0.910993	-0.480225	0.000342039	-0.422128	-0.340931
198767132	rs1369512	7.29985e-08	14.316	-0.851311	6.17812e-06	-0.484028	-1.14765	0.00025343	0.0845576	-1.14746
198768166	rs6760891	0.000142059	18.6221	2.41617	3.11523e-06	-1.98903	-0.327357	7.91933e-05	-1.97796	-0.248136
198768718	rs6706937	0.000142059	18.6221	2.41617	3.11523e-06	-1.98903	-0.327357	7.91933e-05	-1.97796	-0.248136
198769637	rs7572123	0.000151642	18.6873	2.41617	3.11964e-06	-1.98762	-0.327357	7.93587e-05	-1.97587	-0.248136
198769788	rs73056823	3.65859e-14	-1.94276	0.901156	7.76672e-06	-0.910993	-0.491851	0.000337694	-0.422128	-0.353718
198770592	rs138699719	4.35502e-14	-2.08569e-10	-0.867357	1.09551e-05	-2.08569e-10	-1.05889	0.000257956	-2.08569e-10	-1.0452
198771698	rs73056824	3.61237e-14	-1.94575	0.891424	7.82879e-06	-0.897532	-0.497352	0.000341137	-0.405928	-0.359771
198771941	rs10211202	0.000153411	18.7126	2.4025	3.10507e-06	-1.98575	-0.333907	7.91332e-05	-1.97186	-0.254996
198773012	rs184070336	1.79045e-14	-1.75622	-1.63194e-10	4.38499e-06	-1.97451	-1.63194e-10	0.00010158	-1.97714	-1.63194e-10
198775088	rs77727917	7.55968e-12	4.28931	-1.63194e-10	7.67848e-05	0.888314	-1.63194e-10	0.00577534	2.06337	-1.63194e-10
198775982	rs4850813	0.000151442	18.6859	2.41625	3.11966e-06	-1.98765	-0.327318	7.93583e-05	-1.97592	-0.248095
198776140	rs10931794	0.000143922	18.6199	2.43139	3.13796e-06	-1.98908	-0.320042	7.97967e-05	-1.97803	-0.240478
198776546	rs2341778	0.000153753	18.6859	2.43139	3.14244e-06	-1.98765	-0.320042	7.99651e-05	-1.97592	-0.240478
198777800	rs78922190	6.82504e-14	-2.08569e-10	-0.418088	1.34166e-05	-2.08569e-10	-0.856198	0.0003204	-2.08569e-10	-0.828415
198779083	rs13011918	7.60542e-08	14.3983	-0.892635	6.35465e-06	-0.45639	-1.14712	0.000265611	0.128404	-1.14436
198779839	rs1401093	5.12192e-08	13.988	-0.877632	5.59747e-06	-0.582792	-1.14759	0.000226047	-0.0315644	-1.14568
198779849	rs1401094	5.37356e-08	14.0498	-0.891463	5.70498e-06	-0.564365	-1.14699	0.000231339	-0.00985359	-1.14425
198779867	rs1401095	6.66842e-05	17.9364	2.34551	2.98606e-06	-1.99767	-0.361073	7.52489e-05	-1.99373	-0.283459
198780562	rs79799715	1.60615e-14	-1.40943	-0.455421	1.7957e-06	-1.99574	-0.87156	4.14292e-05	-1.98651	-0.887485
198780860	rs938929	6.563e-08	14.2497	-0.891463	6.05896e-06	-0.504165	-1.14699	0.000248307	0.0609287	-1.14425
198782617	rs57437055	3.16273e-14	-1.9542	0.766953	7.68345e-06	-0.856643	-0.556981	0.000334893	-0.356823	-0.42735
198782692	rs1589162	9.85625e-05	18.3421	2.33056	2.97604e-06	-1.99394	-0.368161	7.52891e-05	-1.98576	-0.290889
198783330	rs13026569	9.87587e-05	18.3292	2.34551	2.99972e-06	-1.9931	-0.361073	7.60366e-05	-1.98331	-0.283459
198783466	rs73056840	3.38115e-14	-1.95686	0.836387	8.09876e-06	-0.842845	-0.518136	0.000355377	-0.340286	-0.38452
198786112	rs76450397	3.44691e-14	-1.9472	0.845991	8.05219e-06	-0.854028	-0.512721	0.000346856	-0.370516	-0.378559
198786167	rs4850815	0.000114977	18.4677	2.359	3.02622e-06	-1.99071	-0.354665	7.68523e-05	-1.97936	-0.276743
198786490	rs12619300	0.000116717	18.4677	2.37402	3.04793e-06	-1.99071	-0.347514	7.74303e-05	-1.97936	-0.26925
198788709	rs137947665	3.46894e-14	-2.08569e-10	-1.09484	1.00425e-05	-2.08569e-10	-1.14587	0.000233707	-2.08569e-10	-1.14392
198789013	rs12995110	6.91074e-08	14.3048	-0.894863	6.21455e-06	-0.479016	-1.14678	0.000261876	0.113721	-1.14383
198789765	rs4850816	6.88744e-08	14.3048	-0.89824	6.21597e-06	-0.479016	-1.14655	0.000261991	0.113721	-1.1434
198790423	rs1401091	0.000119663	18.4929	2.3738	3.06644e-06	-1.98914	-0.343032	7.80294e-05	-1.97567	-0.26523
198792268	rs17733603	1.4426e-14	-1.97224	-1.63194e-10	5.58537e-06	-1.73254	-1.63194e-10	0.000141502	-1.64567	-1.63194e-10
198792320	rs1401092	0.00012008	18.4677	2.40242	3.1039e-06	-1.99071	-0.329318	7.88666e-05	-1.97936	-0.25087
198793084	rs72926534	2.08026e-14	-1.60619	-1.63194e-10	4.31772e-06	-1.98997	-1.63194e-10	9.95773e-05	-1.99705	-1.63194e-10
198794681	rs16825786	5.12627e-14	-1.94575	1.24144	9.81263e-06	-0.897532	-0.27149	0.000433749	-0.405928	-0.119591
198795204	rs4850817	6.30826e-08	14.234	-0.915276	6.47133e-06	-0.440017	-1.14529	0.000269477	0.139886	-1.14139
198795650	rs7557203	0.000162976	18.6733	2.50225	3.29991e-06	-1.9797	-0.279095	8.45883e-05	-1.9661	-0.194085
198795863	rs11692344	1.11461e-07	14.6243	-0.736375	7.69554e-06	-0.27451	-1.13754	0.000323106	0.32257	-1.14257
198797143	rs144088501	3.91958e-14	-2.08569e-10	-0.972702	1.02603e-05	-2.08569e-10	-1.12442	0.000238845	-2.08569e-10	-1.12217
198797249	rs72926537	2.38321e-14	-1.47024	-1.63194e-10	4.75534e-06	-1.89342	-1.63194e-10	0.000107978	-1.91606	-1.63194e-10
198797960	rs6434945	1.26169e-07	14.757	-0.745106	8.02212e-06	-0.231607	-1.13888	0.000339264	0.372311	-1.14352
198798497	rs6434946	1.06918e-07	14.757	-0.910668	7.97383e-06	-0.231607	-1.14492	0.000340102	0.372311	-1.14105
198798630	rs1464211	0.000104382	18.2573	2.47273	3.20414e-06	-1.99003	-0.298217	8.17891e-05	-1.98042	-0.213423
198800387	rs1607375	9.70222e-05	18.2573	2.39961	3.10453e-06	-1.99003	-0.329796	7.90764e-05	-1.98042	-0.247153
198800440	rs1607374	5.09343e-05	18.2573	1.7552	2.67924e-06	-1.99003	-0.477128	6.73344e-05	-1.98042	-0.407896
198800532	rs1607373	1.12494e-07	14.8203	-0.923189	8.15272e-06	-0.210995	-1.14335	0.000349124	0.396178	-1.13874
198800630	rs4369854	0.000102773	18.3285	2.38597	3.08885e-06	-1.98856	-0.336338	7.87052e-05	-1.97826	-0.254017
198801179	rs143768149	7.89111e-14	-2.08569e-10	-0.27295	1.64713e-05	-2.08569e-10	-0.651072	0.000380547	-2.08569e-10	-0.656376
198801209	rs73056856	3.42256e-14	-1.98297	0.87467	1.04356e-05	-0.622384	-0.485083	0.000477363	-0.0798271	-0.349882
198801707	rs2880389	9.8798e-08	14.6874	-0.92009	7.80509e-06	-0.254145	-1.14377	0.000331899	0.346192	-1.13935
198801720	rs73056859	3.43397e-14	-1.97964	0.87467	1.01265e-05	-0.652458	-0.485083	0.000460694	-0.11537	-0.349882
198803204	rs79792037	3.50005e-14	-2.08569e-10	-1.08591	1.00326e-05	-2.08569e-10	-1.14686	0.000233378	-2.08569e-10	-1.14533
198803761	rs17670316	1.40765e-14	-1.99676	-1.63194e-10	4.35012e-05	0.320096	-1.63194e-10	0.000698793	-0.0486301	-1.63194e-10
198804987	rs74993302	1.74596e-14	-1.36283	-0.41855	1.83749e-06	-1.9978	-0.846495	4.20586e-05	-1.99725	-0.86167
198805098	rs1983359	9.16369e-05	18.2573	2.3425	3.02092e-06	-1.99003	-0.357098	7.68422e-05	-1.98042	-0.275812
198805185	rs16825917	2.99655e-14	-1.96758	0.726356	8.32198e-06	-0.765016	-0.568777	0.000363516	-0.26017	-0.441991
198805838	rs11887138	9.30138e-05	18.2573	2.35742	3.04247e-06	-1.99003	-0.349991	7.74178e-05	-1.98042	-0.26835
198805930	rs10207433	1.16726e-07	14.6874	-0.753335	7.83402e-06	-0.254145	-1.14007	0.000330249	0.346192	-1.14433
198806829	rs11679040	8.70879e-08	14.555	-0.91383	7.47346e-06	-0.296776	-1.14456	0.000315514	0.296722	-1.1405
198807015	rs1518367	0.000111254	18.4648	2.32897	3.0155e-06	-1.9854	-0.363532	7.68324e-05	-1.97379	-0.28257
198807885	rs1105078	9.94184e-08	14.6874	-0.91383	7.79895e-06	-0.254145	-1.14456	0.000331515	0.346192	-1.1405
198808578	rs1401090	1.10037e-07	14.6243	-0.749231	7.68058e-06	-0.27451	-1.13949	0.000322667	0.32257	-1.14394
198809196	rs1518366	9.91067e-08	14.6874	-0.91697	7.80194e-06	-0.254145	-1.14418	0.000331703	0.346192	-1.13994
198809368	rs1914690	9.91067e-08	14.6874	-0.91697	7.80194e-06	-0.254145	-1.14418	0.000331703	0.346192	-1.13994
198809410	rs1518365	8.90721e-05	18.2573	2.31411	2.98047e-06	-1.99003	-0.37058	7.57618e-05	-1.98042	-0.289973
198809545	rs1878732	9.62378e-08	14.6569	-0.915868	8.09982e-06	-0.215876	-1.14498	0.000341786	0.377478	-1.14128
198809975	rs1518364	9.62145e-08	14.6546	-0.91383	8.05872e-06	-0.221379	-1.14456	0.00033944	0.369817	-1.1405
198810131	rs1518363	8.78795e-05	18.2573	2.30063	2.96151e-06	-1.99003	-0.37696	7.52556e-05	-1.98042	-0.296676
198810878	rs141017951	3.50721e-14	-2.08569e-10	-1.08387	1.32163e-05	-2.08569e-10	-0.871241	0.000306116	-2.08569e-10	-0.87402
198812181	rs60484833	2.77825e-14	-1.97683	0.659964	9.22255e-06	-0.630511	-0.600531	0.000398968	-0.131989	-0.477117
198812874	rs1518361	8.54337e-05	18.2573	2.27241	2.92234e-06	-1.99003	-0.390274	7.42099e-05	-1.98042	-0.310669
198813410	rs10189897	9.97332e-08	14.6874	-0.910668	7.79613e-06	-0.254145	-1.14492	0.000331334	0.346192	-1.14105
198814396	rs1464209	7.56056e-05	18.1217	2.28584	2.93364e-06	-1.9925	-0.383948	7.44234e-05	-1.9842	-0.30402
198815303	rs1518360	8.57229e-08	14.555	-0.929628	7.48973e-06	-0.296776	-1.14238	0.0003165	0.296722	-1.13738
198816662	rs11890137	5.90349e-05	17.9158	2.24429	2.86861e-06	-1.99539	-0.403475	7.25562e-05	-1.98908	-0.324549
198816724	rs73056877	3.09319e-14	-1.98451	0.775023	9.96915e-06	-0.60722	-0.545977	0.000454213	-0.0619284	-0.417491
198818626	rs35730302	5.50463e-05	17.8325	2.25767	2.89793e-06	-1.99149	-0.397203	7.34382e-05	-1.98359	-0.317954
198818825	rs78720382	3.44127e-13	1.19974	-1.63194e-10	5.55844e-06	-1.73738	-1.63194e-10	0.000164853	-1.49293	-1.63194e-10
198819262	rs76845692	5.56579e-14	-2.08569e-10	-0.622048	1.19722e-05	-2.08569e-10	-0.970107	0.000279069	-2.08569e-10	-0.966525
198819824	rs4410288	6.77954e-08	14.3108	-0.92009	7.67533e-06	-0.27091	-1.14377	0.000319932	0.309468	-1.13935
198821265	rs115520202	2.70804e-14	-1.34246	-1.63194e-10	4.30623e-06	-1.99263	-1.63194e-10	0.000101303	-1.97987	-1.63194e-10
198821491	rs28482067	7.19824e-15	-1.89262	-0.77482	7.56955e-06	-0.578439	-0.85012	0.000131786	-0.869653	-0.847156
198821569	rs55696134	6.26359e-08	14.2348	-0.923189	7.22301e-06	-0.332074	-1.14335	0.000302112	0.251548	-1.13874
198821988	rs58224025	4.94536e-05	17.7621	2.22092	2.85181e-06	-1.99271	-0.412029	7.22608e-05	-1.98542	-0.332279
198822292	rs73056880	2.84116e-14	-1.98506	0.690586	8.77021e-06	-0.697234	-0.584098	0.000396864	-0.157297	-0.457095
198823828	rs1401096	4.68356e-05	17.7223	2.20629	2.83908e-06	-1.99035	-0.41886	7.18504e-05	-1.98393	-0.339472
198824638	rs73056883	2.84389e-14	-1.98355	0.690038	8.63962e-06	-0.711898	-0.584437	0.00038969	-0.174748	-0.457886
198825462	rs13408411	4.87352e-05	17.7621	2.20629	2.8324e-06	-1.99271	-0.41886	7.17429e-05	-1.98542	-0.339472
198825506	rs61435657	5.54274e-12	4.87324	-0.894269	1.66467e-06	-1.79619	-1.14687	4.72788e-05	-1.59741	-1.14451
198825668	rs10497809	6.09918e-08	14.2021	-0.917073	6.99525e-06	-0.364149	-1.14331	0.000288456	0.205267	-1.13871
198826185	rs79400312	5.18459e-14	-0.692996	-1.63194e-10	6.52258e-06	-1.57742	-1.63194e-10	0.00017202	-1.45038	-1.63194e-10
198826738	rs79183870	8.76692e-14	-2.08569e-10	-0.167702	1.5644e-05	-2.08569e-10	-0.702604	0.000376019	-2.08569e-10	-0.668345
198827811	rs140960880	4.13431e-14	-2.08569e-10	-0.919367	2.03981e-05	-2.08569e-10	-0.437249	0.000479038	-2.08569e-10	-0.426205
198827896	rs1850634	2.83522e-14	-1.97669	0.680121	8.10973e-06	-0.769706	-0.589922	0.000361523	-0.243704	-0.463957
198827914	rs1607376	6.23151e-08	14.223	-0.916572	6.73231e-06	-0.402059	-1.14372	0.000279466	0.174175	-1.13928
198827970	rs117088271	3.67257e-14	-2.08569e-10	-1.0378	1.00443e-05	-2.08569e-10	-1.14568	0.000232966	-2.08569e-10	-1.14709
198828530	rs115253974	6.27375e-14	-0.502313	-1.63194e-10	9.51204e-06	-1.20013	-1.63194e-10	0.000244825	-1.09744	-1.63194e-10
198829468	rs1850631	4.89544e-05	17.8325	2.14038	2.75052e-06	-1.99149	-0.44941	6.95982e-05	-1.98359	-0.371659
198829582	rs1850633	6.4644e-08	14.2566	-0.913429	6.65995e-06	-0.412458	-1.14412	0.000279604	0.175261	-1.13987
198830105	rs79680776	2.40997e-14	-1.45907	-1.63194e-10	4.28986e-06	-1.99644	-1.63194e-10	9.99248e-05	-1.99357	-1.63194e-10
198831260	rs73056890	2.8511e-14	-1.98029	0.689303	8.38864e-06	-0.740971	-0.584844	0.00037625	-0.209396	-0.458335
198832109	rs6434948	4.96651e-05	17.8325	2.1548	2.76887e-06	-1.99149	-0.44276	7.00878e-05	-1.98359	-0.364649
198832746	rs140364032	4.31914e-14	-2.08569e-10	-0.875631	1.54204e-05	-2.08569e-10	-0.717003	0.000357415	-2.08569e-10	-0.719086
198834966	rs62277895	2.24937e-13	0.77455	-1.63194e-10	8.43037e-06	-1.32085	-1.63194e-10	0.000176364	-1.42543	-1.63194e-10
198835106	rs6752458	5.14003e-05	17.8966	2.12504	2.77529e-06	-1.99028	-0.441658	7.01479e-05	-1.98181	-0.365572
198835212	rs10169453	6.71575e-08	14.2917	-0.910373	6.86864e-06	-0.38048	-1.14525	0.000285937	0.199338	-1.14155
198835264	rs10204166	5.85527e-08	14.1607	-0.916572	6.60234e-06	-0.421552	-1.14372	0.000273179	0.151423	-1.13928
198835702	rs1356542	5.14003e-05	17.8966	2.12504	2.77529e-06	-1.99028	-0.441658	7.01479e-05	-1.98181	-0.365572
198835728	rs74716685	1.60855e-14	-1.38521	-0.478148	1.76674e-06	-1.99771	-0.885846	4.04591e-05	-1.99635	-0.901348
198836777	rs7581202	2.49418e-14	-1.9815	0.556777	7.70232e-06	-0.773676	-0.637495	0.000333472	-0.269646	-0.51878
198837358	rs7426250	2.49225e-14	-1.9811	0.555599	7.73242e-06	-0.770428	-0.636843	0.000346464	-0.231522	-0.518684
198837531	rs76416015	3.69708e-14	-1.03114	-1.63194e-10	5.95172e-06	-1.66901	-1.63194e-10	0.00011974	-1.81266	-1.63194e-10
198837766	rs7558450	6.18499e-08	14.2016	-0.902699	7.7361e-06	-0.260612	-1.14618	0.000337209	0.365514	-1.1428
198838315	rs11675025	5.44537e-08	14.0711	-0.899481	7.41171e-06	-0.303197	-1.14643	0.000320711	0.315801	-1.14325
198839145	rs1518368	3.49619e-05	17.6378	1.99848	2.67324e-06	-1.98685	-0.482554	6.72078e-05	-1.9746	-0.415594
198840661	rs10931796	5.12104e-08	14.0029	-0.892691	7.24385e-06	-0.325296	-1.14724	0.000312022	0.289968	-1.14488
198840793	rs10931797	5.10437e-08	14.0029	-0.895952	7.24505e-06	-0.325296	-1.14708	0.000312135	0.289968	-1.14452
198841329	rs7571545	3.06804e-05	17.5041	2.00151	2.64636e-06	-1.98981	-0.489692	6.65689e-05	-1.979	-0.420751
198841444	rs151171443	3.5525e-14	-2.08569e-10	-1.07104	1.00235e-05	-2.08569e-10	-1.14776	0.000232959	-2.08569e-10	-1.14712
198841566	rs79225337	2.75967e-14	-1.32358	-1.63194e-10	5.46917e-06	-1.75357	-1.63194e-10	0.000115283	-1.8506	-1.63194e-10
198841615	rs7571869	7.92533e-08	14.1332	-0.586299	8.35683e-06	-0.282983	-1.04663	0.000354981	0.339409	-1.06533
198841729	rs7587043	5.0553e-08	14.0029	-0.905612	7.24957e-06	-0.325296	-1.14645	0.000312513	0.289968	-1.14331
198842160	rs76662825	3.05987e-14	-1.22031	-1.63194e-10	5.04776e-05	0.468838	-1.63194e-10	0.000965657	0.274823	-1.63194e-10
198842244	rs7587598	4.75197e-08	13.941	-0.905612	7.10626e-06	-0.345262	-1.14645	0.000305297	0.266606	-1.14331
198843090	rs59007763	4.61264e-12	4.69705	-0.901772	1.67231e-06	-1.79106	-1.14743	4.79935e-05	-1.58143	-1.14549
198843659	rs61184128	2.41645e-14	-1.97758	0.521194	7.33723e-06	-0.798823	-0.660909	0.000325109	-0.265617	-0.548207
198844060	rs78238237	3.87963e-14	-2.08569e-10	-0.982948	1.05852e-05	-2.08569e-10	-1.09323	0.000248826	-2.08569e-10	-1.08123
198845623	rs16826320	2.39095e-14	-1.9811	0.514102	7.44259e-06	-0.770428	-0.675046	0.000331644	-0.231522	-0.562401
198846337	rs13394871	6.25786e-08	14.2283	-0.917588	9.13618e-06	-0.0950587	-1.14539	0.000421611	0.587597	-1.1415
198846486	rs6726506	3.00918e-05	17.4608	2.02545	2.75745e-06	-1.96826	-0.470124	6.93177e-05	-1.95673	-0.402556
198847383	rs1518359	5.02634e-08	14.0029	-0.911357	7.25297e-06	-0.325296	-1.14599	0.00031277	0.289968	-1.14248
198848374	rs184580475	1.04261e-13	0.00562326	-1.63194e-10	4.62942e-06	-1.92026	-1.63194e-10	0.000122258	-1.79185	-1.63194e-10
198852374	rs35293068	6.11542e-12	4.0773	-1.63194e-10	8.99471e-05	1.04653	-1.63194e-10	0.000596971	-0.206118	-1.63194e-10
198852636	rs2139050	2.38296e-14	-1.9757	0.505353	7.09998e-06	-0.812893	-0.679707	0.000313519	-0.282537	-0.567589
198853540	rs11891555	3.12934e-05	17.5677	1.9577	2.62622e-06	-1.98846	-0.498688	6.59625e-05	-1.97696	-0.431938
198854224	rs6736825	2.37691e-14	-1.9757	0.502809	7.16339e-06	-0.812893	-0.670816	0.000316158	-0.282537	-0.559206
198854700	rs17790682	1.91054e-14	-1.30264	-0.388657	1.89729e-06	-1.99794	-0.814323	4.3124e-05	-1.99758	-0.836323
198855201	rs59553483	3.82712e-14	-1.98048	0.983908	9.73704e-06	-0.763813	-0.412942	0.000421456	-0.275921	-0.278349
198855510	rs6434949	2.5636e-05	17.4343	1.89173	2.53543e-06	-1.99118	-0.531146	6.34498e-05	-1.98112	-0.466618
198856166	rs146998415	1.40699e-14	-1.99723	-1.63194e-10	4.29497e-06	-1.99525	-1.63194e-10	0.000101449	-1.97843	-1.63194e-10
198857186	rs4595967	2.34323e-14	-1.97168	0.484523	6.8984e-06	-0.840781	-0.680623	0.000302402	-0.316123	-0.570106
198857388	rs80332680	1.08924e-13	-2.08569e-10	0.0493748	1.81644e-05	-2.08569e-10	-0.553229	0.000439051	-2.08569e-10	-0.513369
198857931	rs148392103	1.41661e-14	-1.99042	-1.63194e-10	4.38184e-06	-1.97522	-1.63194e-10	0.000107038	-1.9248	-1.63194e-10
198858268	rs73058813	2.29628e-14	-1.97373	0.466334	6.92739e-06	-0.826879	-0.69033	0.000304207	-0.299373	-0.580905
198858401	rs6724526	2.39878e-05	17.4343	1.82527	2.46116e-06	-1.99118	-0.560877	6.14967e-05	-1.98112	-0.497885
198858917	rs10177758	4.40984e-08	13.9113	-0.950676	6.85004e-06	-0.387862	-1.14058	0.00028946	0.204553	-1.13452
198859183	rs1518369	2.30554e-14	-1.96971	0.466334	6.71883e-06	-0.857449	-0.69033	0.000289996	-0.347214	-0.580905
198860428	rs1866664	3.89683e-08	13.7819	-0.944901	6.5679e-06	-0.428864	-1.14163	0.000275495	0.156552	-1.13597
198860837	rs893808	1.85947e-05	17.2318	1.77311	2.39721e-06	-1.99446	-0.583926	5.96957e-05	-1.98657	-0.522151
198861236	rs736367	9.44385e-13	2.20926	-1.63194e-10	1.53959e-05	-0.718589	-1.63194e-10	0.000330915	-0.796124	-1.63194e-10
198862295	rs140305549	3.11595e-14	-1.20215	-1.63194e-10	4.97842e-06	-1.84758	-1.63194e-10	0.000133281	-1.70552	-1.63194e-10
198862600	rs73058818	2.21692e-14	-1.97388	0.43131	7.1355e-06	-0.829762	-0.657849	0.000309599	-0.313938	-0.548771
198862767	rs79344890	9.5052e-14	-2.08569e-10	-0.0868477	1.83243e-05	-2.08569e-10	-0.544462	0.000444345	-2.08569e-10	-0.501385
198864358	rs73058820	2.13336e-14	-1.98571	0.404721	5.15341e-06	-1.09018	-0.722851	0.000217537	-0.598441	-0.617176
198864568	rs79508374	3.35651e-14	-1.99187	0.864083	6.9438e-06	-1.02714	-0.487698	0.000304258	-0.520426	-0.359682
198864597	rs73058821	2.13219e-14	-1.98571	0.404175	5.15274e-06	-1.09018	-0.722982	0.000217425	-0.598441	-0.617688
198865820	rs75877538	2.28151e-14	-1.51385	-1.63194e-10	4.49188e-06	-1.95042	-1.63194e-10	0.000100829	-1.98456	-1.63194e-10
198866620	rs72928581	3.1889e-12	4.40422	-0.978064	1.60877e-06	-1.83881	-1.13841	4.6364e-05	-1.62952	-1.13194
198866758	rs1961425	2.11358e-14	-1.98571	0.39541	5.1284e-06	-1.09018	-0.727716	0.000216357	-0.598441	-0.622613
198868109	rs7579905	3.13518e-14	-1.99081	0.794806	6.58965e-06	-1.03992	-0.527268	0.00028693	-0.536201	-0.402546
198868201	rs1976772	1.2633e-05	17.1086	1.5097	2.21668e-06	-1.97425	-0.682438	5.53693e-05	-1.95592	-0.628038
198869193	rs55678164	1.3221e-13	0.243116	-1.63194e-10	1.03241e-05	-1.11821	-1.63194e-10	0.000210736	-1.24738	-1.63194e-10
198869979	rs6434950	3.13878e-14	-1.98966	0.794806	6.50654e-06	-1.05262	-0.527268	0.000282463	-0.55189	-0.402546
198871145	rs73058829	3.17178e-14	-1.98966	0.805264	6.54515e-06	-1.05262	-0.521351	0.0002843	-0.55189	-0.396064
198871195	rs74935794	3.20215e-14	-1.98966	0.814794	6.5806e-06	-1.05262	-0.515949	0.000285988	-0.55189	-0.390147
198871417	rs1440088	3.09649e-14	-1.99374	0.785323	6.81238e-06	-1.00133	-0.532623	0.000299152	-0.488616	-0.408416
198871476	rs1440087	2.12005e-14	-1.98266	0.39541	5.00371e-06	-1.1148	-0.727716	0.000209836	-0.629044	-0.622613
198873214	rs73058832	2.0816e-14	-1.98266	0.377106	4.97669e-06	-1.1148	-0.73313	0.000208466	-0.629044	-0.629166
198873779	rs73058834	2.10223e-14	-1.98266	0.386968	4.98175e-06	-1.1148	-0.732115	0.000208807	-0.629044	-0.627533
198874235	rs78730649	1.41783e-14	-1.98956	-1.63194e-10	4.54123e-06	-1.93949	-1.63194e-10	0.000109098	-1.90574	-1.63194e-10
198874310	rs7582715	3.26337e-14	-1.99081	0.83488	6.74121e-06	-1.03992	-0.50453	0.000294164	-0.536201	-0.377647
198875003	rs2165237	3.17987e-14	-1.98711	0.805264	6.38272e-06	-1.07775	-0.521351	0.000275589	-0.58301	-0.396064
198875464	rs1595825	3.21032e-14	-1.98711	0.814794	6.4173e-06	-1.07775	-0.515949	0.000277225	-0.58301	-0.390147
198876286	rs56765024	3.17178e-14	-1.98966	0.805264	6.54515e-06	-1.05262	-0.521351	0.0002843	-0.55189	-0.396064
198876438	rs116052599	1.45402e-14	-1.96435	-1.63194e-10	4.55322e-06	-1.93686	-1.63194e-10	0.000113818	-1.86339	-1.63194e-10
198876532	rs61605589	2.07246e-14	-1.97926	0.369314	4.81794e-06	-1.13907	-0.741278	0.000200516	-0.659302	-0.637791
198877196	rs61228863	3.70404e-14	-2.08569e-10	-1.02926	1.00846e-05	-2.08569e-10	-1.14168	0.000233631	-2.08569e-10	-1.14424
198877234	rs1304164	3.13618e-14	-1.981	0.785323	6.00801e-06	-1.12698	-0.532623	0.000256045	-0.644216	-0.408416
198877300	rs1304165	3.05182e-14	-1.98843	0.76548	6.31971e-06	-1.06523	-0.543795	0.000273096	-0.567493	-0.420668
198878008	rs6748683	1.72558e-05	17.5189	1.4112	2.16826e-06	-1.95767	-0.721098	5.4314e-05	-1.93459	-0.668617
198879156	rs10931798	5.21691e-14	-2.08569e-10	-0.686782	2.23643e-05	-2.08569e-10	-0.345227	0.000503895	-2.08569e-10	-0.375618
198879297	rs1440090	3.08771e-14	-1.97674	0.76548	5.73974e-06	-1.16148	-0.543795	0.000237914	-0.705408	-0.420668
198879443	rs62277902	1.3449e-05	17.3046	1.37627	2.13875e-06	-1.96685	-0.72562	5.34036e-05	-1.94625	-0.673863
198879457	rs1440091	3.10402e-14	-1.97147	0.76548	5.59748e-06	-1.18658	-0.543795	0.000234752	-0.718787	-0.420668
198879645	rs59441945	3.11332e-14	-1.96848	0.76548	5.47687e-06	-1.20836	-0.543795	0.000224409	-0.763848	-0.420668
198879893	rs62277903	4.05063e-13	1.36277	-1.63194e-10	1.27047e-05	-0.910722	-1.63194e-10	0.000240281	-1.11618	-1.63194e-10
198880378	rs976179	2.72122e-08	13.5085	-1.03057	7.03324e-06	-0.383055	-1.11899	0.000327278	0.300455	-1.10763
198880443	rs976180	1.17946e-05	17.2695	1.28015	2.22452e-06	-1.88826	-0.764891	5.3543e-05	-1.90274	-0.714755
198880481	rs1318867	3.06538e-08	13.6385	-1.04146	7.60307e-06	-0.310942	-1.1132	0.000358572	0.384985	-1.10084
198880589	rs1813106	6.54145e-06	16.7276	1.23255	1.98948e-06	-1.98116	-0.783653	4.91939e-05	-1.96749	-0.734722
198881183	rs1025549	2.25527e-08	13.3273	-1.03717	7.38615e-06	-0.337507	-1.11558	0.000349095	0.360981	-1.10362
198881668	rs1016883	2.95912e-14	-1.97989	0.72609	7.88923e-06	-0.821357	-0.565837	0.000390168	-0.186535	-0.444873
198881730	rs2164070	1.94777e-14	-1.97251	0.300503	6.05608e-06	-0.875116	-0.776513	0.000289236	-0.253389	-0.677352
198882873	rs1836234	6.77499e-06	16.7276	1.26763	2.03478e-06	-1.98116	-0.761142	5.04119e-05	-1.96749	-0.710267
198882952	rs11681663	1.54538e-08	12.9471	-1.03504	6.50599e-06	-0.46103	-1.11894	0.000299913	0.213295	-1.10779
198883098	rs112922254	1.6751e-14	-1.99227	0.169453	6.67057e-06	-0.713653	-0.841334	0.000309682	-0.11173	-0.750708
198883513	rs34692727	1.36285e-08	12.8214	-1.03504	6.25007e-06	-0.50116	-1.11894	0.000285804	0.165107	-1.10779
198883682	rs7585709	2.93673e-14	-1.97816	0.716769	7.7427e-06	-0.834916	-0.571026	0.000381473	-0.203369	-0.450577
198883814	rs7559096	2.91705e-14	-1.98488	0.716769	8.20062e-06	-0.777456	-0.571026	0.000409627	-0.132161	-0.450577
198884028	rs11683222	1.6473e-08	13.0132	-1.03721	6.65301e-06	-0.439801	-1.11782	0.000308048	0.238743	-1.10647
198884532	rs111286926	2.96423e-14	-1.97816	0.72609	7.78298e-06	-0.834916	-0.565837	0.000383655	-0.203369	-0.444873
198885060	rs73058854	1.9643e-14	-1.97226	0.308712	5.53411e-06	-0.96941	-0.772351	0.000261846	-0.357559	-0.672669
198885061	rs76452213	8.41021e-14	-2.08569e-10	-0.20924	1.58389e-05	-2.08569e-10	-0.690221	0.000373325	-2.08569e-10	-0.675537
198885425	rs12693829	8.08024e-06	16.9276	1.24383	2.02874e-06	-1.97465	-0.770628	5.03357e-05	-1.95891	-0.720361
198885578	rs111540926	2.97478e-14	-1.98488	0.736368	8.29069e-06	-0.777456	-0.560103	0.000414574	-0.132161	-0.438573
198885872	rs113416612	2.97478e-14	-1.98488	0.736368	8.29069e-06	-0.777456	-0.560103	0.000414574	-0.132161	-0.438573
198886501	rs145616673	1.42111e-14	-1.98725	-1.63194e-10	4.70447e-06	-1.90418	-1.63194e-10	9.96706e-05	-1.99612	-1.63194e-10
198886910	rs111755439	1.98573e-14	-1.97047	0.317767	6.02905e-06	-0.888356	-0.767747	0.000287319	-0.269902	-0.667491
198886957	rs114163343	1.61053e-12	2.74305	-1.63194e-10	2.33804e-05	-0.300793	-1.63194e-10	0.000624222	-0.161479	-1.63194e-10
198887660	rs2139049	1.51156e-08	12.9471	-1.05717	6.59122e-06	-0.46103	-1.10592	0.000304479	0.213295	-1.09268
198887725	rs11689393	9.27649e-06	17.124	1.18552	1.99743e-06	-1.96726	-0.793568	4.95847e-05	-1.9495	-0.744805
198887827	rs140609298	1.62812e-14	-1.85126	-1.63194e-10	6.25927e-06	-1.61863	-1.63194e-10	0.00018944	-1.35391	-1.63194e-10
198887915	rs145735729	1.40829e-14	-1.99631	-1.63194e-10	5.52547e-05	0.55926	-1.63194e-10	0.000870582	0.171177	-1.63194e-10
198888236	rs112001680	3.15471e-14	-1.9846	0.794806	8.54398e-06	-0.780198	-0.527268	0.000428327	-0.135551	-0.402546
198888347	rs116165148	7.71592e-06	16.9276	1.1977	1.99218e-06	-1.97465	-0.788815	4.93699e-05	-1.95891	-0.739736
198888524	rs144585574	1.54341e-11	5.00306	-1.63194e-10	5.00461e-06	-1.84233	-1.63194e-10	0.000144441	-1.62512	-1.63194e-10
198889061	rs2342557	6.24012e-06	16.7276	1.18539	1.96975e-06	-1.98116	-0.793619	4.86978e-05	-1.96749	-0.744859
198889245	rs1978888	1.60205e-08	13.0132	-1.06507	6.77097e-06	-0.439801	-1.10025	0.00031436	0.238743	-1.08619
198889366	rs1978889	6.24012e-06	16.7276	1.18539	1.96975e-06	-1.98116	-0.793619	4.86978e-05	-1.96749	-0.744859
198889587	rs73058864	3.1155e-14	-1.97816	0.775862	8.00304e-06	-0.834916	-0.537955	0.00039558	-0.203369	-0.414263
198889807	rs2196171	1.25496e-08	12.7709	-1.06695	6.48292e-06	-0.484715	-1.09881	0.000294377	0.171429	-1.08455
198889893	rs2196172	1.49408e-08	12.9471	-1.0688	6.64801e-06	-0.46103	-1.09735	0.000307473	0.213295	-1.08289
198889896	rs58111212	3.12493e-14	-1.9846	0.785323	8.49835e-06	-0.780198	-0.532623	0.000425821	-0.135551	-0.408416
198891021	rs7592556	7.03548e-06	16.8587	1.17424	1.96939e-06	-1.97701	-0.797959	4.87409e-05	-1.96198	-0.749489
198891568	rs73058867	3.15471e-14	-1.9846	0.794806	8.54398e-06	-0.780198	-0.527268	0.000428327	-0.135551	-0.402546
198891799	rs1595823	1.48865e-08	12.9471	-1.07244	6.6679e-06	-0.46103	-1.09436	0.000308515	0.213295	-1.07951
198893376	rs7573687	3.1296e-14	-1.98311	0.785323	8.38188e-06	-0.793997	-0.532623	0.000418612	-0.152626	-0.408416
198893813	rs10207232	6.8731e-06	16.8587	1.15088	1.95169e-06	-1.97701	-0.806986	4.82734e-05	-1.96198	-0.759126
198893927	rs16826740	3.1155e-14	-1.97816	0.775862	8.00304e-06	-0.834916	-0.537955	0.00039558	-0.203369	-0.414263
198894139	rs10196612	1.30815e-08	12.8214	-1.076	6.42534e-06	-0.50116	-1.09128	0.000295023	0.165107	-1.07604
198894168	rs35801426	2.24284e-12	3.07423	-1.63194e-10	3.20366e-05	0.0141857	-1.63194e-10	0.000824787	0.11714	-1.63194e-10
198894219	rs79490184	2.73081e-14	-1.96387	0.629785	6.72714e-06	-0.927598	-0.618945	0.000322357	-0.318961	-0.503365
198894223	rs74484541	2.70624e-14	-1.96387	0.620748	6.6941e-06	-0.927598	-0.623869	0.000320609	-0.318961	-0.508802
198894285	rs10184395	6.45672e-06	16.7962	1.15088	1.94772e-06	-1.97905	-0.806986	4.81441e-05	-1.96466	-0.759126
198894305	rs10184227	1.48078e-08	12.9471	-1.07774	6.69894e-06	-0.46103	-1.08971	0.000310135	0.213295	-1.07427
198895022	rs73058876	3.18787e-14	-1.9846	0.805264	8.59468e-06	-0.780198	-0.521351	0.000431113	-0.135551	-0.396064
198895078	rs73058878	3.2184e-14	-1.9846	0.814794	8.64124e-06	-0.780198	-0.515949	0.000433672	-0.135551	-0.390147
198895133	rs16826791	3.2184e-14	-1.9846	0.814794	8.64124e-06	-0.780198	-0.515949	0.000433672	-0.135551	-0.390147
198895225	rs115409591	3.22575e-14	-1.16752	-1.63194e-10	2.61751e-05	-0.187885	-1.63194e-10	0.000462768	-0.460759	-1.63194e-10
198895402	rs75163179	3.24504e-14	-1.97635	0.814794	8.07157e-06	-0.848396	-0.515949	0.000398504	-0.220122	-0.390147
198895483	rs34997942	1.54206e-12	2.69961	-1.63194e-10	2.27815e-05	-0.326745	-1.63194e-10	0.000607594	-0.188479	-1.63194e-10
198895732	rs10497810	3.21426e-14	-1.97635	0.805264	8.02808e-06	-0.848396	-0.521351	0.000396152	-0.220122	-0.396064
198895830	rs149841561	1.58654e-13	0.425457	-1.63194e-10	1.80725e-05	-0.5583	-1.63194e-10	0.000290595	-0.926055	-1.63194e-10
198895868	rs59990242	3.24504e-14	-1.97635	0.814794	8.07157e-06	-0.848396	-0.515949	0.000398504	-0.220122	-0.390147
198896071	rs10166845	1.48078e-08	12.9471	-1.07774	6.69894e-06	-0.46103	-1.08971	0.000310135	0.213295	-1.07427
198896255	rs73058883	3.23919e-14	-1.97816	0.814794	8.18111e-06	-0.834916	-0.515949	0.000405236	-0.203369	-0.390147
198896766	rs1992313	3.2336e-14	-1.97989	0.814794	8.2928e-06	-0.821357	-0.515949	0.000412116	-0.186535	-0.390147
198896895	rs6738825	1.30587e-08	12.8214	-1.07774	6.43543e-06	-0.50116	-1.08971	0.000295545	0.165107	-1.07427
198897061	rs58409972	1.89126e-14	-1.9591	0.25766	5.36425e-06	-0.975029	-0.797907	0.000246375	-0.389322	-0.70181
198898055	rs16826872	2.14168e-14	-1.97251	0.39541	6.35894e-06	-0.875116	-0.727716	0.00030551	-0.253389	-0.622613
198898222	rs16826873	3.06811e-14	-1.98311	0.76548	8.28876e-06	-0.793997	-0.543795	0.000413514	-0.152626	-0.420668
198898265	rs6715070	6.02845e-06	16.7276	1.15088	1.9436e-06	-1.98116	-0.806986	4.8008e-05	-1.96749	-0.759126
198898344	rs1541953	1.59317e-08	13.0132	-1.07063	6.80072e-06	-0.439801	-1.09586	0.000315929	0.238743	-1.08121
198898718	rs17520121	2.15341e-14	-1.97635	0.404721	6.56299e-06	-0.848396	-0.722851	0.000317567	-0.220122	-0.617176
198898836	rs190572150	2.55336e-14	-1.40128	-1.63194e-10	4.66274e-06	-1.91309	-1.63194e-10	0.000102771	-1.96549	-1.63194e-10
198899275	rs11889326	1.82886e-08	13.1396	-1.05913	7.02338e-06	-0.398876	-1.10457	0.000328515	0.287725	-1.09113
198900288	rs1583792	1.56221e-08	12.9639	-1.04093	6.77405e-06	-0.422839	-1.11675	0.000339549	0.334957	-1.10533
198900305	rs1371663	1.38043e-05	17.4616	1.24534	2.05864e-06	-1.95865	-0.771996	5.20499e-05	-1.92399	-0.721789
198900363	rs1579695	1.59493e-08	12.9869	-1.04327	6.89972e-06	-0.405739	-1.11547	0.000352756	0.37162	-1.10383
198901136	rs17671147	1.42829e-14	-1.98221	-1.63194e-10	6.10184e-06	-1.6441	-1.63194e-10	0.000125295	-1.76731	-1.63194e-10
198901395	rs1147169	7.31162e-06	17.1974	0.874014	1.79057e-06	-1.96967	-0.90049	4.4704e-05	-1.93944	-0.858481
198901564	rs10190226	7.02335e-06	16.7384	1.29279	2.04419e-06	-1.98464	-0.753054	5.11201e-05	-1.96217	-0.701636
198901642	rs16826895	2.08422e-14	-1.97635	0.37206	6.45898e-06	-0.848396	-0.738825	0.000311876	-0.220122	-0.635257
198902230	rs962210	1.37432e-08	12.838	-1.04327	6.51261e-06	-0.46348	-1.11547	0.000323629	0.28544	-1.10383
198902909	rs10497811	1.37143e-08	12.838	-1.04538	6.52035e-06	-0.46348	-1.11428	0.000324077	0.28544	-1.10244
198904182	rs148921352	3.29489e-14	-2.08569e-10	-1.14631	1.01929e-05	-2.08569e-10	-1.131	0.000236963	-2.08569e-10	-1.13008
198904465	rs1371664	1.37432e-08	12.838	-1.04327	6.51261e-06	-0.46348	-1.11547	0.000323629	0.28544	-1.10383
198904914	rs2196176	7.25632e-06	16.8063	1.25752	2.01934e-06	-1.98276	-0.76716	5.05115e-05	-1.95914	-0.716641
198905073	rs2196175	1.38654e-08	12.838	-1.03442	6.48243e-06	-0.46348	-1.12012	0.000321871	0.28544	-1.10928
198905172	rs2196174	1.47531e-08	12.8979	-1.0322	6.60155e-06	-0.444192	-1.1212	0.00032911	0.308955	-1.11055
198905224	rs12329164	1.47205e-08	12.8979	-1.03442	6.60867e-06	-0.444192	-1.12012	0.000329529	0.308955	-1.10928
198905270	rs892514	9.29793e-06	17.0667	1.24513	2.0335e-06	-1.97448	-0.768452	5.11115e-05	-1.94645	-0.717521
198905408	rs75379839	8.99022e-14	-2.08569e-10	-0.142549	1.73571e-05	-2.08569e-10	-0.59869	0.000407599	-2.08569e-10	-0.587701
198905874	rs892513	1.9888e-14	-1.97989	0.32873	6.48949e-06	-0.821357	-0.761152	0.000314556	-0.186535	-0.660289
198905910	rs892512	2.09379e-14	-1.98017	0.380462	6.68056e-06	-0.81903	-0.734461	0.000325045	-0.183648	-0.630373
198906354	rs1440086	1.98315e-14	-1.97447	0.320466	6.20603e-06	-0.861796	-0.765375	0.000297721	-0.236796	-0.665032
198906481	rs10206714	1.55431e-08	12.9337	-1.01588	6.57694e-06	-0.44089	-1.12823	0.000322662	0.297592	-1.11897
198907143	rs9712275	8.78068e-09	12.3616	-1.01476	8.86535e-06	-0.141883	-1.12866	0.000438029	0.603792	-1.11949
198907444	rs882954	1.15948e-05	17.668	0.864577	1.81488e-06	-1.94885	-0.907823	4.5643e-05	-1.91076	-0.866377
198907895	rs77497772	2.87745e-14	-1.28178	-1.63194e-10	5.60993e-06	-1.72815	-1.63194e-10	0.000117597	-1.83072	-1.63194e-10
198908040	rs745899	1.51958e-08	12.8979	-1.00263	6.52476e-06	-0.444192	-1.1329	0.000324485	0.308955	-1.1247
198908439	rs73061068	1.77576e-14	-1.97635	0.211893	5.91197e-06	-0.848396	-0.827317	0.000282325	-0.220122	-0.734805
198908825	rs73061069	1.7826e-14	-1.97251	0.211893	5.7561e-06	-0.875116	-0.827317	0.000273087	-0.253389	-0.734805
198909738	rs5007118	1.2171e-05	17.3349	1.24614	2.03785e-06	-1.96415	-0.776644	5.14022e-05	-1.93162	-0.726688
198910107	rs41468149	1.76504e-14	-1.97447	0.203953	5.81087e-06	-0.861796	-0.831166	0.000276445	-0.236796	-0.739176
198910411	rs74494005	4.13769e-14	-2.08569e-10	-0.918548	1.05825e-05	-2.08569e-10	-1.09349	0.000246709	-2.08569e-10	-1.08978
198911166	rs67031482	1.84616e-08	13.0902	-1.00023	6.93994e-06	-0.381676	-1.13372	0.000349797	0.384995	-1.12563
198911245	rs10497812	1.55335e-05	17.3975	1.42744	2.18308e-06	-1.96148	-0.710476	5.53572e-05	-1.9279	-0.656281
198911426	rs67748055	1.63159e-08	12.9639	-0.997474	6.6545e-06	-0.422839	-1.13456	0.000332375	0.334957	-1.12668
198912382	rs149438775	1.59761e-14	-1.87018	-1.63194e-10	4.58801e-06	-1.92925	-1.63194e-10	0.000127618	-1.74895	-1.63194e-10
198912902	rs6732517	1.32227e-05	17.8413	0.822588	1.8946e-06	-1.89535	-0.918341	4.89211e-05	-1.82988	-0.877893
198912952	rs6732340	2.4242e-08	13.3443	-0.981978	7.51004e-06	-0.297783	-1.13867	0.000384772	0.486633	-1.13197
198913413	rs4850441	1.13295e-05	17.2318	1.27764	2.13033e-06	-1.93478	-0.761632	5.49037e-05	-1.88168	-0.710722
198914072	rs10497813	2.93595e-08	13.5332	-0.979322	7.99559e-06	-0.234522	-1.13928	0.000414966	0.562986	-1.13278
198914818	rs71422667	3.93167e-12	3.63555	-1.63194e-10	1.97384e-05	-0.470126	-1.63194e-10	0.00045513	-0.477401	-1.63194e-10
198914843	rs78009451	3.95119e-13	1.33792	-1.63194e-10	6.76765e-06	-1.54054	-1.63194e-10	0.000207255	-1.26404	-1.63194e-10
198915467	rs2164071	1.30515e-05	17.4396	1.21129	2.10123e-06	-1.92234	-0.787831	5.42911e-05	-1.865	-0.738623
198915734	rs2117339	2.96062e-08	13.5332	-0.970957	7.98154e-06	-0.234522	-1.14104	0.000413984	0.562986	-1.13514
198915930	rs7420608	1.44134e-05	17.9825	0.76761	1.88317e-06	-1.88496	-0.934779	4.86888e-05	-1.81666	-0.895879
198915959	rs72930426	4.15259e-13	2.52633	-1.1387	7.33285e-06	-0.312516	-1.14781	0.00021654	-0.0725063	-1.1477
198916576	rs141571575	4.85181e-14	-2.08569e-10	-0.759335	1.71617e-05	-2.08569e-10	-0.610011	0.000395312	-2.08569e-10	-0.61831
198916674	rs11895260	1.52645e-05	17.6432	1.16434	2.09076e-06	-1.90914	-0.806025	5.41779e-05	-1.84768	-0.758037
198916926	rs58172089	1.40577e-14	-1.97746	-0.0206392	5.21534e-06	-0.872465	-0.928624	0.000221522	-0.34654	-0.850924
198917263	rs57265854	1.59198e-14	-1.94629	0.072579	4.72199e-06	-1.01398	-0.886481	0.000197715	-0.508979	-0.802181
198918164	rs6752760	1.47488e-14	-1.93182	-0.0182875	4.14747e-06	-1.10261	-0.927586	0.000174187	-0.588138	-0.849716
198918524	rs57603546	1.55926e-14	-1.9596	0.0651249	4.96084e-06	-0.961193	-0.889925	0.00021935	-0.401176	-0.806142
198918591	rs11903129	1.76709e-05	17.7773	1.17659	2.12014e-06	-1.8999	-0.801305	5.51059e-05	-1.83573	-0.752997
198920142	rs2342558	1.32043e-05	17.8413	0.82119	1.8902e-06	-1.89535	-0.920667	4.88031e-05	-1.82988	-0.880307
198920560	rs13382697	1.76709e-05	17.7773	1.17659	2.12014e-06	-1.8999	-0.801305	5.51059e-05	-1.83573	-0.752997
198921201	rs1837495	1.65067e-05	18.1178	0.767997	1.89577e-06	-1.87457	-0.938494	4.91429e-05	-1.80357	-0.899684
198921604	rs11679484	1.44024e-12	3.54807	-0.916776	1.46733e-06	-1.92159	-1.14766	3.87844e-05	-1.79378	-1.14618
198922098	rs35035575	4.09693e-12	3.67672	-1.63194e-10	2.0167e-05	-0.448647	-1.63194e-10	0.000464988	-0.455974	-1.63194e-10
198923075	rs35563720	1.20362e-05	17.7773	0.792596	1.86877e-06	-1.8999	-0.927511	4.82017e-05	-1.83573	-0.886859
198923468	rs7600269	9.8641e-06	17.1629	1.20797	2.07334e-06	-1.93867	-0.784858	5.32974e-05	-1.88698	-0.735118
198924948	rs191464417	1.40613e-14	-1.99784	-1.63194e-10	4.41653e-06	-1.96734	-1.63194e-10	0.000105156	-1.94254	-1.63194e-10
198924967	rs16827267	1.50089e-14	-1.95203	0.0194032	4.6809e-06	-0.998432	-0.910771	0.000204447	-0.447472	-0.830203
198925980	rs1866665	1.50492e-14	-1.94935	0.0194032	4.62387e-06	-1.01069	-0.910771	0.000201348	-0.46275	-0.830203
198927927	rs35062652	1.91715e-08	13.0931	-0.965454	7.24324e-06	-0.330557	-1.14207	0.00035884	0.421456	-1.13656
198928647	rs11889006	7.88342e-06	17.4932	0.653579	1.78402e-06	-1.89869	-0.975136	4.54039e-05	-1.84265	-0.939735
198929693	rs6434953	1.00721e-05	17.3552	1.03654	1.99439e-06	-1.90831	-0.854044	5.11008e-05	-1.85475	-0.809439
198929716	rs6434954	1.03734e-05	17.7578	0.663399	1.82511e-06	-1.87897	-0.972086	4.66833e-05	-1.81821	-0.936388
198929806	rs7572733	1.79034e-08	13.0329	-0.973677	7.11117e-06	-0.350531	-1.14049	0.000351063	0.397383	-1.1344
198929896	rs7573001	1.15328e-12	3.36605	-0.956952	1.4585e-06	-1.93065	-1.14464	3.81259e-05	-1.81637	-1.14072
198930197	rs7587251	4.1004e-08	13.8322	-0.94427	9.1081e-06	-0.0984942	-1.14503	0.000480577	0.718113	-1.14111
198931991	rs62277906	1.42829e-13	0.320373	-1.63194e-10	8.93997e-06	-1.26216	-1.63194e-10	0.000161342	-1.51446	-1.63194e-10
198932072	rs140533068	3.00177e-12	3.36568	-1.63194e-10	5.03845e-05	0.46699	-1.63194e-10	0.00282794	1.34932	-1.63194e-10
198933804	rs11690149	2.03192e-08	13.1595	-0.973677	7.41682e-06	-0.308448	-1.14049	0.000369317	0.448072	-1.1344
198933948	rs11690205	2.0544e-08	13.1595	-0.962672	7.4016e-06	-0.308448	-1.14255	0.00036827	0.448072	-1.13724
198934080	rs6745726	9.46129e-06	17.2927	1.03654	1.98601e-06	-1.91252	-0.854044	5.08288e-05	-1.86008	-0.809439
198934726	rs10202569	9.35011e-06	17.2927	1.02472	1.97744e-06	-1.91252	-0.858369	5.05934e-05	-1.86008	-0.814082
198936516	rs17791296	3.98539e-12	3.64912	-1.63194e-10	8.01759e-06	-1.37105	-1.63194e-10	0.000224112	-1.18584	-1.63194e-10
198937082	rs1368989	1.07204e-05	17.8211	0.633041	1.81708e-06	-1.87401	-0.981454	4.64873e-05	-1.81213	-0.946676
198937258	rs12105927	9.14225e-06	17.2927	1.00224	1.96135e-06	-1.91252	-0.866538	5.01513e-05	-1.86008	-0.822858
198938362	rs78491844	3.14888e-13	1.11094	-1.63194e-10	1.90645e-05	-0.504867	-1.63194e-10	0.000201756	-1.29093	-1.63194e-10
198938959	rs6752454	1.38341e-14	-1.95463	-0.0595071	4.57691e-06	-0.986096	-0.945573	0.00019937	-0.432117	-0.870706
198940145	rs148021312	3.9789e-14	-0.957682	-1.63194e-10	5.58811e-06	-1.73205	-1.63194e-10	0.000155571	-1.55088	-1.63194e-10
198940251	rs7590828	7.60966e-06	17.1884	0.923038	1.89872e-06	-1.9168	-0.894711	4.85757e-05	-1.86167	-0.853195
198940255	rs77410633	2.37296e-14	-1.47455	-1.63194e-10	4.8949e-06	-1.8645	-1.63194e-10	0.000166264	-1.48441	-1.63194e-10
198940536	rs140383330	1.40726e-14	-1.99704	-1.63194e-10	7.85462e-06	-1.39159	-1.63194e-10	0.000170103	-1.46158	-1.63194e-10
198940607	rs1866666	2.02589e-08	13.1595	-0.976646	7.42145e-06	-0.308448	-1.13987	0.000369627	0.448072	-1.13356
198941578	rs9973400	2.683e-08	13.2866	-0.822803	7.71198e-06	-0.265843	-1.14407	0.000383893	0.499282	-1.1469
198942568	rs1371665	8.54128e-08	12.8517	0.769991	1.73927e-06	-1.98583	-0.913404	4.15938e-05	-1.99615	-0.873883
198943787	rs1036333	6.86121e-10	9.80194	-1.0044	2.95353e-06	-1.23264	-1.13705	0.000116058	-0.713829	-1.13007
198943811	rs150368047	3.9232e-14	-0.97178	-1.63194e-10	2.17192e-05	-0.374496	-1.63194e-10	0.000902798	0.207513	-1.63194e-10
198943852	rs2164068	6.17475e-10	9.68968	-0.997555	2.86938e-06	-1.26103	-1.13757	0.000111776	-0.750685	-1.13081
198944271	rs6716898	7.81867e-10	9.80194	-0.873775	2.92546e-06	-1.23264	-1.1466	0.000114018	-0.713829	-1.1478
198944654	rs4549082	4.83761e-10	9.44371	-0.995637	2.89533e-06	-1.25041	-1.13919	0.000109938	-0.764801	-1.13327
198944655	rs4417706	4.7659e-10	9.44371	-1.01057	2.90703e-06	-1.25041	-1.13515	0.000110502	-0.764801	-1.12815
198944947	rs1440089	7.81867e-10	9.80194	-0.873775	2.92546e-06	-1.23264	-1.1466	0.000114018	-0.713829	-1.1478
198945680	rs16827465	1.67692e-14	-1.99076	0.169036	6.6257e-06	-0.723197	-0.838539	0.0003108	-0.108779	-0.750056
198946335	rs2053394	1.63561e-14	-1.98431	0.137634	6.07846e-06	-0.794282	-0.85366	0.00028012	-0.195537	-0.767228
198946551	rs6434955	1.59015e-14	-1.99655	0.121692	7.21617e-06	-0.615109	-0.86126	0.000345306	0.022325	-0.77588
198949344	rs113185553	1.87825e-14	-1.70835	-1.63194e-10	4.3104e-06	-1.99166	-1.63194e-10	0.000100769	-1.98516	-1.63194e-10
198950029	rs2228135	1.46974e-14	-1.99043	0.0368325	6.00412e-06	-0.75944	-0.900807	0.000281141	-0.137988	-0.821139
198950240	rs1064213	9.46293e-10	10.1944	-1.07536	3.43554e-06	-1.11777	-1.10075	0.000141929	-0.554668	-1.08799
198952150	rs77954206	2.68599e-13	0.951947	-1.63194e-10	5.98145e-06	-1.66403	-1.63194e-10	0.00016995	-1.46248	-1.63194e-10
198952637	rs2033570	3.04012e-08	12.0309	0.557795	1.67919e-06	-1.95388	-0.980501	3.92626e-05	-1.9807	-0.947011
198953267	rs2033569	1.57559e-14	-1.99777	0.113716	7.35315e-06	-0.595308	-0.862256	0.000358828	0.0619978	-0.777139
198953816	rs3213867	1.04033e-14	-1.95124	-0.347913	3.87459e-06	-1.0512	-1.04706	0.000163077	-0.510354	-0.99341
198954774	rs11684176	1.08009e-09	10.3116	-1.06032	3.4803e-06	-1.08964	-1.11594	0.000130233	-0.624826	-1.10383
198954831	rs7588399	1.65274e-14	-1.98088	0.144627	5.80172e-06	-0.877736	-0.816803	0.00026355	-0.294773	-0.728968
198955708	rs4850819	3.4044e-14	-0.220303	-0.893315	6.22269e-06	-0.832894	-0.791596	0.000165913	-0.701149	-0.785371
198955934	rs12618469	3.32054e-14	-2.08569e-10	-1.13856	1.04769e-05	-2.08569e-10	-1.10352	0.000242953	-2.08569e-10	-1.10512
198957014	rs118149843	4.46124e-14	-2.08569e-10	-0.84326	1.26801e-05	-2.08569e-10	-0.912656	0.000300812	-2.08569e-10	-0.8915
198957139	rs10931799	1.65369e-14	-0.808736	-1.02694	1.21276e-05	0.0672126	-1.02442	0.00047465	0.582005	-1.01741
198957147	rs12612977	2.24102e-13	1.84169	-1.07086	6.00242e-05	1.71109	-1.06904	0.00159878	1.84282	-1.06381
198957261	rs73063012	1.43591e-14	-1.97689	-1.63194e-10	4.90272e-06	-1.8629	-1.63194e-10	0.000117722	-1.82966	-1.63194e-10
198957415	rs12473467	8.40758e-14	-0.209553	-1.63194e-10	4.40285e-06	-1.97044	-1.63194e-10	9.9485e-05	-1.99798	-1.63194e-10
198957420	rs12613073	1.29355e-14	-0.971182	-1.11011	2.6777e-05	0.946295	-1.11144	0.00108429	1.49859	-1.10789
198957424	rs10931800	1.2876e-14	-0.971182	-1.11473	2.6656e-05	0.946295	-1.11597	0.00107915	1.49859	-1.11265
198958978	rs10200463	1.35723e-14	-0.937902	-1.09534	6.83319e-06	-0.429634	-1.10127	0.000252194	0.0279179	-1.09571
198958983	rs10200317	1.30174e-14	-0.971444	-1.10354	5.48165e-06	-0.639033	-1.11225	0.000191441	-0.233553	-1.10985
198959372	rs3755330	1.04359e-14	-1.15791	-1.13811	1.44184e-05	0.350743	-1.13493	0.000572667	0.884373	-1.13205
198959492	rs73063015	1.40625e-14	-1.99776	-1.63194e-10	4.34749e-06	-1.98309	-1.63194e-10	0.000106163	-1.93301	-1.63194e-10
198959504	rs3755331	1.40599e-14	-1.99795	-1.63194e-10	4.35578e-06	-1.98119	-1.63194e-10	0.00010658	-1.92909	-1.63194e-10
198959505	rs3755332	2.20489e-13	1.88037	-1.1258	3.79248e-05	1.30161	-1.1187	0.00125561	1.65198	-1.11459
198959603	rs3755333	1.1626e-14	-1.04119	-1.14684	1.66613e-05	0.506079	-1.14568	0.00058055	0.910428	-1.14444
198959716	rs6730643	1.46961e-14	-1.95369	-1.63194e-10	4.30566e-06	-1.99276	-1.63194e-10	9.98442e-05	-1.99437	-1.63194e-10
198960510	rs62277907	1.43901e-14	-1.97473	-1.63194e-10	5.0847e-06	-1.82646	-1.63194e-10	0.000107902	-1.91677	-1.63194e-10
198960941	rs16827593	1.93784e-14	-1.67711	-1.63194e-10	6.51179e-06	-1.57908	-1.63194e-10	0.000143224	-1.63357	-1.63194e-10
198961065	rs1440084	1.94642e-14	-0.555132	-1.11756	1.61114e-05	0.438853	-1.11202	0.000767999	1.15286	-1.10706
198961289	rs188341972	2.21292e-14	-1.54437	-1.63194e-10	4.68613e-06	-1.90809	-1.63194e-10	0.000102795	-1.96525	-1.63194e-10
198961389	rs1946645	1.41781e-14	-0.849359	-1.14021	3.00767e-05	1.08842	-1.13736	0.00137252	1.76118	-1.13476
198961394	rs111640201	1.44315e-14	-1.97186	-1.63194e-10	4.2855e-06	-1.99745	-1.63194e-10	0.000100674	-1.9861	-1.63194e-10
198961468	rs10497814	1.49059e-14	-1.93951	-1.63194e-10	4.71244e-06	-1.90249	-1.63194e-10	0.000102593	-1.96721	-1.63194e-10
198961920	rs3771359	1.03594e-14	-1.16518	-1.1382	1.5992e-05	0.454059	-1.13466	0.000677227	1.05213	-1.13211
198961924	rs3771360	1.97798e-14	-1.04965	-0.606962	1.6798e-06	-1.92095	-1.01307	4.12674e-05	-1.89533	-0.98258
198962243	rs7595412	6.44085e-14	-0.476026	-1.63194e-10	4.29513e-06	-1.99521	-1.63194e-10	0.000102948	-1.96376	-1.63194e-10
198962295	rs10497815	1.55284e-14	-1.8986	-1.63194e-10	4.49022e-06	-1.95079	-1.63194e-10	0.000101616	-1.97679	-1.63194e-10
198962784	rs3771361	1.15663e-14	-1.05905	-1.13413	1.95209e-05	0.648761	-1.12997	0.000867326	1.29444	-1.12701
198962831	rs3771362	1.90255e-13	1.71481	-1.10772	2.97901e-05	1.04227	-1.10078	0.000964645	1.36984	-1.09606
198963631	rs7572854	1.07439e-14	-1.1328	-1.13413	1.69346e-05	0.50663	-1.12997	0.000728585	1.12013	-1.12701
198963632	rs7599640	1.05861e-14	-1.1476	-1.13413	1.65127e-05	0.481405	-1.12997	0.000708358	1.09198	-1.12701
198963998	rs1036334	1.1064e-14	-1.10494	-1.13264	1.8097e-05	0.571321	-1.12827	0.000796963	1.20801	-1.12518
198964009	rs1036335	1.1064e-14	-1.10494	-1.13264	1.8097e-05	0.571321	-1.12827	0.000796963	1.20801	-1.12518
198964120	rs1036336	1.42451e-14	-0.88857	-1.09629	8.88406e-06	-0.180079	-1.08836	0.000360281	0.371607	-1.08271
198964380	rs2009631	1.25463e-14	-0.981586	-1.13026	2.23068e-05	0.777772	-1.12557	0.00100611	1.43815	-1.12229
198964925	rs12476465	3.93177e-13	2.25191	-0.91892	8.39904e-06	-0.201352	-1.12322	0.000340077	0.346437	-1.11525
198965338	rs986534	1.0405e-14	-1.16344	-1.13555	1.6501e-05	0.482316	-1.13159	0.000702898	1.08599	-1.12877
198965495	rs2880366	1.11274e-14	-1.09773	-1.13413	2.05295e-05	0.699137	-1.12997	0.000901252	1.33281	-1.12701
198965751	rs7570678	1.47414e-14	-1.95061	-1.63194e-10	4.65328e-06	-1.91512	-1.63194e-10	0.000105329	-1.9409	-1.63194e-10
198966257	rs3732231	1.31931e-14	-0.925349	-1.13623	2.44336e-05	0.875638	-1.13237	0.00112982	1.56145	-1.12962
198966293	rs3732232	2.10501e-13	1.82641	-1.11819	4.21586e-05	1.40094	-1.11219	0.00146869	1.80221	-1.10806
198966387	rs73063024	1.52303e-14	-1.91799	-1.63194e-10	4.3739e-06	-1.97704	-1.63194e-10	9.94958e-05	-1.99787	-1.63194e-10
198966789	rs1371657	1.01391e-14	-1.19147	-1.1334	1.56366e-05	0.426045	-1.12913	0.000652138	1.00838	-1.12611
198966820	rs58133589	1.5256e-14	-1.9163	-1.63194e-10	4.3777e-06	-1.97617	-1.63194e-10	9.95037e-05	-1.99779	-1.63194e-10
198967289	rs12693831	1.01219e-14	-1.18662	-1.13995	1.78643e-05	0.566836	-1.13672	0.000759201	1.16865	-1.13437
198967942	rs7564543	3.56247e-14	-1.06823	-1.63194e-10	2.45661e-05	-0.251327	-1.63194e-10	0.000903168	0.207923	-1.63194e-10
198968219	rs13397026	1.44468e-14	-1.9708	-1.63194e-10	4.72458e-06	-1.89991	-1.63194e-10	0.000110118	-1.89643	-1.63194e-10
198969170	rs116858326	5.05209e-14	-2.08569e-10	-0.718885	1.35288e-05	-2.08569e-10	-0.847874	0.00032029	-2.08569e-10	-0.82876
198969583	rs1304358	1.32375e-14	-0.962748	-1.09547	8.58599e-06	-0.218729	-1.08383	0.000421698	0.524427	-1.07812
198969652	rs1304359	1.2249e-14	-0.99894	-1.13689	2.13505e-05	0.741514	-1.13313	0.000944795	1.38343	-1.13044
198969733	rs147273919	3.29887e-14	-2.08569e-10	-1.14511	1.00352e-05	-2.08569e-10	-1.14659	0.000232847	-2.08569e-10	-1.1476
198970503	rs13416439	1.44543e-14	-1.97028	-1.63194e-10	4.72923e-06	-1.89893	-1.63194e-10	0.000110229	-1.89543	-1.63194e-10
198970845	rs149355427	4.08735e-14	-2.08569e-10	-0.930791	1.11648e-05	-2.08569e-10	-1.03992	0.000259773	-2.08569e-10	-1.03818
198971623	rs2859982	5.06227e-14	-0.716871	-1.63194e-10	4.38692e-06	-1.97407	-1.63194e-10	0.000108015	-1.91571	-1.63194e-10
198973022	rs71422670	2.51377e-14	-1.4169	-1.63194e-10	5.60572e-06	-1.72891	-1.63194e-10	0.000120104	-1.80963	-1.63194e-10
198973870	rs76164793	3.39466e-14	-2.08569e-10	-1.11648	1.02166e-05	-2.08569e-10	-1.12868	0.000236707	-2.08569e-10	-1.13116
198976678	rs78341676	1.5474e-14	-1.90211	-1.63194e-10	4.2918e-06	-1.99599	-1.63194e-10	9.95793e-05	-1.99703	-1.63194e-10
198977285	rs3771365	8.17114e-13	3.04436	-0.979857	1.42146e-05	0.310048	-1.10847	0.000631224	0.949788	-1.10011
198977813	rs78262081	2.72752e-14	-1.33529	-1.63194e-10	8.49097e-06	-1.31369	-1.63194e-10	0.000149413	-1.59127	-1.63194e-10
198977821	rs892515	3.75678e-13	2.3121	-1.02464	7.31898e-06	-0.325114	-1.13711	0.000283579	0.182992	-1.13348
198977987	rs11681576	5.0497e-14	0.230406	-0.949764	6.35147e-06	-0.501594	-1.10241	0.000128754	-0.645175	-1.09491
198978661	rs1808850	3.43005e-14	-1.10611	-1.63194e-10	4.858e-06	-1.87207	-1.63194e-10	0.000128621	-1.74111	-1.63194e-10
198979391	rs1371661	3.43005e-14	-1.10611	-1.63194e-10	4.858e-06	-1.87207	-1.63194e-10	0.000128621	-1.74111	-1.63194e-10
198979763	rs7603309	5.28364e-14	0.408378	-1.08245	1.92758e-05	0.619854	-1.1137	0.000361305	0.397345	-1.10561
198979773	rs62277908	6.92263e-14	-0.403891	-1.63194e-10	6.26053e-06	-1.61843	-1.63194e-10	0.000270339	-0.998308	-1.63194e-10
198979970	rs73063028	1.65945e-14	-1.8322	-1.63194e-10	4.60488e-06	-1.92558	-1.63194e-10	0.000101348	-1.97943	-1.63194e-10
198980346	rs144068719	7.28948e-15	-1.58466	-1.07018	2.76216e-06	-1.4048	-1.03188	5.20233e-05	-1.61798	-1.02832
198981102	rs17792650	1.35111e-13	1.26844	-1.00361	2.62577e-06	-1.35952	-1.1278	4.99154e-05	-1.56501	-1.12264
198982211	rs4850820	3.22489e-14	-1.16779	-1.63194e-10	4.97948e-06	-1.84737	-1.63194e-10	0.000133176	-1.70631	-1.63194e-10
198982300	rs139461155	2.50462e-14	-1.42055	-1.63194e-10	1.38459e-05	-0.824703	-1.63194e-10	0.000396589	-0.615085	-1.63194e-10
198982801	rs62277909	2.85959e-14	-1.28801	-1.63194e-10	9.04293e-06	-1.25071	-1.63194e-10	0.000150783	-1.58214	-1.63194e-10
198982858	rs10180112	3.25436e-14	-1.15869	-1.63194e-10	4.9604e-06	-1.85121	-1.63194e-10	0.000132465	-1.71167	-1.63194e-10
198983330	rs145837005	3.47913e-14	-1.0919	-1.63194e-10	8.63945e-06	-1.29635	-1.63194e-10	0.000313556	-0.850008	-1.63194e-10
198983501	rs72914778	1.54015e-13	0.395779	-1.63194e-10	6.9458e-06	-1.51456	-1.63194e-10	0.000170191	-1.46106	-1.63194e-10
198985004	rs72914779	2.23976e-14	-0.384598	-1.14772	1.35957e-06	-1.99779	-1.14774	3.16044e-05	-1.99707	-1.14762
198985126	rs62277910	7.31689e-14	-0.348502	-1.63194e-10	6.25036e-06	-1.62005	-1.63194e-10	0.00027632	-0.976425	-1.63194e-10
198985338	rs142785806	7.21946e-14	-0.361907	-1.63194e-10	6.21046e-06	-1.62646	-1.63194e-10	0.000273422	-0.986969	-1.63194e-10
198985445	rs145523332	7.1237e-14	-0.375259	-1.63194e-10	6.17116e-06	-1.63281	-1.63194e-10	0.000270569	-0.997459	-1.63194e-10
198985693	rs12472100	7.35023e-13	3.01031	-1.05168	1.35804e-05	0.299325	-1.14339	0.000634596	0.995887	-1.14088
198985830	rs7606075	1.40593e-14	-1.99799	-1.63194e-10	4.4559e-06	-1.95846	-1.63194e-10	0.000108964	-1.90697	-1.63194e-10
198986027	rs11884454	1.75116e-13	1.54874	-1.02456	2.8441e-06	-1.27235	-1.13509	5.21675e-05	-1.51261	-1.13092
198986274	rs139575172	1.55489e-14	-1.89728	-1.63194e-10	4.51757e-06	-1.94472	-1.63194e-10	0.000100781	-1.98503	-1.63194e-10
198986459	rs73063036	1.68508e-14	-1.81688	-1.63194e-10	4.6523e-06	-1.91533	-1.63194e-10	0.000101892	-1.97407	-1.63194e-10
198987520	rs58304757	5.20754e-14	-2.08569e-10	-0.688579	1.29747e-05	-2.08569e-10	-0.88969	0.000302906	-2.08569e-10	-0.884563
198987580	rs7557783	1.47407e-14	-1.95066	-1.63194e-10	4.30377e-06	-1.9932	-1.63194e-10	9.98879e-05	-1.99394	-1.63194e-10
198987719	rs6434956	1.62483e-14	-1.85328	-1.63194e-10	4.52038e-06	-1.9441	-1.63194e-10	0.000104727	-1.94663	-1.63194e-10
198987935	rs988583	1.5969e-14	-1.87062	-1.63194e-10	4.49327e-06	-1.95011	-1.63194e-10	0.000100221	-1.99061	-1.63194e-10
198988387	rs10173738	7.23025e-14	-0.360413	-1.63194e-10	6.04482e-06	-1.65349	-1.63194e-10	0.000254741	-1.05774	-1.63194e-10
198989647	rs73063038	1.6932e-14	-1.81206	-1.63194e-10	4.6675e-06	-1.91207	-1.63194e-10	0.000102072	-1.9723	-1.63194e-10
198990413	rs62277912	6.30797e-14	-0.496873	-1.63194e-10	5.83246e-06	-1.68925	-1.63194e-10	0.000246051	-1.09244	-1.63194e-10
198990585	rs77278811	7.1237e-14	-0.375259	-1.63194e-10	6.17116e-06	-1.63281	-1.63194e-10	0.000270569	-0.997459	-1.63194e-10
198990616	rs76389885	4.83472e-14	-2.08569e-10	-0.762864	1.11171e-05	-2.08569e-10	-1.04421	0.000265832	-2.08569e-10	-1.01512
198991275	rs989056	3.30269e-14	-1.14395	-1.63194e-10	4.93036e-06	-1.85728	-1.63194e-10	0.000131343	-1.72018	-1.63194e-10
198992065	rs148239653	1.78702e-14	-1.75814	-1.63194e-10	4.84711e-06	-1.87431	-1.63194e-10	0.000104364	-1.9501	-1.63194e-10
198992109	rs13408403	1.46915e-14	-1.95401	-1.63194e-10	4.29936e-06	-1.99423	-1.63194e-10	9.97942e-05	-1.99487	-1.63194e-10
198992144	rs13420295	7.78874e-14	-0.286008	-1.63194e-10	6.25725e-06	-1.61895	-1.63194e-10	0.00023901	-1.12148	-1.63194e-10
198992191	rs113509424	1.28288e-12	2.51559	-1.63194e-10	0.000225614	1.96613	-1.63194e-10	0.00231805	1.15049	-1.63194e-10
198992678	rs62277914	6.74798e-14	-0.429444	-1.63194e-10	6.01601e-06	-1.65827	-1.63194e-10	0.000259324	-1.03991	-1.63194e-10
198993321	rs149838794	5.21459e-14	-2.08569e-10	-0.687227	1.48803e-05	-2.08569e-10	-0.752656	0.000343962	-2.08569e-10	-0.757453
198993367	rs111766101	1.72901e-14	-1.79114	-1.63194e-10	5.62511e-06	-1.72545	-1.63194e-10	0.000115425	-1.84936	-1.63194e-10
198993617	rs62277915	6.74798e-14	-0.429444	-1.63194e-10	6.01601e-06	-1.65827	-1.63194e-10	0.000259324	-1.03991	-1.63194e-10
198994869	rs118020468	3.32586e-14	-2.08569e-10	-1.13696	1.00474e-05	-2.08569e-10	-1.14538	0.000233223	-2.08569e-10	-1.14599
198995270	rs6758876	7.54868e-14	-0.317314	-1.63194e-10	6.16644e-06	-1.63357	-1.63194e-10	0.000263216	-1.02501	-1.63194e-10
198995353	rs62277916	6.65161e-14	-0.443828	-1.63194e-10	5.97597e-06	-1.66495	-1.63194e-10	0.000256427	-1.05114	-1.63194e-10
198996212	rs11884188	1.83194e-13	1.59981	-1.03054	2.9648e-06	-1.22997	-1.13591	5.44068e-05	-1.46955	-1.13195
198996375	rs73063048	1.64803e-14	-1.83911	-1.63194e-10	4.58402e-06	-1.93012	-1.63194e-10	0.000101118	-1.98169	-1.63194e-10
198996647	rs4850821	9.43452e-13	3.30051	-1.09223	1.18198e-05	0.164812	-1.14773	0.000473265	0.708838	-1.14717
198996655	rs4850822	7.65527e-13	3.08969	-1.0904	1.03393e-05	0.0308947	-1.14764	0.000407401	0.558768	-1.14695
198996761	rs116829283	1.41805e-14	-1.98941	-1.63194e-10	6.93e-06	-1.51683	-1.63194e-10	0.000152835	-1.56863	-1.63194e-10
198997039	rs3771367	2.00982e-13	1.65905	-0.997101	3.07857e-06	-1.20247	-1.12575	5.63077e-05	-1.4467	-1.12046
198999074	rs3821245	7.74849e-14	0.753895	-1.04508	1.89488e-06	-1.67343	-1.14011	3.56492e-05	-1.88713	-1.13713
198999075	rs2164069	9.57522e-13	3.31463	-1.09155	7.9526e-06	-0.231513	-1.14768	0.000240931	0.0336388	-1.14711
198999226	rs1821430	1.0077e-13	1.03551	-1.06395	2.05826e-06	-1.58625	-1.14458	3.71291e-05	-1.84102	-1.14256
199000053	rs140131990	1.76009e-14	-1.77332	-1.63194e-10	1.88714e-05	-0.515047	-1.63194e-10	0.0002603	-1.03615	-1.63194e-10
199000963	rs3771368	9.41234e-13	3.32379	-1.11787	8.37312e-06	-0.182164	-1.1455	0.000250756	0.0732274	-1.14673
199000996	rs3771369	9.42504e-13	3.32379	-1.11652	8.37014e-06	-0.182164	-1.14586	0.000250696	0.0732274	-1.14697
199002074	rs59422969	1.54696e-14	-1.9024	-1.63194e-10	4.41045e-06	-1.96872	-1.63194e-10	9.96278e-05	-1.99654	-1.63194e-10
199002562	rs10168721	3.0912e-14	-1.21013	-1.63194e-10	4.9977e-06	-1.84371	-1.63194e-10	0.000135041	-1.69241	-1.63194e-10
199004340	rs58701836	1.41118e-14	-1.99426	-1.63194e-10	4.59583e-06	-1.92754	-1.63194e-10	0.000113936	-1.86235	-1.63194e-10
199004662	rs79408605	2.24507e-14	-1.20081	-0.329142	2.29471e-06	-1.90079	-0.721297	5.12645e-05	-1.94244	-0.718544
199006306	rs73063056	1.55753e-14	-1.89559	-1.63194e-10	4.42734e-06	-1.96489	-1.63194e-10	9.97222e-05	-1.9956	-1.63194e-10
199007259	rs17672607	1.87346e-14	-1.7109	-1.63194e-10	2.61852e-05	-0.1875	-1.63194e-10	0.000464728	-0.456533	-1.63194e-10
199007858	rs77359772	4.6427e-14	-0.80339	-1.63194e-10	9.20199e-06	-1.23327	-1.63194e-10	0.000203436	-1.28264	-1.63194e-10
199008021	rs78208454	3.67412e-14	-2.08569e-10	-1.03737	1.11532e-05	-2.08569e-10	-1.04096	0.000261846	-2.08569e-10	-1.03023
199008443	rs16827916	1.40824e-14	-1.99635	-1.63194e-10	4.54815e-06	-1.93797	-1.63194e-10	0.000112281	-1.87698	-1.63194e-10
199008506	rs11674075	8.66769e-14	0.952424	-1.13151	1.93863e-06	-1.65302	-1.13769	3.59337e-05	-1.87558	-1.14073
199008723	rs16827918	1.40854e-14	-1.99613	-1.63194e-10	4.55387e-06	-1.93672	-1.63194e-10	0.000112482	-1.87519	-1.63194e-10
199009118	rs3771370	8.25688e-13	3.22083	-1.14589	7.19758e-06	-0.362666	-1.11628	0.00021996	-0.0828747	-1.12167
199009588	rs111266076	1.56344e-14	-1.8918	-1.63194e-10	4.43695e-06	-1.96272	-1.63194e-10	9.97832e-05	-1.99499	-1.63194e-10
199009864	rs1978890	1.10173e-12	3.50617	-1.14281	9.38593e-06	-0.0901598	-1.12332	0.000289325	0.197559	-1.12799
199011455	rs73063062	1.56152e-14	-1.89303	-1.63194e-10	4.43382e-06	-1.96343	-1.63194e-10	9.97628e-05	-1.99519	-1.63194e-10
199013099	rs72914797	1.46391e-13	0.345008	-1.63194e-10	5.16915e-06	-1.80998	-1.63194e-10	0.000130216	-1.72879	-1.63194e-10
199014381	rs13018895	5.72888e-13	2.85565	-1.14623	5.99573e-06	-0.549027	-1.11262	0.000180053	-0.286616	-1.11812
199014417	rs13019036	7.21974e-13	3.08589	-1.14517	6.77909e-06	-0.422018	-1.11683	0.000205859	-0.148815	-1.12198
199016124	rs72914798	1.18337e-14	-1.18858	-0.981737	1.4947e-06	-1.91256	-1.1382	3.7162e-05	-1.85357	-1.12913
199016134	rs60143902	1.57018e-14	-1.8875	-1.63194e-10	4.44803e-06	-1.96023	-1.63194e-10	9.98591e-05	-1.99422	-1.63194e-10
199016508	rs73063063	1.55753e-14	-1.89559	-1.63194e-10	4.42734e-06	-1.96489	-1.63194e-10	9.97222e-05	-1.9956	-1.63194e-10
199016714	rs74265557	4.75225e-14	-2.08569e-10	-0.780069	1.66239e-05	-2.08569e-10	-0.641848	0.000387898	-2.08569e-10	-0.637243
199017147	rs56000158	8.79829e-14	0.959647	-1.12378	2.00902e-06	-1.61263	-1.14242	3.65741e-05	-1.85413	-1.14451
199017855	rs11896429	3.32414e-14	-1.13747	-1.63194e-10	4.85077e-06	-1.87356	-1.63194e-10	0.000129402	-1.73506	-1.63194e-10
199019048	rs73063065	1.55448e-14	-1.89755	-1.63194e-10	4.42241e-06	-1.96601	-1.63194e-10	9.96929e-05	-1.99589	-1.63194e-10
199019326	rs73063067	1.53359e-14	-1.91108	-1.63194e-10	4.38971e-06	-1.97343	-1.63194e-10	9.95386e-05	-1.99744	-1.63194e-10
199019445	rs4850823	3.42071e-14	-1.10884	-1.63194e-10	4.79978e-06	-1.88412	-1.63194e-10	0.000127416	-1.75052	-1.63194e-10
199019526	rs4546004	1.41075e-14	-1.99457	-1.63194e-10	4.58963e-06	-1.92889	-1.63194e-10	0.000113723	-1.86422	-1.63194e-10
199020392	rs117745223	3.45573e-14	-2.08569e-10	-1.09865	1.00431e-05	-2.08569e-10	-1.14581	0.000233668	-2.08569e-10	-1.14408
199020446	rs11894016	8.13789e-14	0.880394	-1.12255	1.96706e-06	-1.63317	-1.14298	3.61203e-05	-1.86618	-1.14495
199020548	rs114190944	3.66727e-14	-1.03924	-1.63194e-10	5.06342e-06	-1.83065	-1.63194e-10	0.0001121	-1.87859	-1.63194e-10
199021390	rs116458439	1.41953e-14	-1.98836	-1.63194e-10	4.49927e-06	-1.94878	-1.63194e-10	0.000105451	-1.93974	-1.63194e-10
199021454	rs112749142	1.55262e-14	-1.89874	-1.63194e-10	4.41944e-06	-1.96668	-1.63194e-10	9.96759e-05	-1.99606	-1.63194e-10
199022032	rs111779203	1.49233e-11	4.9694	-1.63194e-10	0.000162211	1.63621	-1.63194e-10	0.00165507	0.813611	-1.63194e-10
199022681	rs60589470	1.40994e-14	-1.99514	-1.63194e-10	4.57744e-06	-1.93155	-1.63194e-10	0.000113302	-1.86793	-1.63194e-10
199022934	rs73065036	1.55078e-14	-1.89993	-1.63194e-10	4.41651e-06	-1.96734	-1.63194e-10	9.96597e-05	-1.99622	-1.63194e-10
199023232	rs73065037	1.55078e-14	-1.89993	-1.63194e-10	4.41651e-06	-1.96734	-1.63194e-10	9.96597e-05	-1.99622	-1.63194e-10
199023433	rs2077716	1.40886e-14	-1.9959	-1.63194e-10	4.55966e-06	-1.93544	-1.63194e-10	0.000112684	-1.8734	-1.63194e-10
199023800	rs714644	5.19852e-14	-0.690312	-1.63194e-10	5.29653e-06	-1.78564	-1.63194e-10	0.000211309	-1.24466	-1.63194e-10
199024377	rs11682543	6.12486e-13	2.91603	-1.13977	6.46099e-06	-0.458073	-1.12884	0.000191575	-0.209893	-1.13281
199024970	rs13031577	4.6497e-13	2.64115	-1.14045	5.70131e-06	-0.58424	-1.12776	0.000169182	-0.335157	-1.13185
199025559	rs79807197	5.28421e-14	-2.08569e-10	-0.673963	1.26369e-05	-2.08569e-10	-0.916072	0.000303578	-2.08569e-10	-0.882346
199025564	rs13033079	5.11032e-15	-1.91127	-1.09874	2.29164e-06	-1.55298	-1.07044	0.000114524	-0.788841	-1.06836
199025596	rs6730300	3.50871e-14	-1.08344	-1.63194e-10	4.81177e-06	-1.88163	-1.63194e-10	0.000129024	-1.73799	-1.63194e-10
199025762	rs149153344	3.3133e-14	-1.14074	-1.63194e-10	9.20654e-06	-1.23278	-1.63194e-10	0.000302915	-0.884533	-1.63194e-10
199025790	rs112749244	1.53722e-14	-1.90871	-1.63194e-10	4.39526e-06	-1.97217	-1.63194e-10	9.95592e-05	-1.99723	-1.63194e-10
199025845	rs60675737	1.41362e-14	-1.99253	-1.63194e-10	4.62787e-06	-1.9206	-1.63194e-10	0.000115033	-1.85277	-1.63194e-10
199026093	rs73065040	1.45657e-14	-1.9626	-1.63194e-10	4.29388e-06	-1.9955	-1.63194e-10	0.000100164	-1.99118	-1.63194e-10
199026501	rs7557457	6.96237e-14	0.719487	-1.11765	1.85704e-06	-1.68897	-1.14474	3.49153e-05	-1.8988	-1.14626
199027024	rs992603	3.42071e-14	-1.10884	-1.63194e-10	4.79978e-06	-1.88412	-1.63194e-10	0.000127416	-1.75052	-1.63194e-10
199027190	rs62277919	6.27564e-14	-0.502012	-1.63194e-10	5.73572e-06	-1.70598	-1.63194e-10	0.000244146	-1.10022	-1.63194e-10
199029057	rs111304073	1.54337e-14	-1.90472	-1.63194e-10	4.40481e-06	-1.97	-1.63194e-10	9.96003e-05	-1.99682	-1.63194e-10
199029862	rs116144274	1.01466e-12	2.28104	-1.63194e-10	0.000393073	2.5213	-1.63194e-10	0.0154203	3.04546	-1.63194e-10
199030008	rs72917014	1.77853e-14	-1.7629	-1.63194e-10	7.56105e-06	-1.42968	-1.63194e-10	0.000247344	-1.08721	-1.63194e-10
199030689	rs4038716	6.63908e-14	0.667717	-1.11343	1.82308e-06	-1.70626	-1.1459	3.45523e-05	-1.90849	-1.14702
199031179	rs72917017	7.36692e-14	0.771744	-1.11343	1.88817e-06	-1.67118	-1.1459	3.5246e-05	-1.88861	-1.14702
199032405	rs41362947	1.42609e-14	-1.98375	-1.63194e-10	6.41203e-06	-1.59452	-1.63194e-10	0.000146011	-1.61431	-1.63194e-10
199032498	rs1434288	5.04371e-15	-1.91919	-1.10394	2.23563e-06	-1.57116	-1.07701	0.000110392	-0.818933	-1.07501
199032832	rs1434289	5.05109e-13	2.70625	-1.12275	6.70226e-06	-0.407306	-1.14294	0.000201469	-0.147561	-1.14479
199033012	rs77075612	4.80479e-14	-0.769073	-1.63194e-10	5.03002e-06	-1.83727	-1.63194e-10	0.000118483	-1.82321	-1.63194e-10
199033580	rs72917021	6.35034e-14	0.617263	-1.10744	1.78752e-06	-1.72485	-1.14702	3.41467e-05	-1.91966	-1.14766
199033821	rs13008284	5.39589e-13	2.77692	-1.12739	6.03553e-06	-0.514476	-1.14055	0.000180238	-0.260852	-1.14286
199034221	rs72917023	6.20043e-14	0.591801	-1.10587	1.77258e-06	-1.73303	-1.14722	3.39955e-05	-1.92402	-1.14774
199034949	rs12476075	3.62387e-14	-1.05115	-1.63194e-10	4.70748e-06	-1.90354	-1.63194e-10	0.000123768	-1.77958	-1.63194e-10
199035788	rs73065047	1.49177e-14	-1.93872	-1.63194e-10	4.33099e-06	-1.9869	-1.63194e-10	9.9556e-05	-1.99727	-1.63194e-10
199036482	rs57718522	1.49467e-14	-1.93678	-1.63194e-10	4.33468e-06	-1.98605	-1.63194e-10	9.95359e-05	-1.99747	-1.63194e-10
199037837	rs13036106	5.38803e-15	-1.88579	-1.0713	2.37951e-06	-1.54904	-1.03676	0.000118015	-0.792906	-1.03427
199038065	rs1368990	5.29377e-14	0.427125	-1.09928	1.67535e-06	-1.78893	-1.14774	3.30052e-05	-1.95354	-1.14778
199038290	rs11673929	4.38552e-13	2.56245	-1.12025	5.55415e-06	-0.594189	-1.14396	0.000162936	-0.359051	-1.14558
199041340	rs10204645	9.18762e-13	2.18175	-1.63194e-10	3.30173e-05	0.0443381	-1.63194e-10	0.0031976	1.47217	-1.63194e-10
199043041	rs10210770	1.21588e-14	-0.995507	-1.14771	7.82701e-06	-0.249429	-1.14568	0.000795266	1.22602	-1.14533
199043260	rs1119850	8.23349e-15	-1.42135	-1.11171	1.58325e-06	-1.84696	-1.14625	5.30719e-05	-1.47898	-1.14736
199046126	rs75488195	3.665e-14	-1.03986	-1.63194e-10	4.54867e-06	-1.93786	-1.63194e-10	0.000119562	-1.81415	-1.63194e-10
199046444	rs146109522	4.36822e-14	-0.864331	-1.63194e-10	1.05711e-05	-1.09457	-1.63194e-10	0.000404452	-0.595452	-1.63194e-10
199046834	rs1836235	9.87961e-14	1.01493	-1.06315	2.46181e-06	-1.40711	-1.14469	6.58546e-05	-1.26813	-1.14241
199047558	rs9789590	2.75892e-13	2.03966	-1.06093	3.72692e-06	-0.993667	-1.14344	0.00010061	-0.845883	-1.14085
199047626	rs9789480	2.67549e-13	2.00896	-1.06093	3.67039e-06	-1.00895	-1.14344	9.89763e-05	-0.862259	-1.14085
199047903	rs76041425	3.63455e-14	-2.08569e-10	-1.0482	1.02655e-05	-2.08569e-10	-1.12391	0.000240571	-2.08569e-10	-1.11497
199048138	rs1434293	3.50464e-14	-1.0846	-1.63194e-10	4.56253e-06	-1.93482	-1.63194e-10	0.00011928	-1.81652	-1.63194e-10
199048962	rs112026627	1.01977e-12	2.28606	-1.63194e-10	0.000181981	1.75121	-1.63194e-10	0.00191461	0.959282	-1.63194e-10
199049108	rs6434957	7.94579e-15	-1.44991	-1.11872	1.60367e-06	-1.83607	-1.14433	5.40122e-05	-1.46264	-1.14614
199049218	rs6735486	7.86325e-15	-1.46166	-1.11741	1.61341e-06	-1.82958	-1.14476	5.4634e-05	-1.45089	-1.14644
199050088	rs75402199	5.24678e-14	-0.681073	-1.63194e-10	4.79508e-06	-1.8851	-1.63194e-10	0.000112349	-1.87638	-1.63194e-10
199050267	rs13011057	2.83556e-13	2.0746	-1.06847	3.78667e-06	-0.976203	-1.145	0.000102303	-0.827185	-1.14286
199050694	rs147235367	6.00857e-14	-2.08569e-10	-0.5455	1.40368e-05	-2.08569e-10	-0.811012	0.000327487	-2.08569e-10	-0.806537
199051294	rs62277921	1.96704e-14	-1.66215	-1.63194e-10	6.75561e-06	-1.54232	-1.63194e-10	0.000120154	-1.80921	-1.63194e-10
199052600	rs3796096	1.98004e-14	-1.65557	-1.63194e-10	5.78066e-06	-1.69817	-1.63194e-10	0.000125305	-1.76723	-1.63194e-10
199052985	rs2033568	9.2864e-14	0.885298	-0.995434	2.37125e-06	-1.46372	-1.12556	6.31875e-05	-1.33121	-1.12067
199053611	rs4850827	2.35019e-13	1.84104	-1.02265	3.37913e-06	-1.10145	-1.13363	8.96626e-05	-0.972182	-1.12975
199053660	rs4850828	2.44703e-13	1.8678	-1.00902	3.43974e-06	-1.08849	-1.12881	9.14052e-05	-0.958329	-1.12435
199053710	rs80123378	1.85866e-14	-1.71883	-1.63194e-10	5.44955e-06	-1.75716	-1.63194e-10	0.000119033	-1.81859	-1.63194e-10
199053968	rs12693833	1.02101e-13	0.975976	-0.99129	2.37148e-06	-1.46522	-1.12395	6.34862e-05	-1.32826	-1.11891
199053972	rs115694860	2.03096e-14	-1.63018	-1.63194e-10	5.91983e-06	-1.67438	-1.63194e-10	0.000127955	-1.74631	-1.63194e-10
199054124	rs13024730	2.56039e-13	1.85642	-0.952358	3.33841e-06	-1.13748	-1.10972	9.00772e-05	-0.994457	-1.10286
199055155	rs17793153	8.80947e-15	-1.33857	-1.12687	1.57646e-06	-1.86073	-1.13679	3.9601e-05	-1.78095	-1.13818
199055167	rs6753440	4.47249e-15	-1.99792	-1.1454	1.52035e-06	-1.88628	-1.14747	3.61153e-05	-1.86345	-1.14782
199055404	rs62277922	1.41108e-14	-1.99433	-1.63194e-10	5.6251e-06	-1.72545	-1.63194e-10	0.000118574	-1.82245	-1.63194e-10
199055449	rs10186484	7.28979e-15	-1.51019	-1.14461	1.42524e-06	-1.96873	-1.12962	3.5826e-05	-1.88543	-1.13388
199055818	rs1869986	7.42256e-15	-1.49245	-1.1443	1.42038e-06	-1.97288	-1.12889	3.55532e-05	-1.89372	-1.13324
199055906	rs1869985	6.54837e-15	-1.61939	-1.14267	1.48288e-06	-1.93338	-1.12533	3.82885e-05	-1.82275	-1.13009
199056513	rs6742863	7.35697e-15	-1.50136	-1.14426	1.42337e-06	-1.97085	-1.12882	3.57017e-05	-1.88961	-1.13317
199056758	rs187876696	1.57474e-14	-1.8846	-1.63194e-10	4.55991e-06	-1.93539	-1.63194e-10	0.000101266	-1.98024	-1.63194e-10
199056769	rs192914971	1.54708e-14	-1.90232	-1.63194e-10	4.50113e-06	-1.94836	-1.63194e-10	0.000100603	-1.9868	-1.63194e-10
199056975	rs80242550	1.41257e-14	-1.99327	-1.63194e-10	5.5777e-06	-1.73392	-1.63194e-10	0.000117773	-1.82923	-1.63194e-10
199057114	rs3937566	7.24195e-15	-1.51981	-1.14157	1.43805e-06	-1.96631	-1.12309	3.62033e-05	-1.88074	-1.1281
199057132	rs62277923	1.41257e-14	-1.99327	-1.63194e-10	5.5777e-06	-1.73392	-1.63194e-10	0.000117773	-1.82923	-1.63194e-10
199057218	rs62277924	1.41257e-14	-1.99327	-1.63194e-10	5.5777e-06	-1.73392	-1.63194e-10	0.000117773	-1.82923	-1.63194e-10
199057329	rs1962948	7.23656e-15	-1.51981	-1.14232	1.43589e-06	-1.96631	-1.12459	3.61548e-05	-1.88074	-1.12944
199057580	rs1020706	5.88116e-15	-1.7237	-1.14582	1.64978e-06	-1.81936	-1.13269	4.58741e-05	-1.63554	-1.13655
199057863	rs7598724	5.92245e-15	-1.71693	-1.14559	1.6419e-06	-1.82475	-1.13209	4.55461e-05	-1.64323	-1.13603
199057956	rs13003229	4.46569e-15	-1.99761	-1.14724	1.51917e-06	-1.88862	-1.14591	3.59656e-05	-1.8683	-1.14712
199058006	rs114596790	1.70147e-14	-1.8072	-1.63194e-10	8.40901e-06	-1.32339	-1.63194e-10	0.000192668	-1.33702	-1.63194e-10
199058144	rs115626769	3.89072e-14	-0.980092	-1.63194e-10	6.45089e-06	-1.58847	-1.63194e-10	0.00026836	-1.00566	-1.63194e-10
199058305	rs13416501	7.64228e-15	-1.46526	-1.14232	1.41849e-06	-1.97851	-1.12459	3.52688e-05	-1.90555	-1.12944
199058338	rs72919013	6.14607e-15	-1.68543	-1.14003	1.91647e-06	-1.65675	-1.14546	5.27854e-05	-1.48567	-1.14608
199058372	rs62277927	1.40599e-14	-1.99794	-1.63194e-10	6.07478e-06	-1.64855	-1.63194e-10	0.000126242	-1.75978	-1.63194e-10
199058764	rs139119965	3.56232e-13	1.23431	-1.63194e-10	6.11732e-05	0.661016	-1.63194e-10	0.00259903	1.26491	-1.63194e-10
199059076	rs6434958	5.11879e-14	-0.705769	-1.63194e-10	4.28314e-06	-1.99801	-1.63194e-10	0.000101324	-1.97966	-1.63194e-10
199059640	rs10202461	4.83696e-15	-1.92009	-1.1449	2.53761e-06	-1.37385	-1.14762	8.00762e-05	-1.06724	-1.14777
199060046	rs13423519	7.23921e-15	-1.51981	-1.14195	1.43696e-06	-1.96631	-1.12385	3.61789e-05	-1.88074	-1.12877
199060096	rs62277928	1.4104e-14	-1.99481	-1.63194e-10	5.64923e-06	-1.72117	-1.63194e-10	0.000118983	-1.81901	-1.63194e-10
199060177	rs1840753	7.99418e-13	2.04261	-1.63194e-10	5.99353e-05	0.640573	-1.63194e-10	0.00557429	2.02794	-1.63194e-10
199060857	rs62277929	1.40866e-14	-1.99605	-1.63194e-10	5.72343e-06	-1.70813	-1.63194e-10	0.000120241	-1.80849	-1.63194e-10
199060970	rs7590253	6.00761e-15	-1.70314	-1.14511	1.62672e-06	-1.83528	-1.13085	4.491e-05	-1.65838	-1.13495
199061196	rs139052832	1.67197e-14	-1.82468	-1.63194e-10	4.79996e-06	-1.88408	-1.63194e-10	0.000112659	-1.87362	-1.63194e-10
199061292	rs62277931	1.40773e-14	-1.99671	-1.63194e-10	5.7744e-06	-1.69926	-1.63194e-10	0.000121108	-1.8013	-1.63194e-10
199061350	rs1982523	4.8508e-15	-1.91883	-1.14329	3.17109e-06	-1.15104	-1.14758	0.000101475	-0.830374	-1.1478
199061458	rs4332920	6.00761e-15	-1.70314	-1.14511	1.62672e-06	-1.83528	-1.13085	4.491e-05	-1.65838	-1.13495
199061663	rs142155980	5.76909e-15	-1.74418	-1.14458	1.68375e-06	-1.80211	-1.12955	4.71353e-05	-1.61114	-1.13382
199061752	rs112919108	2.55737e-14	-1.39971	-1.63194e-10	4.93958e-06	-1.85541	-1.63194e-10	0.000125912	-1.76241	-1.63194e-10
199061769	rs111881455	2.53701e-14	-1.4077	-1.63194e-10	4.9591e-06	-1.85147	-1.63194e-10	0.00012655	-1.75734	-1.63194e-10
199061885	rs28814901	5.88348e-15	-1.7237	-1.14542	1.64995e-06	-1.81936	-1.13259	4.58789e-05	-1.63554	-1.13644
199061968	rs10931801	5.80682e-15	-1.73766	-1.14458	1.67427e-06	-1.80776	-1.12955	4.67618e-05	-1.6191	-1.13382
199062086	rs10931802	5.62608e-15	-1.77392	-1.13994	1.69113e-06	-1.80736	-1.11994	4.71652e-05	-1.61906	-1.12527
199062184	rs141830668	4.02754e-14	-0.945531	-1.63194e-10	2.85464e-05	-0.101162	-1.63194e-10	0.00094679	0.255092	-1.63194e-10
199062271	rs138123890	5.60819e-15	-1.77247	-1.14457	2.12518e-06	-1.55131	-1.14752	5.98707e-05	-1.35809	-1.14771
199062272	rs142701669	5.60819e-15	-1.77247	-1.14457	2.12518e-06	-1.55131	-1.14752	5.98707e-05	-1.35809	-1.14771
199062402	rs62277932	1.40773e-14	-1.99671	-1.63194e-10	5.7744e-06	-1.69926	-1.63194e-10	0.000121108	-1.8013	-1.63194e-10
199062572	rs10931803	5.8179e-15	-1.73575	-1.14458	1.64653e-06	-1.82447	-1.12955	4.59595e-05	-1.63641	-1.13382
199063102	rs116681606	1.40703e-14	-1.99721	-1.63194e-10	5.82399e-06	-1.69071	-1.63194e-10	0.000121952	-1.79436	-1.63194e-10
199063967	rs112856592	4.71197e-15	-1.94712	-1.14404	3.52581e-06	-1.04521	-1.14737	0.000114848	-0.706667	-1.14771
199064288	rs4352224	5.28542e-15	-1.82972	-1.14661	1.8482e-06	-1.70345	-1.13503	5.40689e-05	-1.46917	-1.13855
199064494	rs6724940	5.33573e-15	-1.822	-1.14485	1.82591e-06	-1.72041	-1.13021	5.26882e-05	-1.49921	-1.13439
199064496	rs113927594	5.95294e-15	-1.71263	-1.14475	1.97005e-06	-1.62706	-1.14758	5.46421e-05	-1.44944	-1.14774
199064551	rs6753681	5.7585e-15	-1.74418	-1.14642	1.67555e-06	-1.80211	-1.13444	4.69365e-05	-1.61114	-1.13805
199064832	rs76518638	2.51694e-14	-1.41564	-1.63194e-10	4.97896e-06	-1.84747	-1.63194e-10	0.000127199	-1.75223	-1.63194e-10
199064908	rs112046326	5.65441e-15	-1.76324	-1.14559	1.70905e-06	-1.78466	-1.13209	4.81915e-05	-1.58678	-1.13603
199066098	rs62277934	1.40647e-14	-1.99761	-1.63194e-10	5.87741e-06	-1.68158	-1.63194e-10	0.000122864	-1.78691	-1.63194e-10
199066393	rs147127604	3.11008e-14	-1.20404	-1.63194e-10	4.61947e-06	-1.92241	-1.63194e-10	0.000104247	-1.95122	-1.63194e-10
199066633	rs111356503	5.61706e-15	-1.76944	-1.14603	1.71725e-06	-1.77868	-1.13329	4.85425e-05	-1.57849	-1.13706
199066869	rs62277935	1.40647e-14	-1.99761	-1.63194e-10	5.87741e-06	-1.68158	-1.63194e-10	0.000122864	-1.78691	-1.63194e-10
199067397	rs62277936	1.40626e-14	-1.99775	-1.63194e-10	5.90461e-06	-1.67696	-1.63194e-10	0.000123328	-1.78314	-1.63194e-10
199067470	rs13429991	5.72155e-15	-1.75062	-1.14642	1.68519e-06	-1.79638	-1.13444	4.73153e-05	-1.60311	-1.13805
199067786	rs62277938	1.40626e-14	-1.99775	-1.63194e-10	5.90461e-06	-1.67696	-1.63194e-10	0.000123328	-1.78314	-1.63194e-10
199067825	rs4850445	4.59119e-15	-1.97127	-1.14586	1.75119e-06	-1.74513	-1.14726	4.34356e-05	-1.67892	-1.14778
199067851	rs62277939	1.4061e-14	-1.99787	-1.63194e-10	5.93213e-06	-1.67231	-1.63194e-10	0.000123799	-1.77933	-1.63194e-10
199067905	rs62277940	1.4061e-14	-1.99787	-1.63194e-10	5.93213e-06	-1.67231	-1.63194e-10	0.000123799	-1.77933	-1.63194e-10
199068545	rs62277941	1.4061e-14	-1.99787	-1.63194e-10	5.93213e-06	-1.67231	-1.63194e-10	0.000123799	-1.77933	-1.63194e-10
199068598	rs7590376	5.64226e-15	-1.76324	-1.14774	1.69049e-06	-1.78466	-1.14301	4.77582e-05	-1.58678	-1.14506
199069305	rs62277942	1.40592e-14	-1.998	-1.63194e-10	6.04557e-06	-1.65337	-1.63194e-10	0.000125741	-1.76376	-1.63194e-10
199069321	rs55962806	9.48087e-15	-1.24438	-1.14761	2.64588e-06	-1.33779	-1.14189	9.8248e-05	-0.867117	-1.14337
199069965	rs10183584	5.06113e-14	-0.717097	-1.63194e-10	4.28337e-06	-1.99795	-1.63194e-10	0.000101463	-1.97829	-1.63194e-10
199069966	rs72919027	5.91619e-15	-1.71924	-1.14434	1.98537e-06	-1.61944	-1.14745	5.51544e-05	-1.44018	-1.14767
199070066	rs10171402	5.75153e-15	-1.74418	-1.14763	1.6567e-06	-1.80211	-1.14575	4.65167e-05	-1.61114	-1.14703
199070443	rs72919028	1.6136e-14	-1.86022	-1.63194e-10	6.34736e-06	-1.60465	-1.63194e-10	0.000196565	-1.31699	-1.63194e-10
199070749	rs1456549	5.31906e-15	-1.82285	-1.14712	1.77723e-06	-1.73157	-1.14607	5.19472e-05	-1.50052	-1.14723
199072054	rs4850446	4.53688e-15	-1.98546	-1.14357	8.48936e-06	-0.166349	-1.14753	0.000320019	0.318193	-1.1478
199072121	rs62277944	6.28165e-15	-1.72784	-1.0758	2.17613e-06	-1.56783	-1.10731	6.14547e-05	-1.3802	-1.09949
199072482	rs4850831	4.54604e-15	-1.9824	-1.14461	8.43788e-06	-0.172798	-1.14716	0.00032142	0.322401	-1.14764
199072616	rs117735557	3.60175e-14	-2.08569e-10	-1.05727	1.05483e-05	-2.08569e-10	-1.09673	0.000245721	-2.08569e-10	-1.09379
199073334	rs2342753	6.04708e-14	-0.539111	-1.63194e-10	4.3138e-06	-1.99087	-1.63194e-10	9.96478e-05	-1.99634	-1.63194e-10
199073890	rs4850447	1.13048e-13	0.086543	-1.63194e-10	4.82656e-06	-1.87856	-1.63194e-10	0.000107641	-1.91918	-1.63194e-10
199074085	rs2342754	5.54639e-15	-1.78564	-1.14249	2.82703e-06	-1.26568	-1.14779	7.58576e-05	-1.12191	-1.14722
199074284	rs16828551	7.0937e-15	-1.70478	-0.97729	2.36422e-06	-1.59587	-0.996378	6.70362e-05	-1.41389	-0.978863
199074588	rs13387954	6.59338e-15	-1.68077	-1.07443	2.06155e-06	-1.62295	-1.10628	5.75696e-05	-1.44663	-1.09836
199074804	rs10170042	5.53702e-15	-1.78564	-1.14418	2.82705e-06	-1.26568	-1.14778	7.58226e-05	-1.12191	-1.14768
199075050	rs62277945	6.17064e-15	-1.73532	-1.08615	2.18025e-06	-1.55828	-1.11497	6.16415e-05	-1.36876	-1.10789
199075207	rs72919041	5.27189e-15	-1.83106	-1.14782	2.29837e-06	-1.47419	-1.1463	6.44683e-05	-1.28609	-1.14572
199076785	rs10189295	5.6645e-15	-1.76319	-1.14386	2.94589e-06	-1.22448	-1.1478	7.9319e-05	-1.07689	-1.14761
199077192	rs56908267	6.36427e-15	-1.71257	-1.078	2.13209e-06	-1.58663	-1.10896	5.99752e-05	-1.40277	-1.10129
199077927	rs12468657	5.90001e-14	-0.563733	-1.63194e-10	4.29753e-06	-1.99465	-1.63194e-10	0.000100037	-1.99245	-1.63194e-10
199078893	rs62277946	7.08018e-15	-1.60225	-1.08173	1.89965e-06	-1.69928	-1.11174	5.21213e-05	-1.5401	-1.10431
199079401	rs12616750	6.81633e-15	-1.65499	-1.06696	2.01803e-06	-1.64994	-1.10064	5.60553e-05	-1.47945	-1.09219
199079460	rs1598658	5.307e-15	-1.82783	-1.14442	2.6089e-06	-1.34602	-1.14774	6.94259e-05	-1.21	-1.14773
199079730	rs1598659	1.26242e-13	0.196927	-1.63194e-10	4.96116e-06	-1.85105	-1.63194e-10	0.000110103	-1.89657	-1.63194e-10
199079789	rs140025888	5.96895e-14	-0.552116	-1.63194e-10	5.16433e-06	-1.81092	-1.63194e-10	0.000116599	-1.83924	-1.63194e-10
199079806	rs1598660	1.18511e-13	0.13373	-1.63194e-10	4.88237e-06	-1.86706	-1.63194e-10	0.000108657	-1.90979	-1.63194e-10
199079846	rs1598661	1.16714e-13	0.118452	-1.63194e-10	4.86401e-06	-1.87083	-1.63194e-10	0.000108322	-1.91288	-1.63194e-10
199080368	rs11684447	1.14776e-13	0.101708	-1.63194e-10	4.84421e-06	-1.87491	-1.63194e-10	0.000107961	-1.91621	-1.63194e-10
199080393	rs13406890	6.53949e-15	-1.67257	-1.09085	2.01887e-06	-1.63177	-1.11839	5.62052e-05	-1.45733	-1.11165
199080549	rs7562390	1.73238e-14	-1.78919	-1.63194e-10	8.69547e-06	-1.28989	-1.63194e-10	0.000199164	-1.30386	-1.63194e-10
199081252	rs148721062	1.51118e-13	0.376789	-1.63194e-10	4.33107e-06	-1.98688	-1.63194e-10	9.97145e-05	-1.99567	-1.63194e-10
199082114	rs10199534	6.42594e-15	-1.68888	-1.09205	2.05323e-06	-1.61403	-1.11925	5.73721e-05	-1.43582	-1.11261
199082525	rs10189034	8.73156e-15	-1.36815	-1.10618	4.84892e-06	-0.741065	-1.13287	0.000188017	-0.231676	-1.12978
199082618	rs4355105	4.56709e-15	-1.97487	-1.14753	9.11829e-06	-0.0985796	-1.14383	0.000350329	0.405989	-1.1451
199082794	rs113061159	5.03543e-15	-1.87781	-1.14696	2.53163e-06	-1.38077	-1.14306	7.21035e-05	-1.17781	-1.14207
199082846	rs118144146	3.38415e-14	-2.08569e-10	-1.11958	1.09363e-05	-2.08569e-10	-1.06061	0.000251554	-2.08569e-10	-1.07033
199082923	rs12693835	1.13048e-13	0.086543	-1.63194e-10	4.82656e-06	-1.87856	-1.63194e-10	0.000107641	-1.91918	-1.63194e-10
199083237	rs2342756	1.11353e-13	0.0714311	-1.63194e-10	4.80923e-06	-1.88216	-1.63194e-10	0.000107328	-1.9221	-1.63194e-10
199083405	rs62277947	6.44977e-15	-1.70478	-1.07245	2.12128e-06	-1.59587	-1.10481	5.95826e-05	-1.41389	-1.09673
199083827	rs1379018	5.82184e-14	-0.57707	-1.63194e-10	4.30336e-06	-1.9933	-1.63194e-10	9.98017e-05	-1.9948	-1.63194e-10
199084174	rs11682345	4.55197e-15	-1.97866	-1.14706	9.16646e-06	-0.0922459	-1.1449	0.000348404	0.401431	-1.14605
199084189	rs1563493	1.09524e-13	0.0548699	-1.63194e-10	4.79054e-06	-1.88605	-1.63194e-10	0.000106991	-1.92524	-1.63194e-10
199084258	rs11682314	4.55064e-15	-1.97866	-1.14735	9.17267e-06	-0.0922459	-1.14422	0.00034859	0.401431	-1.14552
199084342	rs11693571	4.54962e-15	-1.97866	-1.14757	9.17953e-06	-0.0922459	-1.14347	0.000348801	0.401431	-1.14492
199084715	rs4850448	4.55064e-15	-1.97866	-1.14735	9.17267e-06	-0.0922459	-1.14422	0.00034859	0.401431	-1.14552
199085020	rs1456566	5.61448e-14	-0.613338	-1.63194e-10	4.29533e-06	-1.99517	-1.63194e-10	9.99985e-05	-1.99283	-1.63194e-10
199085052	rs1456567	1.09524e-13	0.0548699	-1.63194e-10	4.79054e-06	-1.88605	-1.63194e-10	0.000106991	-1.92524	-1.63194e-10
199085148	rs1456568	1.03026e-13	-0.0062876	-1.63194e-10	4.72428e-06	-1.89998	-1.63194e-10	0.000105805	-1.93638	-1.63194e-10
199085248	rs1456569	1.13048e-13	0.086543	-1.63194e-10	4.82656e-06	-1.87856	-1.63194e-10	0.000107641	-1.91918	-1.63194e-10
199085661	rs4850833	1.07893e-13	0.0398704	-1.63194e-10	4.77389e-06	-1.88953	-1.63194e-10	0.000106691	-1.92805	-1.63194e-10
199085684	rs13408740	1.04721e-13	0.0100321	-1.63194e-10	4.74154e-06	-1.89633	-1.63194e-10	0.000106113	-1.93349	-1.63194e-10
199086265	rs1350208	5.68421e-15	-1.76319	-1.14039	2.94691e-06	-1.22448	-1.14746	7.94154e-05	-1.07689	-1.1464
199087090	rs6746027	5.07167e-15	-1.87352	-1.14408	2.52106e-06	-1.39037	-1.13765	7.1728e-05	-1.18888	-1.13622
199087196	rs6746165	8.5254e-15	-1.39449	-1.10373	5.04368e-06	-0.70317	-1.13139	0.000196966	-0.186805	-1.12815
199087781	rs117612065	3.3193e-14	-2.08569e-10	-1.13893	1.00316e-05	-2.08569e-10	-1.14695	0.00023281	-2.08569e-10	-1.14776
199088144	rs9973739	9.14364e-15	-1.43351	-0.994708	1.92118e-06	-1.7399	-1.05986	4.97036e-05	-1.64306	-1.04884
199088212	rs1840755	1.15462e-14	-1.14038	-1.05454	2.95541e-06	-1.27448	-1.09457	0.000106759	-0.83846	-1.08895
199088217	rs1840754	1.15462e-14	-1.14038	-1.05454	2.95541e-06	-1.27448	-1.09457	0.000106759	-0.83846	-1.08895
199089031	rs1456565	1.86774e-13	0.58863	-1.63194e-10	7.04302e-06	-1.50066	-1.63194e-10	0.000150866	-1.58159	-1.63194e-10
199089079	rs112050805	5.26044e-15	-1.84859	-1.13247	1.76526e-06	-1.75056	-1.13383	5.17408e-05	-1.52033	-1.13141
199089265	rs72929131	5.33198e-15	-1.84455	-1.123	1.77224e-06	-1.75571	-1.12474	5.1875e-05	-1.52748	-1.12167
199089270	rs2342757	4.87624e-15	-1.95046	-1.10644	7.87023e-06	-0.322504	-1.0671	0.000278955	0.105324	-1.07226
199089558	rs80175729	7.29747e-12	4.25401	-1.63194e-10	0.000439496	2.63294	-1.63194e-10	0.0913931	4.82494	-1.63194e-10
199089682	rs989389	5.58123e-15	-1.98466	-0.937205	5.08227e-05	1.33697	-0.861318	0.00160525	1.65105	-0.868005
199089721	rs9973838	1.069e-14	-1.21595	-1.05601	1.65703e-06	-1.84743	-1.10023	4.10072e-05	-1.78983	-1.09441
199089918	rs17799440	5.05269e-15	-1.89878	-1.12258	1.97378e-06	-1.64841	-1.12434	5.98801e-05	-1.38441	-1.12123
199090209	rs72929135	2.68542e-14	-1.35085	-1.63194e-10	6.44281e-06	-1.58973	-1.63194e-10	0.000120507	-1.80628	-1.63194e-10
199090557	rs7580105	8.81071e-15	-1.38952	-1.07579	3.70135e-06	-1.03478	-1.10921	0.000147831	-0.495264	-1.10665
199090658	rs115982400	3.16769e-14	-1.18568	-1.63194e-10	6.14681e-06	-1.63676	-1.63194e-10	0.000142245	-1.64044	-1.63194e-10
199090815	rs79931442	4.90435e-15	-1.90791	-1.14324	3.67622e-06	-1.0322	-1.11861	7.07342e-05	-1.2227	-1.11636
199091187	rs11886912	4.53713e-15	-1.99794	-1.13103	2.6575e-05	0.971775	-1.1445	0.00101445	1.46783	-1.14371
199091237	rs17737578	4.54125e-15	-1.99481	-1.13326	2.25371e-05	0.807914	-1.14544	0.000848812	1.29063	-1.14478
199092286	rs10175677	8.44851e-15	-1.53588	-0.971404	2.13617e-06	-1.65819	-1.03549	5.90626e-05	-1.49316	-1.02623
199092514	rs17799603	8.24603e-15	-1.55596	-0.975578	2.16697e-06	-1.64055	-1.03881	6.01346e-05	-1.47171	-1.02969
199093004	rs4142827	5.29605e-14	-0.671726	-1.63194e-10	1.28563e-05	-0.898861	-1.63194e-10	0.000209772	-1.25197	-1.63194e-10
199093444	rs13397852	7.26109e-15	-1.70439	-0.954349	2.55325e-06	-1.49353	-1.0218	7.39179e-05	-1.28303	-1.012
199093456	rs13411216	7.00685e-15	-1.73398	-0.960406	2.68817e-06	-1.43715	-1.02668	7.75669e-05	-1.22977	-1.01707
199093610	rs62277949	8.26436e-15	-1.61049	-0.918829	2.41838e-06	-1.57675	-0.992845	6.86826e-05	-1.38649	-0.982001
199093649	rs12328457	7.63825e-15	-1.65376	-0.954349	2.40042e-06	-1.55525	-1.0218	6.86548e-05	-1.35689	-1.012
199094168	rs10181932	7.74228e-15	-1.64493	-0.949648	2.38584e-06	-1.56514	-1.018	6.80806e-05	-1.36881	-1.00849
199094205	rs139247310	1.40651e-14	-1.99758	-1.63194e-10	4.52963e-06	-1.94205	-1.63194e-10	0.00010146	-1.97832	-1.63194e-10
199094473	rs62277950	8.34721e-15	-1.56584	-0.953506	2.22556e-06	-1.63156	-1.02112	6.19218e-05	-1.46082	-1.0113
199094529	rs1598662	5.09956e-14	-0.709533	-1.63194e-10	1.24216e-05	-0.933255	-1.63194e-10	0.000203921	-1.28025	-1.63194e-10
199094550	rs72929153	5.24275e-15	-1.8605	-1.12393	1.85108e-06	-1.71129	-1.12564	5.49621e-05	-1.46873	-1.12262
199094817	rs13404374	7.47341e-15	-1.68796	-0.941963	2.52533e-06	-1.51455	-1.01177	7.28418e-05	-1.3081	-1.0016
199095170	rs13404550	8.44128e-15	-1.5756	-0.932533	2.2845e-06	-1.62246	-1.00408	6.3723e-05	-1.44981	-0.993631
199095178	rs13404733	7.91477e-15	-1.64493	-0.927614	2.42903e-06	-1.56514	-1.00006	6.93881e-05	-1.36881	-0.989464
199095645	rs118088926	5.65741e-14	-2.08569e-10	-0.605722	1.52328e-05	-2.08569e-10	-0.72924	0.000360479	-2.08569e-10	-0.710553
199095862	rs9808268	7.16996e-15	-1.68505	-0.986318	2.36987e-06	-1.54254	-1.04732	6.69445e-05	-1.35557	-1.03856
199095875	rs9807926	7.94825e-15	-1.58713	-0.981187	2.1966e-06	-1.62252	-1.04327	6.08715e-05	-1.45489	-1.03433
199095911	rs72929156	5.29558e-15	-1.85662	-1.11778	1.85159e-06	-1.71683	-1.11982	5.48918e-05	-1.47626	-1.11636
199095912	rs9808273	7.33292e-15	-1.69623	-0.952668	2.52983e-06	-1.5041	-1.02044	7.30958e-05	-1.29562	-1.01059
199096120	rs12327913	6.76238e-15	-1.74932	-0.980575	2.81691e-06	-1.37386	-1.04319	8.13454e-05	-1.16498	-1.0343
199096704	rs7559059	7.5987e-15	-1.52032	-1.09298	3.62046e-06	-1.06049	-1.1056	0.000155822	-0.443046	-1.10623
199097154	rs1531180	6.03321e-15	-1.88562	-0.95837	1.11075e-05	-0.0634715	-0.981596	0.000309815	0.111146	-0.973155
199097192	rs115807470	1.68943e-14	-1.8143	-1.63194e-10	4.40691e-06	-1.96952	-1.63194e-10	9.9961e-05	-1.99321	-1.63194e-10
199097514	rs72914207	5.89472e-15	-1.81122	-1.056	1.86259e-06	-1.77406	-1.05666	5.32231e-05	-1.57478	-1.04871
199098519	rs1471087	5.5283e-15	-1.93123	-1.00016	9.62184e-06	-0.168084	-1.02057	0.000239611	-0.105127	-1.01384
199098906	rs139152977	5.36092e-14	-0.659551	-1.63194e-10	8.44251e-06	-1.31941	-1.63194e-10	0.000190614	-1.34774	-1.63194e-10
199098922	rs72914212	5.90572e-15	-1.80667	-1.05868	1.86248e-06	-1.77899	-1.05179	5.32743e-05	-1.58157	-1.04097
199099182	rs76894395	6.28739e-15	-1.81122	-0.991507	1.98607e-06	-1.77406	-0.99247	5.6878e-05	-1.57478	-0.982293
199099409	rs77535279	4.56849e-14	-2.08569e-10	-0.819504	1.27486e-05	-2.08569e-10	-0.90727	0.000301126	-2.08569e-10	-0.890458
199099436	rs12693836	4.50476e-14	-0.833553	-1.63194e-10	1.14702e-05	-1.01294	-1.63194e-10	0.000200202	-1.29866	-1.63194e-10
199099576	rs12693837	5.7407e-15	-1.90844	-0.985246	1.09146e-05	-0.0558916	-1.0067	0.000272413	0.00895056	-0.999616
199099790	rs7570420	7.88866e-15	-1.84157	-0.734279	3.6929e-06	-1.37731	-0.768966	0.000107945	-1.15938	-0.756975
199100361	rs2342758	5.75984e-15	-1.91317	-0.977187	1.07548e-05	-0.0781487	-0.999191	0.000268568	-0.013676	-0.991204
199100521	rs2342759	5.6996e-15	-1.91778	-0.9831	1.04616e-05	-0.10028	-1.0047	0.000260927	-0.0361765	-0.997567
199100630	rs1456564	6.37705e-15	-1.92225	-0.866316	1.09794e-05	-0.122284	-0.934385	0.000274685	-0.058551	-0.92381
199100812	rs57300247	9.09538e-15	-1.83558	-0.597926	3.95786e-06	-1.38907	-0.687918	0.000116293	-1.17306	-0.668815
199101111	rs1471086	1.55474e-13	0.405209	-1.63194e-10	2.16436e-05	-0.377981	-1.63194e-10	0.000292231	-0.920441	-1.63194e-10
199101213	rs41499250	6.50655e-15	-1.96808	-0.800388	2.92073e-06	-1.49523	-0.885631	8.16948e-05	-1.32061	-0.874383
199101611	rs12476496	1.03047e-14	-1.16217	-1.1465	9.69012e-06	-0.0743881	-1.1072	0.000213703	-0.129013	-1.10439
199103410	rs62277953	1.17233e-14	-1.87259	-0.307102	5.12222e-06	-1.28079	-0.538312	0.000154304	-1.03204	-0.527022
199103914	rs1563494	2.74822e-14	-1.32773	-1.63194e-10	1.35894e-05	-0.843404	-1.63194e-10	0.000203157	-1.28401	-1.63194e-10
199105496	rs6747771	1.68154e-13	0.48361	-1.63194e-10	1.54636e-05	-0.714205	-1.63194e-10	0.000296348	-0.906452	-1.63194e-10
199107507	rs78620897	2.20659e-14	-1.54724	-1.63194e-10	4.44318e-06	-1.96132	-1.63194e-10	0.000110179	-1.89588	-1.63194e-10
199108182	rs62277954	7.53801e-15	-1.62632	-0.994992	5.73739e-06	-0.638023	-1.06767	0.00024419	-0.0292792	-1.07076
199108302	rs7581379	2.21748e-13	0.760272	-1.63194e-10	1.8907e-05	-0.513163	-1.63194e-10	0.000356909	-0.720504	-1.63194e-10
199108358	rs1456563	2.13689e-13	0.72325	-1.63194e-10	1.84009e-05	-0.540293	-1.63194e-10	0.000348043	-0.745659	-1.63194e-10
199108648	rs11674810	1.48584e-13	0.35988	-1.63194e-10	1.41532e-05	-0.802755	-1.63194e-10	0.000273146	-0.98798	-1.63194e-10
199109322	rs1456562	1.53995e-13	0.39565	-1.63194e-10	1.45188e-05	-0.777248	-1.63194e-10	0.000279629	-0.964522	-1.63194e-10
199110141	rs12052400	1.41009e-13	0.307555	-1.63194e-10	1.36368e-05	-0.839924	-1.63194e-10	0.000263977	-1.02212	-1.63194e-10
199110374	rs16828901	5.65705e-15	-1.96778	-0.940589	1.4883e-06	-1.9618	-1.09326	3.47339e-05	-1.96214	-1.08813
199110813	rs4850835	1.58031e-13	0.421519	-1.63194e-10	1.45542e-05	-0.774812	-1.63194e-10	0.000249072	-1.08024	-1.63194e-10
199111603	rs6722426	1.48584e-13	0.35988	-1.63194e-10	1.41532e-05	-0.802755	-1.63194e-10	0.000273146	-0.98798	-1.63194e-10
199111681	rs113127395	1.7362e-13	0.515597	-1.63194e-10	1.4459e-05	-0.781379	-1.63194e-10	0.000216838	-1.21884	-1.63194e-10
199111732	rs6740471	1.48584e-13	0.35988	-1.63194e-10	1.41532e-05	-0.802755	-1.63194e-10	0.000273146	-0.98798	-1.63194e-10
199111777	rs12052428	1.51132e-13	0.37688	-1.63194e-10	1.43256e-05	-0.790642	-1.63194e-10	0.000276205	-0.976842	-1.63194e-10
199111918	rs7589892	1.91158e-13	0.611827	-1.63194e-10	1.69652e-05	-0.621531	-1.63194e-10	0.000322826	-0.820873	-1.63194e-10
199111932	rs114039853	4.12858e-14	-0.920753	-1.63194e-10	7.42929e-06	-1.44726	-1.63194e-10	0.000179867	-1.40576	-1.63194e-10
199113883	rs72914228	6.72582e-15	-1.76133	-0.97399	2.18733e-06	-1.68182	-0.988186	6.33713e-05	-1.47476	-0.974216
199114681	rs6434961	1.07237e-13	0.0337669	-1.63194e-10	1.11014e-05	-1.04562	-1.63194e-10	0.000197439	-1.31256	-1.63194e-10
199116566	rs1471085	1.87091e-13	0.590323	-1.63194e-10	1.59463e-05	-0.683469	-1.63194e-10	0.000309959	-0.861544	-1.63194e-10
199117283	rs7595176	1.43401e-13	0.324372	-1.63194e-10	1.38004e-05	-0.827997	-1.63194e-10	0.000266884	-1.01117	-1.63194e-10
199117457	rs6761616	1.85452e-13	0.581522	-1.63194e-10	1.65963e-05	-0.643516	-1.63194e-10	0.000316331	-0.841196	-1.63194e-10
199117762	rs35948376	3.21648e-14	-1.1704	-1.63194e-10	5.05539e-06	-1.83224	-1.63194e-10	0.000113815	-1.86341	-1.63194e-10
199117963	rs13018037	1.7669e-13	0.533124	-1.63194e-10	1.28194e-05	-0.901735	-1.63194e-10	0.000256708	-1.05005	-1.63194e-10
199118029	rs149430973	4.2723e-14	-2.08569e-10	-0.886536	1.26126e-05	-2.08569e-10	-0.917997	0.000296002	-2.08569e-10	-0.90762
199118163	rs144770039	1.08232e-13	-2.08569e-10	0.0430029	3.36702e-05	-2.08569e-10	0.0639208	0.000799343	-2.08569e-10	0.0858054
199118338	rs10931806	6.58726e-15	-1.60955	-1.14659	9.5335e-05	2.24128	-1.13658	0.00482243	3.01835	-1.1353
199118638	rs1350205	2.28689e-14	-1.51149	-1.63194e-10	4.30663e-06	-1.99254	-1.63194e-10	0.000103438	-1.95901	-1.63194e-10
199118690	rs16829074	3.31107e-14	-2.08569e-10	-1.14142	1.00253e-05	-2.08569e-10	-1.14758	0.00023288	-2.08569e-10	-1.14746
199119197	rs1154707	8.7184e-15	-1.92304	-0.552795	8.06447e-06	-0.834131	-0.531094	0.000271086	-0.498811	-0.496737
199119659	rs60564466	3.39838e-14	-1.11539	-1.63194e-10	1.35266e-05	-0.848034	-1.63194e-10	0.000440269	-0.510598	-1.63194e-10
199119824	rs143578726	9.15316e-14	-2.08569e-10	-0.124588	2.62657e-05	-2.08569e-10	-0.184428	0.000618243	-2.08569e-10	-0.171104
199119934	rs73981824	3.5781e-14	-1.06385	-1.63194e-10	1.43447e-05	-0.789313	-1.63194e-10	0.000470628	-0.443917	-1.63194e-10
199119935	rs980469	1.57406e-14	-1.45069	-0.434342	3.33313e-06	-1.99768	-0.251103	8.17712e-05	-1.98793	-0.206133
199119985	rs1456560	3.40901e-14	-1.11226	-1.63194e-10	1.35749e-05	-0.844469	-1.63194e-10	0.000442058	-0.506544	-1.63194e-10
199120173	rs1456559	3.30164e-14	-1.14427	-1.63194e-10	1.30875e-05	-0.881034	-1.63194e-10	0.000424038	-0.548162	-1.63194e-10
199121060	rs6434962	3.40901e-14	-1.11226	-1.63194e-10	1.35749e-05	-0.844469	-1.63194e-10	0.000442058	-0.506544	-1.63194e-10
199121932	rs7593715	3.23252e-14	-1.16543	-1.63194e-10	1.27744e-05	-0.905252	-1.63194e-10	0.00041249	-0.575773	-1.63194e-10
199121938	rs77717026	4.00319e-14	-0.951596	-1.63194e-10	1.82928e-05	-0.546183	-1.63194e-10	0.000527937	-0.329009	-1.63194e-10
199122020	rs4850836	6.89634e-15	-1.66262	-1.04766	6.81523e-06	-0.401818	-1.13172	0.000313991	0.279042	-1.12766
199122118	rs1456558	3.07246e-14	-1.21621	-1.63194e-10	1.2051e-05	-0.963546	-1.63194e-10	0.000385907	-0.642389	-1.63194e-10
199122294	rs1456557	8.12541e-15	-1.94975	-0.596531	8.60443e-06	-0.728329	-0.572087	0.000289311	-0.396145	-0.534338
199122434	rs114773453	3.84696e-14	-0.991405	-1.63194e-10	1.82372e-05	-0.54923	-1.63194e-10	0.000494236	-0.394972	-1.63194e-10
199122447	rs1456556	3.09439e-14	-1.2091	-1.63194e-10	1.21499e-05	-0.955368	-1.63194e-10	0.000389536	-0.633029	-1.63194e-10
199122864	rs77281498	3.64115e-14	-1.04639	-1.63194e-10	1.63537e-05	-0.658238	-1.63194e-10	0.000468094	-0.449316	-1.63194e-10
199122907	rs6434963	3.05079e-14	-1.22329	-1.63194e-10	1.19532e-05	-0.971691	-1.63194e-10	0.000382325	-0.651715	-1.63194e-10
199123011	rs6720158	3.174e-14	-1.18369	-1.63194e-10	1.25096e-05	-0.926197	-1.63194e-10	0.000402745	-0.599681	-1.63194e-10
199123438	rs10178814	7.24675e-15	-1.66262	-0.998103	1.79789e-06	-1.93028	-0.935804	4.30661e-05	-1.89225	-0.942996
199123571	rs78536575	3.91519e-14	-0.973823	-1.63194e-10	1.78198e-05	-0.572385	-1.63194e-10	0.000513307	-0.357111	-1.63194e-10
199123727	rs6752643	3.18242e-14	-1.18104	-1.63194e-10	1.25477e-05	-0.923156	-1.63194e-10	0.000404146	-0.596209	-1.63194e-10
199123776	rs57545393	3.12879e-14	-1.19804	-1.63194e-10	1.23053e-05	-0.942665	-1.63194e-10	0.000395237	-0.6185	-1.63194e-10
199123960	rs6724005	3.15946e-14	-1.18828	-1.63194e-10	1.24439e-05	-0.931464	-1.63194e-10	0.000400329	-0.605698	-1.63194e-10
199124697	rs28594733	3.08681e-14	-1.21155	-1.63194e-10	1.21157e-05	-0.958188	-1.63194e-10	0.000388281	-0.636256	-1.63194e-10
199124918	rs7578186	3.00142e-14	-1.2396	-1.63194e-10	1.17307e-05	-0.990483	-1.63194e-10	0.000374179	-0.673251	-1.63194e-10
199125149	rs7578434	3.06509e-14	-1.21861	-1.63194e-10	1.20177e-05	-0.966311	-1.63194e-10	0.000384687	-0.645554	-1.63194e-10
199125446	rs73981828	3.06509e-14	-1.21861	-1.63194e-10	1.20177e-05	-0.966311	-1.63194e-10	0.000384687	-0.645554	-1.63194e-10
199125467	rs73981829	3.06509e-14	-1.21861	-1.63194e-10	1.20177e-05	-0.966311	-1.63194e-10	0.000384687	-0.645554	-1.63194e-10
199125728	rs140419036	4.65574e-14	-0.800585	-1.63194e-10	4.46524e-06	-1.95637	-1.63194e-10	0.000103291	-1.96044	-1.63194e-10
199125903	rs76951243	3.94219e-14	-0.966951	-1.63194e-10	1.79648e-05	-0.56428	-1.63194e-10	0.00051779	-0.348416	-1.63194e-10
199126015	rs16829173	3.0224e-14	-1.23264	-1.63194e-10	1.18252e-05	-0.982458	-1.63194e-10	0.000377637	-0.664051	-1.63194e-10
199126420	rs1456555	2.8459e-14	-1.29281	-1.63194e-10	1.10313e-05	-1.05196	-1.63194e-10	0.000348662	-0.743883	-1.63194e-10
199126647	rs111967766	7.58722e-14	-0.312222	-1.63194e-10	8.56664e-06	-1.30482	-1.63194e-10	0.000159651	-1.52499	-1.63194e-10
199126658	rs17466322	8.5558e-15	-1.9975	-0.497162	1.96177e-06	-1.9617	-0.817151	4.63431e-05	-1.95248	-0.809433
199126667	rs28555481	2.87061e-14	-1.28416	-1.63194e-10	1.11423e-05	-1.04195	-1.63194e-10	0.000352702	-0.732362	-1.63194e-10
199126844	rs138974526	3.33548e-14	-2.08569e-10	-1.13407	1.03558e-05	-2.08569e-10	-1.11514	0.000240814	-2.08569e-10	-1.11396
199127212	rs6434964	3.0224e-14	-1.23264	-1.63194e-10	1.18252e-05	-0.982458	-1.63194e-10	0.000377637	-0.664051	-1.63194e-10
199127385	rs6708256	4.0311e-14	-0.944648	-1.63194e-10	1.84431e-05	-0.538001	-1.63194e-10	0.000532588	-0.320237	-1.63194e-10
199127540	rs6434965	2.8532e-14	-1.29025	-1.63194e-10	1.10641e-05	-1.04899	-1.63194e-10	0.000349855	-0.740465	-1.63194e-10
199127719	rs66461917	6.18641e-15	-1.72637	-1.09255	1.61507e-06	-1.91706	-1.05626	3.84639e-05	-1.88624	-1.06202
199127947	rs7577056	3.05079e-14	-1.22329	-1.63194e-10	1.19532e-05	-0.971691	-1.63194e-10	0.000382325	-0.651715	-1.63194e-10
199128025	rs73981834	2.98275e-14	-1.24584	-1.63194e-10	1.16466e-05	-0.997677	-1.63194e-10	0.000371104	-0.681502	-1.63194e-10
199128180	rs79091573	4.0311e-14	-0.944648	-1.63194e-10	1.84431e-05	-0.538001	-1.63194e-10	0.000532588	-0.320237	-1.63194e-10
199128279	rs4850837	6.89958e-15	-1.95379	-0.75602	3.12165e-05	0.718032	-0.729779	0.001699	1.56115	-0.721336
199128303	rs75837594	4.0311e-14	-0.944648	-1.63194e-10	1.84431e-05	-0.538001	-1.63194e-10	0.000532588	-0.320237	-1.63194e-10
199128513	rs80230629	4.0311e-14	-0.944648	-1.63194e-10	1.84431e-05	-0.538001	-1.63194e-10	0.000532588	-0.320237	-1.63194e-10
199128878	rs16829186	2.81516e-14	-1.30367	-1.63194e-10	1.08934e-05	-1.06454	-1.63194e-10	0.000343645	-0.758377	-1.63194e-10
199128943	rs76641983	3.75723e-14	-2.08569e-10	-1.015	1.13149e-05	-2.08569e-10	-1.02657	0.000261383	-2.08569e-10	-1.032
199129033	rs76442402	3.70737e-14	-1.02837	-1.63194e-10	1.67069e-05	-0.636869	-1.63194e-10	0.00047897	-0.426347	-1.63194e-10
199129159	rs6716015	3.70737e-14	-1.02837	-1.63194e-10	1.67069e-05	-0.636869	-1.63194e-10	0.00047897	-0.426347	-1.63194e-10
199129434	rs79473771	3.70737e-14	-1.02837	-1.63194e-10	1.67069e-05	-0.636869	-1.63194e-10	0.00047897	-0.426347	-1.63194e-10
199129452	rs73052016	2.69222e-14	-1.34832	-1.63194e-10	1.03425e-05	-1.11643	-1.63194e-10	0.00032366	-0.81829	-1.63194e-10
199130716	rs12471104	8.87152e-15	-1.92582	-0.532608	3.41944e-05	0.514313	-0.434943	0.00178436	1.30445	-0.415621
199130717	rs28635201	7.15278e-15	-1.6392	-1.03457	1.66999e-06	-1.95528	-0.98459	3.93875e-05	-1.93222	-0.99232
199131044	rs13432262	6.55694e-15	-1.72096	-1.03978	1.71922e-06	-1.91997	-0.990857	4.08492e-05	-1.88966	-0.998435
199131256	rs78813195	3.78879e-14	-1.00664	-1.63194e-10	1.71422e-05	-0.611152	-1.63194e-10	0.000492386	-0.398722	-1.63194e-10
199131282	rs75015980	3.76323e-14	-1.01341	-1.63194e-10	1.70054e-05	-0.619159	-1.63194e-10	0.00048817	-0.407322	-1.63194e-10
199132076	rs1121061	8.36248e-15	-1.98372	-0.533792	1.46658e-05	-0.257783	-0.509393	0.000652139	0.358579	-0.476307
199133114	rs1456554	2.72129e-14	-1.33758	-1.63194e-10	1.04726e-05	-1.10393	-1.63194e-10	0.000328373	-0.803836	-1.63194e-10
199133148	rs1456553	3.70737e-14	-1.02837	-1.63194e-10	1.67069e-05	-0.636869	-1.63194e-10	0.00047897	-0.426347	-1.63194e-10
199133230	rs1456552	2.72129e-14	-1.33758	-1.63194e-10	1.04726e-05	-1.10393	-1.63194e-10	0.000328373	-0.803836	-1.63194e-10
199133396	rs1456551	2.72129e-14	-1.33758	-1.63194e-10	1.04726e-05	-1.10393	-1.63194e-10	0.000328373	-0.803836	-1.63194e-10
199133959	rs6742963	3.70737e-14	-1.02837	-1.63194e-10	1.67069e-05	-0.636869	-1.63194e-10	0.00047897	-0.426347	-1.63194e-10
199134334	rs74789529	4.0531e-14	-0.939204	-1.63194e-10	1.85617e-05	-0.531593	-1.63194e-10	0.000536259	-0.313369	-1.63194e-10
199134456	rs3977	6.53869e-15	-1.92863	-0.834903	2.49923e-05	0.584702	-0.818827	0.00127567	1.36655	-0.813304
199134472	rs79590053	4.11378e-14	-0.924344	-1.63194e-10	1.8889e-05	-0.514114	-1.63194e-10	0.000546398	-0.294639	-1.63194e-10
199134535	rs74742847	4.20901e-14	-0.901458	-1.63194e-10	1.94037e-05	-0.48723	-1.63194e-10	0.00056236	-0.265844	-1.63194e-10
199134540	rs76181694	4.28553e-14	-0.883442	-1.63194e-10	1.98181e-05	-0.466096	-1.63194e-10	0.000575228	-0.243218	-1.63194e-10
199135357	rs148417053	2.41001e-14	-1.45906	-1.63194e-10	6.57139e-06	-1.56997	-1.63194e-10	0.000189008	-1.3562	-1.63194e-10
199135689	rs78997197	3.68264e-14	-1.03506	-1.63194e-10	1.6575e-05	-0.644799	-1.63194e-10	0.000474905	-0.43487	-1.63194e-10
199136260	rs76554050	3.65546e-14	-1.04246	-1.63194e-10	1.643e-05	-0.653583	-1.63194e-10	0.000470443	-0.444311	-1.63194e-10
199136551	rs16829347	3.50377e-14	-1.08485	-1.63194e-10	1.5623e-05	-0.703947	-1.63194e-10	0.000445633	-0.498489	-1.63194e-10
199136759	rs73981859	2.67103e-14	-1.35622	-1.63194e-10	1.02477e-05	-1.12564	-1.63194e-10	0.00032023	-0.828945	-1.63194e-10
199137156	rs77340241	3.60202e-14	-1.05719	-1.63194e-10	1.61453e-05	-0.671062	-1.63194e-10	0.000461684	-0.463106	-1.63194e-10
199137360	rs58485748	2.65409e-14	-1.36259	-1.63194e-10	1.01719e-05	-1.13306	-1.63194e-10	0.00031749	-0.83754	-1.63194e-10
199137395	rs867157	8.43887e-15	-1.91673	-0.591696	8.3498e-06	-0.766399	-0.564056	0.000286689	-0.411515	-0.528074
199137453	rs112207995	7.22878e-13	1.94197	-1.63194e-10	0.000132764	1.43588	-1.63194e-10	0.00227288	1.13082	-1.63194e-10
199137857	rs1379020	2.61286e-14	-1.37824	-1.63194e-10	9.98763e-06	-1.15135	-1.63194e-10	0.000310832	-0.858733	-1.63194e-10
199138056	rs16829357	3.60202e-14	-1.05719	-1.63194e-10	1.61453e-05	-0.671062	-1.63194e-10	0.000461684	-0.463106	-1.63194e-10
199138178	rs7594913	3.91519e-14	-0.973823	-1.63194e-10	1.78198e-05	-0.572385	-1.63194e-10	0.000513307	-0.357111	-1.63194e-10
199138388	rs7581383	3.65546e-14	-1.04246	-1.63194e-10	1.643e-05	-0.653583	-1.63194e-10	0.000470443	-0.444311	-1.63194e-10
199138401	rs7595146	3.65546e-14	-1.04246	-1.63194e-10	1.643e-05	-0.653583	-1.63194e-10	0.000470443	-0.444311	-1.63194e-10
199138476	rs7581305	3.88552e-14	-0.981431	-1.63194e-10	1.76605e-05	-0.581363	-1.63194e-10	0.000508386	-0.366745	-1.63194e-10
199138804	rs7584426	3.55237e-14	-1.07107	-1.63194e-10	1.58812e-05	-0.687558	-1.63194e-10	0.000453563	-0.480851	-1.63194e-10
199138991	rs114647731	3.57837e-14	-1.06378	-1.63194e-10	1.60195e-05	-0.678889	-1.63194e-10	0.000457813	-0.471524	-1.63194e-10
199139087	rs116704367	1.70466e-14	-1.80532	-1.63194e-10	4.39537e-06	-1.97214	-1.63194e-10	9.94905e-05	-1.99792	-1.63194e-10
199139243	rs4850838	8.44402e-15	-1.91917	-0.588643	8.33876e-06	-0.77085	-0.560928	0.000281325	-0.433624	-0.524851
199139417	rs78228695	3.91519e-14	-0.973823	-1.63194e-10	1.78198e-05	-0.572385	-1.63194e-10	0.000513307	-0.357111	-1.63194e-10
199139503	rs75935069	3.91519e-14	-0.973823	-1.63194e-10	1.78198e-05	-0.572385	-1.63194e-10	0.000513307	-0.357111	-1.63194e-10
199139540	rs74848119	3.91519e-14	-0.973823	-1.63194e-10	1.78198e-05	-0.572385	-1.63194e-10	0.000513307	-0.357111	-1.63194e-10
199140006	rs12613047	5.50542e-15	-1.81335	-1.12219	1.6602e-06	-1.84973	-1.09602	4.03776e-05	-1.79937	-1.10034
199140064	rs139129698	6.14006e-14	-2.08569e-10	-0.523852	1.78555e-05	-2.08569e-10	-0.570384	0.000419023	-2.08569e-10	-0.560059
199141077	rs143274908	1.80858e-14	-1.74615	-1.63194e-10	1.61575e-05	-0.670306	-1.63194e-10	0.000464694	-0.456605	-1.63194e-10
199141307	rs1029641	7.02141e-15	-1.90106	-0.791249	5.9701e-06	-0.83768	-0.828249	0.000196072	-0.509201	-0.810304
199141434	rs60172638	3.96302e-14	-0.961679	-1.63194e-10	1.80768e-05	-0.558064	-1.63194e-10	0.000521253	-0.34175	-1.63194e-10
199141645	rs917315	6.25016e-15	-1.68687	-1.12179	1.52301e-06	-1.93655	-1.09546	3.61911e-05	-1.90938	-1.0998
199141714	rs917314	8.29045e-15	-1.89752	-0.628645	7.33586e-06	-0.857991	-0.601928	0.000241675	-0.543275	-0.567115
199144261	rs1456550	9.99035e-15	-1.61522	-0.724436	8.88533e-06	-0.625489	-0.642802	0.000316555	-0.213968	-0.626519
199144404	rs7591713	4.13374e-14	-0.919503	-1.63194e-10	1.89968e-05	-0.508424	-1.63194e-10	0.000549739	-0.288542	-1.63194e-10
199144757	rs150511707	3.58694e-14	-1.06139	-1.63194e-10	4.28696e-06	-1.99711	-1.63194e-10	0.000102919	-1.96404	-1.63194e-10
199144863	rs11896361	3.76323e-14	-1.01341	-1.63194e-10	1.70054e-05	-0.619159	-1.63194e-10	0.00048817	-0.407322	-1.63194e-10
199145101	rs1869987	3.80776e-14	-1.00165	-1.63194e-10	1.72437e-05	-0.605246	-1.63194e-10	0.000495519	-0.39238	-1.63194e-10
199145571	rs116206445	4.14626e-14	-0.916481	-1.63194e-10	1.90644e-05	-0.504872	-1.63194e-10	0.000551834	-0.284737	-1.63194e-10
199145652	rs6718626	5.25347e-14	-0.679798	-1.63194e-10	2.51252e-05	-0.228822	-1.63194e-10	0.000741085	0.0101301	-1.63194e-10
199145668	rs6736568	4.53535e-14	-0.826785	-1.63194e-10	2.11766e-05	-0.399794	-1.63194e-10	0.000617499	-0.172307	-1.63194e-10
199145710	rs1811213	6.10984e-15	-1.92161	-0.909759	2.15716e-05	0.504484	-0.885797	0.00113306	1.31606	-0.881371
199145828	rs6750007	3.77901e-14	-1.00922	-1.63194e-10	1.70899e-05	-0.614207	-1.63194e-10	0.000490773	-0.402003	-1.63194e-10
199145930	rs72914246	1.72119e-14	-1.79567	-1.63194e-10	5.09801e-06	-1.82384	-1.63194e-10	0.000125002	-1.76966	-1.63194e-10
199146344	rs149176296	5.94801e-14	-2.08569e-10	-0.555629	1.73182e-05	-2.08569e-10	-0.600937	0.000406302	-2.08569e-10	-0.590888
199146569	rs78624537	1.62757e-14	-1.8516	-1.63194e-10	9.8686e-06	-1.16333	-1.63194e-10	0.000210601	-1.24802	-1.63194e-10
199146678	rs28394780	3.83391e-14	-0.994802	-1.63194e-10	1.73838e-05	-0.597156	-1.63194e-10	0.000499841	-0.383695	-1.63194e-10
199147941	rs10191739	3.7506e-14	-1.01677	-1.63194e-10	1.69379e-05	-0.623138	-1.63194e-10	0.000486088	-0.411595	-1.63194e-10
199148243	rs1012043	8.24113e-15	-1.91673	-0.615407	8.14935e-06	-0.766399	-0.588356	0.000279598	-0.411515	-0.553119
199148418	rs4850839	8.29493e-15	-1.92103	-0.604598	8.38167e-06	-0.749369	-0.577277	0.000288326	-0.392194	-0.541699
199149356	rs13025018	6.27218e-15	-1.93919	-0.865963	2.61836e-05	0.61276	-0.80032	0.00141232	1.44049	-0.785483
199149515	rs75381376	3.70811e-14	-2.08569e-10	-1.02817	1.11322e-05	-2.08569e-10	-1.04285	0.000260342	-2.08569e-10	-1.03599
199149531	rs10195654	6.29253e-15	-1.95019	-0.851716	2.63004e-05	0.702234	-0.885344	0.0012085	1.36821	-0.869057
199149631	rs62279261	1.55513e-14	-1.89713	-1.63194e-10	6.76935e-06	-1.54029	-1.63194e-10	0.000196653	-1.31654	-1.63194e-10
199149638	rs758066	8.1734e-15	-1.91673	-0.623659	8.0807e-06	-0.766399	-0.596815	0.000277169	-0.411515	-0.561842
199149946	rs114056772	1.41723e-14	-1.98998	-1.63194e-10	4.28393e-06	-1.99782	-1.63194e-10	0.000106544	-1.92943	-1.63194e-10
199150081	rs2880491	4.82277e-15	-1.998	-1.06992	3.25187e-05	1.05726	-1.02814	0.00172378	1.87349	-1.0192
199151131	rs78440420	4.35108e-14	-0.868263	-1.63194e-10	2.01738e-05	-0.44831	-1.63194e-10	0.000586281	-0.224186	-1.63194e-10
199151136	rs145546508	3.67549e-14	-1.037	-1.63194e-10	7.66291e-06	-1.4163	-1.63194e-10	0.00020481	-1.2759	-1.63194e-10
199151225	rs6721101	6.23058e-15	-1.9311	-0.880703	2.44948e-05	0.560889	-0.815122	0.00130901	1.38092	-0.801881
199151673	rs13393194	5.9507e-15	-1.71	-1.14776	1.46642e-06	-1.92562	-1.14425	3.50343e-05	-1.89635	-1.14531
199151734	rs72914259	1.73326e-14	-1.78869	-1.63194e-10	5.06564e-06	-1.83021	-1.63194e-10	0.000124093	-1.77696	-1.63194e-10
199151746	rs149804896	5.74039e-14	-2.08569e-10	-0.59116	1.673e-05	-2.08569e-10	-0.63549	0.000392095	-2.08569e-10	-0.62648
199151881	rs17466455	9.01804e-15	-1.98013	-0.461911	2.14848e-06	-1.9085	-0.779434	5.13905e-05	-1.89031	-0.768224
199152061	rs12471228	6.1996e-15	-1.9311	-0.885688	2.43588e-05	0.560889	-0.820688	0.0013016	1.38092	-0.807558
199152645	rs1456572	6.16351e-15	-1.92686	-0.895765	2.34737e-05	0.535145	-0.831957	0.0012492	1.35133	-0.819052
199152712	rs721288	8.34892e-15	-1.90312	-0.616021	7.76465e-06	-0.816796	-0.586314	0.00026401	-0.468786	-0.553211
199152856	rs6743525	4.35983e-14	-0.866253	-1.63194e-10	2.02213e-05	-0.445956	-1.63194e-10	0.000587759	-0.221668	-1.63194e-10
199152857	rs6757027	3.15126e-14	-1.19088	-1.63194e-10	1.24068e-05	-0.934447	-1.63194e-10	0.000398967	-0.609107	-1.63194e-10
199153594	rs7579474	5.59228e-14	-0.617299	-1.63194e-10	2.77235e-05	-0.130414	-1.63194e-10	0.000753262	0.0264274	-1.63194e-10
199153628	rs12469066	1.01749e-14	-1.43371	-0.887632	5.25443e-06	-0.970762	-0.82286	0.0001931	-0.525004	-0.809772
199153673	rs140149088	3.84887e-14	-2.08569e-10	-0.990908	1.05933e-05	-2.08569e-10	-1.09247	0.000248191	-2.08569e-10	-1.08379
199154693	rs113654354	5.34647e-14	-0.662251	-1.63194e-10	5.37273e-06	-1.77136	-1.63194e-10	0.000159164	-1.52805	-1.63194e-10
199154736	rs116339403	1.4283e-14	-1.9822	-1.63194e-10	4.39368e-06	-1.97253	-1.63194e-10	0.000103293	-1.96042	-1.63194e-10
199155067	rs187989767	8.95814e-14	-2.08569e-10	-0.146124	2.6384e-05	-2.08569e-10	-0.179936	0.000602089	-2.08569e-10	-0.19758
199155950	rs1456571	4.86143e-15	-1.9697	-1.09024	1.49215e-05	0.296853	-1.04674	0.000691839	0.982058	-1.04069
199156137	rs1379021	5.81072e-15	-1.91518	-0.966385	1.80461e-05	0.342294	-0.902058	0.00089105	1.08733	-0.892917
199156223	rs79632946	2.13174e-14	-1.58175	-1.63194e-10	4.3135e-06	-1.99094	-1.63194e-10	0.000101202	-1.98086	-1.63194e-10
199156951	rs149079955	1.58236e-14	-1.87977	-1.63194e-10	4.28391e-06	-1.99783	-1.63194e-10	9.96764e-05	-1.99606	-1.63194e-10
199157047	rs57360414	4.30642e-14	-0.87858	-1.63194e-10	1.92046e-05	-0.497545	-1.63194e-10	0.000630397	-0.151635	-1.63194e-10
199157118	rs73052052	4.5763e-14	-0.817797	-1.63194e-10	1.89931e-05	-0.508617	-1.63194e-10	0.000644505	-0.129502	-1.63194e-10
199157128	rs73052054	4.33914e-14	-0.871011	-1.63194e-10	1.93735e-05	-0.488785	-1.63194e-10	0.000636552	-0.141919	-1.63194e-10
199157755	rs117761102	3.29957e-14	-2.08569e-10	-1.1449	1.03664e-05	-2.08569e-10	-1.11412	0.000240828	-2.08569e-10	-1.1139
199158624	rs758065	8.35244e-15	-1.50708	-1.01164	2.68654e-06	-1.52193	-0.942509	9.36064e-05	-1.12499	-0.933893
199158816	rs758064	8.29297e-15	-1.50708	-1.01878	2.66302e-06	-1.52193	-0.951303	9.27697e-05	-1.12499	-0.942873
199158911	rs758063	8.29297e-15	-1.50708	-1.01878	2.66302e-06	-1.52193	-0.951303	9.27697e-05	-1.12499	-0.942873
199159611	rs72914270	5.69295e-15	-1.85025	-1.0518	1.44689e-06	-1.99259	-1.09068	3.37164e-05	-1.99551	-1.08449
199159905	rs7605003	5.46877e-15	-1.82455	-1.11766	1.37855e-06	-1.99441	-1.13725	3.21097e-05	-1.99433	-1.1345
199159975	rs1456570	8.16723e-15	-1.48404	-1.0571	2.43669e-06	-1.5441	-1.01795	8.35873e-05	-1.1551	-1.01699
199160036	rs72914271	5.31032e-15	-1.86635	-1.10527	1.38437e-06	-1.99797	-1.12948	3.26923e-05	-1.98495	-1.1259
199160210	rs7566235	5.28714e-15	-1.86814	-1.10785	1.382e-06	-1.998	-1.13116	3.26507e-05	-1.98437	-1.12775
199160220	rs79122654	1.52759e-14	-1.91499	-1.63194e-10	4.33165e-06	-1.98674	-1.63194e-10	0.000101863	-1.97436	-1.63194e-10
199160257	rs7578662	5.30201e-15	-1.86814	-1.10505	1.38453e-06	-1.998	-1.12933	3.27162e-05	-1.98437	-1.12574
199160814	rs62279263	5.6789e-15	-1.99727	-0.907242	4.80929e-06	-0.950008	-0.932136	0.000157251	-0.612629	-0.927512
199161464	rs13035302	4.63271e-15	-1.96066	-1.14747	4.49992e-06	-0.808385	-1.14025	0.000196605	-0.176828	-1.13996
199161599	rs2058054	5.59477e-15	-1.80665	-1.11279	1.38673e-06	-1.99145	-1.13429	3.21481e-05	-1.99644	-1.1312
199161613	rs2058053	5.56883e-15	-1.81066	-1.11343	1.38518e-06	-1.99218	-1.13469	3.21463e-05	-1.99605	-1.13164
199161972	rs13423739	5.84382e-15	-1.99797	-0.877918	4.61749e-06	-1.01852	-0.904326	0.000149456	-0.691569	-0.899414
199162096	rs1037663	5.00411e-15	-1.92277	-1.10825	2.89984e-06	-1.29645	-1.09159	9.22665e-05	-0.978635	-1.09467
199162355	rs2159001	5.45587e-15	-1.8228	-1.12178	1.37564e-06	-1.99415	-1.13962	3.20156e-05	-1.99458	-1.13718
199162457	rs58709446	5.49144e-15	-1.81893	-1.11915	1.37852e-06	-1.99356	-1.13812	3.20534e-05	-1.9951	-1.13548
199162753	rs78045851	5.30453e-15	-1.84875	-1.12396	1.36991e-06	-1.99712	-1.14083	3.21258e-05	-1.98977	-1.13856
199162953	rs13413933	5.81037e-15	-1.99635	-0.885277	4.29179e-06	-1.08468	-0.911313	0.000137463	-0.768156	-0.906472
199163362	rs74643157	5.35018e-15	-1.84154	-1.1226	1.3718e-06	-1.99648	-1.14008	3.21023e-05	-1.99135	-1.1377
199163651	rs2159000	5.80933e-15	-1.99506	-0.886752	4.1766e-06	-1.11048	-0.912713	0.000133215	-0.798133	-0.907886
199164126	rs2190650	1.06063e-14	-1.35055	-0.929272	2.53842e-06	-1.68706	-0.834096	7.87587e-05	-1.40795	-0.82365
199164139	rs147585519	5.098e-15	-1.88473	-1.12769	1.58259e-06	-1.84609	-1.14755	3.93196e-05	-1.77852	-1.14774
199164926	rs13395526	5.05273e-15	-1.91859	-1.10275	2.87283e-06	-1.30898	-1.08842	9.11836e-05	-0.993748	-1.09136
199165578	rs79172118	5.07086e-14	-0.715176	-1.63194e-10	1.99904e-05	-0.457442	-1.63194e-10	0.00060306	-0.195969	-1.63194e-10
199165708	rs77200855	3.78635e-14	-2.08569e-10	-1.00729	1.33171e-05	-2.08569e-10	-0.863643	0.000309563	-2.08569e-10	-0.862824
199165755	rs145131099	3.02066e-14	-1.23321	-1.63194e-10	6.5944e-06	-1.56647	-1.63194e-10	0.000173035	-1.44449	-1.63194e-10
199165872	rs12996222	9.00864e-15	-1.48643	-0.956659	2.87326e-06	-1.52464	-0.872605	9.82349e-05	-1.14762	-0.863003
199165985	rs13387391	5.11973e-15	-1.90449	-1.10368	2.62416e-06	-1.39845	-1.08949	8.39853e-05	-1.07494	-1.09241
199166203	rs13399458	5.04273e-15	-1.9179	-1.10543	2.71432e-06	-1.36266	-1.09149	8.76163e-05	-1.03066	-1.09436
199166382	rs13387754	5.14385e-15	-1.89979	-1.10368	2.59365e-06	-1.41014	-1.08949	8.27741e-05	-1.08946	-1.09241
199166480	rs150114307	1.48259e-14	-1.9449	-1.63194e-10	4.51795e-06	-1.94463	-1.63194e-10	0.000106379	-1.93097	-1.63194e-10
199167804	rs11893616	6.0013e-15	-1.99771	-0.851589	5.38101e-06	-0.89053	-0.879288	0.000162603	-0.632542	-0.874131
199168113	rs11888811	5.3246e-15	-1.90449	-1.06445	2.7427e-06	-1.39845	-1.0453	8.76947e-05	-1.07494	-1.04919
199168216	rs11904531	5.28682e-15	-1.90907	-1.06698	2.76749e-06	-1.38663	-1.04812	8.8743e-05	-1.06029	-1.05195
199168768	rs13409769	5.61787e-15	-1.98988	-0.925443	5.79907e-06	-0.745644	-0.949351	0.000185772	-0.428549	-0.944914
199168985	rs13410086	5.05246e-15	-1.96214	-1.05926	3.22925e-06	-1.24089	-1.03955	0.000110871	-0.846071	-1.04355
199169096	rs13398206	5.0723e-15	-1.96214	-1.05534	3.26965e-06	-1.24089	-1.02712	0.000112179	-0.846071	-1.03182
199169278	rs12991989	6.44601e-15	-1.9625	-0.815308	9.75149e-06	-0.468386	-0.706887	0.000461817	0.23194	-0.694755
199169515	rs13398693	4.98983e-15	-1.97273	-1.06114	3.40077e-06	-1.18705	-1.04164	0.000118216	-0.779883	-1.04559
199169647	rs78912549	5.0412e-15	-1.87609	-1.14754	1.37346e-06	-1.99376	-1.1416	3.19066e-05	-1.99183	-1.14335
199169654	rs75654507	5.05784e-15	-1.87274	-1.14759	1.37397e-06	-1.99311	-1.14187	3.18761e-05	-1.99255	-1.14357
199169682	rs13413265	4.9051e-15	-1.97509	-1.0759	3.39172e-06	-1.1733	-1.05805	0.000118304	-0.763043	-1.06168
199170639	rs7596627	4.92725e-15	-1.96561	-1.08088	3.20474e-06	-1.22444	-1.06362	0.000110503	-0.825806	-1.06714
199170646	rs7570260	4.97398e-15	-1.96496	-1.07209	3.22616e-06	-1.22761	-1.0538	0.000111138	-0.8297	-1.05751
199170703	rs4998599	1.14676e-14	-1.61018	-0.591568	2.79031e-06	-1.99799	-0.428549	6.81604e-05	-1.9879	-0.388216
199172350	rs117659625	5.92795e-14	-2.08569e-10	-0.559008	1.51605e-05	-2.08569e-10	-0.733996	0.000363081	-2.08569e-10	-0.70336
199172711	rs190637065	3.40151e-14	-2.08569e-10	-1.11447	1.05357e-05	-2.08569e-10	-1.09793	0.000243374	-2.08569e-10	-1.10339
199172902	rs4850841	6.66833e-15	-1.82262	-0.921278	3.24235e-06	-1.39817	-0.878226	0.000124682	-0.906972	-0.865243
199173016	rs149728400	1.47168e-14	-1.95228	-1.63194e-10	4.35053e-06	-1.98239	-1.63194e-10	0.000109669	-1.90052	-1.63194e-10
199173505	rs79458069	1.54913e-14	-1.90099	-1.63194e-10	4.58785e-06	-1.92928	-1.63194e-10	0.000112474	-1.87526	-1.63194e-10
199173577	rs13033405	8.91413e-15	-1.57995	-0.87368	3.51483e-06	-1.42117	-0.774531	0.000127396	-0.98732	-0.763363
199174885	rs10931809	8.45854e-15	-1.63943	-0.86667	3.68814e-06	-1.38174	-0.765833	0.000137553	-0.919355	-0.754622
199175151	rs13387359	4.91309e-15	-1.98985	-1.05952	4.87544e-06	-0.794153	-1.07433	0.000161321	-0.442918	-1.07167
199175406	rs62279268	5.09043e-15	-1.9905	-1.02341	5.01109e-06	-0.799927	-1.04111	0.000167251	-0.440575	-1.03792
199175839	rs62279269	5.01775e-15	-1.98186	-1.04643	4.29768e-06	-0.932271	-1.06235	0.000150171	-0.526728	-1.05948
199176140	rs16829794	4.86228e-15	-1.98712	-1.07265	3.9127e-06	-0.990326	-1.09814	0.000129152	-0.640997	-1.096
199176477	rs2529672	6.6684e-15	-1.98105	-0.76284	1.60474e-06	-1.98689	-0.992841	3.82673e-05	-1.97595	-0.977444
199176678	rs79607188	1.85835e-14	-1.719	-1.63194e-10	4.29416e-06	-1.99544	-1.63194e-10	0.000102809	-1.96511	-1.63194e-10
199176719	rs16829800	1.48687e-13	0.491918	-0.131346	2.09924e-05	-0.184929	-0.223605	0.000287278	-0.727635	-0.209899
199176798	rs2529671	1.95489e-14	-1.66835	-1.63194e-10	8.52943e-06	-1.30917	-1.63194e-10	0.000226282	-1.1762	-1.63194e-10
199176823	rs7575825	7.25959e-15	-1.98636	-0.672587	3.80839e-06	-1.52263	-0.592859	9.68959e-05	-1.44994	-0.574413
199177387	rs187533757	5.86503e-14	-0.569679	-1.63194e-10	4.38953e-06	-1.97347	-1.63194e-10	0.000103706	-1.95643	-1.63194e-10
199177731	rs2529670	4.18613e-14	-1.54886	0.641946	1.0533e-05	-1.69203	0.593851	0.000243886	-1.69929	0.598009
199179415	rs2529669	4.71589e-14	-1.5266	0.738855	1.20213e-05	-1.65548	0.689465	0.000285337	-1.63805	0.693736
199179640	rs917312	4.66245e-14	-1.5192	0.720059	1.18751e-05	-1.64917	0.670918	0.000281905	-1.63158	0.675167
199180902	rs62279272	1.42098e-14	-1.98734	-1.63194e-10	5.47195e-06	-1.75306	-1.63194e-10	0.00014766	-1.60307	-1.63194e-10
199181791	rs10174677	1.50033e-14	-1.933	-1.63194e-10	5.13907e-06	-1.81582	-1.63194e-10	0.000109029	-1.90637	-1.63194e-10
199181874	rs2727766	5.15834e-14	-1.4405	0.742427	1.29894e-05	-1.58155	0.69299	0.000308862	-1.56235	0.697265
199182262	rs76705516	1.59904e-14	-1.86928	-1.63194e-10	4.6881e-06	-1.90766	-1.63194e-10	0.000120668	-1.80494	-1.63194e-10
199182325	rs12466968	3.26695e-14	-1.15483	-1.63194e-10	4.36608e-06	-1.97883	-1.63194e-10	9.94954e-05	-1.99787	-1.63194e-10
199182389	rs2529666	5.30505e-14	-1.39976	0.729734	1.32887e-05	-1.54624	0.680465	0.000316224	-1.52626	0.684726
199182704	rs997467	8.55497e-15	-1.8445	-0.650261	1.19306e-05	-0.263324	-0.710259	0.00038207	0.0745457	-0.726926
199183461	rs2529664	5.59059e-14	-1.44814	0.83054	1.38777e-05	-1.60237	0.779957	0.000326283	-1.59455	0.784332
199184007	rs13022622	1.67971e-14	-0.705602	-1.11446	9.01972e-05	2.17714	-1.12783	0.00451971	2.94648	-1.12826
199184199	rs2429092	5.19965e-14	-1.465	0.77491	1.29499e-05	-1.61665	0.725048	0.000304407	-1.60898	0.72936
199184482	rs2529663	5.10953e-14	-1.47281	0.765225	1.27424e-05	-1.62325	0.71549	0.000299506	-1.61564	0.719791
199185031	rs80281577	8.63995e-14	-0.18229	-1.63194e-10	8.55247e-06	-1.30647	-1.63194e-10	0.000178001	-1.4162	-1.63194e-10
199185059	rs2727783	5.68627e-14	-1.44046	0.839828	1.40971e-05	-1.59585	0.789126	0.000331466	-1.58797	0.793511
199185092	rs2529662	5.22036e-14	-1.43243	0.746308	1.29422e-05	-1.58902	0.69682	0.000304298	-1.58108	0.7011
199185960	rs7589954	8.56152e-14	-0.191409	-1.63194e-10	9.83716e-06	-1.16653	-1.63194e-10	0.00026586	-1.01502	-1.63194e-10
199186000	rs77869759	1.57226e-14	-1.88618	-1.63194e-10	4.62266e-06	-1.92172	-1.63194e-10	0.000118181	-1.82577	-1.63194e-10
199186122	rs80121404	3.41399e-14	-2.08569e-10	-1.1108	1.00628e-05	-2.08569e-10	-1.14384	0.000233984	-2.08569e-10	-1.14273
199187376	rs2467046	1.48877e-14	-0.802335	-1.1384	8.59344e-05	2.12999	-1.1291	0.00367213	2.73469	-1.12415
199187562	rs75062281	1.43892e-14	-1.97479	-1.63194e-10	8.16515e-06	-1.35282	-1.63194e-10	0.000223389	-1.18907	-1.63194e-10
199189678	rs78365469	2.00393e-14	-1.64358	-1.63194e-10	1.6556e-05	-0.645946	-1.63194e-10	0.000367511	-0.691232	-1.63194e-10
199190385	rs2727767	6.13969e-14	-1.41573	0.891815	1.53796e-05	-1.5601	0.840449	0.000365933	-1.54043	0.844892
199190773	rs12999347	1.57737e-14	-0.830939	-1.05199	8.35578e-05	2.04868	-1.07583	0.00415357	2.81039	-1.07666
199191696	rs995933	2.70459e-14	-0.204215	-1.13952	0.000185077	2.87495	-1.10687	0.0103991	3.74886	-1.09737
199192443	rs2429091	6.23266e-14	-1.41623	0.907343	1.56104e-05	-1.56054	0.855781	0.000371429	-1.54087	0.860241
199194805	rs2529658	6.06746e-14	-1.41623	0.88048	1.52018e-05	-1.56054	0.829258	0.000361696	-1.54087	0.833688
199196373	rs75069534	8.32404e-14	-0.21954	-1.63194e-10	5.65448e-06	-1.72024	-1.63194e-10	0.000186232	-1.37099	-1.63194e-10
199196380	rs73981745	1.52933e-14	-1.91386	-1.63194e-10	5.30205e-06	-1.7846	-1.63194e-10	0.00011151	-1.88387	-1.63194e-10
199196628	rs116165989	2.10355e-13	0.707523	-1.63194e-10	3.01949e-05	-0.0450187	-1.63194e-10	0.00112211	0.424983	-1.63194e-10
199196955	rs10190880	1.52293e-14	-1.91805	-1.63194e-10	5.26657e-06	-1.79131	-1.63194e-10	0.000110965	-1.88877	-1.63194e-10
199197483	rs2529657	5.64323e-14	-1.40189	0.793659	1.34686e-05	-1.59589	0.743553	0.000312297	-1.60192	0.747886
199198558	rs147995557	1.49207e-14	-1.93852	-1.63194e-10	4.80319e-06	-1.88341	-1.63194e-10	0.000114463	-1.85774	-1.63194e-10
199198626	rs4850842	8.95631e-15	-1.6482	-0.800714	1.65971e-05	0.271423	-0.914885	0.000563899	0.672285	-0.935395
199199301	rs74426266	3.96889e-14	-2.08569e-10	-0.9602	1.31969e-05	-2.08569e-10	-0.872709	0.000304293	-2.08569e-10	-0.879995
199199633	rs13421040	1.42776e-14	-1.98258	-1.63194e-10	4.67561e-06	-1.91033	-1.63194e-10	0.000102468	-1.96843	-1.63194e-10
199200122	rs2467044	5.42033e-14	-1.41927	0.770742	1.2981e-05	-1.61014	0.720934	0.000301016	-1.61606	0.725242
199200332	rs2429090	4.59321e-14	-1.44366	0.629557	1.10702e-05	-1.63006	0.581629	0.000256705	-1.63583	0.585773
199200417	rs13014560	8.70667e-14	-0.174597	-1.63194e-10	3.07061e-05	-0.0282298	-1.63194e-10	0.00123789	0.52318	-1.63194e-10
199201244	rs10186715	1.52985e-14	-1.91352	-1.63194e-10	5.30493e-06	-1.78406	-1.63194e-10	0.000111554	-1.88348	-1.63194e-10
199202088	rs78784325	1.40784e-14	-1.99663	-1.63194e-10	5.92321e-06	-1.67381	-1.63194e-10	0.000146201	-1.613	-1.63194e-10
199203581	rs116245619	1.45116e-14	-1.96632	-1.63194e-10	4.37618e-06	-1.97652	-1.63194e-10	9.94884e-05	-1.99794	-1.63194e-10
199204986	rs10490082	6.60385e-14	-1.43306	0.982024	1.59072e-05	-1.67305	0.987128	0.000371515	-1.66839	0.987992
199205303	rs72916188	6.79251e-14	-1.48927	1.0664	1.65929e-05	-1.71532	1.0716	0.000387415	-1.71097	1.07248
199205665	rs114902211	1.67515e-13	0.479799	-1.63194e-10	2.4902e-05	-0.237744	-1.63194e-10	0.000904816	0.209746	-1.63194e-10
199206396	rs2727765	2.64029e-14	-0.222965	-1.14483	0.000136518	2.61158	-1.14782	0.00763331	3.48987	-1.14758
199206682	rs142034010	8.91975e-14	-2.08569e-10	-0.150419	1.93164e-05	-2.08569e-10	-0.49174	0.000448298	-2.08569e-10	-0.492528
199207338	rs2429100	6.0995e-14	-1.49404	0.963556	1.5565e-05	-1.67559	0.967923	0.000355424	-1.69167	0.966999
199207565	rs7602849	1.21136e-14	-1.05282	-1.09412	3.50182e-05	1.21403	-1.11085	0.00161054	1.90354	-1.1172
199207922	rs75831270	3.36908e-14	-2.08569e-10	-1.12405	1.00452e-05	-2.08569e-10	-1.14559	0.000233389	-2.08569e-10	-1.14528
```
