## Supplementary material for "Characterization of shared and ancestry-specific signals driving complex traits using multi-ancestry fine-mapping": susiex_nc3.cs80.summary

```
# chr2:197781743-199207950
CS_ID	CS_LENGTH	CS_PURITY	MAX_PIP_SNP	BP	REF_ALLELE	ALT_ALLELE	REF_FRQ	BETA	SE	-LOG10P	MAX_PIP	POST-HOC_PROB_POP1	POST-HOC_PROB_POP2
1	41	0.969419	rs2914983	198314568	G,G	A,A	0.271372,0.527778	-0.032478,-0.0229823	0.00444635,0.00856258	12.5552,2.13823	0.0643114	1	0.804516
2	40	0.120609	rs114945451	198019421	G,NA	C,NA	0.971173,NA	0.0594678,NA	0.0118166,NA	6.31522,NA	0.143451	0.950322	0.331031
3	1068	0	rs80175729	199089558	A,NA	T,NA	0.917495,NA	-0.0279569,NA	0.00718617,NA	3.99961,NA	0.0913931	0.422503	0.384129
```
