## Supplementary material for "Characterization of shared and ancestry-specific signals driving complex traits using multi-ancestry fine-mapping": orig_s1_snps

```
rs2054122
rs16830272
rs72924234
rs16830274
rs78829512
rs10445788
rs1455351
rs4850855
rs12693853
rs7557664
rs16830276
rs58884306
rs10180895
rs75297448
rs12477961
rs10931821
rs11892399
rs17814334
rs7565660
rs1455350
rs1455349
rs73060033
rs73060036
rs10497818
rs1809194
rs11687833
rs9941524
rs897399
rs73060037
rs10183691
rs6729990
rs115021983
rs61293934
rs7587930
rs992005
rs10497819
rs10199690
rs7569314
rs73060047
rs7575928
rs7602269
rs78687293
rs6741671
rs112036605
rs113618227
rs17814767
rs10210447
rs73060048
rs10166210
rs7601848
rs115090143
rs12693854
rs10931822
rs191320028
rs1455344
rs13393754
rs72924263
rs1455343
rs7562655
rs7601948
rs139307501
rs1455342
rs7592562
rs9973442
rs17229285
rs73060057
rs62178234
rs149311647
rs114980767
rs17229432
rs13431124
rs7566330
rs79154702
rs116726510
rs35645546
rs12476463
rs2343636
rs4266009
rs74583552
rs34479423
rs77927451
rs12997439
rs76315705
rs10196804
rs7568972
rs11691766
rs10203265
rs62178236
rs10174785
rs13031573
rs10210021
rs10175313
rs10186646
rs1350014
rs1350013
rs112943973
rs6711590
rs6725176
rs13009398
rs13396912
rs10201987
rs113833771
rs12693857
rs13385754
rs13423255
rs12693858
rs34309101
rs1455335
rs1455334
rs75561723
rs12693859
rs13426764
rs72924296
rs11694806
rs12693860
rs6741429
rs6741542
rs72924301
rs73062044
rs73062045
rs2007176
rs144376634
rs142848801
rs59174610
rs7420621
rs114179387
rs113756952
rs13000380
rs147456665
rs35390433
rs34349601
rs7578102
rs79993383
rs7581489
rs74860168
rs147486120
rs114115172
rs12475616
rs17826222
rs13410413
rs17826270
rs75664200
rs66729503
rs17229594
rs10931828
rs17229679
rs115532633
rs17229728
rs17229763
rs17826492
rs6757686
rs10202115
2:199564311_G_A
rs1400979
rs146730650
rs13390918
rs17229875
rs1400978
rs145879806
rs13386177
rs1400976
rs1400975
rs6434978
rs1518078
rs4673996
rs78561150
rs1996465
rs1996464
rs148295548
rs67434847
rs1356487
rs1829317
rs6434979
rs142045691
rs1356486
rs1356485
rs6757941
rs4674510
rs6434980
rs4674515
rs1356493
rs1356494
rs1996467
rs10208704
rs6434981
rs35457548
rs139501139
rs1518097
rs13020013
rs6434983
rs1533540
rs1533541
rs1518099
rs1518100
rs6740484
rs13015153
rs6743457
rs6434984
rs6434985
rs7605650
rs12693863
rs200664720
rs1878665
rs62180063
rs1878666
rs1878667
rs1878668
rs10439328
rs4675232
rs4673212
rs4673214
rs113368975
rs4673215
rs4673217
rs4675238
rs13013140
rs34119476
rs112673972
rs62180064
rs16830376
rs78019693
rs6434987
rs1518101
rs2344696
rs7600810
rs7600760
rs6434988
rs1850569
rs6742486
rs1878671
rs1607331
rs12995024
rs12615678
rs13405503
rs71424203
rs4675339
rs4675340
rs10931829
rs12478592
rs13005095
rs34696411
rs11897530
rs79902697
rs11893063
rs34335526
rs1533542
rs1400982
rs1400983
rs78702232
rs12105585
rs4675429
rs113762668
rs75049144
rs78926214
rs10208482
rs72928115
rs1400984
rs79790944
rs7570167
rs11884596
rs10497820
rs1533528
rs77746171
rs7585666
rs7588872
rs10197229
rs11887855
rs112579711
rs10177265
rs188548383
rs72928140
rs6705243
rs4673338
rs11674671
rs72928147
rs10931830
rs10931831
rs2344697
rs1533535
rs181882122
rs113904632
rs1533534
rs2048968
rs16830407
rs1518086
rs4675598
rs10189746
rs10202112
rs1533533
rs62180106
rs12619940
rs1518085
rs145515943
rs1518083
rs12617209
rs6715822
rs12617311
rs12475832
rs6761022
rs78804975
rs16830436
rs16824421
rs1518082
rs1518081
rs55759976
rs4145998
rs4145999
rs16830440
rs1518080
rs16830444
rs7566892
rs1518079
rs10497821
rs10497822
rs1356488
rs55905347
rs1400974
rs1996466
rs17829022
rs12986948
rs11680034
rs7582813
rs16830466
rs938856
rs74404467
rs150903113
rs17233066
rs72930027
rs72930032
rs1518075
rs1518073
rs17829392
rs12991894
rs13025012
rs7608145
rs7581846
rs1400971
rs17233255
rs9332426
rs115136161
rs67373417
rs1518070
rs1533532
rs17233334
rs1013162
rs1878663
rs138915503
rs1533529
rs7587759
rs145322362
rs1518069
rs7592377
rs72930068
rs1878662
rs2048966
rs12693864
rs6748596
rs193284734
rs13030399
rs60304523
rs1829319
rs2030222
rs1829318
rs1400969
rs57753199
rs74265593
rs2138985
rs72932045
rs1607330
rs34016699
rs13035389
rs34425931
rs13010061
rs66900049
rs62180140
rs4672570
rs13423048
rs66473570
rs13030622
rs75222573
rs185987928
rs72932058
rs61093613
rs72932064
rs72932068
rs76367055
rs34957898
rs34798194
rs13006965
rs1518068
rs13007176
rs10497823
rs10497824
rs74418978
rs2344699
rs1568241
rs1568238
rs62180142
rs17240117
rs17829897
rs56349335
rs13388993
rs17829915
rs12693865
rs16824424
rs10189905
rs13019967
rs13020190
rs12619265
rs62180144
rs62180145
rs62180146
rs72915207
rs62180147
rs76532278
rs10931832
rs34452873
rs7599528
rs78897531
rs10931833
rs13408846
rs73982470
rs78256138
rs4413098
rs73982471
rs115332296
rs150753217
rs2344700
rs115600153
rs10451571
rs74265601
rs12478955
rs12996291
rs73982472
rs13413152
rs72915221
rs16830536
rs78411817
rs12470248
rs12470251
rs12474120
rs10175562
rs75982036
rs10931835
rs1533536
rs1533537
rs1533538
rs1533539
rs2693277
rs2693278
rs1518089
rs58055552
rs59079358
rs1608945
rs1850567
rs1850568
rs62180151
rs72915232
rs148154592
rs12613387
rs1464957
rs189680958
rs1518092
rs12622284
rs1518093
rs75768577
rs34665604
rs1400980
rs2693284
rs1852261
rs7564969
rs1518094
rs115943212
rs2693285
rs16830570
rs2693286
rs16830580
rs34360613
rs1917933
rs1518095
rs1878664
rs7593276
rs1818645
rs35545050
rs72915245
rs1356491
rs1356492
rs1400981
rs1358059
rs77736737
rs2678406
rs2678407
rs7582043
rs553499774
rs61061880
rs140679988
rs62178764
rs186371988
rs2678408
rs1249091
rs60819009
rs1249092
rs34228724
rs111501822
rs2678409
rs1249093
rs1249094
rs1249095
rs62178766
rs1249096
rs1914615
rs72613715
rs112633721
rs58513831
rs75626366
rs139512932
rs7597529
rs73982489
rs55642416
rs57909385
rs13020849
rs10192749
rs138410839
rs72613718
rs56397432
rs55784237
rs72613719
rs143961801
rs56244529
rs56322003
rs6739922
rs73982500
rs145507856
rs72915262
rs7584200
rs72613720
rs72613721
rs72613722
rs75588790
rs66460581
rs62178769
rs11679410
rs75402389
rs67103685
rs111366862
rs13019591
rs60090550
rs34122762
rs1405108
rs4674268
rs59673407
rs61024583
rs62178771
rs13030809
rs756329
rs756340
rs73057412
rs72915265
rs73057415
rs12621933
rs59358261
rs62178772
rs57930369
rs73057418
rs4674327
rs4674333
rs35785988
rs77099415
rs1917932
rs116879093
rs12614240
rs56038930
rs16830630
rs12328463
rs16830631
rs13023912
rs13024106
rs16830635
rs73985309
rs73057427
rs73057429
rs116439467
rs73057432
rs12987656
rs62178774
rs12693868
rs12053051
rs67480108
rs114295232
rs12693869
rs140266082
rs79961576
rs6707753
rs142064917
rs16830637
rs17831072
rs16830639
rs16830640
rs16830642
rs16830644
rs113443117
rs76189856
rs16830647
rs7596739
rs1456525
rs1456524
rs17241771
rs17241778
rs62178775
rs75733302
rs6756227
rs62178776
rs7581614
rs1456523
rs16830660
rs1456522
rs16830667
rs1020705
rs140058646
rs4674552
rs1456521
rs1456520
rs1350203
rs73059417
rs1869984
rs73059418
rs73059419
rs6434989
rs35634139
rs12989676
rs16830681
rs149600422
rs16830684
rs1840751
rs1379013
rs115894194
rs7590624
rs72917342
rs983402
rs16830694
rs6735756
rs7571513
rs72917344
rs4673006
rs1526070
rs6739754
rs72917347
rs73059434
rs6733479
rs189159106
rs34435982
rs73059437
rs76590976
rs10931837
rs6735661
rs7585551
rs7558826
rs2345170
rs6754915
rs6743850
rs1456547
rs1456548
rs7564883
rs6650780
rs61272313
rs12477735
rs11695021
rs62178808
rs77442588
rs72917367
rs149446791
rs34517419
rs1026415
rs1963496
rs12693870
rs720527
rs62178810
rs12477199
rs1585118
rs12105021
rs35778611
rs62178811
rs2168544
rs1026416
rs16830715
rs77446886
rs12614229
rs16830723
rs12466992
rs16830725
rs17182856
rs16830727
rs12693871
rs116577486
rs966744
rs10205216
rs34489860
rs2198847
rs2219315
rs57130343
rs12465472
rs12473502
rs12473576
rs4491667
rs1563491
rs4602161
rs1984930
rs73061418
rs949450
rs149213258
rs7592570
rs6759845
rs60090952
rs55956047
rs9288299
rs80260750
rs114413253
rs7423224
rs6751571
rs184747352
rs17242784
rs6759265
rs6434991
rs4675033
rs13029829
rs6434993
rs1456536
rs6714279
rs6714524
rs1379007
rs4533423
rs1379008
rs1379010
rs16830753
rs74476994
rs7572632
rs10209920
rs7576497
rs17243099
rs1159772
rs1840750
rs75784545
rs62178838
rs62178839
rs115036255
rs974392
rs974393
rs12693872
rs1379011
rs145878762
rs4453634
rs75151573
rs2345171
rs2345172
rs12615032
rs2091340
rs67963931
rs62178842
rs62178843
rs138650167
rs62178844
rs1824103
rs62178845
rs1119401
rs10200311
rs2124695
rs2124696
rs2124697
rs78436879
rs9646828
rs74895144
rs62180179
rs66774941
rs72921439
rs6739678
rs6739860
rs1119058
rs4675214
rs6743116
rs73061459
rs6705128
rs144783815
rs62180180
rs2345175
rs6752114
rs4675220
rs34292303
rs62180181
rs983522
rs1947530
rs151068560
rs2168543
rs1456544
rs62180182
rs35913038
rs1840752
rs4145757
rs11690303
rs73061464
rs1158687
rs10497826
rs145815287
rs10206567
rs6737927
rs1456529
rs149931610
rs78446848
rs143798768
rs7559736
rs12478558
rs921889
rs34920085
rs6434996
rs6712573
rs78610807
rs77358516
rs55932156
rs12465722
rs12473750
rs77659233
rs1563484
rs1563485
rs11687364
rs12998141
rs4675234
rs1120719
rs11884583
rs12612141
rs76444583
rs73061479
rs12616381
rs145801011
rs62180184
rs11532563
rs77041497
rs111599001
rs190722339
rs13019013
rs12468687
rs13019823
rs1598656
rs12473108
rs34466508
rs10187067
rs12472442
rs16830816
rs75814675
rs9646829
rs16830817
rs72921497
rs16830824
rs6711976
rs16830825
rs6725590
rs16830832
rs4444454
rs16830833
rs1563486
rs3916066
rs7557245
rs185589174
rs3913345
rs4675253
rs6737832
rs2881064
rs6723079
rs34917418
rs6707648
rs13020716
rs112289553
rs114693517
rs56170534
rs138367458
rs147174673
rs77267697
rs4410227
rs149720147
rs17184323
rs17184442
rs16830857
rs78146733
rs994261
rs78035390
rs12612837
rs75824559
rs72923216
rs145134404
rs115579549
rs7562062
rs71424213
rs145949984
rs6732825
rs113949378
rs148238535
rs141542797
rs62180225
rs10931843
rs56337824
rs78002165
rs72923240
rs114112635
rs115119874
rs115945729
rs72923244
rs79076184
rs151013023
rs200202544
rs137868568
rs116644349
rs192088566
rs78242655
rs34619758
rs115307848
rs76501568
rs79978546
rs767025
rs148980005
rs77699667
rs74682158
rs77715330
rs143956110
rs1376590
rs16830962
rs67666702
rs73063420
rs189582220
rs75510369
rs142848520
rs192079128
rs1451488
rs1017618
rs115749134
rs144595792
rs12986901
rs62178664
rs1451487
rs1451486
rs2345457
rs12624145
rs4144848
rs1530873
rs77710754
rs76928953
rs113264639
rs4673248
rs111585265
rs3963519
rs16831039
rs1376584
rs145503363
rs1451484
rs16831047
rs1349505
rs16831051
rs6733580
rs77064030
rs1451483
rs151187844
rs1901321
rs1817081
rs2345458
rs12471454
rs1451473
rs921465
rs921464
rs1868915
rs116548161
rs1376595
rs2198156
rs1562874
rs4673254
rs1562873
rs11883544
rs1376593
rs9288302
rs1451503
rs2122846
rs115618589
rs55857304
rs4101817
rs2345459
rs10208243
rs2198154
rs6760109
rs6731445
rs2881160
rs17247467
rs76469577
rs6743084
rs7566154
rs1868913
rs1901323
rs35637532
rs17247558
rs10931853
rs143855396
rs60642146
rs896350
rs41422946
rs6730991
rs12693881
rs144385367
rs16831114
rs1376587
rs189684514
rs2122844
rs2345460
rs62178685
rs16831119
rs76431349
rs6755019
rs1584661
rs1584660
rs9973950
rs10931854
rs10931855
rs59097191
rs59447251
rs4675342
rs1470755
rs4675343
rs16831122
rs6435004
rs117358533
rs114820596
rs6713045
rs6742079
rs74988179
rs13407911
rs12618784
rs6750308
rs10177617
rs56317974
rs7567954
rs4675353
rs11683241
rs11683244
rs2084737
rs12693886
rs62178712
rs79353396
rs111545241
rs113157823
rs111796899
rs12611560
rs12618091
rs12611626
rs35896946
rs7571105
rs1376586
rs10497829
rs13033985
rs10497830
rs6715416
rs4270295
rs7573661
rs7600726
rs13012540
rs6717968
rs79564667
rs62178718
rs78696503
rs116204552
rs1982411
rs80185225
rs724268
rs12053525
rs7568495
rs13029216
rs145050715
rs10804088
rs1376591
rs72927232
rs72927234
rs12995376
rs13036202
rs74421497
rs115320687
rs35196392
rs12615841
rs4338918
rs12616812
rs17195503
rs7609143
rs75967607
rs13029315
rs28853425
rs185897205
rs1349507
rs115033905
rs16831165
rs114887897
rs114735946
rs1016569
rs80029196
rs62178732
rs79581823
rs7558362
rs76109428
rs7559104
rs78131318
rs55848302
rs76443788
rs113218183
rs2084735
rs2084736
rs114332371
rs115399800
rs7560391
rs66839563
rs78250221
rs112327607
rs78486820
rs12620840
rs12617552
rs1597661
rs13033924
rs28770543
rs76604962
rs76639183
rs60461384
rs10931858
rs116714674
rs75228550
rs138494086
rs11690732
rs114439464
rs73983974
rs73983977
rs57091525
rs56350102
rs55635514
rs80328240
rs62178735
rs76027670
rs12329345
rs57772917
rs58496425
rs74618693
rs143499126
rs62178736
rs79427695
rs79602403
rs4673288
rs139307579
rs1451482
rs149893382
rs55981047
rs75965489
rs56706472
rs61393798
rs57157065
rs72927282
rs141065777
rs78334571
rs138834914
rs144659264
rs112919553
rs146275068
rs62178737
rs191784541
rs111420664
rs62178738
rs114193689
rs78906158
rs113864518
rs113476977
rs74746305
rs10178237
rs10201630
rs260767
rs113341373
rs78921662
rs75411827
rs13406628
rs59181556
rs10167367
rs10180359
rs139590892
rs10167946
rs11687524
rs112994916
rs61527140
rs260746
rs111994537
rs12621352
rs12621356
rs12615027
rs12621439
rs12615048
rs138135251
rs200065311
rs139777172
rs181818113
rs75412321
rs140436548
rs185466
rs76610462
rs75070256
rs189399208
rs530837119
rs260754
rs62178739
rs12476703
rs79500745
rs260755
rs62178740
rs73983986
rs17195804
rs73983987
rs62178742
rs1374360
rs7561479
rs117180062
rs260758
rs4377271
rs4459679
rs4280387
rs4449074
rs60401572
rs73983989
rs111535042
rs2084217
rs2084218
rs115696717
rs11692189
rs77858279
rs11695125
rs76185896
rs7593422
rs62181087
rs260761
rs12105015
rs140878661
rs114405014
rs2881208
rs72929405
rs17249384
rs76527759
rs80026169
rs994185
rs12105045
rs10497831
rs1813849
rs2007258
rs10200842
rs10177591
rs143224348
rs10192948
rs7607656
rs13399622
rs139916397
rs6732702
rs6735461
rs6735464
rs77798940
rs4673309
rs147964722
rs6758846
rs10445789
rs75589604
rs6745135
rs13415419
rs17196295
rs36011427
rs12618312
rs7592248
rs34634963
rs7592464
rs1374355
rs1446636
rs150378775
rs1900327
rs7557687
rs67096136
rs1446637
rs147340396
rs1446638
rs895526
rs7605111
rs7605371
rs74636531
rs6704641
rs148067631
rs733156
rs10497832
rs2009622
rs13419333
rs115565442
rs16831252
rs1374361
rs10194229
rs3748904
rs7600663
rs141579127
rs4675475
rs150654982
rs971698
rs62178567
rs7569519
rs7596078
rs1446642
rs34314977
rs11686971
rs7596049
rs930616
rs75482841
rs11694834
rs62178568
rs2011269
rs4673313
rs13002186
rs2166517
rs13023773
rs1037135
rs2121378
rs1011831
rs1011832
rs1011833
rs12618905
rs17250955
rs11688413
rs76272181
rs62178570
rs12105988
rs34377036
rs13426349
rs13426462
rs75743445
rs7605085
rs17197938
rs1374356
rs1374357
rs13392193
rs1446640
rs12614117
rs1867871
rs17198127
rs150757041
rs7574192
rs186582304
rs77541570
rs10177011
rs34119395
rs7597624
rs10153805
rs3828186
rs62178572
rs10460398
rs7595322
rs67288417
rs1838859
rs79665244
rs7557738
rs1542182
rs4144841
rs116018339
rs202212305
rs17251748
rs114447762
rs76950775
rs75793074
rs55980974
rs10497835
rs6716222
rs7571383
rs16831358
rs16831366
rs12478559
rs72929501
rs16831370
rs2167006
rs62178602
rs12611848
rs1823126
rs13028839
rs17198959
rs1348812
rs10931863
rs7585392
rs116442814
rs17199092
rs112535104
rs1014497
rs1446646
rs72931316
rs17252512
rs1348813
rs2305262
rs17199393
rs79303419
rs17265387
rs13397495
rs145389103
rs1868427
rs17199540
rs7598128
rs62178606
rs6708487
rs987281
rs6748419
rs115556215
rs1466032
rs116626789
rs7607687
rs10931865
rs146230851
rs12992313
rs12052310
rs2345728
rs1374359
rs4675559
rs62178608
rs4673339
rs139499212
rs76822045
rs11679306
rs17266097
rs7577003
rs184708212
rs6435016
rs6730784
rs10206384
rs13026246
rs114124633
rs115641948
rs4675576
rs79670270
rs184989965
rs67531559
rs71424226
rs10497836
rs13400686
rs140050444
rs182236746
rs1992950
rs149740350
rs35286168
rs6435017
rs62178610
rs1449064
rs1449065
rs13035409
rs2345729
rs1542242
rs1542243
rs6726276
rs116730692
rs16831496
rs115277220
rs17200971
rs9646754
rs1542241
rs895882
rs78506129
rs114828316
rs16831510
rs187102174
rs6705250
rs4673346
rs7588300
rs991501
rs13005579
rs13392032
rs72933407
rs7579004
rs80158177
rs12616011
rs6752494
rs12052451
rs4675601
rs13014796
rs147074068
rs114693875
rs148053854
rs115152040
rs141778728
rs13013675
rs561493322
rs143562394
rs150506395
rs6714133
rs6714667
rs11680296
rs80100661
rs34092509
rs146549635
rs186366752
rs35598091
rs116020576
rs6709324
rs11684919
rs4675617
rs74778688
rs62178629
rs182799091
rs17519462
rs113305140
rs13013628
rs111415872
rs192116435
rs140713692
rs1449066
rs6740159
rs62178630
rs35404230
rs62178631
rs16831540
rs7608290
rs34595656
rs13028654
rs114568333
rs11903853
rs35539112
rs36017286
rs79800977
rs62178634
rs201379295
rs148920036
rs79375501
rs76316490
rs62178636
rs79042847
rs35731967
rs148531437
rs7582965
rs62178637
rs147140894
rs75487899
rs530878428
rs35234210
rs62178639
rs17443471
rs115239767
rs1449063
rs16831557
rs11692301
rs187388309
rs79355259
rs6704623
rs2197866
rs142022815
rs62178640
rs150617319
rs6737075
rs139022909
rs138185524
rs17443541
rs78787308
rs11676917
rs78521385
rs181277399
rs2178754
rs72933468
rs62178641
rs16831568
rs16831572
rs78609825
rs72933469
rs1839496
rs6754400
rs79767140
rs62178643
rs13016501
rs62178646
rs78208648
rs36151605
rs114127830
rs6726842
rs17528078
rs116738213
rs77293010
rs62178648
rs17528188
rs1450570
rs1979121
rs72916415
rs12613054
rs13389019
rs145556337
rs79677478
rs6739539
rs6728457
rs1450568
rs13020883
rs2346107
rs10184573
rs6435020
rs138488381
rs77187912
rs13017862
rs4675692
rs4675693
rs4675694
rs4675695
rs971326
rs971325
rs971324
rs4675697
rs6726848
rs4675698
rs4675699
rs6755597
rs10182928
rs4675702
rs7562008
rs6742907
rs2167216
rs79088541
rs2122535
rs10196195
rs10196380
rs4675704
rs4675705
rs62180572
rs146432792
rs10497837
rs4675708
rs4234081
rs116192516
rs2034487
rs2122534
rs998183
rs72916470
rs13024651
rs4234082
rs4675712
rs1551085
rs62180573
rs10497838
rs6711399
rs184457037
rs6711524
rs6753800
rs6725254
rs4675716
rs56356935
rs1823490
rs1823489
rs1823488
rs13016697
rs13017811
rs35916771
rs13022887
rs181225036
rs12613262
rs12622777
rs12613941
rs116760990
rs6709301
rs6712608
rs7594660
rs11677019
rs11682950
rs6721266
rs896083
rs896082
rs7576031
rs7558643
rs7572945
rs6723090
rs6711570
rs56190952
rs4675719
rs78351874
rs12693889
rs768637
rs755276
rs76655847
rs183818313
rs13012419
rs10180221
rs12693892
rs6714578
rs12693893
rs11688833
rs1961468
rs2346108
rs4673382
rs79787309
rs74557220
rs1376132
rs191916364
rs113658130
rs10931866
rs28890501
rs12611510
rs72918282
rs13026034
rs140188408
rs34548502
rs6435024
rs6750254
rs11687527
rs4675752
rs6713670
rs4675753
rs4673399
rs115190035
rs150041639
rs10460321
rs10460322
rs2346109
rs2346110
rs2346111
rs6713009
rs6713172
rs2122531
rs4673403
rs116352759
rs6705635
rs10190623
rs76167996
rs10179211
rs56134680
rs75488568
rs6711885
rs12477586
rs75274998
rs72920213
rs77443884
rs62180594
rs1966826
rs7563529
rs151043511
rs17590164
rs9677698
rs34965205
rs6748653
rs74555071
rs10931872
rs62180595
rs150886680
rs139294425
rs4675773
rs7420186
rs62180596
rs182851602
rs149599686
rs144292357
rs13422028
rs115376586
rs140184900
rs6435027
rs113143425
rs7584959
rs6706697
rs34225100
rs74266469
rs2346582
rs7557859
rs6435028
rs16831778
rs78196746
rs7562009
rs17590230
rs114946905
rs11682017
rs78725567
rs72920246
rs2881433
rs4673417
rs4673418
rs6727276
rs113433706
rs72920259
rs116393510
rs2346583
rs12620740
rs16831803
rs12990142
rs13023127
rs16831808
rs2198034
rs1450576
rs1450575
rs138945841
rs4673422
rs1450574
rs4673423
rs74590782
rs4673424
rs1077797
rs1077798
rs1077799
rs873384
rs12693895
rs1584597
rs1584596
rs7604565
rs76457553
rs112104045
rs78742227
rs6722631
rs6707520
rs6722895
rs116036960
rs1839497
rs10211241
rs6716039
rs148066616
rs79510958
rs6748229
rs6738408
rs12693896
rs80305221
rs76791372
rs149775568
rs13034045
rs6739372
rs10169750
rs111817569
rs74909321
rs1851745
rs1851746
rs10176671
rs17529211
rs6741826
rs74671843
rs76432012
rs1523820
rs10804092
rs1976879
rs2049369
rs78564926
rs2049370
rs16831877
rs4673433
rs1357582
rs4672541
rs4673435
rs7423980
rs112288977
rs4493243
rs4514863
rs141153617
rs4258779
rs13394184
rs13009877
rs78895008
rs1523821
rs111524498
rs1357584
rs76765694
rs4500928
rs78610360
rs13030515
rs74695031
rs56001314
rs55677436
rs75025095
rs77470177
rs142667152
rs60768713
rs112980739
rs113418610
rs59401112
rs59734838
rs75412706
rs111304264
rs12477383
rs115657970
rs6719793
rs75392536
rs12052622
rs74646889
rs1523819
rs12616048
rs10931873
rs75097012
rs13404330
rs6715055
rs6718573
rs7608660
rs62180620
rs7576880
rs4673448
rs4673449
rs115751770
rs4673450
rs1880163
rs1996948
rs1996947
rs61668987
rs79671899
rs62180621
rs17590502
rs10497840
rs35586462
rs1916721
rs62180623
rs1996946
rs59114056
rs6435032
rs7565214
rs75371460
rs4672548
rs17529309
rs1523817
rs6435033
rs6722046
rs148982710
rs76367311
rs74520366
rs7590405
rs60188303
rs10931874
rs76890116
rs74331296
rs59418887
rs11695675
rs11679085
rs113875462
rs72922343
rs75853365
rs2030651
rs2030652
rs4672550
rs4672551
rs4672552
rs72922352
rs77031138
rs76463154
rs61163635
rs80305660
rs11685147
rs17444907
rs75922020
rs12693897
rs12693898
rs75997092
rs6740832
rs79968238
rs13001681
rs114087161
rs12693899
rs11887310
rs62178280
rs75260059
rs73055036
rs12693900
rs75098781
rs113188082
rs4673478
rs73055038
rs114867096
rs6715760
rs34210468
rs116779211
rs6759018
rs72922367
rs55904833
rs4530349
rs55898319
rs114200704
rs111579897
rs72922370
rs72922372
rs62178282
rs72922373
rs147479632
rs2346585
rs2346586
rs72922377
rs72922378
rs11687699
rs62178284
rs12619654
rs12613280
rs62178285
rs4673480
rs13008446
rs72922385
rs72922387
rs11692783
rs12611847
rs12611872
rs56358947
rs62178287
rs79772072
rs72922395
rs72922398
rs1523815
rs1523816
rs12373788
rs11884020
rs7572473
rs17529441
rs34090087
rs112774585
rs12615435
rs71424235
rs62178289
rs35149856
rs112544124
rs17628789
rs16824477
rs149186757
rs7556874
rs56787861
rs11677090
rs111540744
rs112241802
rs10931875
rs11695200
rs7561312
rs17529462
rs62178290
rs7578914
rs148058229
rs34142673
rs13029410
rs143899190
rs74732932
rs13015748
rs185924663
rs141319324
rs114385272
rs11686453
rs76033756
rs35733345
rs12473679
rs12473716
rs36031708
rs11694792
rs147416660
rs11689723
rs11673846
rs6723607
rs6752100
rs6739000
rs78059688
rs34476507
rs17445046
rs77131187
rs6711594
rs148229233
rs6759644
rs17529497
rs13026455
rs72924420
rs6710237
rs11691006
rs6743271
rs79026875
rs114304616
rs12693901
rs4353632
rs115750421
rs62178292
rs10931878
rs148130445
rs62178293
rs75322863
rs4673491
rs148654084
rs4519507
rs12693902
rs71424237
rs11677946
rs191618157
rs74342327
rs4673493
rs4673494
rs62178295
rs140117255
rs7589545
rs7605378
rs2030653
rs10194076
rs111526949
rs17529531
rs2346662
rs7574287
rs7574313
rs148166180
rs115097558
rs7577763
rs41523751
rs183463039
rs1523818
rs2577853
rs2689762
rs2577852
rs62178297
rs2103094
rs1837188
rs2689763
rs2140486
rs17529600
rs34345745
rs6718118
rs769954
rs769955
rs796363
rs769956
rs113521793
rs769957
rs140447390
rs10202415
rs769958
rs2689765
rs12053011
rs797163
rs10203122
rs72924472
rs6738494
rs6710393
rs17529642
rs2689766
rs58319901
rs62178318
rs17445200
rs72924476
rs2949005
rs2577850
rs10497841
rs1000507
rs72924480
rs11680333
rs75812392
rs13023099
rs769965
rs79189297
rs55852473
rs4673506
rs4673507
rs4673508
rs769960
rs4672566
rs4673509
rs4672567
rs769961
rs111724274
rs4672569
rs717915
rs114631582
rs113015046
rs2949006
rs796364
rs78028520
rs7597487
rs142945835
rs13034702
rs56324332
rs17590956
rs17445291
rs1916722
rs17629007
rs137887282
rs185975051
rs2918044
rs4673525
rs57009982
rs812760
rs59218738
rs17629013
rs150266458
rs71424239
rs17529746
rs769948
rs77109202
rs769949
rs769950
rs62178322
rs35302860
rs769951
rs62178324
rs114703921
rs3891919
rs769952
rs58960344
rs11693528
rs143999331
rs115821645
rs10192004
rs115250022
rs74450459
rs77775343
rs148120474
rs183119117
rs6761647
rs11694369
rs184281450
rs6707609
rs77349913
rs77073936
rs62178326
rs2196711
rs60258078
rs4672586
rs10180850
rs17629031
rs281785
rs281784
rs150338907
rs7589702
rs188146
rs12466394
rs6738002
rs281783
rs2164888
rs1509837
rs56023288
rs62178328
rs148890552
rs116010331
rs281782
rs166848
rs7584814
rs281781
rs62178329
rs142872121
rs281780
rs13005686
rs75974110
rs16832017
rs16832020
rs10497842
rs1704190
rs1396973
rs61271411
rs1704189
rs78153252
rs144846863
rs76768270
rs150640115
rs281761
rs9917349
rs147444738
rs72926348
rs114847522
rs78081308
rs1658807
rs143320257
rs56155997
rs78107755
rs79683117
rs1704186
rs116615797
rs76003299
rs2136584
rs76471141
rs72926357
rs281786
rs183372316
rs35529623
rs35594306
rs1124639
rs62178345
rs62178346
2:200777916_T_A
rs55687232
rs12474280
rs166849
rs12475460
rs12475497
rs141860563
rs281789
rs35220450
rs7573018
rs141817975
rs78419528
rs148336682
rs62178347
rs67567146
rs281788
rs188147
rs281787
rs72926384
rs12475089
rs176010
rs13016447
rs61005383
rs7592587
rs79284723
rs116378534
rs60738719
rs61176471
rs1509834
rs281759
rs281760
rs12476690
rs17591036
rs3098341
rs971232
rs10202253
rs77160058
rs16832051
rs13389195
rs281763
rs6435036
rs17629121
rs34603458
rs111389421
rs281762
rs79092034
rs139474032
rs116141669
rs7573592
rs116725131
rs192918495
rs115260775
rs78836822
rs116104518
rs166846
rs16832081
rs16832086
rs281769
rs11680723
rs281771
rs10497844
rs281773
rs77178067
rs281774
rs176008
rs1509835
rs1704193
rs62180462
rs74614106
rs1658810
rs1704191
rs62180463
rs7556976
rs12621809
rs7572840
rs4410273
rs78154454
rs67647314
rs4673611
rs4673612
rs62180489
rs140837833
rs3811535
rs281764
rs281765
rs2292309
rs192902107
rs281766
rs6745617
rs183248918
rs16832105
rs74586459
rs76518299
rs281767
rs166845
rs7598665
rs76225625
rs34998043
rs281768
rs16832106
rs17591211
rs17591218
rs73068746
rs10178177
rs4263095
rs2055829
rs10497843
rs144123512
rs281776
rs12475205
rs12471064
rs62180490
rs11895190
rs6750873
rs281777
rs16832114
rs166847
rs186225270
rs1816657
rs12469748
rs176009
rs12470693
rs144947052
rs7608757
rs281794
rs16832132
rs57546944
rs6716162
rs1509829
rs6758253
rs281793
rs17629251
rs115578599
rs147132969
rs4673627
rs1509828
rs281792
rs281791
rs6706499
rs6748909
rs17445724
rs74679066
rs7569510
rs17591301
rs12479402
rs62180494
rs72930112
rs17629311
rs12613291
rs4673632
rs138767393
rs16832145
rs17445774
rs6743396
rs115397736
rs6435040
rs60387175
rs75358934
rs4673634
rs16832148
rs62180497
rs62180498
rs1509833
rs77696232
rs1396972
rs6435041
rs6435042
rs17591364
rs7565480
rs7606317
rs115094660
rs1605900
rs144490189
rs78003233
rs35771384
rs117393169
rs2136585
rs6414157
rs72930137
rs35790853
rs114273262
rs75216379
rs1509832
rs117830405
rs75447699
rs10221945
rs6716026
rs12464674
rs2202923
rs3106091
rs111313530
rs112915868
rs2202922
rs10177800
rs115651055
rs10166751
rs113745127
rs72930163
rs7608932
rs56865961
rs3106089
rs203759
rs115265722
rs77324082
rs3094771
rs1396970
rs169428
rs7563901
rs203757
rs7578341
rs203772
rs145685918
rs4673648
rs115648719
rs62180533
rs6715348
rs12464998
rs13019888
rs3115422
rs175950
rs203771
rs172161
rs4673650
rs203770
rs10497845
rs6754555
rs17629472
rs62180534
rs115141094
rs203769
rs6435043
rs203768
rs10175678
rs114419000
rs203767
rs203766
rs203765
rs76365581
rs188102
rs4673652
rs4673653
rs7604950
rs203763
rs203762
rs16832223
rs203761
rs3106088
rs12477694
rs1509830
rs203760
rs13016744
rs12619136
rs2097790
rs56225698
rs2079196
rs79021589
rs138959273
rs75506514
rs3094768
rs78242106
rs79953652
rs3094767
rs3115414
rs78527234
rs74412941
rs74771155
rs79156935
rs116835777
rs3094766
rs4673660
rs79333757
rs3115413
rs62180536
rs11688168
rs11694236
rs11688194
rs34381014
rs11897782
rs11903185
rs28602861
rs11899065
rs10931882
rs10931883
rs3094765
rs3115412
rs56285751
rs74510418
rs2079195
rs117438958
rs10198088
rs150970187
rs3115420
rs11679658
rs13019274
rs2189472
rs62180537
rs2189471
rs10169915
rs113193814
rs3115421
rs993282
rs113426588
rs34686330
rs7585414
rs12474561
rs17530524
rs76568708
rs76402307
rs10497846
rs186925362
rs3115424
rs3094762
rs115137931
rs3094761
rs3115418
rs13001540
rs2107300
rs6716313
rs16832381
rs112734272
rs16832386
rs74706215
rs16832389
rs3115423
rs17530572
rs17591813
rs56216998
rs17629742
rs13020005
rs12473681
rs10497847
rs2347286
rs7601886
rs3094759
rs77188396
rs3094758
rs62180538
rs16832421
rs12467109
rs12470989
rs12471029
rs12468434
rs151252871
rs10182513
rs117903863
rs148198681
rs76681391
rs141562681
rs12470843
rs10755016
rs115049412
rs17446229
rs191899008
rs967986
rs7561683
rs3115419
rs35509480
rs75558424
rs78954994
rs974395
rs56279339
rs72932258
rs11691873
rs12478674
rs188401823
rs12470733
rs62180539
rs77367143
rs10931887
rs3094757
rs12477304
rs12473133
rs12475997
rs34802998
rs4673702
rs4673704
rs56155086
rs116835322
rs4673705
rs35650986
rs34053966
rs56043066
rs13026730
rs4375846
rs151314309
rs140609896
rs116755292
rs145363923
rs112403441
rs34141563
rs71424248
rs78769814
rs143522557
rs4493245
rs112758070
rs7603910
rs142988313
rs4497857
rs58868886
rs74868518
rs115867359
rs7588746
rs62180557
rs75834865
rs67346028
rs34320296
rs78190801
rs144415082
rs11690371
rs115176941
rs144745185
rs62180559
rs116195177
rs62181760
rs115831882
rs140986905
rs62181762
rs62181763
rs4673727
rs115122278
rs72932280
rs11680258
rs116527445
rs13400375
rs12996313
rs75741772
rs115138110
rs13029537
rs12613687
rs7608668
rs2881593
rs75523874
rs1105964
rs12470336
rs9677594
rs115025241
rs114489156
rs1106399
rs1106400
rs111335054
rs74724807
rs77321003
rs74266489
rs74266490
rs12992228
rs115717210
rs114271895
rs12693906
rs193142069
rs77853713
rs74822948
rs79370848
rs2347287
rs77022739
rs12616905
rs17530677
rs74938253
rs11684895
rs11684942
rs12476809
rs1919366
rs116545148
rs112305133
rs34582889
rs34510964
rs62181764
rs1919367
rs13020689
rs13021136
rs7565005
rs17629838
rs62181765
rs76634354
rs35186260
rs62181766
rs77852935
rs34243580
rs7580413
rs16832566
rs34077440
rs6722487
rs72932296
rs141481897
rs59695400
rs62181767
rs1569175
rs183804110
rs78716988
rs35897370
rs75000539
rs10931888
rs72932298
rs34887675
rs1569178
rs34945211
rs112307960
rs75671770
rs2881594
rs115380053
rs11674293
rs114633072
rs12468065
rs62181769
rs13011052
rs4673743
rs4261699
rs79849897
rs12471164
rs35572201
rs62181770
rs12467923
rs6752402
rs12469150
rs6710542
rs13022996
rs34860212
rs117549189
rs75464225
rs77929822
rs80102178
rs78020282
rs56382011
rs115507811
rs2881595
rs114949028
rs11679676
rs67724317
rs77736289
rs62181771
rs12616825
rs1881539
rs72934110
rs78314287
rs1115187
rs11895550
rs12620298
rs112665110
rs55906940
rs11675980
rs62181772
rs11688872
rs35102285
rs75493584
rs35212580
rs115337021
rs35187439
rs74442931
rs79053279
rs62181774
rs7565417
rs111433209
rs6722092
rs6740981
rs12467362
rs118031896
rs13030683
rs114438342
rs55683046
rs12463436
rs142580432
rs150928350
rs11897245
rs34527307
rs4672686
rs4673762
rs72934135
rs35618222
rs191604929
rs112467475
rs1919365
rs13022467
rs34104936
rs36086821
rs7586284
rs7586320
rs74993507
rs143911669
rs12986702
rs2347288
rs111631180
rs74453925
rs149828043
rs11685663
rs12621336
rs60724775
rs201217624
rs11890894
rs7595283
rs74182323
rs4673781
rs4673782
rs1534599
rs4673785
rs114399483
rs112486506
rs33997940
rs1653297
rs72613725
rs1653299
rs115519448
rs1653301
rs17592067
rs78170266
rs10445790
rs10445791
rs13013634
rs115075724
rs10445792
rs1729421
rs75291733
rs952530
rs4673802
rs6750919
rs137966978
rs79725795
rs1729412
rs62179482
rs16842086
rs115066145
rs147524794
rs6705678
rs76080951
rs62179483
rs67459198
rs78593065
rs59183774
rs1729413
rs56184321
rs76112266
rs12989421
rs12989072
rs1653285
rs62179485
rs111798273
rs1369843
rs1369844
rs1821710
rs1992054
rs2697942
rs115841567
rs1729419
rs16832698
rs1729420
rs67282999
rs12994108
rs13000891
rs13001274
rs1217456
rs11899350
rs1217429
rs56292478
rs4343451
rs78988795
rs983407
rs2078279
rs1144428
rs75444721
rs34876636
rs1144429
rs78917314
rs138949542
rs765849
rs12474847
rs2015897
rs11689664
rs296798
rs115507931
rs72916335
rs66897193
rs62179491
rs10931889
rs10931890
rs17592192
rs296797
rs1972848
rs296796
rs182424
rs10497856
rs1992883
rs10804097
rs10931892
rs17630114
rs72916341
rs78037592
rs11889306
rs17630131
rs76956010
rs4673814
rs16832739
rs13033341
rs1369842
rs13035874
rs295134
rs35200468
rs12614633
rs17630167
rs72916349
rs114442256
rs13025972
rs17531061
rs150398891
rs17592304
rs112854873
rs17592318
rs10931893
rs111834811
rs16832770
rs77089299
rs66613891
rs16832774
rs1079210
rs79201361
rs295119
rs115947566
rs77316757
rs58329762
rs17446700
rs72916363
rs55985986
rs12472861
rs56004703
rs62179496
rs34940029
rs12476370
rs16832794
rs12469091
rs67282317
rs10931894
rs17630220
rs67372647
rs62179497
rs12987691
rs11895785
rs12104649
rs13027098
rs4233994
rs4516415
rs13007517
rs55726540
rs12474914
rs10804098
rs145937481
rs842830
rs4673837
rs4233996
rs4393736
rs114100922
rs67910407
rs73054578
rs13035260
rs62179498
rs12992100
rs114357870
rs12999182
rs6739563
rs76816163
rs13389169
rs4673854
rs6743217
rs13006859
rs1436163
rs67228091
rs55700082
rs72916382
rs114305693
rs12621262
rs10497858
rs4673855
rs114724879
rs1347554
rs1347553
rs1347552
rs17630248
rs66473269
rs79333648
rs17630254
rs4145969
rs295136
rs66621598
rs68089021
rs296801
rs10931895
rs4673871
rs11688415
rs80302192
rs62179500
rs295118
rs55826210
rs73054585
rs10497859
rs17630277
rs67484322
rs1835721
rs1835720
rs1835719
rs74918289
rs11687313
rs62179501
rs17630293
rs295117
rs13003304
rs62179502
rs13003814
rs68130469
rs10931896
rs11691757
rs295115
rs4672726
rs114940828
rs295137
rs1436162
rs72918416
rs113800168
rs72918419
rs1816541
rs111709428
rs72918420
rs2060122
rs12620699
rs17446942
rs12464359
rs140459359
rs295138
rs113954755
rs4673891
rs17592517
rs140645676
rs12612420
rs1436165
rs1436164
rs295139
rs11888462
rs295140
rs1367856
rs1367857
rs1367858
rs59273177
rs7572959
rs7559005
rs72918437
rs11696001
rs74913248
rs10931897
rs72918444
rs4673904
rs295141
rs4673905
rs4673906
rs4516413
rs13026151
rs13005573
rs62179503
rs66980399
rs62179504
rs7584810
rs6435048
rs55677233
rs56326533
rs62179505
rs4673912
rs72918457
rs80051420
rs3739121
rs74340199
rs10931898
rs12614621
rs12618057
rs74853338
rs145748476
rs67190025
rs76380435
rs7580924
rs114835820
rs3769484
rs3769483
rs3769482
rs62179507
rs3769481
rs295149
rs3769479
rs17592552
rs10931899
rs296818
rs10931900
rs17531435
rs7599609
rs76383690
rs72918472
rs3820888
rs3769477
rs79461287
rs3769476
rs74390613
rs67067836
rs72918474
rs2347758
rs7578220
rs116635504
rs7605146
rs34693942
rs159321
rs115235920
rs13028959
rs1347551
rs159320
rs56914477
rs17531484
rs74877517
rs143459273
rs978656
rs76913544
rs138528914
rs1431766
rs114310543
rs66515236
rs7423647
rs77385322
rs3769473
rs3769472
rs3739119
rs149557087
rs62179512
rs3892099
rs3769471
rs295114
rs115406434
rs116786446
rs35157049
rs62179513
rs62179514
rs295113
rs58137520
rs140001745
rs62179516
rs6435049
rs59915718
rs57154222
rs58515775
rs4673948
rs995521
rs1369845
rs883999
rs891704
rs3769468
rs55928946
rs2881718
rs11676345
rs72918492
rs62179519
rs17531568
rs3769467
rs188213993
rs11890234
rs79708455
rs17447138
rs1966710
rs1470010
rs144186499
rs985256
rs35592099
rs112847403
rs145635561
rs3769466
rs295142
rs17447165
rs17447186
rs77834607
rs7575286
rs62179520
rs1900706
rs72920303
rs13036124
rs75032877
rs4673988
rs143785063
rs57756599
rs6736049
rs12993803
rs74876161
rs3769464
rs3754800
rs6720374
rs144479217
rs3820883
rs295145
rs2033804
rs3769461
rs62179522
rs17531631
rs76150940
rs1975583
rs1550293
rs295126
rs2163548
rs1369841
rs295127
rs192680
rs78412932
rs295129
rs295130
rs6743157
rs35058285
rs295131
rs71424255
rs181062207
rs116677679
rs296789
rs296790
rs7583574
rs35417285
rs295132
rs114458918
rs3856513
rs3769459
rs159430
rs296769
rs295111
rs295112
rs10497857
rs296781
rs3769456
rs296780
rs56313571
rs17531715
rs295124
rs3754798
rs994280
rs12990174
rs17531736
rs295121
rs295120
rs3754797
rs16833091
rs78573518
rs6708345
rs11893090
rs3754796
rs17531743
rs3769454
rs842826
rs3754794
rs62279292
rs842827
rs7598349
rs842828
rs6721026
rs1020111
rs842829
rs34074599
rs34305260
rs3769451
rs3769450
rs114745092
rs72920366
rs3739118
rs842823
rs3820881
rs4674015
rs842824
rs842825
rs62279293
rs7585698
rs72920373
rs79264884
rs733365
rs111651271
rs78318430
rs62279294
rs114856758
rs62279295
rs62279296
rs6725746
rs80283256
rs114757903
rs3910513
rs74513186
rs7605374
rs4674036
rs79387952
rs1217061
rs138789100
rs10497860
rs62279298
rs62279299
rs13024020
rs893355
rs893356
rs6706953
rs6749529
rs55940579
rs116183673
rs3769449
rs3769448
rs186931289
rs1370557
rs2278514
rs2278515
rs62279301
rs3820880
rs2118407
rs35722187
rs112060518
rs13428321
rs17447424
rs9917376
rs72922012
rs16833236
rs16833241
rs13004819
rs72922016
rs4672791
rs13417802
rs111324964
rs139012883
rs12990298
rs77896747
rs73059817
rs1437777
rs12613642
rs72922026
rs7565519
rs77446939
rs10168564
rs1866148
rs73059818
rs1595404
rs1347692
rs4674061
rs76674373
rs4674063
rs4674064
rs144675519
rs2043766
rs2043767
rs16833322
rs756259
rs12052506
rs12987090
rs2028201
rs2289196
rs4674068
rs78923870
rs17447508
rs74552734
rs1561296
rs3754793
rs893357
rs3754791
rs3769446
rs17531973
rs73986901
rs3754790
rs115834148
rs920249
rs112558281
rs6722649
rs2881744
rs1370558
rs182381685
rs112962187
rs10183890
rs13004353
rs17447598
rs10197006
rs11893875
rs4674075
rs12471202
rs10497862
rs10191055
rs3754789
rs1866149
rs75434982
rs3769443
rs3769442
rs150639080
rs3769441
rs3769440
rs3769439
rs3769438
rs3769437
rs6719516
rs35893078
rs4672797
rs115770141
rs1318721
rs3769435
rs3769434
rs2043768
rs13024467
rs138296045
rs6728592
rs72924110
rs72924113
rs6742588
rs4674085
rs4674086
rs17447723
rs74984633
rs17532176
rs10206781
rs10183092
rs17447765
rs6730788
rs149924780
rs76018306
rs6435050
rs12996705
rs6435051
rs111471021
rs1561295
rs2043773
rs2043772
rs62279309
rs2118406
rs6740095
rs12693914
rs71424260
rs17532259
rs3769433
rs6747833
rs11885025
rs142774676
rs17532280
rs17532294
rs34337181
rs13001712
rs2083118
rs115218362
rs146570292
rs2241805
rs149523447
rs6723687
rs6711475
rs6728002
rs12470550
rs12618037
rs6761689
rs2099599
rs17447877
rs3769432
rs3820879
rs12475663
rs73042206
rs7585275
rs58702724
rs733055
rs733054
rs2043770
rs2043769
rs17447905
rs75620403
rs148202660
rs62279311
rs145751636
rs6719002
rs148935136
rs6751614
rs6435052
rs6752286
rs11690787
rs543989298
rs4674108
rs13019534
rs7607644
rs7580913
rs7607825
rs60923018
rs58449436
rs9288311
rs17630975
rs17447933
rs185711670
rs10497863
rs16833573
rs17532364
rs79328589
rs17630981
rs16833578
rs3795969
rs13018579
rs10497864
rs12233018
rs10931901
rs12233042
rs75843277
rs62279312
rs713396
rs3769431
rs713397
rs115269737
rs11884301
rs7591915
rs11896250
rs73042300
rs6718287
rs6435053
rs12477444
rs12693915
rs12987074
rs967725
rs77623450
rs10084263
rs6729205
rs7596859
rs78070942
rs6736935
rs76290670
rs4674123
rs6712529
rs116382820
rs138522622
rs11678067
rs74454061
rs3739116
rs202164823
rs56314305
rs4674126
rs113483357
rs67993838
rs144629404
rs13425012
rs11692630
rs35727668
rs77880297
rs11684530
rs11695772
rs72926007
rs34549541
rs55921203
rs72926014
rs75346500
rs62279320
rs72926016
rs34605566
rs76431356
rs115833054
rs80087882
rs12989236
rs10931902
rs1347691
rs12373820
rs4674129
rs13031098
rs78284794
rs112850887
rs56108511
rs12476587
rs1542022
rs4674131
rs62279322
rs1542021
rs116150765
rs11681741
rs7569099
rs16833664
rs35277151
rs6761600
rs999576
rs35741037
rs842930
rs700633
rs842941
rs72926047
rs58909877
rs58936208
rs143766171
rs34341856
rs17636455
rs842940
rs842939
rs1036533
rs10497848
rs72926060
rs10497849
rs10497850
rs10497851
rs10497852
rs1015501
rs62279324
2:201404351_A_T
rs842938
rs58536537
rs842937
rs13000072
rs842936
rs842935
rs11676862
rs842934
rs842933
rs112299403
rs111927943
rs73044134
rs79518335
rs13003775
rs66897439
rs55949021
rs7581259
rs7607860
rs116264014
rs113664883
rs6746120
rs6746425
rs12053340
rs34771762
rs13018042
rs7571894
rs78066874
rs7599165
rs141487599
rs2577283
rs10445730
rs2577282
rs112046031
rs77384986
rs34434766
rs842932
rs72926097
rs145197146
rs2347861
rs72927903
rs1099019
rs1099018
rs72927906
rs1099017
rs147487510
rs115707138
rs77592679
rs842931
rs866846
rs73044153
rs13022577
rs147076387
rs112217916
rs149342976
rs6751873
rs35384270
rs186184210
rs2347862
rs2347863
rs2715901
rs2577280
rs6755626
rs55837410
rs2881746
rs17448221
rs138144340
rs17448235
rs17532665
rs17532679
rs35987478
rs12052989
rs17532700
rs6756511
rs3764778
rs12470563
rs12466318
rs10931906
rs10931907
rs11677893
rs58097644
rs75080399
rs12467426
rs12622081
rs7594798
rs76122158
rs13026134
rs4674194
rs62279328
rs7602386
rs75934083
rs17593621
rs4674197
rs12621063
rs2072034
rs148878576
rs4470327
rs12993621
rs12618843
rs9288313
rs72927954
rs17448345
rs11689822
rs78673877
rs143056340
rs17532777
rs13400369
rs17448359
rs17448366
rs1527944
rs114152432
rs17532798
rs1527945
rs1527946
rs1527947
rs1918720
rs2463488
rs78789724
rs1527948
rs7597590
rs2463489
rs2463490
rs4674211
rs78201797
rs2465657
rs11694112
rs17448436
rs1405984
rs1405985
rs17448443
rs17532861
rs2465664
rs10179964
rs12993144
rs17532875
rs17448457
rs2470897
rs2463492
rs1405986
rs4337457
rs6435057
rs6742109
rs2248130
rs2293524
rs12997909
rs2293525
rs2293526
rs2293527
rs2293528
rs13406379
rs2293529
rs10187029
rs34299045
rs17532973
rs6737912
rs139856668
rs10931908
rs80326643
rs2960200
rs146675789
rs2470902
rs17593811
rs10497865
rs4672858
rs10497866
rs10206891
rs12478624
rs6735253
rs10497853
rs1986390
rs2960199
rs2516310
rs7572503
rs2465665
rs7560168
rs75804136
rs6754573
rs6712290
rs6725945
rs2347866
rs10179330
rs6730068
rs17533070
rs2348020
rs2002957
rs55758454
rs16833885
rs2470899
rs4672863
rs10931909
rs17533098
rs10460401
rs74505358
rs16833889
rs6753463
rs6753383
rs6724797
rs17448686
rs4672864
rs59699466
rs4672865
rs4672866
rs6761252
rs6761375
rs6761840
rs13023526
rs12478294
rs17533140
rs4428003
rs7563294
rs7563522
rs4614918
rs34380410
rs4035120
rs3795968
rs2348021
rs35482626
rs4035107
rs76769365
rs16833921
rs6745304
rs6732225
rs6720189
rs7597713
rs2244004
rs1986414
rs1986415
rs74528758
rs6711025
rs2465658
rs4508579
rs4621154
rs2254576
rs2960198
rs10207809
rs78913864
rs1989739
rs17448796
rs2256977
rs2348022
rs2465661
rs2465662
rs17533238
rs4622702
rs143058314
rs17533245
rs6741421
rs10172572
rs78602157
rs150842909
rs2470900
rs2465663
rs4619591
rs10432435
rs76410817
rs4541241
rs141465385
rs79824701
rs78108343
rs77257914
rs7587871
rs11887334
rs78465788
rs7420798
rs112758857
rs12988162
rs2347865
rs10180210
rs141341146
rs149653789
rs12617551
rs113776432
rs11677071
rs111289546
rs111293911
rs4456685
rs75881783
rs56009945
rs2715912
rs2715911
rs73051022
rs2715910
rs13404701
rs2348023
rs868810
rs80217116
rs2348024
rs4503970
rs35482569
rs111789352
rs75265533
rs7586707
rs10192757
rs13393615
rs2540069
rs13035983
rs2287013
rs2287012
rs2287011
rs78781132
rs79540345
rs76083840
rs4674302
rs4672890
rs4674303
rs13385678
rs2348025
rs7562507
rs10931910
rs115658021
rs76335110
rs3769835
rs3769833
rs3815503
rs3815502
rs55754655
rs41270243
rs2881811
rs2241080
rs2241079
rs62279335
rs57502521
rs55712692
rs3769832
rs3769831
rs3820973
rs12472360
rs12612263
rs12612264
rs7585422
rs6435060
rs2348026
rs79367668
rs35778058
rs73055181
rs34892292
rs77225800
rs2287010
rs2287008
rs2287007
rs4674311
rs2540068
rs2715904
rs2715905
rs73055188
rs113661102
rs2540067
rs145012090
rs112517852
rs142131351
rs6730363
rs141229132
rs2715908
rs2715907
rs41271445
rs3731722
rs115755597
rs2540066
rs142103390
rs1050884
rs1050887
rs36046548
rs2715906
rs2540064
rs11691962
rs111932301
rs74827976
rs73055201
rs7563682
rs7602947
rs79266846
rs11683915
rs11684227
rs116046422
rs16834021
rs11678615
rs16834027
rs16834034
rs6729738
rs76404466
rs878403
rs13430167
rs2348110
rs111937377
rs2002328
rs113485114
rs78511664
rs72933958
rs141094814
rs7605110
rs79423956
rs141782323
rs7589108
rs7589650
rs13410894
rs12993432
rs12993867
rs12473437
rs17602570
rs4674325
rs7597308
rs13421834
rs76350763
rs80182305
rs6731511
rs2715898
rs73057021
rs2540062
rs2715897
rs2715896
rs10515940
rs2540061
rs2715895
rs869134
rs116056056
rs868396
rs148614777
rs10931911
rs2540060
rs2247030
rs2247016
rs2540059
rs2540058
rs2540057
rs2715894
rs6435063
rs13428164
rs6735028
rs112830064
rs2540056
rs113351123
rs34622419
rs11674297
rs73057031
rs111875584
rs11674621
rs2348111
rs2243822
rs2540055
rs2540054
rs112993442
rs11691821
rs2540053
rs2348113
rs2253612
rs59857264
rs78517969
rs2540052
rs55961124
rs2715891
rs74887827
rs114623706
rs2540051
rs7572113
rs72922821
rs2715892
rs2715893
rs2715902
rs2540050
rs7604058
rs111611533
rs62189272
rs7590397
rs7563722
rs7563911
rs10931912
rs11896227
rs6707459
rs111766669
rs56248252
rs4142282
rs7589014
rs62189273
rs72922832
rs17467217
rs2348114
rs9679668
rs9679113
rs190765967
rs4674353
rs112934441
rs11694038
rs10931914
rs4674357
rs114491753
rs16834195
rs16834207
rs12464176
rs4672912
rs17382719
rs12613052
rs77677493
rs116204055
rs79735035
rs73988396
rs13034298
rs7580858
rs7583548
rs16834216
rs7584595
rs16834221
rs950233
rs4674359
rs75845449
rs10200697
rs10203498
rs183974007
rs77148801
rs4416197
rs4396694
rs2348115
rs7603058
rs77677558
rs2348116
rs6729962
rs72922851
rs2348117
rs10804105
rs28568991
rs28367378
rs6734086
rs11674628
rs12052644
rs11686992
rs75059595
rs9989845
rs9989756
rs6738605
rs13017660
rs76358398
rs10931915
rs9989887
rs9989889
rs76130409
rs13030432
rs7582287
rs7608693
rs10188735
rs10165231
rs10165359
rs58530208
rs951183
rs12693923
rs951185
rs951184
rs2348118
rs2881834
rs10168978
rs10169230
rs10171534
rs10171996
rs11677204
rs10172238
rs74655057
rs11684485
rs10804106
rs10804107
rs10931916
rs12105229
rs56004049
rs10432515
rs6748934
rs10432436
rs10931917
rs78264763
rs10931918
rs116101156
rs2348119
rs2348121
rs13025464
rs13392387
rs115030986
rs79579604
rs2348122
rs76358208
rs16834352
rs2348123
rs2348124
rs4581881
rs2348125
rs1002414
rs2348126
rs116228383
rs112222310
rs72927008
rs116800172
rs13013990
rs79838970
rs6758797
rs73991104
rs73057059
rs73057060
rs79026301
rs77497620
rs16834375
rs73057062
rs73057063
rs2348127
rs1001250
rs1001249
rs577303579
rs146649181
rs6725741
rs61744314
rs73991105
rs10931919
rs10931920
rs11693950
rs4674400
rs11695319
rs11888596
rs77342565
rs17382808
rs41422845
rs16834398
rs2881835
rs76205000
rs78073076
rs75567357
rs75402839
rs16834409
rs78682276
rs115642501
rs16834415
rs144101754
rs116592105
rs148247712
rs76121863
rs16824534
rs7575806
rs10432437
rs75991597
rs10185328
rs79185883
rs16834435
rs61743436
rs16834438
rs77496058
rs11674071
rs78612610
rs74318575
rs74824116
rs2348128
rs74930980
rs78681790
rs16834441
rs79598176
rs10181489
rs17382850
rs16834453
rs74883022
rs16834458
rs114651654
rs115551553
rs116105645
rs77083322
rs116509698
rs116035455
rs74605182
rs77278842
rs16834464
rs62623595
rs16834467
rs10202088
rs72927013
rs16834492
rs77794577
rs12622452
rs74488434
rs76072275
rs191865177
rs77147740
rs77404113
rs11683632
rs16834512
rs6720418
rs16834518
rs61736262
rs17382927
rs10515941
rs10515942
rs2881836
rs35627330
rs2348129
2:201644666_A_G
rs72927023
rs72927026
rs13028496
rs11904425
rs11893944
rs6739821
rs6754947
rs17467483
rs10931921
rs78680879
rs10931922
rs11674530
rs77356501
rs66572662
rs7609464
rs13030323
rs11679030
rs3752658
rs3752657
rs113049704
rs6709766
rs6738318
rs6738319
rs10931923
rs17467532
rs12996354
rs12465041
rs17838652
rs114808334
rs13022238
rs4674449
rs4672951
rs4672952
rs12994624
rs4625890
rs13030504
rs4473366
rs10931924
rs115110433
rs6755945
rs72927048
rs72927051
rs72927052
rs3754937
rs75482642
rs78244989
rs2270282
rs544253385
rs2270281
rs2270280
rs111306409
rs72927059
rs6709748
rs12475785
rs72927061
rs11685853
rs2881880
rs115798498
rs11688852
rs150506039
rs3815501
rs115856102
rs183997345
rs12995928
rs12995960
rs17467616
rs3731720
rs3731719
rs12477038
rs77512390
rs57402075
rs189867740
rs72927078
rs111331321
rs111321288
rs10804108
rs6728680
rs116191011
rs6733316
```
