## Supplementary material for "Characterization of shared and ancestry-specific signals driving complex traits using multi-ancestry fine-mapping": s1.afreq

```
#CHROM	ID	REF	ALT	ALT_FREQS	OBS_CT
2	rs2054122	G	T	0.516899	1006
2	rs16830272	G	A	0.0506958	1006
2	rs72924234	G	A	0.0506958	1006
2	rs16830274	C	G	0.0506958	1006
2	rs78829512	A	T	0.00795229	1006
2	rs10445788	G	A	0.516899	1006
2	rs1455351	A	G	0.431412	1006
2	rs4850855	A	G	0.516899	1006
2	rs12693853	G	C	0.516899	1006
2	rs7557664	T	A	0.511928	1006
2	rs16830276	C	T	0.055666	1006
2	rs58884306	A	G	0.055666	1006
2	rs10180895	C	A	0.568588	1006
2	rs75297448	A	G	0.00795229	1006
2	rs12477961	A	G	0.568588	1006
2	rs10931821	A	T	0.511928	1006
2	rs11892399	C	T	0.569583	1006
2	rs17814334	T	C	0.28827	1006
2	rs7565660	T	A	0.0109344	1006
2	rs1455350	T	A	0.483101	1006
2	rs1455349	A	G	0.474155	1006
2	rs73060033	G	A	0.00795229	1006
2	rs73060036	C	T	0.00795229	1006
2	rs10497818	A	T	0.451292	1006
2	rs1809194	C	T	0.450298	1006
2	rs11687833	C	T	0.407555	1006
2	rs9941524	A	G	0.450298	1006
2	rs897399	A	G	0.450298	1006
2	rs73060037	G	A	0.00795229	1006
2	rs10183691	G	A	0.00894632	1006
2	rs6729990	A	G	0.00894632	1006
2	rs115021983	G	T	0.0159046	1006
2	rs61293934	A	T	0.00894632	1006
2	rs7587930	A	G	0.467197	1006
2	rs992005	C	G	0.450298	1006
2	rs10497819	G	A	0.00894632	1006
2	rs10199690	G	A	0.00894632	1006
2	rs7569314	G	T	0.450298	1006
2	rs73060047	G	T	0.00795229	1006
2	rs7575928	G	A	0.00795229	1006
2	rs7602269	A	G	0.45825	1006
2	rs78687293	T	C	0.00795229	1006
2	rs6741671	T	C	0.00894632	1006
2	rs112036605	G	A	0.0516899	1006
2	rs113618227	T	C	0.00795229	1006
2	rs17814767	T	C	0.130219	1006
2	rs10210447	G	A	0.973161	1006
2	rs73060048	C	A	0.00795229	1006
2	rs10166210	C	G	0.00894632	1006
2	rs7601848	A	T	0.446322	1006
2	rs115090143	A	G	0.0149105	1006
2	rs12693854	A	G	0.446322	1006
2	rs10931822	G	T	0.454274	1006
2	rs191320028	C	A	0.027833	1006
2	rs1455344	G	A	0.446322	1006
2	rs13393754	C	T	0.461233	1006
2	rs72924263	T	C	0.0208748	1006
2	rs1455343	G	T	0.389662	1006
2	rs7562655	T	C	0.476143	1006
2	rs7601948	G	A	0.464215	1006
2	rs139307501	C	A	0.00994036	1006
2	rs1455342	A	C	0.457256	1006
2	rs7592562	G	A	0.460239	1006
2	rs9973442	C	A	0.450298	1006
2	rs17229285	C	T	0.503976	1006
2	rs73060057	A	G	0.00795229	1006
2	rs62178234	C	T	0.0129225	1006
2	rs149311647	A	G	0.00795229	1006
2	rs114980767	G	A	0.0168986	1006
2	rs17229432	T	A	0.459245	1006
2	rs13431124	T	G	0.333002	1006
2	rs7566330	G	A	0.459245	1006
2	rs79154702	C	T	0.464215	1006
2	rs116726510	C	T	0.0139165	1006
2	rs35645546	G	C	0.460239	1006
2	rs12476463	T	C	0.213718	1006
2	rs2343636	C	G	0.466203	1006
2	rs4266009	A	G	0.467197	1006
2	rs74583552	T	G	0.028827	1006
2	rs34479423	T	C	0.468191	1006
2	rs77927451	A	G	0.0139165	1006
2	rs12997439	A	G	0.468191	1006
2	rs76315705	A	T	0.468191	1006
2	rs10196804	C	T	0.465209	1006
2	rs7568972	G	A	0.460239	1006
2	rs11691766	C	T	0.456262	1006
2	rs10203265	C	T	0.456262	1006
2	rs62178236	C	T	0.0119284	1006
2	rs10174785	T	C	0.461233	1006
2	rs13031573	C	T	0.462227	1006
2	rs10210021	G	C	0.466203	1006
2	rs10175313	T	C	0.461233	1006
2	rs10186646	A	G	0.464215	1006
2	rs1350014	T	C	0.468191	1006
2	rs1350013	G	C	0.468191	1006
2	rs112943973	G	T	0.0318091	1006
2	rs6711590	T	G	0.468191	1006
2	rs6725176	A	G	0.468191	1006
2	rs13009398	A	T	0.212724	1006
2	rs13396912	A	G	0.468191	1006
2	rs10201987	C	A	0.457256	1006
2	rs113833771	C	G	0.0129225	1006
2	rs12693857	C	A	0.45825	1006
2	rs13385754	T	C	0.45825	1006
2	rs13423255	C	A	0.459245	1006
2	rs12693858	G	A	0.457256	1006
2	rs34309101	T	G	0.45825	1006
2	rs1455335	C	T	0.454274	1006
2	rs1455334	C	A	0.452286	1006
2	rs75561723	C	T	0.0149105	1006
2	rs12693859	T	A	0.45328	1006
2	rs13426764	C	T	0.45328	1006
2	rs72924296	A	G	0.297217	1006
2	rs11694806	C	T	0.45825	1006
2	rs12693860	G	A	0.459245	1006
2	rs6741429	A	T	0.456262	1006
2	rs6741542	A	C	0.463221	1006
2	rs72924301	A	G	0.0248509	1006
2	rs73062044	T	C	0.00795229	1006
2	rs73062045	A	G	0.00795229	1006
2	rs2007176	T	C	0.470179	1006
2	rs144376634	G	A	0.028827	1006
2	rs142848801	A	T	0.0228628	1006
2	rs59174610	A	G	0.290258	1006
2	rs7420621	C	A	0.529821	1006
2	rs114179387	A	G	0.0139165	1006
2	rs113756952	A	G	0.515905	1006
2	rs13000380	A	G	0.461233	1006
2	rs147456665	C	T	0.0188867	1006
2	rs35390433	A	G	0.454274	1006
2	rs34349601	C	T	0.454274	1006
2	rs7578102	C	T	0.454274	1006
2	rs79993383	T	C	0.467197	1006
2	rs7581489	C	T	0.467197	1006
2	rs74860168	T	C	0.467197	1006
2	rs147486120	C	A	0.0139165	1006
2	rs114115172	G	A	0.0248509	1006
2	rs12475616	T	C	0.962227	1006
2	rs17826222	C	T	0.44831	1006
2	rs13410413	C	T	0.44831	1006
2	rs17826270	G	A	0.447316	1006
2	rs75664200	G	A	0.0228628	1006
2	rs66729503	T	G	0.45825	1006
2	rs17229594	C	T	0.45825	1006
2	rs10931828	C	T	0.500994	1006
2	rs17229679	A	G	0.026839	1006
2	rs115532633	G	A	0.00894632	1006
2	rs17229728	T	C	0.464215	1006
2	rs17229763	A	C	0.465209	1006
2	rs17826492	A	G	0.456262	1006
2	rs6757686	T	G	0.467197	1006
2	rs10202115	T	G	0.468191	1006
2	rs1400979	A	G	0.742545	1006
2	rs146730650	G	A	0.00596421	1006
2	rs13390918	A	G	0.229622	1006
2	rs17229875	G	A	0.222664	1006
2	rs1400978	T	C	0.228628	1006
2	rs145879806	T	C	0.00795229	1006
2	rs13386177	T	A	0.224652	1006
2	rs1400976	T	C	0.741551	1006
2	rs1400975	G	T	0.214712	1006
2	rs6434978	C	T	0.500994	1006
2	rs1518078	A	G	0.729622	1006
2	rs4673996	A	C	0.729622	1006
2	rs78561150	T	C	0.026839	1006
2	rs1996465	C	T	0.23161	1006
2	rs1996464	A	G	0.23161	1006
2	rs148295548	G	C	0.0109344	1006
2	rs67434847	A	T	0.506958	1006
2	rs1356487	G	A	0.729622	1006
2	rs1829317	G	C	0.22167	1006
2	rs6434979	G	A	0.499006	1006
2	rs142045691	G	A	0.0188867	1006
2	rs1356486	T	C	0.740557	1006
2	rs1356485	T	C	0.512922	1006
2	rs6757941	G	T	0.508946	1006
2	rs4674510	A	G	0.23161	1006
2	rs6434980	T	C	0.505964	1006
2	rs4674515	A	G	0.230616	1006
2	rs1356493	G	A	0.499006	1006
2	rs1356494	A	G	0.738569	1006
2	rs1996467	G	A	0.224652	1006
2	rs10208704	G	A	0.22664	1006
2	rs6434981	A	C	0.522863	1006
2	rs35457548	G	A	0.225646	1006
2	rs139501139	A	C	0.0218688	1006
2	rs1518097	C	A	0.217694	1006
2	rs13020013	T	C	0.739563	1006
2	rs6434983	T	C	0.742545	1006
2	rs1533540	T	C	0.741551	1006
2	rs1533541	A	G	0.740557	1006
2	rs1518099	G	A	0.739563	1006
2	rs1518100	C	T	0.738569	1006
2	rs6740484	T	C	0.741551	1006
2	rs13015153	G	A	0.724652	1006
2	rs6743457	T	C	0.741551	1006
2	rs6434984	C	T	0.700795	1006
2	rs6434985	G	A	0.741551	1006
2	rs7605650	A	G	0.741551	1006
2	rs12693863	C	G	0.742545	1006
2	rs1878665	G	T	0.722664	1006
2	rs62180063	C	A	0.0119284	1006
2	rs1878666	T	C	0.742545	1006
2	rs1878667	T	C	0.742545	1006
2	rs1878668	T	G	0.516899	1006
2	rs10439328	C	T	0.228628	1006
2	rs4675232	G	A	0.725646	1006
2	rs4673212	A	G	0.727634	1006
2	rs4673214	T	A	0.728628	1006
2	rs113368975	G	A	0.0666004	1006
2	rs4673215	C	T	0.72167	1006
2	rs4673217	T	C	0.732604	1006
2	rs4675238	T	G	0.727634	1006
2	rs13013140	G	A	0.215706	1006
2	rs34119476	A	G	0.480119	1006
2	rs112673972	C	T	0.0139165	1006
2	rs62180064	G	A	0.082505	1006
2	rs16830376	T	C	0.0308151	1006
2	rs78019693	A	C	0.0924453	1006
2	rs6434987	A	C	0.698807	1006
2	rs1518101	G	T	0.678926	1006
2	rs2344696	G	A	0.676938	1006
2	rs7600810	G	A	0.676938	1006
2	rs7600760	C	T	0.181909	1006
2	rs6434988	G	T	0.728628	1006
2	rs1850569	G	A	0.49006	1006
2	rs6742486	G	A	0.719682	1006
2	rs1878671	G	A	0.487078	1006
2	rs1607331	G	T	0.675944	1006
2	rs12995024	T	C	0.230616	1006
2	rs12615678	G	A	0.22664	1006
2	rs13405503	C	T	0.185885	1006
2	rs71424203	T	C	0.0248509	1006
2	rs4675339	C	T	0.190855	1006
2	rs4675340	G	T	0.190855	1006
2	rs10931829	A	G	0.742545	1006
2	rs12478592	T	C	0.195825	1006
2	rs13005095	A	T	0.196819	1006
2	rs34696411	A	G	0.247515	1006
2	rs11897530	T	A	0.493042	1006
2	rs79902697	T	C	0.0129225	1006
2	rs11893063	G	A	0.479125	1006
2	rs34335526	C	T	0.190855	1006
2	rs1533542	G	A	0.670974	1006
2	rs1400982	A	G	0.327038	1006
2	rs1400983	T	C	0.322068	1006
2	rs78702232	A	G	0.05666	1006
2	rs12105585	G	A	0.474155	1006
2	rs4675429	T	C	0.196819	1006
2	rs113762668	G	C	0.0228628	1006
2	rs75049144	G	C	0.0208748	1006
2	rs78926214	C	T	0.0526839	1006
2	rs10208482	C	A	0.360835	1006
2	rs72928115	G	A	0.651093	1006
2	rs1400984	G	A	0.259443	1006
2	rs79790944	A	C	0.0248509	1006
2	rs7570167	G	A	0.361829	1006
2	rs11884596	T	C	0.383698	1006
2	rs10497820	C	A	0.348907	1006
2	rs1533528	A	G	0.373757	1006
2	rs77746171	C	T	0.0218688	1006
2	rs7585666	C	T	0.354871	1006
2	rs7588872	C	T	0.351889	1006
2	rs10197229	A	G	0.360835	1006
2	rs11887855	G	T	0.350895	1006
2	rs112579711	A	C	0.0218688	1006
2	rs10177265	C	T	0.634195	1006
2	rs188548383	G	A	0.00198807	1006
2	rs72928140	A	C	0.374751	1006
2	rs6705243	A	G	0.271372	1006
2	rs4673338	C	T	0.635189	1006
2	rs11674671	C	T	0.635189	1006
2	rs72928147	G	A	0.0129225	1006
2	rs10931830	T	C	0.359841	1006
2	rs10931831	C	T	0.359841	1006
2	rs2344697	C	T	0.636183	1006
2	rs1533535	C	T	0.636183	1006
2	rs181882122	C	T	0.00198807	1006
2	rs113904632	G	A	0.0119284	1006
2	rs1533534	C	T	0.263419	1006
2	rs2048968	C	T	0.628231	1006
2	rs16830407	G	A	0.357853	1006
2	rs1518086	G	A	0.628231	1006
2	rs4675598	A	G	0.72664	1006
2	rs10189746	G	A	0.722664	1006
2	rs10202112	T	C	0.734592	1006
2	rs1533533	G	A	0.72167	1006
2	rs62180106	G	A	0.342942	1006
2	rs12619940	C	A	0.368787	1006
2	rs1518085	T	C	0.837972	1006
2	rs145515943	G	A	0.0248509	1006
2	rs1518083	G	T	0.723658	1006
2	rs12617209	C	G	0.22664	1006
2	rs6715822	T	A	0.95825	1006
2	rs12617311	G	A	0.329026	1006
2	rs12475832	T	C	0.95825	1006
2	rs6761022	C	T	0.95825	1006
2	rs78804975	A	T	0.0218688	1006
2	rs16830436	T	G	0.627237	1006
2	rs16824421	A	T	0.627237	1006
2	rs1518082	G	A	0.630219	1006
2	rs1518081	T	C	0.272366	1006
2	rs55759976	C	T	0.0218688	1006
2	rs4145998	T	C	0.372763	1006
2	rs4145999	T	C	0.373757	1006
2	rs16830440	C	T	0.367793	1006
2	rs1518080	C	G	0.371769	1006
2	rs16830444	G	A	0.358847	1006
2	rs7566892	C	G	0.360835	1006
2	rs1518079	T	C	0.269384	1006
2	rs10497821	C	T	0.274354	1006
2	rs10497822	A	G	0.277336	1006
2	rs1356488	T	C	0.740557	1006
2	rs55905347	G	A	0.366799	1006
2	rs1400974	G	A	0.628231	1006
2	rs1996466	T	C	0.370775	1006
2	rs17829022	T	G	0.472167	1006
2	rs12986948	A	G	0.261431	1006
2	rs11680034	T	C	0.261431	1006
2	rs7582813	C	T	0.259443	1006
2	rs16830466	G	C	0.369781	1006
2	rs938856	A	G	0.370775	1006
2	rs74404467	G	A	0.00795229	1006
2	rs150903113	A	T	0.00795229	1006
2	rs17233066	C	T	0.0675944	1006
2	rs72930027	G	T	0.027833	1006
2	rs72930032	C	T	0.028827	1006
2	rs1518075	T	C	0.375746	1006
2	rs1518073	C	G	0.368787	1006
2	rs17829392	T	C	0.269384	1006
2	rs12991894	G	T	0.180915	1006
2	rs13025012	T	C	0.187873	1006
2	rs7608145	A	G	0.371769	1006
2	rs7581846	C	T	0.368787	1006
2	rs1400971	T	C	0.37674	1006
2	rs17233255	C	G	0.0626243	1006
2	rs9332426	A	G	0.37674	1006
2	rs115136161	G	A	0.0159046	1006
2	rs67373417	A	G	0.327038	1006
2	rs1518070	C	A	0.355865	1006
2	rs1533532	C	T	0.621272	1006
2	rs17233334	T	A	0.26839	1006
2	rs1013162	A	G	0.735586	1006
2	rs1878663	T	G	0.735586	1006
2	rs138915503	A	G	0.0139165	1006
2	rs1533529	A	G	0.38171	1006
2	rs7587759	C	T	0.129225	1006
2	rs145322362	C	T	0.026839	1006
2	rs1518069	C	T	0.445328	1006
2	rs7592377	G	A	0.332008	1006
2	rs72930068	A	G	0.137177	1006
2	rs1878662	T	C	0.149105	1006
2	rs2048966	T	C	0.374751	1006
2	rs12693864	C	G	0.201789	1006
2	rs6748596	T	A	0.627237	1006
2	rs193284734	C	T	0.00596421	1006
2	rs13030399	G	A	0.0715706	1006
2	rs60304523	G	A	0.425447	1006
2	rs1829319	G	A	0.557654	1006
2	rs2030222	G	C	0.370775	1006
2	rs1829318	T	C	0.557654	1006
2	rs1400969	G	C	0.557654	1006
2	rs57753199	C	G	0.208748	1006
2	rs74265593	T	G	0.133201	1006
2	rs2138985	C	G	0.627237	1006
2	rs72932045	C	T	0.0715706	1006
2	rs1607330	A	T	0.627237	1006
2	rs34016699	G	T	0.423459	1006
2	rs13035389	T	C	0.423459	1006
2	rs34425931	A	G	0.0725646	1006
2	rs13010061	G	A	0.423459	1006
2	rs66900049	A	G	0.0745527	1006
2	rs62180140	C	T	0.422465	1006
2	rs4672570	A	T	0.553678	1006
2	rs13423048	C	T	0.130219	1006
2	rs66473570	A	G	0.0745527	1006
2	rs13030622	C	T	0.204771	1006
2	rs75222573	T	C	0.0745527	1006
2	rs185987928	A	T	0.00894632	1006
2	rs72932058	C	A	0.0745527	1006
2	rs61093613	T	C	0.371769	1006
2	rs72932064	A	G	0.0745527	1006
2	rs72932068	G	A	0.0745527	1006
2	rs76367055	G	A	0.140159	1006
2	rs34957898	A	G	0.0745527	1006
2	rs34798194	C	T	0.0745527	1006
2	rs13006965	A	G	0.0745527	1006
2	rs1518068	A	T	0.204771	1006
2	rs13007176	A	G	0.0745527	1006
2	rs10497823	G	A	0.130219	1006
2	rs10497824	A	G	0.132207	1006
2	rs74418978	G	A	0.0367793	1006
2	rs2344699	C	T	0.421471	1006
2	rs1568241	A	C	0.132207	1006
2	rs1568238	T	C	0.131213	1006
2	rs62180142	G	A	0.372763	1006
2	rs17240117	C	T	0.372763	1006
2	rs17829897	T	C	0.372763	1006
2	rs56349335	G	T	0.372763	1006
2	rs13388993	G	A	0.132207	1006
2	rs17829915	T	A	0.372763	1006
2	rs12693865	A	T	0.868787	1006
2	rs16824424	A	G	0.425447	1006
2	rs10189905	T	G	0.0884692	1006
2	rs13019967	C	T	0.868787	1006
2	rs13020190	C	G	0.337972	1006
2	rs12619265	T	G	0.424453	1006
2	rs62180144	A	G	0.371769	1006
2	rs62180145	T	C	0.372763	1006
2	rs62180146	T	G	0.372763	1006
2	rs72915207	G	A	0.0675944	1006
2	rs62180147	G	T	0.371769	1006
2	rs76532278	T	A	0.0198807	1006
2	rs10931832	C	G	0.444334	1006
2	rs34452873	G	A	0.0725646	1006
2	rs7599528	A	G	0.173956	1006
2	rs78897531	C	T	0.0884692	1006
2	rs10931833	G	T	0.291252	1006
2	rs13408846	T	C	0.441352	1006
2	rs73982470	C	T	0.0318091	1006
2	rs78256138	G	A	0.0387674	1006
2	rs4413098	T	C	0.272366	1006
2	rs73982471	A	C	0.0328032	1006
2	rs115332296	C	A	0.0159046	1006
2	rs150753217	G	A	0.0188867	1006
2	rs2344700	A	G	0.305169	1006
2	rs115600153	T	C	0.0258449	1006
2	rs10451571	C	T	0.272366	1006
2	rs74265601	A	C	0.0328032	1006
2	rs12478955	A	G	0.272366	1006
2	rs12996291	G	A	0.259443	1006
2	rs73982472	A	G	0.0328032	1006
2	rs13413152	G	A	0.272366	1006
2	rs72915221	T	A	0.271372	1006
2	rs16830536	T	A	0.0328032	1006
2	rs78411817	G	A	0.0208748	1006
2	rs12470248	T	C	0.705765	1006
2	rs12470251	T	C	0.705765	1006
2	rs12474120	A	G	0.272366	1006
2	rs10175562	G	A	0.734592	1006
2	rs75982036	C	A	0.0318091	1006
2	rs10931835	T	C	0.430417	1006
2	rs1533536	A	G	0.703777	1006
2	rs1533537	G	A	0.735586	1006
2	rs1533538	A	C	0.735586	1006
2	rs1533539	A	C	0.735586	1006
2	rs2693277	G	A	0.703777	1006
2	rs2693278	A	G	0.703777	1006
2	rs1518089	T	C	0.703777	1006
2	rs58055552	G	A	0.0318091	1006
2	rs59079358	A	G	0.0318091	1006
2	rs1608945	A	G	0.430417	1006
2	rs1850567	A	T	0.703777	1006
2	rs1850568	A	C	0.703777	1006
2	rs62180151	G	T	0.272366	1006
2	rs72915232	A	G	0.0218688	1006
2	rs148154592	A	G	0.0178926	1006
2	rs12613387	A	G	0.0149105	1006
2	rs1464957	G	C	0.703777	1006
2	rs189680958	A	G	0.0139165	1006
2	rs1518092	G	A	0.703777	1006
2	rs12622284	A	C	0.33002	1006
2	rs1518093	G	A	0.735586	1006
2	rs75768577	T	C	0.0109344	1006
2	rs34665604	G	C	0.204771	1006
2	rs1400980	C	A	0.431412	1006
2	rs2693284	G	A	0.434394	1006
2	rs1852261	T	C	0.441352	1006
2	rs7564969	T	G	0.271372	1006
2	rs1518094	G	A	0.0318091	1006
2	rs115943212	A	G	0.0149105	1006
2	rs2693285	A	G	0.43837	1006
2	rs16830570	C	G	0.0318091	1006
2	rs2693286	T	C	0.43837	1006
2	rs16830580	G	A	0.0328032	1006
2	rs34360613	C	T	0.083499	1006
2	rs1917933	C	G	0.437376	1006
2	rs1518095	A	G	0.43837	1006
2	rs1878664	C	T	0.259443	1006
2	rs7593276	A	G	0.0318091	1006
2	rs1818645	C	T	0.271372	1006
2	rs35545050	C	A	0.335984	1006
2	rs72915245	G	T	0.0377734	1006
2	rs1356491	T	C	0.436382	1006
2	rs1356492	C	T	0.437376	1006
2	rs1400981	A	T	0.0328032	1006
2	rs1358059	A	G	0.437376	1006
2	rs77736737	C	T	0.0149105	1006
2	rs2678406	A	G	0.734592	1006
2	rs2678407	A	G	0.431412	1006
2	rs7582043	G	C	0.0318091	1006
2	rs553499774	A	G	0.00894632	1006
2	rs61061880	T	C	0.271372	1006
2	rs140679988	G	A	0.0149105	1006
2	rs62178764	T	A	0.271372	1006
2	rs186371988	C	T	0.0318091	1006
2	rs2678408	T	C	0.463221	1006
2	rs1249091	A	G	0.733598	1006
2	rs60819009	G	A	0.0318091	1006
2	rs1249092	T	C	0.429423	1006
2	rs34228724	C	T	0.0407555	1006
2	rs111501822	T	G	0.0228628	1006
2	rs2678409	C	A	0.431412	1006
2	rs1249093	A	G	0.463221	1006
2	rs1249094	G	A	0.431412	1006
2	rs1249095	G	A	0.265408	1006
2	rs62178766	C	T	0.0129225	1006
2	rs1249096	G	A	0.567594	1006
2	rs1914615	A	T	0.534791	1006
2	rs72613715	G	A	0.0318091	1006
2	rs112633721	C	T	0.0318091	1006
2	rs58513831	T	C	0.270378	1006
2	rs75626366	C	T	0.0318091	1006
2	rs139512932	T	A	0.00894632	1006
2	rs7597529	C	T	0.0318091	1006
2	rs73982489	G	A	0.0328032	1006
2	rs55642416	C	T	0.0318091	1006
2	rs57909385	T	C	0.0318091	1006
2	rs13020849	T	C	0.266402	1006
2	rs10192749	G	C	0.567594	1006
2	rs138410839	A	G	0.00894632	1006
2	rs72613718	T	C	0.0308151	1006
2	rs55784237	T	C	0.0308151	1006
2	rs72613719	G	C	0.0308151	1006
2	rs143961801	G	C	0.0308151	1006
2	rs56244529	T	C	0.0308151	1006
2	rs56322003	T	C	0.306163	1006
2	rs6739922	A	T	0.267396	1006
2	rs73982500	G	A	0.0308151	1006
2	rs145507856	G	A	0.0178926	1006
2	rs72915262	C	T	0.0755467	1006
2	rs7584200	T	G	0.0308151	1006
2	rs72613720	T	C	0.0308151	1006
2	rs72613721	A	G	0.0318091	1006
2	rs72613722	C	T	0.0308151	1006
2	rs75588790	C	G	0.0785288	1006
2	rs66460581	T	G	0.0308151	1006
2	rs62178769	A	C	0.0656064	1006
2	rs11679410	A	G	0.28827	1006
2	rs75402389	C	T	0.0407555	1006
2	rs67103685	T	C	0.284294	1006
2	rs111366862	T	C	0.0308151	1006
2	rs13019591	A	C	0.874751	1006
2	rs60090550	T	C	0.0308151	1006
2	rs34122762	G	A	0.264414	1006
2	rs1405108	C	A	0.692843	1006
2	rs4674268	A	G	0.0308151	1006
2	rs59673407	T	A	0.0318091	1006
2	rs61024583	G	A	0.305169	1006
2	rs62178771	G	C	0.0109344	1006
2	rs13030809	T	C	0.247515	1006
2	rs756329	A	G	0.0308151	1006
2	rs756340	A	G	0.0178926	1006
2	rs73057412	A	T	0.0308151	1006
2	rs72915265	A	G	0.082505	1006
2	rs73057415	A	G	0.0308151	1006
2	rs12621933	A	G	0.445328	1006
2	rs59358261	G	A	0.0308151	1006
2	rs62178772	G	A	0.275348	1006
2	rs57930369	G	A	0.0308151	1006
2	rs73057418	T	A	0.0308151	1006
2	rs4674327	A	G	0.0318091	1006
2	rs4674333	G	C	0.0308151	1006
2	rs35785988	C	A	0.0308151	1006
2	rs77099415	C	T	0.0765408	1006
2	rs1917932	G	A	0.274354	1006
2	rs116879093	G	A	0.0178926	1006
2	rs12614240	C	T	0.425447	1006
2	rs56038930	A	C	0.0308151	1006
2	rs16830630	T	C	0.0139165	1006
2	rs12328463	G	A	0.675944	1006
2	rs16830631	G	T	0.0308151	1006
2	rs13023912	G	A	0.675944	1006
2	rs13024106	G	A	0.675944	1006
2	rs16830635	C	T	0.0308151	1006
2	rs73985309	A	G	0.0308151	1006
2	rs73057427	C	A	0.0308151	1006
2	rs73057429	C	A	0.0308151	1006
2	rs116439467	C	A	0.0149105	1006
2	rs73057432	T	C	0.0308151	1006
2	rs12987656	C	T	0.248509	1006
2	rs62178774	A	G	0.248509	1006
2	rs12693868	C	A	0.693837	1006
2	rs12053051	G	C	0.968191	1006
2	rs67480108	A	C	0.332008	1006
2	rs114295232	A	G	0.028827	1006
2	rs12693869	A	G	0.693837	1006
2	rs140266082	A	G	0.0178926	1006
2	rs79961576	C	T	0.0308151	1006
2	rs6707753	A	G	0.274354	1006
2	rs142064917	A	G	0.0178926	1006
2	rs16830637	T	C	0.0308151	1006
2	rs17831072	C	A	0.274354	1006
2	rs16830639	C	A	0.0308151	1006
2	rs16830640	A	G	0.0178926	1006
2	rs16830642	C	A	0.0308151	1006
2	rs16830644	C	A	0.0308151	1006
2	rs113443117	G	A	0.0198807	1006
2	rs76189856	A	T	0.134195	1006
2	rs16830647	A	G	0.0308151	1006
2	rs7596739	C	T	0.0308151	1006
2	rs1456525	G	T	0.981113	1006
2	rs1456524	T	C	0.675944	1006
2	rs17241771	A	G	0.274354	1006
2	rs17241778	T	C	0.274354	1006
2	rs62178775	G	A	0.148111	1006
2	rs75733302	G	A	0.0586481	1006
2	rs6756227	C	T	0.0308151	1006
2	rs62178776	A	G	0.028827	1006
2	rs7581614	A	G	0.0308151	1006
2	rs1456523	C	T	0.0308151	1006
2	rs16830660	G	A	0.0308151	1006
2	rs1456522	A	G	0.694831	1006
2	rs16830667	T	C	0.0308151	1006
2	rs1020705	G	T	0.982107	1006
2	rs140058646	T	A	0.00894632	1006
2	rs4674552	A	G	0.0308151	1006
2	rs1456521	T	C	0.982107	1006
2	rs1456520	C	T	0.951292	1006
2	rs1350203	A	G	0.0308151	1006
2	rs73059417	A	G	0.0308151	1006
2	rs1869984	A	C	0.0308151	1006
2	rs73059418	T	G	0.0308151	1006
2	rs73059419	T	C	0.0308151	1006
2	rs6434989	C	T	0.693837	1006
2	rs35634139	T	A	0.135189	1006
2	rs12989676	A	G	0.197813	1006
2	rs16830681	T	C	0.0308151	1006
2	rs149600422	C	T	0.0198807	1006
2	rs16830684	A	G	0.0178926	1006
2	rs1840751	G	C	0.693837	1006
2	rs1379013	T	C	0.148111	1006
2	rs115894194	G	C	0.0238569	1006
2	rs7590624	A	G	0.0308151	1006
2	rs72917342	C	T	0.0636183	1006
2	rs983402	T	C	0.693837	1006
2	rs16830694	T	C	0.0308151	1006
2	rs6735756	T	C	0.0308151	1006
2	rs7571513	G	T	0.274354	1006
2	rs72917344	G	A	0.0685885	1006
2	rs4673006	A	C	0.0308151	1006
2	rs1526070	G	A	0.496024	1006
2	rs6739754	T	C	0.0198807	1006
2	rs72917347	G	A	0.0636183	1006
2	rs73059434	A	G	0.0308151	1006
2	rs6733479	C	A	0.028827	1006
2	rs189159106	C	T	0.026839	1006
2	rs34435982	G	A	0.197813	1006
2	rs73059437	C	A	0.0308151	1006
2	rs76590976	A	T	0.0298211	1006
2	rs10931837	T	C	0.274354	1006
2	rs6735661	G	A	0.0308151	1006
2	rs7585551	C	T	0.0308151	1006
2	rs7558826	A	G	0.693837	1006
2	rs2345170	T	C	0.0308151	1006
2	rs6754915	T	A	0.0308151	1006
2	rs6743850	C	T	0.305169	1006
2	rs1456547	A	G	0.697813	1006
2	rs1456548	C	T	0.697813	1006
2	rs7564883	T	C	0.699801	1006
2	rs6650780	A	G	0.974155	1006
2	rs61272313	T	C	0.026839	1006
2	rs12477735	G	C	0.124254	1006
2	rs11695021	C	T	0.672962	1006
2	rs62178808	G	A	0.274354	1006
2	rs77442588	T	A	0.0715706	1006
2	rs72917367	A	C	0.274354	1006
2	rs149446791	C	T	0.0685885	1006
2	rs34517419	C	T	0.198807	1006
2	rs1026415	C	T	0.974155	1006
2	rs1963496	C	T	0.27336	1006
2	rs12693870	G	T	0.974155	1006
2	rs720527	C	A	0.474155	1006
2	rs62178810	G	A	0.0328032	1006
2	rs12477199	C	G	0.300199	1006
2	rs1585118	A	G	0.698807	1006
2	rs12105021	A	G	0.300199	1006
2	rs35778611	C	T	0.05666	1006
2	rs62178811	C	T	0.274354	1006
2	rs2168544	C	T	0.974155	1006
2	rs1026416	G	A	0.27336	1006
2	rs16830715	G	T	0.0248509	1006
2	rs77446886	T	C	0.0715706	1006
2	rs12614229	G	A	0.974155	1006
2	rs16830723	T	C	0.0248509	1006
2	rs12466992	G	A	0.27336	1006
2	rs16830725	G	C	0.026839	1006
2	rs17182856	A	G	0.27336	1006
2	rs16830727	A	G	0.026839	1006
2	rs12693871	G	T	0.5	1006
2	rs116577486	G	C	0.0129225	1006
2	rs966744	G	A	0.306163	1006
2	rs10205216	A	G	0.698807	1006
2	rs34489860	G	C	0.198807	1006
2	rs2198847	A	T	0.102386	1006
2	rs2219315	T	C	0.697813	1006
2	rs57130343	C	T	0.026839	1006
2	rs12465472	C	T	0.301193	1006
2	rs12473502	A	C	0.301193	1006
2	rs12473576	A	G	0.302187	1006
2	rs4491667	G	T	0.301193	1006
2	rs1563491	T	C	0.697813	1006
2	rs4602161	A	C	0.274354	1006
2	rs1984930	T	G	0.301193	1006
2	rs73061418	C	T	0.026839	1006
2	rs949450	C	T	0.0228628	1006
2	rs149213258	G	A	0.0208748	1006
2	rs7592570	T	C	0.301193	1006
2	rs6759845	T	G	0.279324	1006
2	rs60090952	C	T	0.026839	1006
2	rs55956047	C	T	0.026839	1006
2	rs9288299	C	T	0.692843	1006
2	rs80260750	G	A	0.131213	1006
2	rs114413253	T	C	0.0218688	1006
2	rs7423224	G	A	0.149105	1006
2	rs6751571	T	A	0.692843	1006
2	rs184747352	T	A	0.0149105	1006
2	rs17242784	T	C	0.279324	1006
2	rs6759265	T	C	0.692843	1006
2	rs6434991	T	C	0.306163	1006
2	rs4675033	C	T	0.306163	1006
2	rs13029829	T	C	0.130219	1006
2	rs6434993	G	A	0.692843	1006
2	rs1456536	C	T	0.279324	1006
2	rs6714279	T	C	0.693837	1006
2	rs6714524	T	C	0.693837	1006
2	rs1379007	A	G	0.693837	1006
2	rs4533423	T	C	0.199801	1006
2	rs1379008	C	A	0.693837	1006
2	rs1379010	G	A	0.304175	1006
2	rs16830753	T	G	0.026839	1006
2	rs74476994	T	C	0.0218688	1006
2	rs7572632	T	C	0.693837	1006
2	rs10209920	C	G	0.692843	1006
2	rs7576497	T	C	0.693837	1006
2	rs17243099	G	A	0.198807	1006
2	rs1159772	T	C	0.694831	1006
2	rs1840750	G	C	0.27833	1006
2	rs75784545	A	G	0.0636183	1006
2	rs62178838	T	G	0.280318	1006
2	rs62178839	T	C	0.280318	1006
2	rs115036255	G	C	0.0119284	1006
2	rs974392	C	A	0.692843	1006
2	rs974393	T	C	0.692843	1006
2	rs12693872	T	A	0.692843	1006
2	rs1379011	G	A	0.279324	1006
2	rs145878762	G	T	0.0218688	1006
2	rs4453634	T	C	0.279324	1006
2	rs75151573	A	G	0.028827	1006
2	rs2345171	G	T	0.279324	1006
2	rs2345172	G	A	0.279324	1006
2	rs12615032	G	A	0.49503	1006
2	rs2091340	G	A	0.972167	1006
2	rs67963931	G	T	0.196819	1006
2	rs62178842	T	C	0.305169	1006
2	rs62178843	G	A	0.305169	1006
2	rs138650167	T	A	0.00596421	1006
2	rs62178844	A	G	0.27833	1006
2	rs1824103	G	A	0.27833	1006
2	rs62178845	C	A	0.148111	1006
2	rs1119401	T	C	0.305169	1006
2	rs10200311	A	G	0.693837	1006
2	rs2124695	G	A	0.693837	1006
2	rs2124696	A	T	0.693837	1006
2	rs2124697	T	C	0.693837	1006
2	rs78436879	T	C	0.0715706	1006
2	rs9646828	C	A	0.27833	1006
2	rs74895144	C	T	0.0447316	1006
2	rs62180179	A	C	0.279324	1006
2	rs66774941	T	A	0.197813	1006
2	rs72921439	C	T	0.0168986	1006
2	rs6739678	G	A	0.692843	1006
2	rs6739860	C	A	0.692843	1006
2	rs1119058	G	C	0.305169	1006
2	rs4675214	G	A	0.306163	1006
2	rs6743116	C	T	0.197813	1006
2	rs73061459	A	C	0.027833	1006
2	rs6705128	T	A	0.306163	1006
2	rs144783815	G	A	0.0149105	1006
2	rs62180180	C	T	0.277336	1006
2	rs2345175	A	G	0.693837	1006
2	rs6752114	C	T	0.277336	1006
2	rs4675220	G	A	0.971173	1006
2	rs34292303	G	A	0.0994036	1006
2	rs62180181	C	T	0.277336	1006
2	rs983522	T	C	0.693837	1006
2	rs1947530	C	A	0.692843	1006
2	rs151068560	A	G	0.00695825	1006
2	rs2168543	C	T	0.0258449	1006
2	rs1456544	T	A	0.125249	1006
2	rs62180182	C	A	0.277336	1006
2	rs35913038	C	T	0.277336	1006
2	rs1840752	C	T	0.694831	1006
2	rs4145757	T	C	0.694831	1006
2	rs11690303	C	A	0.0168986	1006
2	rs73061464	C	T	0.026839	1006
2	rs1158687	C	T	0.304175	1006
2	rs10497826	T	C	0.026839	1006
2	rs145815287	A	G	0.0119284	1006
2	rs10206567	C	T	0.693837	1006
2	rs6737927	A	G	0.305169	1006
2	rs1456529	A	C	0.694831	1006
2	rs149931610	G	T	0.00695825	1006
2	rs78446848	C	T	0.00894632	1006
2	rs143798768	G	C	0.0109344	1006
2	rs7559736	C	T	0.303181	1006
2	rs12478558	G	A	0.276342	1006
2	rs921889	A	G	0.695825	1006
2	rs34920085	C	T	0.190855	1006
2	rs6434996	A	G	0.304175	1006
2	rs6712573	G	T	0.276342	1006
2	rs78610807	C	T	0.0168986	1006
2	rs77358516	T	C	0.0258449	1006
2	rs55932156	T	G	0.302187	1006
2	rs12465722	G	A	0.277336	1006
2	rs12473750	A	T	0.132207	1006
2	rs77659233	A	T	0.0139165	1006
2	rs1563484	A	T	0.026839	1006
2	rs1563485	G	A	0.027833	1006
2	rs11687364	T	G	0.693837	1006
2	rs12998141	T	C	0.693837	1006
2	rs4675234	G	A	0.276342	1006
2	rs1120719	C	T	0.693837	1006
2	rs11884583	C	G	0.305169	1006
2	rs12612141	G	A	0.693837	1006
2	rs76444583	A	G	0.026839	1006
2	rs73061479	T	C	0.026839	1006
2	rs12616381	T	C	0.499006	1006
2	rs145801011	G	A	0.027833	1006
2	rs62180184	T	A	0.276342	1006
2	rs11532563	G	A	0.695825	1006
2	rs77041497	A	C	0.695825	1006
2	rs111599001	A	G	0.276342	1006
2	rs190722339	G	A	0.00596421	1006
2	rs13019013	A	G	0.695825	1006
2	rs12468687	C	T	0.276342	1006
2	rs13019823	A	C	0.695825	1006
2	rs1598656	G	A	0.276342	1006
2	rs12473108	T	G	0.276342	1006
2	rs10187067	C	T	0.695825	1006
2	rs12472442	G	C	0.276342	1006
2	rs16830816	A	T	0.303181	1006
2	rs75814675	T	C	0.0178926	1006
2	rs9646829	T	C	0.277336	1006
2	rs16830817	T	C	0.026839	1006
2	rs72921497	A	G	0.0228628	1006
2	rs16830824	T	G	0.0139165	1006
2	rs6711976	T	A	0.303181	1006
2	rs16830825	G	A	0.0357853	1006
2	rs6725590	A	G	0.303181	1006
2	rs16830832	G	A	0.303181	1006
2	rs4444454	G	A	0.276342	1006
2	rs16830833	A	G	0.026839	1006
2	rs1563486	T	C	0.304175	1006
2	rs3916066	G	A	0.276342	1006
2	rs7557245	G	A	0.0447316	1006
2	rs185589174	T	A	0.0129225	1006
2	rs3913345	G	A	0.276342	1006
2	rs4675253	C	G	0.303181	1006
2	rs6737832	A	G	0.027833	1006
2	rs2881064	T	C	0.135189	1006
2	rs6723079	T	C	0.183897	1006
2	rs34917418	A	G	0.183897	1006
2	rs6707648	C	A	0.183897	1006
2	rs13020716	T	C	0.210736	1006
2	rs112289553	G	A	0.0198807	1006
2	rs114693517	C	T	0.026839	1006
2	rs56170534	C	T	0.0705765	1006
2	rs138367458	G	A	0.0715706	1006
2	rs147174673	A	T	0.0904573	1006
2	rs77267697	G	A	0.0198807	1006
2	rs4410227	T	C	0.210736	1006
2	rs149720147	A	G	0.0159046	1006
2	rs17184323	G	A	0.182903	1006
2	rs17184442	A	G	0.0218688	1006
2	rs16830857	C	G	0.0298211	1006
2	rs78146733	A	G	0.0218688	1006
2	rs994261	T	C	0.557654	1006
2	rs78035390	T	C	0.0198807	1006
2	rs12612837	C	A	0.0178926	1006
2	rs75824559	A	G	0.0258449	1006
2	rs72923216	G	A	0.0954274	1006
2	rs145134404	C	T	0.0218688	1006
2	rs115579549	C	T	0.0188867	1006
2	rs7562062	T	C	0.184891	1006
2	rs71424213	T	A	0.0477137	1006
2	rs145949984	C	T	0.0516899	1006
2	rs6732825	A	C	0.202783	1006
2	rs113949378	G	A	0.0506958	1006
2	rs148238535	T	G	0.0258449	1006
2	rs141542797	C	A	0.0258449	1006
2	rs62180225	A	T	0.209742	1006
2	rs10931843	A	T	0.815109	1006
2	rs56337824	G	A	0.0497018	1006
2	rs78002165	A	C	0.0218688	1006
2	rs72923240	G	A	0.0705765	1006
2	rs114112635	A	G	0.0298211	1006
2	rs115119874	T	C	0.0208748	1006
2	rs115945729	G	A	0.0129225	1006
2	rs72923244	C	T	0.0188867	1006
2	rs79076184	G	A	0.0178926	1006
2	rs151013023	T	C	0.0258449	1006
2	rs137868568	G	A	0.055666	1006
2	rs116644349	C	G	0.0685885	1006
2	rs192088566	A	G	0.0139165	1006
2	rs78242655	A	G	0.0168986	1006
2	rs34619758	A	G	0.0695825	1006
2	rs115307848	G	A	0.0149105	1006
2	rs76501568	C	T	0.0149105	1006
2	rs79978546	T	C	0.0139165	1006
2	rs767025	C	T	0.0347913	1006
2	rs148980005	C	T	0.00695825	1006
2	rs77699667	C	T	0.0467197	1006
2	rs74682158	C	T	0.0497018	1006
2	rs77715330	T	C	0.138171	1006
2	rs143956110	G	A	0.0218688	1006
2	rs1376590	T	G	0.816103	1006
2	rs16830962	G	A	0.0407555	1006
2	rs67666702	A	C	0.210736	1006
2	rs73063420	A	C	0.028827	1006
2	rs189582220	A	C	0.0178926	1006
2	rs75510369	G	A	0.0208748	1006
2	rs142848520	A	G	0.026839	1006
2	rs192079128	T	G	0.00695825	1006
2	rs1451488	A	G	0.525845	1006
2	rs1017618	A	G	0.991054	1006
2	rs115749134	C	T	0.0119284	1006
2	rs144595792	A	C	0.0109344	1006
2	rs12986901	G	A	0.21173	1006
2	rs62178664	A	T	0.100398	1006
2	rs1451487	T	C	0.181909	1006
2	rs1451486	G	T	0.182903	1006
2	rs2345457	A	G	0.557654	1006
2	rs12624145	C	G	0.441352	1006
2	rs4144848	G	A	0.441352	1006
2	rs1530873	G	C	0.441352	1006
2	rs77710754	A	G	0.0337972	1006
2	rs76928953	T	G	0.0188867	1006
2	rs113264639	G	A	0.0198807	1006
2	rs4673248	G	T	0.557654	1006
2	rs111585265	T	C	0.0536779	1006
2	rs3963519	C	T	0.557654	1006
2	rs16831039	C	T	0.558648	1006
2	rs1376584	A	G	0.558648	1006
2	rs145503363	T	C	0.0139165	1006
2	rs1451484	T	G	0.557654	1006
2	rs16831047	G	A	0.16004	1006
2	rs1349505	T	C	0.557654	1006
2	rs16831051	C	T	0.557654	1006
2	rs6733580	G	T	0.441352	1006
2	rs77064030	C	T	0.16004	1006
2	rs1451483	G	C	0.557654	1006
2	rs151187844	A	G	0.0168986	1006
2	rs1901321	T	C	0.557654	1006
2	rs1817081	C	T	0.441352	1006
2	rs2345458	G	T	0.442346	1006
2	rs12471454	T	C	0.555666	1006
2	rs1451473	C	A	0.557654	1006
2	rs921465	G	T	0.441352	1006
2	rs921464	G	A	0.441352	1006
2	rs1868915	C	A	0.557654	1006
2	rs116548161	A	G	0.00795229	1006
2	rs1376595	T	A	0.441352	1006
2	rs2198156	G	A	0.026839	1006
2	rs1562874	T	C	0.440358	1006
2	rs4673254	C	T	0.558648	1006
2	rs1562873	C	A	0.440358	1006
2	rs11883544	A	G	0.558648	1006
2	rs1376593	G	A	0.558648	1006
2	rs9288302	C	T	0.440358	1006
2	rs1451503	C	A	0.558648	1006
2	rs2122846	G	C	0.441352	1006
2	rs115618589	T	G	0.0258449	1006
2	rs55857304	T	C	0.558648	1006
2	rs4101817	C	T	0.558648	1006
2	rs2345459	A	G	0.440358	1006
2	rs10208243	A	T	0.440358	1006
2	rs2198154	C	T	0.558648	1006
2	rs6760109	G	A	0.440358	1006
2	rs6731445	A	C	0.440358	1006
2	rs2881160	C	T	0.440358	1006
2	rs17247467	C	T	0.0477137	1006
2	rs76469577	G	A	0.0606362	1006
2	rs6743084	A	T	0.441352	1006
2	rs7566154	C	T	0.558648	1006
2	rs1868913	A	T	0.440358	1006
2	rs1901323	T	A	0.558648	1006
2	rs35637532	G	A	0.0914513	1006
2	rs17247558	G	C	0.0218688	1006
2	rs10931853	C	T	0.558648	1006
2	rs143855396	G	A	0.0218688	1006
2	rs60642146	T	C	0.558648	1006
2	rs896350	G	A	0.440358	1006
2	rs41422946	G	A	0.245527	1006
2	rs6730991	G	A	0.440358	1006
2	rs12693881	C	G	0.414513	1006
2	rs144385367	G	T	0.0109344	1006
2	rs16831114	T	C	0.560636	1006
2	rs1376587	C	T	0.560636	1006
2	rs189684514	G	A	0.0119284	1006
2	rs2122844	C	T	0.564612	1006
2	rs2345460	T	A	0.560636	1006
2	rs62178685	C	T	0.0367793	1006
2	rs16831119	G	C	0.244533	1006
2	rs76431349	G	C	0.0188867	1006
2	rs6755019	A	G	0.43837	1006
2	rs1584661	G	A	0.560636	1006
2	rs1584660	C	A	0.560636	1006
2	rs9973950	G	A	0.43837	1006
2	rs10931854	G	C	0.560636	1006
2	rs10931855	A	C	0.560636	1006
2	rs59097191	C	T	0.560636	1006
2	rs59447251	G	A	0.560636	1006
2	rs4675342	A	G	0.560636	1006
2	rs1470755	T	C	0.43837	1006
2	rs4675343	A	G	0.560636	1006
2	rs16831122	G	C	0.0188867	1006
2	rs6435004	C	T	0.560636	1006
2	rs117358533	T	G	0.0258449	1006
2	rs114820596	T	C	0.00894632	1006
2	rs6713045	A	G	0.43837	1006
2	rs6742079	G	A	0.560636	1006
2	rs74988179	A	G	0.0159046	1006
2	rs13407911	T	G	0.193837	1006
2	rs12618784	T	G	0.43837	1006
2	rs6750308	C	T	0.560636	1006
2	rs10177617	T	C	0.43837	1006
2	rs56317974	C	G	0.560636	1006
2	rs7567954	G	T	0.560636	1006
2	rs4675353	A	G	0.560636	1006
2	rs11683241	T	G	0.56163	1006
2	rs11683244	T	C	0.56163	1006
2	rs2084737	T	C	0.45825	1006
2	rs12693886	G	A	0.45825	1006
2	rs62178712	C	A	0.540755	1006
2	rs79353396	C	T	0.45825	1006
2	rs111545241	C	T	0.45825	1006
2	rs113157823	A	C	0.463221	1006
2	rs111796899	A	G	0.45825	1006
2	rs12611560	A	G	0.45825	1006
2	rs12618091	G	A	0.45825	1006
2	rs12611626	A	C	0.45825	1006
2	rs35896946	C	T	0.0487078	1006
2	rs7571105	A	G	0.459245	1006
2	rs1376586	T	C	0.540755	1006
2	rs10497829	A	C	0.459245	1006
2	rs13033985	C	T	0.187873	1006
2	rs10497830	G	A	0.244533	1006
2	rs6715416	A	G	0.459245	1006
2	rs4270295	A	G	0.45825	1006
2	rs7573661	A	G	0.45825	1006
2	rs7600726	C	G	0.459245	1006
2	rs13012540	C	T	0.167992	1006
2	rs6717968	T	C	0.540755	1006
2	rs79564667	A	T	0.0139165	1006
2	rs62178718	G	A	0.54175	1006
2	rs78696503	A	G	0.144135	1006
2	rs116204552	G	T	0.0119284	1006
2	rs1982411	A	G	0.931412	1006
2	rs80185225	G	A	0.00894632	1006
2	rs724268	C	A	0.45825	1006
2	rs12053525	G	C	0.244533	1006
2	rs7568495	G	T	0.540755	1006
2	rs13029216	T	G	0.45825	1006
2	rs145050715	G	A	0.0218688	1006
2	rs10804088	G	A	0.540755	1006
2	rs1376591	T	C	0.454274	1006
2	rs72927232	C	T	0.0129225	1006
2	rs72927234	A	G	0.0228628	1006
2	rs12995376	T	C	0.45825	1006
2	rs13036202	A	G	0.45825	1006
2	rs74421497	C	T	0.0238569	1006
2	rs115320687	G	A	0.00894632	1006
2	rs35196392	C	T	0.0944334	1006
2	rs12615841	T	A	0.45825	1006
2	rs4338918	T	A	0.45825	1006
2	rs12616812	T	C	0.45825	1006
2	rs17195503	C	T	0.542744	1006
2	rs7609143	A	G	0.240557	1006
2	rs75967607	C	T	0.135189	1006
2	rs13029315	C	T	0.456262	1006
2	rs28853425	A	T	0.542744	1006
2	rs185897205	G	A	0.0139165	1006
2	rs1349507	C	T	0.540755	1006
2	rs115033905	A	G	0.0129225	1006
2	rs16831165	T	C	0.0457256	1006
2	rs114887897	A	G	0.028827	1006
2	rs114735946	G	C	0.0626243	1006
2	rs1016569	T	C	0.028827	1006
2	rs80029196	C	T	0.0168986	1006
2	rs62178732	G	T	0.0626243	1006
2	rs79581823	A	T	0.0168986	1006
2	rs7558362	G	A	0.412525	1006
2	rs76109428	G	T	0.0168986	1006
2	rs7559104	G	T	0.54175	1006
2	rs78131318	A	G	0.028827	1006
2	rs55848302	A	G	0.543738	1006
2	rs76443788	G	A	0.028827	1006
2	rs113218183	T	C	0.028827	1006
2	rs2084735	G	A	0.4334	1006
2	rs2084736	T	C	0.028827	1006
2	rs114332371	G	A	0.028827	1006
2	rs115399800	C	T	0.00994036	1006
2	rs7560391	T	G	0.532803	1006
2	rs66839563	G	A	0.166004	1006
2	rs78250221	G	A	0.05666	1006
2	rs112327607	T	C	0.028827	1006
2	rs78486820	G	T	0.028827	1006
2	rs12620840	T	C	0.0168986	1006
2	rs12617552	C	T	0.0168986	1006
2	rs1597661	G	A	0.0328032	1006
2	rs13033924	A	G	0.166004	1006
2	rs28770543	A	G	0.028827	1006
2	rs76604962	C	G	0.028827	1006
2	rs76639183	G	A	0.028827	1006
2	rs60461384	G	T	0.532803	1006
2	rs10931858	A	G	0.421471	1006
2	rs116714674	T	C	0.00894632	1006
2	rs75228550	C	T	0.0168986	1006
2	rs138494086	T	G	0.00894632	1006
2	rs11690732	G	A	0.532803	1006
2	rs114439464	T	A	0.028827	1006
2	rs73983974	A	G	0.0168986	1006
2	rs73983977	A	G	0.0168986	1006
2	rs57091525	C	G	0.0168986	1006
2	rs56350102	T	A	0.0168986	1006
2	rs55635514	G	A	0.0168986	1006
2	rs80328240	C	G	0.028827	1006
2	rs62178735	G	A	0.317097	1006
2	rs76027670	C	T	0.028827	1006
2	rs12329345	C	T	0.0457256	1006
2	rs57772917	T	G	0.527833	1006
2	rs58496425	T	C	0.0457256	1006
2	rs74618693	C	A	0.028827	1006
2	rs143499126	C	T	0.0258449	1006
2	rs62178736	G	A	0.0238569	1006
2	rs79427695	C	T	0.028827	1006
2	rs79602403	T	C	0.028827	1006
2	rs4673288	G	C	0.532803	1006
2	rs139307579	G	C	0.0119284	1006
2	rs1451482	A	T	0.0457256	1006
2	rs149893382	C	T	0.00397614	1006
2	rs55981047	C	A	0.0168986	1006
2	rs75965489	T	C	0.028827	1006
2	rs56706472	T	C	0.0168986	1006
2	rs61393798	C	T	0.0168986	1006
2	rs57157065	G	A	0.0168986	1006
2	rs72927282	A	G	0.0228628	1006
2	rs141065777	G	A	0.0735586	1006
2	rs78334571	T	G	0.0168986	1006
2	rs138834914	T	C	0.0178926	1006
2	rs144659264	C	T	0.028827	1006
2	rs112919553	A	G	0.028827	1006
2	rs146275068	G	A	0.0119284	1006
2	rs62178737	A	G	0.0357853	1006
2	rs191784541	A	C	0.0129225	1006
2	rs111420664	G	A	0.028827	1006
2	rs62178738	T	C	0.532803	1006
2	rs114193689	C	G	0.0506958	1006
2	rs78906158	G	A	0.0168986	1006
2	rs113864518	C	T	0.028827	1006
2	rs113476977	G	C	0.028827	1006
2	rs74746305	T	C	0.0168986	1006
2	rs10178237	G	C	0.028827	1006
2	rs10201630	A	C	0.028827	1006
2	rs260767	T	C	0.578529	1006
2	rs113341373	G	T	0.028827	1006
2	rs78921662	G	A	0.0168986	1006
2	rs75411827	G	A	0.028827	1006
2	rs13406628	A	T	0.028827	1006
2	rs59181556	G	A	0.0168986	1006
2	rs10167367	C	T	0.028827	1006
2	rs10180359	T	C	0.028827	1006
2	rs139590892	G	A	0.166004	1006
2	rs10167946	C	T	0.028827	1006
2	rs11687524	A	C	0.533797	1006
2	rs112994916	C	T	0.028827	1006
2	rs61527140	C	T	0.0168986	1006
2	rs260746	C	A	0.531809	1006
2	rs111994537	C	T	0.028827	1006
2	rs12621352	A	G	0.0457256	1006
2	rs12621356	A	G	0.0168986	1006
2	rs12615027	G	C	0.0168986	1006
2	rs12621439	A	C	0.0457256	1006
2	rs12615048	G	A	0.0178926	1006
2	rs138135251	G	A	0.0168986	1006
2	rs200065311	C	T	0.0397614	1006
2	rs139777172	A	G	0.0248509	1006
2	rs181818113	T	C	0.0129225	1006
2	rs75412321	A	G	0.0168986	1006
2	rs140436548	C	A	0.0168986	1006
2	rs185466	T	C	0.577535	1006
2	rs76610462	C	T	0.0168986	1006
2	rs75070256	T	G	0.0168986	1006
2	rs189399208	A	G	0.00894632	1006
2	rs530837119	A	G	0.00894632	1006
2	rs260754	G	A	0.577535	1006
2	rs62178739	T	C	0.0367793	1006
2	rs12476703	T	G	0.577535	1006
2	rs79500745	G	A	0.028827	1006
2	rs260755	C	T	0.526839	1006
2	rs62178740	C	A	0.0357853	1006
2	rs73983986	T	A	0.0308151	1006
2	rs17195804	G	A	0.549702	1006
2	rs73983987	C	T	0.0298211	1006
2	rs62178742	C	T	0.518887	1006
2	rs1374360	C	T	0.246521	1006
2	rs7561479	C	T	0.518887	1006
2	rs117180062	A	C	0.0308151	1006
2	rs260758	G	A	0.0308151	1006
2	rs4377271	T	A	0.142147	1006
2	rs4459679	T	G	0.518887	1006
2	rs4280387	A	T	0.518887	1006
2	rs4449074	C	T	0.518887	1006
2	rs60401572	A	G	0.0576541	1006
2	rs73983989	T	G	0.0308151	1006
2	rs111535042	T	C	0.0308151	1006
2	rs2084217	G	C	0.518887	1006
2	rs2084218	C	G	0.518887	1006
2	rs115696717	C	A	0.00894632	1006
2	rs11692189	G	A	0.309145	1006
2	rs77858279	G	A	0.0168986	1006
2	rs11695125	G	A	0.519881	1006
2	rs76185896	T	A	0.0168986	1006
2	rs7593422	A	T	0.520875	1006
2	rs62181087	A	G	0.244533	1006
2	rs260761	G	C	0.983101	1006
2	rs12105015	A	G	0.115308	1006
2	rs140878661	G	C	0.0149105	1006
2	rs114405014	C	A	0.0109344	1006
2	rs2881208	T	C	0.631213	1006
2	rs72929405	C	T	0.0357853	1006
2	rs17249384	G	A	0.0457256	1006
2	rs76527759	T	C	0.131213	1006
2	rs80026169	T	G	0.0159046	1006
2	rs994185	T	C	0.88668	1006
2	rs12105045	T	C	0.11332	1006
2	rs10497831	A	G	0.11332	1006
2	rs1813849	T	C	0.88668	1006
2	rs2007258	G	C	0.88668	1006
2	rs10200842	A	G	0.11332	1006
2	rs10177591	C	T	0.11332	1006
2	rs143224348	G	A	0.0646123	1006
2	rs10192948	T	A	0.11332	1006
2	rs7607656	A	G	0.632207	1006
2	rs13399622	G	A	0.114314	1006
2	rs139916397	G	A	0.0457256	1006
2	rs6732702	G	A	0.88668	1006
2	rs6735461	C	T	0.89165	1006
2	rs6735464	C	G	0.89165	1006
2	rs77798940	A	C	0.131213	1006
2	rs4673309	G	A	0.88668	1006
2	rs147964722	C	T	0.0666004	1006
2	rs6758846	T	C	0.11332	1006
2	rs10445789	T	C	0.11332	1006
2	rs75589604	G	C	0.131213	1006
2	rs6745135	T	C	0.889662	1006
2	rs13415419	T	A	0.110338	1006
2	rs17196295	A	G	0.28827	1006
2	rs36011427	A	C	0.110338	1006
2	rs12618312	C	T	0.889662	1006
2	rs7592248	G	A	0.889662	1006
2	rs34634963	C	T	0.100398	1006
2	rs7592464	G	A	0.889662	1006
2	rs1374355	A	T	0.890656	1006
2	rs1446636	T	G	0.890656	1006
2	rs150378775	G	A	0.0646123	1006
2	rs1900327	T	A	0.890656	1006
2	rs7557687	G	A	0.890656	1006
2	rs67096136	G	A	0.0884692	1006
2	rs1446637	A	C	0.11332	1006
2	rs147340396	C	T	0.0129225	1006
2	rs1446638	G	A	0.0447316	1006
2	rs895526	T	C	0.82505	1006
2	rs7605111	C	T	0.82505	1006
2	rs7605371	G	A	0.714712	1006
2	rs74636531	T	A	0.0298211	1006
2	rs6704641	G	A	0.831014	1006
2	rs148067631	T	C	0.0129225	1006
2	rs733156	T	C	0.889662	1006
2	rs10497832	G	C	0.110338	1006
2	rs2009622	T	G	0.719682	1006
2	rs13419333	A	G	0.109344	1006
2	rs115565442	A	G	0.00994036	1006
2	rs16831252	T	C	0.128231	1006
2	rs1374361	A	G	0.890656	1006
2	rs10194229	A	G	0.109344	1006
2	rs3748904	T	C	0.890656	1006
2	rs7600663	A	C	0.890656	1006
2	rs141579127	T	C	0.0198807	1006
2	rs4675475	G	T	0.761431	1006
2	rs150654982	T	A	0.0228628	1006
2	rs971698	A	G	0.890656	1006
2	rs62178567	A	C	0.0944334	1006
2	rs7569519	A	C	0.762425	1006
2	rs7596078	C	T	0.762425	1006
2	rs1446642	G	C	0.890656	1006
2	rs34314977	G	C	0.109344	1006
2	rs11686971	G	A	0.762425	1006
2	rs7596049	G	C	0.871769	1006
2	rs930616	C	T	0.762425	1006
2	rs75482841	T	C	0.109344	1006
2	rs11694834	T	C	0.706759	1006
2	rs62178568	C	A	0.082505	1006
2	rs2011269	C	T	0.71173	1006
2	rs4673313	C	T	0.871769	1006
2	rs13002186	T	C	0.128231	1006
2	rs2166517	T	C	0.871769	1006
2	rs13023773	G	T	0.890656	1006
2	rs1037135	A	C	0.763419	1006
2	rs2121378	C	T	0.872763	1006
2	rs1011831	C	T	0.109344	1006
2	rs1011832	C	T	0.763419	1006
2	rs1011833	A	G	0.109344	1006
2	rs12618905	C	T	0.872763	1006
2	rs17250955	A	G	0.0228628	1006
2	rs11688413	C	T	0.890656	1006
2	rs76272181	C	T	0.00795229	1006
2	rs62178570	G	A	0.0109344	1006
2	rs12105988	T	C	0.109344	1006
2	rs34377036	G	A	0.128231	1006
2	rs13426349	C	T	0.871769	1006
2	rs13426462	C	T	0.109344	1006
2	rs75743445	C	A	0.0168986	1006
2	rs7605085	A	G	0.110338	1006
2	rs17197938	C	T	0.22664	1006
2	rs1374356	C	T	0.871769	1006
2	rs1374357	A	G	0.871769	1006
2	rs13392193	A	G	0.109344	1006
2	rs1446640	G	A	0.871769	1006
2	rs12614117	A	G	0.109344	1006
2	rs1867871	A	G	0.116302	1006
2	rs17198127	G	A	0.082505	1006
2	rs150757041	A	G	0.0149105	1006
2	rs7574192	C	T	0.109344	1006
2	rs186582304	T	A	0.0139165	1006
2	rs77541570	T	C	0.0318091	1006
2	rs10177011	C	T	0.109344	1006
2	rs34119395	G	A	0.224652	1006
2	rs7597624	T	C	0.762425	1006
2	rs10153805	A	G	0.10835	1006
2	rs3828186	T	C	0.116302	1006
2	rs62178572	G	C	0.0874751	1006
2	rs10460398	C	T	0.128231	1006
2	rs7595322	C	T	0.871769	1006
2	rs67288417	G	C	0.128231	1006
2	rs1838859	C	T	0.762425	1006
2	rs79665244	T	C	0.0238569	1006
2	rs7557738	C	T	0.109344	1006
2	rs1542182	G	A	0.871769	1006
2	rs4144841	T	C	0.128231	1006
2	rs116018339	G	A	0.00795229	1006
2	rs17251748	T	C	0.0884692	1006
2	rs114447762	C	T	0.0437376	1006
2	rs76950775	G	A	0.0298211	1006
2	rs75793074	A	C	0.027833	1006
2	rs55980974	A	C	0.762425	1006
2	rs10497835	G	A	0.109344	1006
2	rs6716222	C	G	0.890656	1006
2	rs7571383	C	T	0.128231	1006
2	rs16831358	C	T	0.115308	1006
2	rs16831366	G	T	0.105368	1006
2	rs12478559	C	T	0.754473	1006
2	rs72929501	T	A	0.0298211	1006
2	rs16831370	C	G	0.0596421	1006
2	rs2167006	A	T	0.870775	1006
2	rs62178602	A	G	0.114314	1006
2	rs12611848	T	A	0.117296	1006
2	rs1823126	G	T	0.753479	1006
2	rs13028839	G	A	0.116302	1006
2	rs17198959	T	C	0.0536779	1006
2	rs1348812	G	A	0.131213	1006
2	rs10931863	C	T	0.117296	1006
2	rs7585392	C	T	0.117296	1006
2	rs116442814	G	A	0.0258449	1006
2	rs17199092	C	G	0.0228628	1006
2	rs112535104	T	C	0.026839	1006
2	rs1014497	C	T	0.754473	1006
2	rs1446646	T	C	0.32505	1006
2	rs72931316	A	G	0.0387674	1006
2	rs17252512	A	C	0.0238569	1006
2	rs1348813	C	G	0.754473	1006
2	rs2305262	C	T	0.245527	1006
2	rs17199393	G	A	0.0666004	1006
2	rs79303419	T	C	0.05666	1006
2	rs17265387	C	T	0.224652	1006
2	rs13397495	C	T	0.115308	1006
2	rs145389103	C	T	0.00695825	1006
2	rs1868427	T	C	0.117296	1006
2	rs17199540	T	A	0.026839	1006
2	rs7598128	G	A	0.754473	1006
2	rs62178606	A	C	0.133201	1006
2	rs6708487	G	C	0.754473	1006
2	rs987281	G	A	0.754473	1006
2	rs6748419	C	T	0.128231	1006
2	rs115556215	C	T	0.00695825	1006
2	rs1466032	A	G	0.754473	1006
2	rs116626789	G	A	0.0238569	1006
2	rs7607687	C	T	0.754473	1006
2	rs10931865	C	T	0.117296	1006
2	rs146230851	C	G	0.0586481	1006
2	rs12992313	G	A	0.754473	1006
2	rs12052310	G	C	0.128231	1006
2	rs2345728	T	C	0.882704	1006
2	rs1374359	T	C	0.882704	1006
2	rs4675559	G	A	0.753479	1006
2	rs62178608	T	C	0.00994036	1006
2	rs4673339	A	G	0.413519	1006
2	rs139499212	T	C	0.00695825	1006
2	rs76822045	T	C	0.0656064	1006
2	rs11679306	C	T	0.754473	1006
2	rs17266097	C	T	0.388668	1006
2	rs7577003	C	T	0.754473	1006
2	rs184708212	T	C	0.00994036	1006
2	rs6435016	C	T	0.882704	1006
2	rs6730784	G	A	0.754473	1006
2	rs10206384	A	G	0.245527	1006
2	rs13026246	G	A	0.128231	1006
2	rs114124633	C	T	0.0109344	1006
2	rs115641948	T	C	0.00894632	1006
2	rs4675576	C	T	0.719682	1006
2	rs79670270	G	A	0.0656064	1006
2	rs184989965	T	C	0.00894632	1006
2	rs71424226	C	A	0.128231	1006
2	rs10497836	C	T	0.719682	1006
2	rs13400686	A	G	0.153082	1006
2	rs140050444	C	A	0.00497018	1006
2	rs182236746	C	A	0.00994036	1006
2	rs1992950	A	G	0.280318	1006
2	rs149740350	G	A	0.0139165	1006
2	rs35286168	A	G	0.129225	1006
2	rs6435017	C	T	0.414513	1006
2	rs62178610	T	C	0.0586481	1006
2	rs1449064	G	A	0.719682	1006
2	rs1449065	C	A	0.846918	1006
2	rs13035409	C	G	0.127237	1006
2	rs2345729	T	G	0.719682	1006
2	rs1542242	G	A	0.719682	1006
2	rs1542243	A	G	0.719682	1006
2	rs6726276	T	C	0.129225	1006
2	rs116730692	G	A	0.0377734	1006
2	rs16831496	C	G	0.0805169	1006
2	rs115277220	C	T	0.0119284	1006
2	rs17200971	T	A	0.0228628	1006
2	rs9646754	C	T	0.0298211	1006
2	rs1542241	A	C	0.719682	1006
2	rs895882	T	C	0.719682	1006
2	rs78506129	C	T	0.153082	1006
2	rs114828316	T	C	0.028827	1006
2	rs16831510	G	T	0.127237	1006
2	rs187102174	G	A	0.00994036	1006
2	rs6705250	A	G	0.151093	1006
2	rs4673346	C	A	0.678926	1006
2	rs7588300	G	A	0.677932	1006
2	rs991501	C	T	0.678926	1006
2	rs13005579	G	C	0.142147	1006
2	rs13392032	G	C	0.17992	1006
2	rs72933407	G	C	0.0168986	1006
2	rs7579004	C	T	0.678926	1006
2	rs80158177	A	G	0.0218688	1006
2	rs12616011	T	C	0.180915	1006
2	rs6752494	T	C	0.141153	1006
2	rs12052451	G	T	0.140159	1006
2	rs4675601	G	T	0.883698	1006
2	rs13014796	G	A	0.182903	1006
2	rs147074068	C	T	0.0178926	1006
2	rs114693875	A	G	0.180915	1006
2	rs148053854	C	T	0.0228628	1006
2	rs115152040	G	A	0.0139165	1006
2	rs141778728	G	A	0.0198807	1006
2	rs13013675	G	A	0.10338	1006
2	rs561493322	C	G	0.0129225	1006
2	rs143562394	C	G	0.0208748	1006
2	rs150506395	C	T	0.0129225	1006
2	rs6714133	G	T	0.110338	1006
2	rs6714667	G	T	0.110338	1006
2	rs11680296	T	C	0.0636183	1006
2	rs80100661	G	A	0.0447316	1006
2	rs34092509	C	T	0.151093	1006
2	rs146549635	C	G	0.0228628	1006
2	rs186366752	G	T	0.0129225	1006
2	rs35598091	C	G	0.151093	1006
2	rs116020576	A	G	0.0298211	1006
2	rs6709324	C	G	0.152087	1006
2	rs11684919	A	G	0.192843	1006
2	rs4675617	A	G	0.818091	1006
2	rs74778688	G	A	0.0497018	1006
2	rs62178629	G	A	0.0526839	1006
2	rs182799091	C	T	0.0208748	1006
2	rs17519462	G	T	0.0984095	1006
2	rs113305140	G	T	0.0506958	1006
2	rs13013628	T	C	0.152087	1006
2	rs192116435	A	G	0.0109344	1006
2	rs140713692	A	G	0.0188867	1006
2	rs1449066	T	G	0.151093	1006
2	rs6740159	G	A	0.151093	1006
2	rs62178630	G	T	0.0516899	1006
2	rs35404230	T	C	0.148111	1006
2	rs62178631	T	C	0.00994036	1006
2	rs16831540	G	A	0.158052	1006
2	rs7608290	G	A	0.119284	1006
2	rs34595656	G	C	0.158052	1006
2	rs13028654	G	A	0.158052	1006
2	rs114568333	C	T	0.0248509	1006
2	rs11903853	T	C	0.158052	1006
2	rs35539112	C	T	0.158052	1006
2	rs36017286	T	C	0.157058	1006
2	rs79800977	C	T	0.0318091	1006
2	rs62178634	T	G	0.157058	1006
2	rs148920036	T	A	0.0318091	1006
2	rs79375501	G	T	0.0198807	1006
2	rs76316490	C	T	0.0149105	1006
2	rs62178636	A	G	0.0954274	1006
2	rs79042847	C	A	0.125249	1006
2	rs35731967	T	C	0.194831	1006
2	rs148531437	C	T	0.0397614	1006
2	rs7582965	C	T	0.151093	1006
2	rs62178637	G	A	0.152087	1006
2	rs147140894	T	C	0.0159046	1006
2	rs75487899	C	T	0.0397614	1006
2	rs530878428	G	A	0.00994036	1006
2	rs35234210	G	A	0.152087	1006
2	rs62178639	G	A	0.083499	1006
2	rs17443471	C	T	0.0994036	1006
2	rs115239767	A	G	0.0159046	1006
2	rs1449063	T	G	0.367793	1006
2	rs16831557	G	A	0.151093	1006
2	rs11692301	C	G	0.734592	1006
2	rs187388309	T	C	0.00894632	1006
2	rs79355259	G	A	0.0139165	1006
2	rs6704623	T	G	0.166998	1006
2	rs2197866	C	G	0.367793	1006
2	rs142022815	G	T	0.0198807	1006
2	rs62178640	A	G	0.151093	1006
2	rs150617319	G	A	0.0168986	1006
2	rs6737075	T	C	0.340954	1006
2	rs139022909	G	A	0.0198807	1006
2	rs138185524	G	C	0.0139165	1006
2	rs17443541	T	C	0.196819	1006
2	rs78787308	G	A	0.0666004	1006
2	rs11676917	T	C	0.0178926	1006
2	rs78521385	A	G	0.027833	1006
2	rs181277399	C	T	0.00695825	1006
2	rs2178754	C	T	0.0357853	1006
2	rs72933468	G	A	0.0168986	1006
2	rs62178641	G	A	0.0129225	1006
2	rs16831568	C	T	0.0516899	1006
2	rs16831572	A	T	0.0198807	1006
2	rs78609825	A	G	0.0397614	1006
2	rs72933469	C	A	0.205765	1006
2	rs1839496	C	T	0.156064	1006
2	rs6754400	C	G	0.511928	1006
2	rs79767140	T	A	0.0188867	1006
2	rs62178643	C	T	0.0427435	1006
2	rs13016501	T	A	0.0457256	1006
2	rs62178646	T	A	0.154076	1006
2	rs78208648	G	A	0.224652	1006
2	rs36151605	C	T	0.153082	1006
2	rs114127830	T	C	0.0149105	1006
2	rs6726842	G	A	0.382704	1006
2	rs17528078	T	A	0.00994036	1006
2	rs116738213	G	A	0.0168986	1006
2	rs77293010	G	A	0.230616	1006
2	rs62178648	C	A	0.0417495	1006
2	rs17528188	C	T	0.383698	1006
2	rs1450570	A	C	0.812127	1006
2	rs1979121	A	G	0.271372	1006
2	rs72916415	T	C	0.0347913	1006
2	rs12613054	C	T	0.225646	1006
2	rs13389019	G	A	0.15507	1006
2	rs145556337	T	C	0.0129225	1006
2	rs79677478	G	T	0.00994036	1006
2	rs6739539	T	C	0.812127	1006
2	rs6728457	G	A	0.270378	1006
2	rs1450568	A	T	0.827038	1006
2	rs13020883	C	A	0.172962	1006
2	rs2346107	G	A	0.827038	1006
2	rs10184573	G	T	0.429423	1006
2	rs6435020	C	T	0.812127	1006
2	rs138488381	T	C	0.0119284	1006
2	rs77187912	A	G	0.0198807	1006
2	rs13017862	T	C	0.180915	1006
2	rs4675692	G	A	0.380716	1006
2	rs4675693	A	G	0.811133	1006
2	rs4675694	C	G	0.826044	1006
2	rs4675695	T	G	0.826044	1006
2	rs971326	G	A	0.811133	1006
2	rs971325	A	G	0.811133	1006
2	rs971324	A	G	0.826044	1006
2	rs4675697	G	A	0.811133	1006
2	rs6726848	G	A	0.811133	1006
2	rs4675698	T	C	0.811133	1006
2	rs4675699	A	C	0.811133	1006
2	rs6755597	A	G	0.811133	1006
2	rs10182928	G	A	0.270378	1006
2	rs4675702	C	G	0.811133	1006
2	rs7562008	A	G	0.811133	1006
2	rs6742907	C	A	0.811133	1006
2	rs2167216	G	A	0.16501	1006
2	rs79088541	C	A	0.0447316	1006
2	rs2122535	G	A	0.811133	1006
2	rs10196195	C	T	0.811133	1006
2	rs10196380	G	C	0.812127	1006
2	rs4675704	A	G	0.812127	1006
2	rs4675705	T	C	0.811133	1006
2	rs62180572	G	T	0.270378	1006
2	rs146432792	T	C	0.0387674	1006
2	rs10497837	C	T	0.173956	1006
2	rs4675708	C	A	0.811133	1006
2	rs4234081	A	G	0.811133	1006
2	rs116192516	A	T	0.0407555	1006
2	rs2034487	C	G	0.826044	1006
2	rs2122534	C	G	0.811133	1006
2	rs998183	C	T	0.373757	1006
2	rs72916470	G	A	0.0159046	1006
2	rs13024651	A	C	0.167992	1006
2	rs4234082	A	G	0.827038	1006
2	rs4675712	A	C	0.811133	1006
2	rs1551085	C	T	0.167992	1006
2	rs62180573	G	T	0.0397614	1006
2	rs10497838	C	T	0.373757	1006
2	rs6711399	T	C	0.811133	1006
2	rs184457037	C	T	0.0119284	1006
2	rs6711524	T	C	0.811133	1006
2	rs6753800	G	C	0.811133	1006
2	rs6725254	A	C	0.811133	1006
2	rs4675716	G	T	0.811133	1006
2	rs56356935	A	C	0.0188867	1006
2	rs1823490	C	T	0.811133	1006
2	rs1823489	C	G	0.811133	1006
2	rs1823488	G	A	0.811133	1006
2	rs13016697	A	G	0.173956	1006
2	rs13017811	G	A	0.173956	1006
2	rs35916771	T	C	0.811133	1006
2	rs13022887	A	G	0.811133	1006
2	rs181225036	G	A	0.0119284	1006
2	rs12613262	T	C	0.811133	1006
2	rs12622777	G	A	0.811133	1006
2	rs12613941	T	C	0.811133	1006
2	rs116760990	C	T	0.00994036	1006
2	rs6709301	G	A	0.811133	1006
2	rs6712608	C	T	0.373757	1006
2	rs7594660	A	G	0.811133	1006
2	rs11677019	G	C	0.811133	1006
2	rs11682950	T	C	0.811133	1006
2	rs6721266	C	T	0.811133	1006
2	rs896083	A	G	0.173956	1006
2	rs7576031	G	A	0.811133	1006
2	rs7558643	C	T	0.810139	1006
2	rs7572945	T	C	0.811133	1006
2	rs6723090	T	C	0.374751	1006
2	rs6711570	C	T	0.826044	1006
2	rs56190952	A	G	0.173956	1006
2	rs4675719	C	T	0.811133	1006
2	rs78351874	C	T	0.110338	1006
2	rs12693889	T	C	0.811133	1006
2	rs768637	A	C	0.811133	1006
2	rs755276	G	C	0.811133	1006
2	rs76655847	C	T	0.00994036	1006
2	rs183818313	G	A	0.0109344	1006
2	rs13012419	C	A	0.153082	1006
2	rs10180221	G	C	0.153082	1006
2	rs12693892	A	G	0.474155	1006
2	rs6714578	A	G	0.358847	1006
2	rs12693893	G	A	0.627237	1006
2	rs11688833	C	T	0.357853	1006
2	rs1961468	T	A	0.172962	1006
2	rs2346108	A	G	0.153082	1006
2	rs4673382	G	A	0.356859	1006
2	rs79787309	T	C	0.0616302	1006
2	rs74557220	G	A	0.00994036	1006
2	rs1376132	G	A	0.338966	1006
2	rs191916364	T	G	0.0188867	1006
2	rs113658130	C	T	0.338966	1006
2	rs10931866	C	T	0.355865	1006
2	rs28890501	C	T	0.168986	1006
2	rs12611510	G	C	0.256461	1006
2	rs72918282	T	A	0.151093	1006
2	rs13026034	T	C	0.0447316	1006
2	rs140188408	G	A	0.0129225	1006
2	rs34548502	G	T	0.154076	1006
2	rs6435024	T	G	0.628231	1006
2	rs11687527	A	G	0.33996	1006
2	rs4675752	C	A	0.786282	1006
2	rs6713670	A	G	0.784294	1006
2	rs4675753	A	G	0.786282	1006
2	rs4673399	G	A	0.337972	1006
2	rs115190035	G	T	0.151093	1006
2	rs150041639	G	A	0.10835	1006
2	rs10460321	A	G	0.338966	1006
2	rs10460322	C	T	0.338966	1006
2	rs2346109	T	C	0.787276	1006
2	rs2346110	C	T	0.787276	1006
2	rs2346111	C	T	0.337972	1006
2	rs6713009	T	C	0.449304	1006
2	rs6713172	T	A	0.449304	1006
2	rs2122531	G	A	0.338966	1006
2	rs4673403	G	A	0.17495	1006
2	rs116352759	T	C	0.00795229	1006
2	rs6705635	G	C	0.787276	1006
2	rs10190623	G	A	0.449304	1006
2	rs76167996	C	G	0.152087	1006
2	rs10179211	G	C	0.786282	1006
2	rs56134680	T	A	0.336978	1006
2	rs75488568	G	A	0.0198807	1006
2	rs6711885	T	C	0.449304	1006
2	rs12477586	A	T	0.337972	1006
2	rs75274998	G	A	0.0119284	1006
2	rs72920213	G	A	0.183897	1006
2	rs77443884	A	G	0.156064	1006
2	rs62180594	G	A	0.201789	1006
2	rs1966826	A	G	0.183897	1006
2	rs7563529	G	A	0.447316	1006
2	rs151043511	G	C	0.0119284	1006
2	rs17590164	C	T	0.338966	1006
2	rs9677698	A	G	0.184891	1006
2	rs34965205	G	A	0.15507	1006
2	rs6748653	A	T	0.175944	1006
2	rs74555071	G	C	0.175944	1006
2	rs10931872	C	T	0.787276	1006
2	rs62180595	A	G	0.0646123	1006
2	rs150886680	C	T	0.0188867	1006
2	rs139294425	T	C	0.171968	1006
2	rs4675773	C	T	0.799205	1006
2	rs7420186	G	A	0.17495	1006
2	rs62180596	A	G	0.175944	1006
2	rs182851602	A	G	0.00894632	1006
2	rs149599686	T	A	0.00894632	1006
2	rs144292357	T	G	0.0129225	1006
2	rs13422028	C	T	0.798211	1006
2	rs115376586	G	A	0.0129225	1006
2	rs140184900	A	T	0.0119284	1006
2	rs6435027	C	A	0.168986	1006
2	rs113143425	C	T	0.0447316	1006
2	rs7584959	C	T	0.797217	1006
2	rs6706697	A	C	0.797217	1006
2	rs34225100	T	C	0.0129225	1006
2	rs74266469	G	A	0.0159046	1006
2	rs2346582	A	G	0.810139	1006
2	rs7557859	G	A	0.797217	1006
2	rs6435028	G	T	0.797217	1006
2	rs16831778	T	A	0.168986	1006
2	rs78196746	C	T	0.168986	1006
2	rs7562009	G	A	0.628231	1006
2	rs17590230	C	T	0.0139165	1006
2	rs114946905	C	T	0.16998	1006
2	rs11682017	T	A	0.797217	1006
2	rs78725567	G	A	0.0884692	1006
2	rs72920246	G	T	0.0129225	1006
2	rs2881433	C	T	0.796223	1006
2	rs4673417	A	G	0.796223	1006
2	rs4673418	T	G	0.796223	1006
2	rs6727276	G	A	0.796223	1006
2	rs113433706	C	T	0.028827	1006
2	rs72920259	C	G	0.0188867	1006
2	rs116393510	C	T	0.0417495	1006
2	rs2346583	A	T	0.797217	1006
2	rs12620740	T	C	0.627237	1006
2	rs16831803	G	A	0.16998	1006
2	rs12990142	G	A	0.796223	1006
2	rs13023127	C	T	0.797217	1006
2	rs16831808	C	T	0.16998	1006
2	rs2198034	G	T	0.793241	1006
2	rs1450576	A	T	0.625249	1006
2	rs1450575	T	C	0.797217	1006
2	rs138945841	C	T	0.162028	1006
2	rs4673422	C	T	0.821074	1006
2	rs1450574	C	T	0.16998	1006
2	rs4673423	C	T	0.625249	1006
2	rs74590782	C	A	0.16998	1006
2	rs4673424	T	G	0.797217	1006
2	rs1077797	G	A	0.797217	1006
2	rs1077798	C	G	0.797217	1006
2	rs1077799	C	T	0.796223	1006
2	rs873384	T	C	0.809145	1006
2	rs12693895	A	T	0.626243	1006
2	rs1584597	G	A	0.796223	1006
2	rs1584596	G	T	0.62326	1006
2	rs7604565	G	A	0.796223	1006
2	rs76457553	A	G	0.172962	1006
2	rs112104045	C	G	0.00795229	1006
2	rs78742227	T	C	0.17495	1006
2	rs6722631	T	A	0.62326	1006
2	rs6707520	G	A	0.624254	1006
2	rs6722895	T	C	0.626243	1006
2	rs116036960	C	T	0.0109344	1006
2	rs1839497	G	T	0.184891	1006
2	rs10211241	C	T	0.620278	1006
2	rs6716039	G	C	0.793241	1006
2	rs148066616	A	G	0.0168986	1006
2	rs79510958	A	T	0.17495	1006
2	rs6748229	A	G	0.794235	1006
2	rs6738408	T	A	0.819085	1006
2	rs12693896	T	C	0.794235	1006
2	rs80305221	C	T	0.173956	1006
2	rs76791372	G	A	0.0129225	1006
2	rs149775568	T	C	0.0208748	1006
2	rs13034045	G	A	0.617296	1006
2	rs6739372	A	G	0.793241	1006
2	rs10169750	G	A	0.790258	1006
2	rs111817569	G	A	0.00894632	1006
2	rs74909321	T	G	0.173956	1006
2	rs1851745	A	G	0.762425	1006
2	rs1851746	A	T	0.762425	1006
2	rs10176671	G	A	0.514911	1006
2	rs17529211	A	G	0.171968	1006
2	rs6741826	T	C	0.754473	1006
2	rs74671843	C	T	0.0447316	1006
2	rs76432012	T	C	0.0497018	1006
2	rs1523820	A	C	0.907555	1006
2	rs10804092	G	T	0.907555	1006
2	rs1976879	C	T	0.907555	1006
2	rs2049369	G	A	0.907555	1006
2	rs78564926	A	G	0.16501	1006
2	rs2049370	T	G	0.922465	1006
2	rs16831877	T	C	0.16501	1006
2	rs4673433	G	A	0.893638	1006
2	rs1357582	T	C	0.730616	1006
2	rs4672541	A	G	0.893638	1006
2	rs4673435	G	A	0.729622	1006
2	rs7423980	C	A	0.888668	1006
2	rs112288977	A	G	0.0139165	1006
2	rs4493243	G	T	0.888668	1006
2	rs4514863	A	C	0.888668	1006
2	rs141153617	G	A	0.00994036	1006
2	rs4258779	C	G	0.888668	1006
2	rs13394184	G	A	0.0149105	1006
2	rs13009877	A	G	0.888668	1006
2	rs78895008	C	G	0.0168986	1006
2	rs1523821	C	T	0.00994036	1006
2	rs111524498	T	A	0.0129225	1006
2	rs1357584	A	G	0.888668	1006
2	rs76765694	T	C	0.154076	1006
2	rs4500928	C	T	0.738569	1006
2	rs78610360	C	A	0.0178926	1006
2	rs13030515	G	C	0.738569	1006
2	rs74695031	G	T	0.154076	1006
2	rs56001314	T	A	0.0178926	1006
2	rs55677436	A	G	0.0178926	1006
2	rs75025095	G	T	0.177932	1006
2	rs77470177	C	T	0.177932	1006
2	rs142667152	G	T	0.0129225	1006
2	rs60768713	G	A	0.177932	1006
2	rs112980739	G	C	0.00695825	1006
2	rs113418610	G	A	0.027833	1006
2	rs59401112	A	G	0.178926	1006
2	rs59734838	A	G	0.178926	1006
2	rs75412706	G	C	0.0178926	1006
2	rs111304264	T	A	0.161034	1006
2	rs12477383	G	A	0.738569	1006
2	rs115657970	G	A	0.154076	1006
2	rs6719793	A	G	0.178926	1006
2	rs75392536	G	T	0.161034	1006
2	rs12052622	G	A	0.178926	1006
2	rs74646889	T	C	0.154076	1006
2	rs1523819	A	T	0.178926	1006
2	rs12616048	G	A	0.0159046	1006
2	rs10931873	T	G	0.39662	1006
2	rs75097012	A	G	0.0198807	1006
2	rs13404330	G	C	0.0178926	1006
2	rs6715055	T	G	0.918489	1006
2	rs6718573	T	A	0.917495	1006
2	rs7608660	C	T	0.0178926	1006
2	rs62180620	G	A	0.0119284	1006
2	rs7576880	T	G	0.16998	1006
2	rs4673448	G	A	0.0178926	1006
2	rs4673449	C	A	0.16998	1006
2	rs115751770	G	A	0.0367793	1006
2	rs4673450	A	C	0.0178926	1006
2	rs1880163	A	G	0.16998	1006
2	rs1996948	C	T	0.748509	1006
2	rs1996947	C	G	0.0178926	1006
2	rs61668987	C	A	0.153082	1006
2	rs79671899	C	A	0.152087	1006
2	rs62180621	G	A	0.0298211	1006
2	rs17590502	T	C	0.152087	1006
2	rs10497840	C	T	0.0715706	1006
2	rs35586462	G	A	0.149105	1006
2	rs1916721	T	A	0.16998	1006
2	rs62180623	C	T	0.0685885	1006
2	rs1996946	G	A	0.0178926	1006
2	rs59114056	A	C	0.00695825	1006
2	rs6435032	C	G	0.173956	1006
2	rs7565214	C	G	0.918489	1006
2	rs75371460	C	T	0.15507	1006
2	rs4672548	G	C	0.742545	1006
2	rs1523817	A	G	0.919483	1006
2	rs6435033	A	G	0.920477	1006
2	rs6722046	G	A	0.909543	1006
2	rs148982710	C	T	0.0129225	1006
2	rs76367311	G	A	0.167992	1006
2	rs74520366	C	T	0.0109344	1006
2	rs7590405	T	G	0.920477	1006
2	rs60188303	C	T	0.0109344	1006
2	rs10931874	A	G	0.920477	1006
2	rs76890116	A	G	0.0109344	1006
2	rs74331296	C	G	0.0109344	1006
2	rs59418887	T	C	0.0109344	1006
2	rs11695675	G	A	0.714712	1006
2	rs11679085	T	C	0.920477	1006
2	rs113875462	C	T	0.00994036	1006
2	rs75853365	C	T	0.0497018	1006
2	rs2030651	C	G	0.909543	1006
2	rs2030652	G	A	0.920477	1006
2	rs4672550	C	G	0.920477	1006
2	rs4672551	A	G	0.920477	1006
2	rs4672552	G	A	0.909543	1006
2	rs72922352	T	A	0.0139165	1006
2	rs77031138	T	C	0.0109344	1006
2	rs76463154	T	C	0.0109344	1006
2	rs61163635	A	T	0.0218688	1006
2	rs80305660	T	A	0.0109344	1006
2	rs11685147	A	G	0.888668	1006
2	rs17444907	C	G	0.0159046	1006
2	rs75922020	A	G	0.0109344	1006
2	rs12693897	C	A	0.921471	1006
2	rs12693898	G	C	0.910537	1006
2	rs75997092	A	T	0.0109344	1006
2	rs6740832	C	T	0.910537	1006
2	rs79968238	A	C	0.0109344	1006
2	rs13001681	A	G	0.910537	1006
2	rs114087161	T	A	0.00994036	1006
2	rs12693899	T	G	0.911531	1006
2	rs11887310	G	A	0.921471	1006
2	rs62178280	G	A	0.0328032	1006
2	rs75260059	G	A	0.0298211	1006
2	rs73055036	G	A	0.0218688	1006
2	rs12693900	C	T	0.911531	1006
2	rs75098781	C	T	0.0228628	1006
2	rs113188082	C	G	0.0318091	1006
2	rs4673478	C	T	0.910537	1006
2	rs73055038	G	A	0.0218688	1006
2	rs114867096	A	G	0.0139165	1006
2	rs6715760	T	C	0.931412	1006
2	rs34210468	A	G	0.0437376	1006
2	rs116779211	T	C	0.0367793	1006
2	rs6759018	T	C	0.663022	1006
2	rs72922367	G	A	0.0248509	1006
2	rs55904833	G	A	0.0248509	1006
2	rs4530349	C	T	0.688867	1006
2	rs55898319	C	T	0.0248509	1006
2	rs114200704	T	C	0.0208748	1006
2	rs111579897	A	G	0.00994036	1006
2	rs72922370	G	C	0.0248509	1006
2	rs72922372	T	G	0.0248509	1006
2	rs62178282	G	C	0.0526839	1006
2	rs72922373	G	T	0.0248509	1006
2	rs147479632	G	A	0.0109344	1006
2	rs2346585	C	G	0.687873	1006
2	rs2346586	T	C	0.661034	1006
2	rs72922377	T	A	0.0238569	1006
2	rs72922378	G	A	0.0238569	1006
2	rs11687699	G	A	0.66004	1006
2	rs62178284	G	A	0.0516899	1006
2	rs12619654	G	A	0.0238569	1006
2	rs12613280	A	G	0.0238569	1006
2	rs62178285	C	G	0.0526839	1006
2	rs4673480	C	T	0.170974	1006
2	rs13008446	G	A	0.66004	1006
2	rs72922385	C	T	0.0238569	1006
2	rs72922387	C	A	0.0238569	1006
2	rs11692783	C	T	0.50994	1006
2	rs12611847	A	G	0.026839	1006
2	rs12611872	A	C	0.0238569	1006
2	rs56358947	A	G	0.0238569	1006
2	rs62178287	G	A	0.0526839	1006
2	rs79772072	A	T	0.0397614	1006
2	rs72922395	T	C	0.0238569	1006
2	rs72922398	A	G	0.0238569	1006
2	rs1523815	G	A	0.749503	1006
2	rs1523816	A	G	0.749503	1006
2	rs12373788	G	A	0.171968	1006
2	rs11884020	T	C	0.0765408	1006
2	rs7572473	C	A	0.760437	1006
2	rs17529441	C	T	0.0139165	1006
2	rs34090087	C	A	0.0805169	1006
2	rs112774585	T	C	0.0139165	1006
2	rs12615435	T	G	0.0854871	1006
2	rs71424235	A	G	0.084493	1006
2	rs62178289	C	T	0.0119284	1006
2	rs35149856	A	G	0.084493	1006
2	rs112544124	T	A	0.0139165	1006
2	rs17628789	C	T	0.0815109	1006
2	rs16824477	G	C	0.0417495	1006
2	rs149186757	C	T	0.0626243	1006
2	rs7556874	C	T	0.539761	1006
2	rs56787861	A	G	0.0228628	1006
2	rs11677090	T	C	0.647117	1006
2	rs111540744	C	T	0.0228628	1006
2	rs112241802	C	T	0.0129225	1006
2	rs10931875	C	A	0.563618	1006
2	rs11695200	G	T	0.563618	1006
2	rs7561312	G	A	0.553678	1006
2	rs17529462	T	C	0.0139165	1006
2	rs62178290	C	T	0.0377734	1006
2	rs7578914	T	C	0.539761	1006
2	rs148058229	C	T	0.0139165	1006
2	rs34142673	A	G	0.56163	1006
2	rs13029410	T	C	0.0646123	1006
2	rs143899190	T	C	0.0139165	1006
2	rs74732932	T	C	0.0298211	1006
2	rs13015748	C	T	0.534791	1006
2	rs185924663	G	A	0.00695825	1006
2	rs141319324	C	T	0.0129225	1006
2	rs114385272	C	T	0.0129225	1006
2	rs11686453	T	C	0.539761	1006
2	rs76033756	A	G	0.0129225	1006
2	rs35733345	T	C	0.168986	1006
2	rs12473679	T	C	0.539761	1006
2	rs12473716	T	C	0.684891	1006
2	rs36031708	C	A	0.0805169	1006
2	rs11694792	A	G	0.539761	1006
2	rs147416660	G	T	0.0109344	1006
2	rs11689723	T	C	0.539761	1006
2	rs11673846	A	C	0.535785	1006
2	rs6723607	C	A	0.534791	1006
2	rs6752100	A	C	0.646123	1006
2	rs6739000	T	C	0.684891	1006
2	rs78059688	C	A	0.121272	1006
2	rs34476507	T	C	0.535785	1006
2	rs17445046	C	G	0.0139165	1006
2	rs77131187	C	T	0.0129225	1006
2	rs6711594	A	G	0.67992	1006
2	rs148229233	C	A	0.0129225	1006
2	rs6759644	T	C	0.56163	1006
2	rs17529497	A	G	0.317097	1006
2	rs13026455	T	C	0.0874751	1006
2	rs72924420	T	A	0.0238569	1006
2	rs6710237	T	C	0.537773	1006
2	rs11691006	C	T	0.0149105	1006
2	rs6743271	G	A	0.550696	1006
2	rs79026875	A	T	0.0149105	1006
2	rs114304616	A	C	0.0149105	1006
2	rs12693901	C	G	0.685885	1006
2	rs4353632	T	C	0.692843	1006
2	rs115750421	C	T	0.00695825	1006
2	rs62178292	G	A	0.110338	1006
2	rs10931878	C	T	0.553678	1006
2	rs148130445	T	C	0.026839	1006
2	rs62178293	T	C	0.117296	1006
2	rs75322863	A	T	0.0149105	1006
2	rs4673491	G	A	0.172962	1006
2	rs148654084	T	C	0.0198807	1006
2	rs4519507	T	C	0.690855	1006
2	rs12693902	G	A	0.67495	1006
2	rs71424237	A	C	0.0815109	1006
2	rs11677946	G	A	0.548708	1006
2	rs74342327	T	C	0.0636183	1006
2	rs4673493	C	G	0.549702	1006
2	rs4673494	G	A	0.547714	1006
2	rs62178295	G	A	0.119284	1006
2	rs140117255	C	G	0.0139165	1006
2	rs7589545	T	A	0.809145	1006
2	rs7605378	A	C	0.676938	1006
2	rs2030653	C	T	0.809145	1006
2	rs10194076	T	C	0.675944	1006
2	rs111526949	G	A	0.00894632	1006
2	rs17529531	T	C	0.125249	1006
2	rs2346662	C	T	0.675944	1006
2	rs7574287	C	T	0.809145	1006
2	rs7574313	C	G	0.809145	1006
2	rs148166180	T	G	0.0139165	1006
2	rs115097558	C	G	0.0357853	1006
2	rs7577763	C	T	0.675944	1006
2	rs183463039	T	A	0.00894632	1006
2	rs1523818	G	T	0.809145	1006
2	rs2577853	G	A	0.809145	1006
2	rs2689762	G	T	0.809145	1006
2	rs2577852	C	T	0.675944	1006
2	rs62178297	G	A	0.124254	1006
2	rs2103094	T	C	0.809145	1006
2	rs1837188	T	C	0.343936	1006
2	rs2689763	G	A	0.675944	1006
2	rs2140486	C	T	0.809145	1006
2	rs17529600	C	A	0.12326	1006
2	rs34345745	T	C	0.432406	1006
2	rs6718118	A	C	0.809145	1006
2	rs769954	G	C	0.675944	1006
2	rs769955	C	T	0.809145	1006
2	rs796363	T	C	0.675944	1006
2	rs769956	A	G	0.809145	1006
2	rs113521793	T	C	0.00894632	1006
2	rs769957	A	C	0.677932	1006
2	rs140447390	G	A	0.0119284	1006
2	rs10202415	T	C	0.0188867	1006
2	rs769958	G	A	0.676938	1006
2	rs2689765	T	C	0.809145	1006
2	rs12053011	G	A	0.132207	1006
2	rs797163	G	A	0.676938	1006
2	rs10203122	T	C	0.132207	1006
2	rs72924472	C	G	0.0198807	1006
2	rs6738494	A	C	0.810139	1006
2	rs6710393	G	A	0.808151	1006
2	rs17529642	T	C	0.124254	1006
2	rs2689766	A	T	0.677932	1006
2	rs58319901	G	A	0.308151	1006
2	rs62178318	G	A	0.109344	1006
2	rs17445200	A	G	0.110338	1006
2	rs72924476	T	C	0.11332	1006
2	rs2949005	T	C	0.564612	1006
2	rs2577850	T	C	0.384692	1006
2	rs10497841	A	C	0.375746	1006
2	rs1000507	G	A	0.292247	1006
2	rs72924480	T	C	0.055666	1006
2	rs11680333	A	C	0.347913	1006
2	rs75812392	G	A	0.027833	1006
2	rs13023099	C	A	0.54175	1006
2	rs769965	A	C	0.0318091	1006
2	rs79189297	T	A	0.261431	1006
2	rs55852473	T	C	0.0864811	1006
2	rs4673506	G	A	0.055666	1006
2	rs4673507	G	C	0.656064	1006
2	rs4673508	A	C	0.0298211	1006
2	rs769960	T	G	0.659046	1006
2	rs4672566	A	C	0.055666	1006
2	rs4673509	A	C	0.05666	1006
2	rs4672567	A	T	0.05666	1006
2	rs769961	C	A	0.653082	1006
2	rs111724274	G	A	0.0357853	1006
2	rs4672569	A	C	0.0377734	1006
2	rs717915	C	T	0.641153	1006
2	rs114631582	G	A	0.00695825	1006
2	rs113015046	A	C	0.0208748	1006
2	rs2949006	T	G	0.818091	1006
2	rs796364	C	A	0.821074	1006
2	rs78028520	T	G	0.0347913	1006
2	rs7597487	G	A	0.544732	1006
2	rs142945835	A	G	0.0238569	1006
2	rs13034702	A	G	0.544732	1006
2	rs56324332	G	A	0.176938	1006
2	rs17590956	A	G	0.0586481	1006
2	rs17445291	G	A	0.176938	1006
2	rs1916722	C	T	0.0258449	1006
2	rs17629007	T	C	0.0258449	1006
2	rs137887282	G	A	0.0159046	1006
2	rs185975051	G	T	0.0139165	1006
2	rs2918044	G	A	0.647117	1006
2	rs4673525	G	A	0.0347913	1006
2	rs57009982	G	A	0.0347913	1006
2	rs812760	C	T	0.643141	1006
2	rs59218738	C	G	0.309145	1006
2	rs17629013	A	G	0.0347913	1006
2	rs150266458	G	C	0.0168986	1006
2	rs71424239	T	C	0.168986	1006
2	rs17529746	G	A	0.310139	1006
2	rs769948	C	A	0.821074	1006
2	rs77109202	T	A	0.0159046	1006
2	rs769949	A	G	0.821074	1006
2	rs769950	A	G	0.821074	1006
2	rs62178322	G	A	0.0168986	1006
2	rs35302860	G	T	0.12326	1006
2	rs769951	C	G	0.0586481	1006
2	rs62178324	C	G	0.176938	1006
2	rs114703921	T	G	0.0139165	1006
2	rs3891919	G	A	0.0347913	1006
2	rs769952	C	T	0.822068	1006
2	rs58960344	T	C	0.0238569	1006
2	rs11693528	C	G	0.177932	1006
2	rs143999331	C	T	0.0139165	1006
2	rs115821645	G	C	0.0139165	1006
2	rs10192004	A	G	0.54672	1006
2	rs115250022	G	C	0.0139165	1006
2	rs74450459	G	A	0.0497018	1006
2	rs77775343	G	A	0.109344	1006
2	rs148120474	T	C	0.0119284	1006
2	rs183119117	G	A	0.0417495	1006
2	rs6761647	C	T	0.936382	1006
2	rs11694369	G	A	0.167992	1006
2	rs184281450	G	T	0.0159046	1006
2	rs6707609	C	A	0.54672	1006
2	rs77349913	G	A	0.0308151	1006
2	rs77073936	T	G	0.177932	1006
2	rs62178326	G	A	0.177932	1006
2	rs2196711	T	C	0.0328032	1006
2	rs60258078	G	A	0.0347913	1006
2	rs4672586	A	C	0.0347913	1006
2	rs10180850	G	T	0.54672	1006
2	rs17629031	A	G	0.0258449	1006
2	rs281785	A	G	0.822068	1006
2	rs281784	T	A	0.822068	1006
2	rs150338907	C	T	0.0238569	1006
2	rs7589702	G	A	0.177932	1006
2	rs188146	C	T	0.822068	1006
2	rs12466394	G	A	0.0258449	1006
2	rs6738002	T	C	0.177932	1006
2	rs281783	G	A	0.822068	1006
2	rs2164888	G	T	0.545726	1006
2	rs1509837	A	G	0.545726	1006
2	rs56023288	A	G	0.177932	1006
2	rs62178328	T	C	0.177932	1006
2	rs148890552	G	A	0.0238569	1006
2	rs116010331	C	T	0.0139165	1006
2	rs281782	G	A	0.822068	1006
2	rs166848	T	C	0.822068	1006
2	rs7584814	C	G	0.177932	1006
2	rs281781	A	C	0.822068	1006
2	rs62178329	G	A	0.177932	1006
2	rs142872121	A	C	0.0377734	1006
2	rs281780	G	C	0.644135	1006
2	rs13005686	C	T	0.0188867	1006
2	rs75974110	C	T	0.0437376	1006
2	rs16832017	A	G	0.177932	1006
2	rs16832020	A	C	0.177932	1006
2	rs10497842	G	A	0.177932	1006
2	rs1704190	G	A	0.644135	1006
2	rs1396973	G	T	0.545726	1006
2	rs61271411	A	C	0.0357853	1006
2	rs1704189	C	G	0.0636183	1006
2	rs78153252	G	C	0.114314	1006
2	rs144846863	G	C	0.00695825	1006
2	rs76768270	A	C	0.0347913	1006
2	rs150640115	T	C	0.0159046	1006
2	rs281761	T	A	0.0576541	1006
2	rs9917349	C	T	0.176938	1006
2	rs147444738	T	C	0.0218688	1006
2	rs72926348	G	C	0.0328032	1006
2	rs114847522	G	A	0.0248509	1006
2	rs78081308	A	G	0.0347913	1006
2	rs1658807	C	T	0.822068	1006
2	rs143320257	T	C	0.0119284	1006
2	rs56155997	C	T	0.167992	1006
2	rs78107755	G	A	0.176938	1006
2	rs79683117	T	A	0.0347913	1006
2	rs1704186	T	G	0.822068	1006
2	rs116615797	G	A	0.0248509	1006
2	rs76003299	T	C	0.0347913	1006
2	rs2136584	G	T	0.176938	1006
2	rs76471141	A	G	0.0347913	1006
2	rs72926357	C	T	0.0238569	1006
2	rs281786	T	C	0.822068	1006
2	rs183372316	C	T	0.0248509	1006
2	rs35529623	T	C	0.0367793	1006
2	rs35594306	T	C	0.167992	1006
2	rs1124639	T	C	0.547714	1006
2	rs62178345	T	G	0.17495	1006
2	rs62178346	G	T	0.176938	1006
2	rs55687232	G	A	0.0576541	1006
2	rs12474280	T	C	0.0347913	1006
2	rs166849	G	A	0.610338	1006
2	rs12475460	T	C	0.0347913	1006
2	rs12475497	T	C	0.0258449	1006
2	rs141860563	G	A	0.0328032	1006
2	rs281789	T	G	0.822068	1006
2	rs35220450	T	C	0.167992	1006
2	rs7573018	G	A	0.54672	1006
2	rs141817975	T	C	0.0367793	1006
2	rs78419528	G	A	0.0357853	1006
2	rs148336682	A	G	0.0159046	1006
2	rs62178347	G	A	0.176938	1006
2	rs67567146	A	T	0.0636183	1006
2	rs281788	A	T	0.822068	1006
2	rs188147	T	C	0.0636183	1006
2	rs281787	A	G	0.645129	1006
2	rs72926384	T	C	0.0159046	1006
2	rs12475089	T	G	0.0347913	1006
2	rs176010	C	T	0.0636183	1006
2	rs13016447	T	C	0.822068	1006
2	rs61005383	A	G	0.0576541	1006
2	rs7592587	G	C	0.645129	1006
2	rs79284723	G	A	0.0347913	1006
2	rs116378534	T	C	0.0258449	1006
2	rs60738719	G	C	0.176938	1006
2	rs61176471	C	T	0.176938	1006
2	rs1509834	C	A	0.54672	1006
2	rs281759	T	C	0.822068	1006
2	rs281760	A	G	0.822068	1006
2	rs12476690	C	T	0.0258449	1006
2	rs17591036	A	G	0.0328032	1006
2	rs3098341	G	T	0.822068	1006
2	rs971232	C	T	0.822068	1006
2	rs10202253	G	A	0.544732	1006
2	rs77160058	A	G	0.0248509	1006
2	rs16832051	T	C	0.176938	1006
2	rs13389195	T	C	0.545726	1006
2	rs281763	C	T	0.82008	1006
2	rs6435036	A	G	0.545726	1006
2	rs17629121	T	C	0.0347913	1006
2	rs34603458	A	T	0.0168986	1006
2	rs111389421	A	C	0.0129225	1006
2	rs281762	C	G	0.821074	1006
2	rs79092034	C	T	0.0347913	1006
2	rs139474032	A	G	0.0248509	1006
2	rs116141669	G	A	0.0228628	1006
2	rs7573592	T	C	0.545726	1006
2	rs116725131	G	A	0.0506958	1006
2	rs192918495	C	T	0.0506958	1006
2	rs115260775	G	A	0.0357853	1006
2	rs78836822	G	A	0.0447316	1006
2	rs116104518	C	A	0.0198807	1006
2	rs166846	G	A	0.821074	1006
2	rs16832081	A	G	0.176938	1006
2	rs16832086	G	A	0.176938	1006
2	rs281769	T	C	0.821074	1006
2	rs11680723	C	G	0.16501	1006
2	rs281771	C	A	0.821074	1006
2	rs10497844	T	C	0.0258449	1006
2	rs281773	T	C	0.0636183	1006
2	rs77178067	T	C	0.0119284	1006
2	rs281774	C	T	0.821074	1006
2	rs176008	A	T	0.821074	1006
2	rs1509835	C	G	0.821074	1006
2	rs1704193	C	G	0.0576541	1006
2	rs62180462	G	A	0.0168986	1006
2	rs74614106	A	G	0.0159046	1006
2	rs1658810	C	T	0.822068	1006
2	rs1704191	C	A	0.644135	1006
2	rs62180463	G	A	0.0636183	1006
2	rs7556976	T	C	0.176938	1006
2	rs12621809	G	T	0.544732	1006
2	rs7572840	A	G	0.544732	1006
2	rs4410273	T	C	0.821074	1006
2	rs78154454	T	A	0.0347913	1006
2	rs67647314	G	A	0.0636183	1006
2	rs4673611	C	A	0.821074	1006
2	rs4673612	T	A	0.0347913	1006
2	rs62180489	G	A	0.177932	1006
2	rs140837833	T	C	0.0238569	1006
2	rs3811535	C	T	0.544732	1006
2	rs281764	G	A	0.643141	1006
2	rs281765	T	C	0.0636183	1006
2	rs2292309	C	A	0.0328032	1006
2	rs192902107	C	A	0.0159046	1006
2	rs281766	T	G	0.821074	1006
2	rs6745617	G	A	0.178926	1006
2	rs183248918	T	C	0.0119284	1006
2	rs16832105	C	G	0.177932	1006
2	rs74586459	C	T	0.0258449	1006
2	rs76518299	A	T	0.0258449	1006
2	rs281767	C	A	0.643141	1006
2	rs166845	T	A	0.821074	1006
2	rs7598665	C	A	0.544732	1006
2	rs76225625	C	T	0.177932	1006
2	rs34998043	A	G	0.0506958	1006
2	rs281768	A	T	0.772366	1006
2	rs16832106	A	G	0.177932	1006
2	rs17591211	A	T	0.544732	1006
2	rs17591218	G	A	0.0347913	1006
2	rs73068746	G	T	0.0636183	1006
2	rs10178177	G	A	0.821074	1006
2	rs4263095	G	T	0.821074	1006
2	rs2055829	T	G	0.176938	1006
2	rs10497843	C	G	0.177932	1006
2	rs144123512	C	T	0.177932	1006
2	rs281776	T	G	0.821074	1006
2	rs12475205	T	G	0.0347913	1006
2	rs12471064	G	A	0.0347913	1006
2	rs62180490	C	T	0.177932	1006
2	rs11895190	G	A	0.821074	1006
2	rs6750873	T	G	0.0139165	1006
2	rs281777	T	C	0.084493	1006
2	rs16832114	A	T	0.178926	1006
2	rs166847	A	G	0.0815109	1006
2	rs186225270	G	A	0.0109344	1006
2	rs1816657	C	A	0.177932	1006
2	rs12469748	G	A	0.0109344	1006
2	rs176009	G	T	0.0337972	1006
2	rs12470693	C	A	0.0109344	1006
2	rs144947052	A	T	0.0238569	1006
2	rs7608757	T	G	0.177932	1006
2	rs281794	C	T	0.821074	1006
2	rs16832132	G	A	0.177932	1006
2	rs6716162	T	C	0.544732	1006
2	rs1509829	T	C	0.177932	1006
2	rs6758253	C	A	0.0139165	1006
2	rs281793	G	A	0.821074	1006
2	rs17629251	C	T	0.0109344	1006
2	rs115578599	C	G	0.0139165	1006
2	rs147132969	G	A	0.00795229	1006
2	rs4673627	G	A	0.552684	1006
2	rs1509828	G	A	0.177932	1006
2	rs281792	C	T	0.0606362	1006
2	rs281791	G	A	0.643141	1006
2	rs6706499	T	A	0.0506958	1006
2	rs6748909	C	T	0.176938	1006
2	rs17445724	T	C	0.147117	1006
2	rs74679066	T	A	0.0159046	1006
2	rs7569510	T	G	0.540755	1006
2	rs17591301	T	C	0.0854871	1006
2	rs12479402	G	A	0.0347913	1006
2	rs62180494	G	A	0.177932	1006
2	rs72930112	G	T	0.0367793	1006
2	rs17629311	G	T	0.540755	1006
2	rs12613291	C	A	0.540755	1006
2	rs4673632	G	T	0.0357853	1006
2	rs138767393	T	G	0.0467197	1006
2	rs16832145	T	C	0.177932	1006
2	rs17445774	C	T	0.312127	1006
2	rs6743396	T	C	0.849901	1006
2	rs115397736	G	A	0.0139165	1006
2	rs6435040	T	G	0.848907	1006
2	rs60387175	C	T	0.0149105	1006
2	rs75358934	G	C	0.146123	1006
2	rs4673634	A	C	0.848907	1006
2	rs16832148	A	C	0.177932	1006
2	rs62180497	G	C	0.176938	1006
2	rs62180498	G	A	0.176938	1006
2	rs1509833	G	A	0.312127	1006
2	rs77696232	G	A	0.0119284	1006
2	rs1396972	A	G	0.0924453	1006
2	rs6435041	A	G	0.848907	1006
2	rs6435042	C	T	0.540755	1006
2	rs17591364	C	A	0.0308151	1006
2	rs7565480	A	G	0.671968	1006
2	rs7606317	T	C	0.540755	1006
2	rs115094660	T	C	0.0298211	1006
2	rs1605900	C	G	0.847913	1006
2	rs144490189	A	G	0.055666	1006
2	rs78003233	C	T	0.0248509	1006
2	rs35771384	G	T	0.0447316	1006
2	rs117393169	T	C	0.0238569	1006
2	rs2136585	T	C	0.540755	1006
2	rs6414157	C	T	0.671968	1006
2	rs72930137	G	T	0.0367793	1006
2	rs35790853	A	G	0.0308151	1006
2	rs114273262	A	T	0.0198807	1006
2	rs75216379	C	T	0.0675944	1006
2	rs1509832	G	T	0.848907	1006
2	rs117830405	T	C	0.0238569	1006
2	rs75447699	C	T	0.0149105	1006
2	rs10221945	T	C	0.116302	1006
2	rs6716026	T	C	0.540755	1006
2	rs2202923	C	T	0.116302	1006
2	rs3106091	T	C	0.67495	1006
2	rs111313530	G	C	0.0149105	1006
2	rs112915868	G	C	0.0149105	1006
2	rs2202922	C	T	0.848907	1006
2	rs10177800	A	G	0.116302	1006
2	rs115651055	A	G	0.0367793	1006
2	rs10166751	T	A	0.0606362	1006
2	rs113745127	G	A	0.0149105	1006
2	rs72930163	C	A	0.0308151	1006
2	rs7608932	C	T	0.539761	1006
2	rs56865961	G	A	0.0159046	1006
2	rs3106089	A	C	0.848907	1006
2	rs203759	A	G	0.539761	1006
2	rs115265722	G	A	0.0347913	1006
2	rs77324082	C	A	0.0308151	1006
2	rs3094771	T	C	0.116302	1006
2	rs1396970	G	A	0.0308151	1006
2	rs169428	C	T	0.539761	1006
2	rs7563901	G	T	0.177932	1006
2	rs203757	G	C	0.465209	1006
2	rs7578341	C	T	0.182903	1006
2	rs203772	G	A	0.333996	1006
2	rs145685918	T	G	0.00894632	1006
2	rs4673648	C	T	0.0149105	1006
2	rs115648719	T	C	0.0248509	1006
2	rs62180533	C	T	0.182903	1006
2	rs6715348	G	A	0.182903	1006
2	rs12464998	T	C	0.0387674	1006
2	rs13019888	C	T	0.0308151	1006
2	rs3115422	A	G	0.465209	1006
2	rs175950	A	C	0.466203	1006
2	rs203771	G	A	0.333996	1006
2	rs172161	G	C	0.465209	1006
2	rs4673650	G	C	0.0596421	1006
2	rs203770	T	C	0.333002	1006
2	rs10497845	T	C	0.0367793	1006
2	rs6754555	T	C	0.0606362	1006
2	rs17629472	G	C	0.0308151	1006
2	rs62180534	T	C	0.0159046	1006
2	rs115141094	T	C	0.0198807	1006
2	rs203769	C	T	0.151093	1006
2	rs6435043	C	G	0.314115	1006
2	rs203768	T	C	0.166004	1006
2	rs10175678	T	C	0.0616302	1006
2	rs114419000	C	T	0.0248509	1006
2	rs203767	G	A	0.151093	1006
2	rs203766	T	C	0.151093	1006
2	rs203765	G	A	0.151093	1006
2	rs76365581	G	A	0.0149105	1006
2	rs188102	T	A	0.151093	1006
2	rs4673652	C	T	0.0387674	1006
2	rs4673653	C	T	0.0387674	1006
2	rs7604950	T	C	0.212724	1006
2	rs203763	G	C	0.464215	1006
2	rs203762	C	A	0.151093	1006
2	rs16832223	G	A	0.212724	1006
2	rs203761	T	C	0.464215	1006
2	rs3106088	A	C	0.0616302	1006
2	rs12477694	A	G	0.0387674	1006
2	rs1509830	G	A	0.0616302	1006
2	rs203760	A	T	0.464215	1006
2	rs13016744	T	A	0.0506958	1006
2	rs12619136	C	A	0.151093	1006
2	rs2097790	T	C	0.464215	1006
2	rs56225698	A	C	0.151093	1006
2	rs2079196	C	A	0.0367793	1006
2	rs79021589	C	T	0.0318091	1006
2	rs138959273	G	A	0.0387674	1006
2	rs75506514	A	G	0.0387674	1006
2	rs3094768	C	T	0.465209	1006
2	rs78242106	C	T	0.0387674	1006
2	rs79953652	T	C	0.0387674	1006
2	rs3094767	T	C	0.274354	1006
2	rs3115414	A	C	0.0616302	1006
2	rs78527234	C	T	0.151093	1006
2	rs74412941	A	C	0.0675944	1006
2	rs74771155	C	T	0.151093	1006
2	rs79156935	T	G	0.151093	1006
2	rs116835777	G	A	0.0337972	1006
2	rs3094766	C	G	0.464215	1006
2	rs4673660	T	C	0.189861	1006
2	rs79333757	T	C	0.151093	1006
2	rs3115413	C	A	0.274354	1006
2	rs62180536	C	T	0.028827	1006
2	rs11688168	G	A	0.151093	1006
2	rs11694236	T	C	0.151093	1006
2	rs11688194	C	T	0.151093	1006
2	rs34381014	C	T	0.151093	1006
2	rs11897782	G	A	0.0387674	1006
2	rs11903185	T	C	0.0387674	1006
2	rs28602861	C	T	0.0367793	1006
2	rs11899065	C	T	0.0149105	1006
2	rs10931882	T	C	0.0387674	1006
2	rs10931883	T	C	0.0387674	1006
2	rs3094765	T	C	0.464215	1006
2	rs3115412	G	A	0.464215	1006
2	rs56285751	C	T	0.151093	1006
2	rs74510418	T	G	0.0258449	1006
2	rs2079195	C	T	0.274354	1006
2	rs117438958	T	G	0.0238569	1006
2	rs10198088	G	A	0.274354	1006
2	rs150970187	T	C	0.0377734	1006
2	rs3115420	G	T	0.274354	1006
2	rs11679658	A	G	0.151093	1006
2	rs13019274	C	G	0.0308151	1006
2	rs2189472	T	C	0.298211	1006
2	rs62180537	G	A	0.181909	1006
2	rs2189471	G	A	0.0616302	1006
2	rs10169915	T	A	0.464215	1006
2	rs113193814	A	T	0.0367793	1006
2	rs3115421	C	T	0.0616302	1006
2	rs993282	A	G	0.464215	1006
2	rs113426588	A	G	0.0119284	1006
2	rs34686330	G	A	0.0308151	1006
2	rs7585414	G	A	0.212724	1006
2	rs12474561	A	G	0.0387674	1006
2	rs17530524	G	A	0.0159046	1006
2	rs76568708	C	T	0.151093	1006
2	rs76402307	T	C	0.0387674	1006
2	rs10497846	C	T	0.212724	1006
2	rs186925362	T	C	0.00695825	1006
2	rs3115424	A	G	0.0854871	1006
2	rs3094762	G	A	0.457256	1006
2	rs115137931	G	A	0.0129225	1006
2	rs3094761	T	G	0.0854871	1006
2	rs3115418	T	C	0.457256	1006
2	rs13001540	T	C	0.243539	1006
2	rs2107300	C	G	0.848907	1006
2	rs6716313	T	C	0.457256	1006
2	rs16832381	T	G	0.182903	1006
2	rs112734272	G	A	0.00994036	1006
2	rs16832386	C	T	0.213718	1006
2	rs74706215	T	C	0.152087	1006
2	rs16832389	G	T	0.182903	1006
2	rs3115423	G	A	0.457256	1006
2	rs17530572	A	G	0.0417495	1006
2	rs17591813	C	T	0.0218688	1006
2	rs56216998	G	T	0.152087	1006
2	rs17629742	G	C	0.0308151	1006
2	rs13020005	T	C	0.457256	1006
2	rs12473681	C	T	0.188867	1006
2	rs10497847	G	T	0.188867	1006
2	rs2347286	T	C	0.116302	1006
2	rs7601886	G	A	0.188867	1006
2	rs3094759	A	G	0.457256	1006
2	rs77188396	C	T	0.054672	1006
2	rs3094758	T	G	0.460239	1006
2	rs62180538	G	A	0.0656064	1006
2	rs16832421	G	A	0.188867	1006
2	rs12467109	T	C	0.212724	1006
2	rs12470989	A	G	0.212724	1006
2	rs12471029	A	G	0.0298211	1006
2	rs12468434	T	C	0.0298211	1006
2	rs151252871	T	C	0.0139165	1006
2	rs10182513	T	C	0.0616302	1006
2	rs117903863	A	C	0.0248509	1006
2	rs148198681	T	C	0.0387674	1006
2	rs76681391	G	C	0.0536779	1006
2	rs141562681	G	A	0.0387674	1006
2	rs12470843	T	C	0.0298211	1006
2	rs10755016	A	G	0.461233	1006
2	rs115049412	G	T	0.0536779	1006
2	rs17446229	G	A	0.180915	1006
2	rs191899008	C	T	0.00894632	1006
2	rs967986	T	C	0.181909	1006
2	rs7561683	C	T	0.186879	1006
2	rs3115419	C	T	0.460239	1006
2	rs35509480	T	C	0.0308151	1006
2	rs75558424	A	G	0.11332	1006
2	rs78954994	G	C	0.150099	1006
2	rs974395	G	T	0.186879	1006
2	rs56279339	T	C	0.0367793	1006
2	rs72932258	C	T	0.0198807	1006
2	rs11691873	A	G	0.159046	1006
2	rs12478674	A	G	0.45825	1006
2	rs188401823	T	C	0.0248509	1006
2	rs62180539	T	C	0.17992	1006
2	rs77367143	C	T	0.0318091	1006
2	rs10931887	G	A	0.159046	1006
2	rs3094757	A	G	0.45825	1006
2	rs12477304	T	G	0.209742	1006
2	rs12473133	G	T	0.209742	1006
2	rs12475997	A	C	0.0308151	1006
2	rs34802998	G	C	0.212724	1006
2	rs4673702	C	T	0.0298211	1006
2	rs4673704	G	A	0.93837	1006
2	rs56155086	T	C	0.0367793	1006
2	rs116835322	G	A	0.0248509	1006
2	rs4673705	C	A	0.213718	1006
2	rs35650986	C	T	0.027833	1006
2	rs34053966	A	G	0.027833	1006
2	rs56043066	C	G	0.11332	1006
2	rs13026730	T	G	0.237575	1006
2	rs4375846	T	C	0.027833	1006
2	rs151314309	G	C	0.0377734	1006
2	rs140609896	A	T	0.0149105	1006
2	rs116755292	T	A	0.212724	1006
2	rs145363923	T	C	0.159046	1006
2	rs112403441	G	A	0.159046	1006
2	rs34141563	G	A	0.212724	1006
2	rs71424248	T	C	0.027833	1006
2	rs78769814	T	C	0.126243	1006
2	rs143522557	C	T	0.027833	1006
2	rs4493245	T	C	0.54175	1006
2	rs112758070	T	C	0.0536779	1006
2	rs7603910	C	T	0.93837	1006
2	rs142988313	A	C	0.0248509	1006
2	rs4497857	C	T	0.543738	1006
2	rs58868886	G	A	0.235586	1006
2	rs74868518	T	C	0.0516899	1006
2	rs115867359	C	A	0.0526839	1006
2	rs7588746	A	G	0.779324	1006
2	rs62180557	T	C	0.0159046	1006
2	rs75834865	A	G	0.0298211	1006
2	rs67346028	A	G	0.027833	1006
2	rs34320296	C	A	0.027833	1006
2	rs78190801	T	C	0.0397614	1006
2	rs144415082	G	A	0.0377734	1006
2	rs11690371	A	G	0.159046	1006
2	rs115176941	C	T	0.0337972	1006
2	rs144745185	C	T	0.0516899	1006
2	rs62180559	A	G	0.237575	1006
2	rs62181760	G	A	0.17992	1006
2	rs115831882	A	G	0.0308151	1006
2	rs140986905	T	C	0.0178926	1006
2	rs62181762	G	A	0.0159046	1006
2	rs62181763	G	A	0.0159046	1006
2	rs4673727	C	T	0.939364	1006
2	rs115122278	A	G	0.0337972	1006
2	rs72932280	G	C	0.186879	1006
2	rs11680258	T	C	0.21173	1006
2	rs116527445	G	C	0.0149105	1006
2	rs13400375	T	G	0.540755	1006
2	rs12996313	C	T	0.186879	1006
2	rs75741772	T	G	0.0298211	1006
2	rs115138110	A	T	0.0298211	1006
2	rs13029537	T	C	0.186879	1006
2	rs12613687	C	T	0.186879	1006
2	rs7608668	T	C	0.21173	1006
2	rs2881593	A	G	0.21173	1006
2	rs75523874	G	C	0.150099	1006
2	rs1105964	T	A	0.186879	1006
2	rs12470336	A	T	0.0308151	1006
2	rs9677594	T	C	0.150099	1006
2	rs115025241	T	C	0.027833	1006
2	rs114489156	C	T	0.0248509	1006
2	rs1106399	A	C	0.183897	1006
2	rs1106400	T	C	0.183897	1006
2	rs111335054	T	C	0.0119284	1006
2	rs74724807	A	C	0.159046	1006
2	rs77321003	C	A	0.0308151	1006
2	rs74266489	G	A	0.159046	1006
2	rs74266490	A	C	0.159046	1006
2	rs12992228	T	A	0.027833	1006
2	rs115717210	T	C	0.159046	1006
2	rs114271895	T	C	0.0238569	1006
2	rs12693906	T	C	0.937376	1006
2	rs193142069	C	T	0.00894632	1006
2	rs77853713	A	T	0.159046	1006
2	rs74822948	G	A	0.0248509	1006
2	rs79370848	T	C	0.0308151	1006
2	rs2347287	T	C	0.17992	1006
2	rs77022739	A	G	0.0298211	1006
2	rs17530677	T	C	0.0298211	1006
2	rs74938253	T	G	0.183897	1006
2	rs11684895	C	T	0.159046	1006
2	rs11684942	C	T	0.159046	1006
2	rs12476809	T	C	0.0308151	1006
2	rs1919366	T	C	0.540755	1006
2	rs116545148	T	C	0.00894632	1006
2	rs112305133	A	G	0.183897	1006
2	rs34582889	A	G	0.183897	1006
2	rs34510964	C	G	0.184891	1006
2	rs62181764	G	A	0.0159046	1006
2	rs1919367	A	G	0.758449	1006
2	rs13020689	C	T	0.027833	1006
2	rs13021136	C	T	0.027833	1006
2	rs7565005	T	C	0.21173	1006
2	rs17629838	T	C	0.027833	1006
2	rs62181765	T	C	0.0159046	1006
2	rs35186260	G	A	0.0526839	1006
2	rs62181766	C	T	0.0407555	1006
2	rs77852935	G	A	0.0248509	1006
2	rs34243580	G	A	0.0526839	1006
2	rs7580413	T	C	0.540755	1006
2	rs16832566	C	G	0.180915	1006
2	rs34077440	G	C	0.0367793	1006
2	rs6722487	G	A	0.758449	1006
2	rs72932296	G	A	0.0367793	1006
2	rs141481897	T	C	0.0248509	1006
2	rs59695400	C	T	0.210736	1006
2	rs62181767	T	C	0.00695825	1006
2	rs1569175	T	C	0.93837	1006
2	rs183804110	G	A	0.0208748	1006
2	rs78716988	G	A	0.0298211	1006
2	rs35897370	C	T	0.0516899	1006
2	rs75000539	C	T	0.112326	1006
2	rs10931888	T	G	0.186879	1006
2	rs72932298	C	A	0.181909	1006
2	rs34887675	A	G	0.0457256	1006
2	rs1569178	T	C	0.157058	1006
2	rs34945211	G	A	0.163022	1006
2	rs112307960	C	T	0.00497018	1006
2	rs75671770	G	C	0.055666	1006
2	rs2881594	T	A	0.157058	1006
2	rs115380053	T	C	0.0139165	1006
2	rs11674293	G	A	0.157058	1006
2	rs114633072	C	T	0.0139165	1006
2	rs12468065	T	C	0.055666	1006
2	rs62181769	C	T	0.0387674	1006
2	rs13011052	G	A	0.164016	1006
2	rs4673743	T	C	0.597416	1006
2	rs4261699	C	T	0.965209	1006
2	rs79849897	A	G	0.0347913	1006
2	rs12471164	T	C	0.0347913	1006
2	rs35572201	T	C	0.204771	1006
2	rs62181770	C	T	0.0168986	1006
2	rs12467923	C	G	0.0347913	1006
2	rs12469150	G	A	0.0347913	1006
2	rs6710542	T	G	0.563618	1006
2	rs13022996	A	T	0.163022	1006
2	rs34860212	T	C	0.0308151	1006
2	rs117549189	G	A	0.0218688	1006
2	rs75464225	T	C	0.0347913	1006
2	rs77929822	T	C	0.0178926	1006
2	rs80102178	T	C	0.0347913	1006
2	rs78020282	G	T	0.0357853	1006
2	rs56382011	G	C	0.0347913	1006
2	rs115507811	C	G	0.0308151	1006
2	rs2881595	C	T	0.162028	1006
2	rs114949028	G	A	0.0347913	1006
2	rs11679676	C	T	0.152087	1006
2	rs67724317	G	T	0.0258449	1006
2	rs77736289	T	C	0.0178926	1006
2	rs62181771	G	A	0.560636	1006
2	rs12616825	C	G	0.0487078	1006
2	rs1881539	G	T	0.966203	1006
2	rs72934110	T	C	0.0208748	1006
2	rs78314287	G	A	0.0337972	1006
2	rs1115187	C	T	0.149105	1006
2	rs11895550	G	T	0.149105	1006
2	rs12620298	C	T	0.206759	1006
2	rs112665110	G	A	0.102386	1006
2	rs55906940	A	G	0.158052	1006
2	rs11675980	A	G	0.206759	1006
2	rs62181772	C	T	0.153082	1006
2	rs11688872	C	T	0.158052	1006
2	rs35102285	A	C	0.572565	1006
2	rs75493584	A	G	0.0308151	1006
2	rs35212580	C	T	0.0228628	1006
2	rs115337021	T	C	0.0139165	1006
2	rs35187439	G	A	0.0487078	1006
2	rs74442931	C	A	0.0447316	1006
2	rs79053279	C	T	0.154076	1006
2	rs62181774	G	A	0.187873	1006
2	rs7565417	G	A	0.797217	1006
2	rs111433209	A	G	0.00497018	1006
2	rs6722092	C	A	0.797217	1006
2	rs6740981	T	C	0.798211	1006
2	rs12467362	C	T	0.798211	1006
2	rs118031896	T	C	0.0208748	1006
2	rs13030683	C	T	0.798211	1006
2	rs114438342	G	T	0.0149105	1006
2	rs55683046	A	G	0.0337972	1006
2	rs12463436	C	G	0.798211	1006
2	rs142580432	G	T	0.0208748	1006
2	rs150928350	C	A	0.0208748	1006
2	rs11897245	A	G	0.798211	1006
2	rs34527307	T	C	0.0477137	1006
2	rs4672686	A	G	0.798211	1006
2	rs4673762	C	G	0.798211	1006
2	rs72934135	A	G	0.0337972	1006
2	rs35618222	C	G	0.798211	1006
2	rs191604929	A	G	0.00596421	1006
2	rs112467475	G	A	0.0387674	1006
2	rs1919365	G	A	0.798211	1006
2	rs13022467	G	A	0.0477137	1006
2	rs34104936	T	C	0.798211	1006
2	rs36086821	G	A	0.798211	1006
2	rs7586284	G	A	0.798211	1006
2	rs7586320	C	G	0.798211	1006
2	rs74993507	C	A	0.154076	1006
2	rs143911669	A	G	0.154076	1006
2	rs12986702	C	T	0.0238569	1006
2	rs2347288	G	C	0.798211	1006
2	rs111631180	A	C	0.798211	1006
2	rs74453925	G	A	0.0477137	1006
2	rs149828043	C	T	0.154076	1006
2	rs11685663	T	C	0.154076	1006
2	rs12621336	A	G	0.154076	1006
2	rs60724775	T	C	0.0477137	1006
2	rs11890894	G	A	0.762425	1006
2	rs7595283	T	C	0.964215	1006
2	rs74182323	T	C	0.0477137	1006
2	rs4673781	C	T	0.0357853	1006
2	rs4673782	C	T	0.083499	1006
2	rs1534599	T	C	0.569583	1006
2	rs4673785	G	T	0.0357853	1006
2	rs114399483	A	G	0.0168986	1006
2	rs112486506	C	T	0.154076	1006
2	rs33997940	T	C	0.0477137	1006
2	rs1653297	C	T	0.762425	1006
2	rs72613725	T	A	0.0337972	1006
2	rs1653299	A	G	0.729622	1006
2	rs115519448	G	A	0.0178926	1006
2	rs1653301	A	G	0.614314	1006
2	rs17592067	T	C	0.026839	1006
2	rs78170266	G	A	0.0168986	1006
2	rs10445790	T	C	0.388668	1006
2	rs10445791	C	T	0.153082	1006
2	rs13013634	C	T	0.026839	1006
2	rs115075724	T	C	0.0347913	1006
2	rs10445792	A	C	0.153082	1006
2	rs1729421	G	C	0.580517	1006
2	rs75291733	G	A	0.00994036	1006
2	rs952530	C	T	0.579523	1006
2	rs4673802	A	G	0.266402	1006
2	rs6750919	C	T	0.0298211	1006
2	rs137966978	G	A	0.0347913	1006
2	rs79725795	C	T	0.153082	1006
2	rs1729412	T	C	0.580517	1006
2	rs62179482	A	T	0.0745527	1006
2	rs16842086	G	A	0.157058	1006
2	rs115066145	G	A	0.0357853	1006
2	rs147524794	G	A	0.00695825	1006
2	rs6705678	C	T	0.172962	1006
2	rs76080951	A	G	0.05666	1006
2	rs62179483	T	C	0.159046	1006
2	rs67459198	C	T	0.0337972	1006
2	rs78593065	T	C	0.0705765	1006
2	rs59183774	T	C	0.159046	1006
2	rs1729413	T	G	0.463221	1006
2	rs56184321	G	C	0.0337972	1006
2	rs76112266	C	G	0.157058	1006
2	rs12989421	G	A	0.164016	1006
2	rs12989072	C	T	0.164016	1006
2	rs1653285	A	G	0.94334	1006
2	rs62179485	G	C	0.159046	1006
2	rs111798273	T	A	0.0437376	1006
2	rs1369843	A	G	0.786282	1006
2	rs1369844	T	G	0.159046	1006
2	rs1821710	T	A	0.159046	1006
2	rs1992054	C	G	0.0337972	1006
2	rs2697942	T	A	0.593439	1006
2	rs115841567	C	T	0.0109344	1006
2	rs1729419	T	C	0.593439	1006
2	rs16832698	C	T	0.159046	1006
2	rs1729420	T	C	0.593439	1006
2	rs67282999	G	T	0.0337972	1006
2	rs12994108	C	T	0.00994036	1006
2	rs13000891	A	G	0.164016	1006
2	rs13001274	C	T	0.0109344	1006
2	rs1217456	C	T	0.429423	1006
2	rs11899350	G	A	0.192843	1006
2	rs1217429	G	T	0.432406	1006
2	rs56292478	T	C	0.159046	1006
2	rs4343451	G	A	0.192843	1006
2	rs78988795	G	A	0.132207	1006
2	rs983407	T	C	0.596421	1006
2	rs2078279	A	G	0.192843	1006
2	rs1144428	G	A	0.789264	1006
2	rs75444721	C	T	0.190855	1006
2	rs34876636	G	A	0.192843	1006
2	rs1144429	T	G	0.596421	1006
2	rs78917314	C	T	0.0447316	1006
2	rs138949542	G	A	0.0139165	1006
2	rs765849	T	C	0.597416	1006
2	rs12474847	A	G	0.0536779	1006
2	rs2015897	C	T	0.192843	1006
2	rs11689664	A	G	0.156064	1006
2	rs296798	C	A	0.597416	1006
2	rs115507931	G	A	0.0407555	1006
2	rs72916335	A	C	0.159046	1006
2	rs66897193	T	C	0.166998	1006
2	rs62179491	C	A	0.0159046	1006
2	rs10931889	G	T	0.156064	1006
2	rs10931890	G	A	0.156064	1006
2	rs17592192	C	T	0.0337972	1006
2	rs296797	T	C	0.580517	1006
2	rs1972848	T	G	0.192843	1006
2	rs296796	A	G	0.59841	1006
2	rs182424	A	G	0.597416	1006
2	rs10497856	T	A	0.192843	1006
2	rs1992883	C	T	0.159046	1006
2	rs10804097	T	A	0.569583	1006
2	rs10931892	C	T	0.569583	1006
2	rs17630114	G	T	0.0337972	1006
2	rs72916341	T	C	0.0139165	1006
2	rs78037592	G	T	0.156064	1006
2	rs11889306	C	T	0.348907	1006
2	rs17630131	T	C	0.0337972	1006
2	rs76956010	A	C	0.0258449	1006
2	rs4673814	G	A	0.543738	1006
2	rs16832739	C	T	0.134195	1006
2	rs13033341	A	C	0.0238569	1006
2	rs1369842	C	A	0.544732	1006
2	rs13035874	G	A	0.329026	1006
2	rs295134	C	T	0.411531	1006
2	rs35200468	G	C	0.149105	1006
2	rs12614633	C	T	0.198807	1006
2	rs17630167	T	G	0.198807	1006
2	rs72916349	C	T	0.198807	1006
2	rs114442256	G	A	0.0308151	1006
2	rs13025972	C	T	0.198807	1006
2	rs17531061	A	C	0.263419	1006
2	rs150398891	G	A	0.0318091	1006
2	rs17592304	G	C	0.0497018	1006
2	rs112854873	A	G	0.0258449	1006
2	rs17592318	G	A	0.0318091	1006
2	rs10931893	A	G	0.562624	1006
2	rs111834811	C	T	0.0129225	1006
2	rs16832770	A	G	0.134195	1006
2	rs77089299	A	G	0.124254	1006
2	rs66613891	A	G	0.0318091	1006
2	rs16832774	T	C	0.133201	1006
2	rs1079210	T	C	0.198807	1006
2	rs79201361	T	C	0.0497018	1006
2	rs295119	C	T	0.411531	1006
2	rs115947566	G	A	0.0457256	1006
2	rs77316757	C	T	0.0308151	1006
2	rs58329762	A	G	0.0248509	1006
2	rs17446700	T	C	0.194831	1006
2	rs72916363	A	T	0.0139165	1006
2	rs55985986	A	C	0.149105	1006
2	rs12472861	G	A	0.0497018	1006
2	rs56004703	G	T	0.133201	1006
2	rs62179496	T	C	0.133201	1006
2	rs34940029	T	C	0.198807	1006
2	rs12476370	G	A	0.0487078	1006
2	rs16832794	G	C	0.133201	1006
2	rs12469091	A	T	0.428429	1006
2	rs67282317	A	G	0.0318091	1006
2	rs10931894	T	G	0.198807	1006
2	rs17630220	T	G	0.0318091	1006
2	rs67372647	G	A	0.133201	1006
2	rs62179497	A	C	0.133201	1006
2	rs12987691	A	G	0.198807	1006
2	rs11895785	A	G	0.198807	1006
2	rs12104649	C	T	0.232604	1006
2	rs13027098	T	C	0.198807	1006
2	rs4233994	G	C	0.429423	1006
2	rs4516415	C	G	0.429423	1006
2	rs13007517	C	T	0.429423	1006
2	rs55726540	C	T	0.0318091	1006
2	rs12474914	A	G	0.429423	1006
2	rs10804098	T	A	0.0497018	1006
2	rs145937481	C	G	0.00397614	1006
2	rs842830	A	G	0.409543	1006
2	rs4673837	G	A	0.198807	1006
2	rs4233996	A	T	0.562624	1006
2	rs4393736	A	C	0.198807	1006
2	rs114100922	T	G	0.0139165	1006
2	rs67910407	A	G	0.0318091	1006
2	rs73054578	A	G	0.0457256	1006
2	rs13035260	A	G	0.198807	1006
2	rs62179498	C	T	0.134195	1006
2	rs12992100	C	T	0.204771	1006
2	rs114357870	G	T	0.0318091	1006
2	rs12999182	G	C	0.192843	1006
2	rs6739563	G	T	0.149105	1006
2	rs76816163	C	T	0.00695825	1006
2	rs13389169	G	A	0.16501	1006
2	rs4673854	G	A	0.555666	1006
2	rs6743217	G	A	0.200795	1006
2	rs13006859	G	A	0.209742	1006
2	rs1436163	G	A	0.129225	1006
2	rs67228091	T	C	0.0178926	1006
2	rs55700082	G	A	0.200795	1006
2	rs72916382	G	A	0.0337972	1006
2	rs114305693	T	A	0.0149105	1006
2	rs12621262	A	G	0.209742	1006
2	rs10497858	A	T	0.338966	1006
2	rs4673855	A	G	0.557654	1006
2	rs114724879	A	G	0.0109344	1006
2	rs1347554	C	T	0.338966	1006
2	rs1347553	A	C	0.338966	1006
2	rs1347552	A	G	0.338966	1006
2	rs17630248	T	C	0.357853	1006
2	rs66473269	G	A	0.0178926	1006
2	rs79333648	G	T	0.0347913	1006
2	rs17630254	G	C	0.0178926	1006
2	rs4145969	C	T	0.55666	1006
2	rs295136	G	C	0.413519	1006
2	rs66621598	G	A	0.0337972	1006
2	rs68089021	A	G	0.0357853	1006
2	rs296801	C	T	0.622266	1006
2	rs10931895	T	C	0.21173	1006
2	rs4673871	T	C	0.0357853	1006
2	rs11688415	T	C	0.130219	1006
2	rs80302192	T	A	0.055666	1006
2	rs62179500	C	T	0.130219	1006
2	rs295118	C	T	0.622266	1006
2	rs55826210	C	T	0.0357853	1006
2	rs73054585	T	A	0.21173	1006
2	rs10497859	G	A	0.247515	1006
2	rs17630277	C	G	0.0357853	1006
2	rs67484322	G	A	0.0357853	1006
2	rs1835721	C	T	0.0357853	1006
2	rs1835720	A	G	0.0357853	1006
2	rs1835719	T	G	0.0357853	1006
2	rs74918289	C	A	0.0308151	1006
2	rs11687313	G	A	0.130219	1006
2	rs62179501	G	A	0.130219	1006
2	rs17630293	T	G	0.0357853	1006
2	rs295117	C	T	0.622266	1006
2	rs13003304	G	A	0.185885	1006
2	rs62179502	G	A	0.0337972	1006
2	rs13003814	A	G	0.0149105	1006
2	rs68130469	A	G	0.0357853	1006
2	rs10931896	C	T	0.246521	1006
2	rs11691757	C	T	0.246521	1006
2	rs295115	T	G	0.868787	1006
2	rs4672726	G	A	0.246521	1006
2	rs114940828	A	C	0.0516899	1006
2	rs295137	C	T	0.408549	1006
2	rs1436162	A	C	0.0347913	1006
2	rs72918416	G	A	0.131213	1006
2	rs113800168	G	A	0.0159046	1006
2	rs72918419	A	G	0.027833	1006
2	rs1816541	T	C	0.246521	1006
2	rs111709428	G	A	0.027833	1006
2	rs72918420	C	T	0.027833	1006
2	rs2060122	A	G	0.246521	1006
2	rs12620699	C	T	0.0258449	1006
2	rs17446942	G	A	0.131213	1006
2	rs12464359	T	C	0.054672	1006
2	rs140459359	T	C	0.0188867	1006
2	rs295138	T	C	0.868787	1006
2	rs113954755	G	T	0.0119284	1006
2	rs4673891	C	G	0.236581	1006
2	rs17592517	A	G	0.180915	1006
2	rs140645676	T	C	0.0168986	1006
2	rs12612420	G	A	0.181909	1006
2	rs1436165	T	C	0.130219	1006
2	rs1436164	C	T	0.550696	1006
2	rs295139	T	A	0.424453	1006
2	rs11888462	G	T	0.420477	1006
2	rs295140	T	C	0.579523	1006
2	rs1367856	T	A	0.420477	1006
2	rs1367857	T	C	0.420477	1006
2	rs1367858	C	T	0.337972	1006
2	rs59273177	A	T	0.0258449	1006
2	rs7572959	T	G	0.0139165	1006
2	rs7559005	C	T	0.419483	1006
2	rs72918437	C	T	0.028827	1006
2	rs11696001	G	A	0.419483	1006
2	rs74913248	A	G	0.0994036	1006
2	rs10931897	T	C	0.419483	1006
2	rs72918444	A	C	0.028827	1006
2	rs4673904	A	T	0.37674	1006
2	rs295141	A	G	0.446322	1006
2	rs4673905	A	G	0.312127	1006
2	rs4673906	G	T	0.419483	1006
2	rs4516413	T	C	0.419483	1006
2	rs13026151	T	A	0.419483	1006
2	rs13005573	G	C	0.419483	1006
2	rs62179503	A	G	0.129225	1006
2	rs66980399	A	G	0.133201	1006
2	rs62179504	T	C	0.129225	1006
2	rs7584810	G	A	0.419483	1006
2	rs6435048	C	T	0.33996	1006
2	rs55677233	T	C	0.419483	1006
2	rs56326533	T	C	0.375746	1006
2	rs62179505	A	G	0.129225	1006
2	rs4673912	G	T	0.379722	1006
2	rs72918457	G	T	0.028827	1006
2	rs80051420	G	A	0.0159046	1006
2	rs3739121	G	C	0.419483	1006
2	rs74340199	G	A	0.0417495	1006
2	rs10931898	C	G	0.375746	1006
2	rs12614621	G	C	0.419483	1006
2	rs12618057	T	C	0.419483	1006
2	rs74853338	C	T	0.419483	1006
2	rs145748476	C	T	0.0407555	1006
2	rs67190025	C	T	0.419483	1006
2	rs76380435	C	T	0.0407555	1006
2	rs7580924	G	C	0.419483	1006
2	rs114835820	G	C	0.00994036	1006
2	rs3769484	C	T	0.33996	1006
2	rs3769483	A	G	0.33996	1006
2	rs3769482	C	G	0.33996	1006
2	rs62179507	A	G	0.0119284	1006
2	rs3769481	A	G	0.0377734	1006
2	rs295149	C	T	0.44831	1006
2	rs3769479	T	A	0.0377734	1006
2	rs17592552	C	T	0.0377734	1006
2	rs10931899	C	T	0.418489	1006
2	rs296818	C	T	0.44831	1006
2	rs10931900	T	C	0.419483	1006
2	rs17531435	A	C	0.133201	1006
2	rs7599609	G	A	0.418489	1006
2	rs76383690	G	A	0.0407555	1006
2	rs72918472	G	C	0.028827	1006
2	rs3820888	T	C	0.377734	1006
2	rs3769477	A	G	0.0258449	1006
2	rs79461287	C	T	0.0407555	1006
2	rs3769476	T	C	0.418489	1006
2	rs74390613	C	T	0.0337972	1006
2	rs67067836	C	T	0.0377734	1006
2	rs72918474	A	G	0.028827	1006
2	rs2347758	A	G	0.133201	1006
2	rs7578220	A	G	0.418489	1006
2	rs116635504	G	A	0.0357853	1006
2	rs7605146	G	A	0.377734	1006
2	rs34693942	T	C	0.55169	1006
2	rs159321	A	G	0.44831	1006
2	rs115235920	A	C	0.0407555	1006
2	rs13028959	C	A	0.418489	1006
2	rs1347551	C	T	0.33996	1006
2	rs159320	A	G	0.44831	1006
2	rs56914477	T	A	0.133201	1006
2	rs17531484	A	C	0.132207	1006
2	rs74877517	G	A	0.00994036	1006
2	rs143459273	G	T	0.0407555	1006
2	rs978656	G	A	0.178926	1006
2	rs76913544	G	A	0.0447316	1006
2	rs138528914	A	G	0.0407555	1006
2	rs1431766	A	G	0.418489	1006
2	rs114310543	G	T	0.0407555	1006
2	rs66515236	C	T	0.0377734	1006
2	rs7423647	A	G	0.133201	1006
2	rs77385322	A	G	0.141153	1006
2	rs3769473	T	C	0.133201	1006
2	rs3769472	G	A	0.33996	1006
2	rs3739119	C	A	0.55169	1006
2	rs149557087	T	A	0.0248509	1006
2	rs62179512	T	G	0.133201	1006
2	rs3892099	C	G	0.133201	1006
2	rs3769471	G	A	0.55169	1006
2	rs295114	C	T	0.418489	1006
2	rs115406434	C	T	0.00994036	1006
2	rs116786446	T	C	0.0407555	1006
2	rs35157049	G	A	0.0149105	1006
2	rs62179513	G	T	0.133201	1006
2	rs62179514	G	A	0.133201	1006
2	rs295113	C	G	0.44831	1006
2	rs58137520	C	T	0.133201	1006
2	rs140001745	T	C	0.0377734	1006
2	rs62179516	G	A	0.125249	1006
2	rs6435049	A	G	0.760437	1006
2	rs59915718	A	G	0.133201	1006
2	rs57154222	G	A	0.133201	1006
2	rs58515775	A	C	0.133201	1006
2	rs4673948	A	T	0.733598	1006
2	rs995521	T	G	0.893638	1006
2	rs1369845	C	G	0.133201	1006
2	rs883999	T	C	0.141153	1006
2	rs891704	G	A	0.133201	1006
2	rs3769468	A	T	0.760437	1006
2	rs55928946	T	A	0.0308151	1006
2	rs2881718	A	T	0.760437	1006
2	rs11676345	G	T	0.00994036	1006
2	rs72918492	C	T	0.028827	1006
2	rs62179519	G	A	0.133201	1006
2	rs17531568	G	A	0.132207	1006
2	rs3769467	C	T	0.0258449	1006
2	rs188213993	G	A	0.0457256	1006
2	rs11890234	C	T	0.471173	1006
2	rs79708455	T	C	0.0407555	1006
2	rs17447138	G	A	0.131213	1006
2	rs1966710	A	T	0.910537	1006
2	rs1470010	A	G	0.131213	1006
2	rs144186499	T	G	0.0188867	1006
2	rs985256	A	C	0.779324	1006
2	rs35592099	A	T	0.730616	1006
2	rs112847403	T	C	0.131213	1006
2	rs145635561	G	T	0.0377734	1006
2	rs3769466	C	T	0.201789	1006
2	rs295142	A	G	0.397614	1006
2	rs17447165	G	A	0.127237	1006
2	rs17447186	A	G	0.353877	1006
2	rs77834607	A	G	0.0328032	1006
2	rs7575286	A	T	0.7833	1006
2	rs62179520	C	T	0.127237	1006
2	rs1900706	C	A	0.602386	1006
2	rs72920303	C	T	0.127237	1006
2	rs13036124	A	G	0.910537	1006
2	rs75032877	G	A	0.0407555	1006
2	rs4673988	T	C	0.784294	1006
2	rs143785063	G	A	0.0407555	1006
2	rs57756599	G	A	0.127237	1006
2	rs6736049	A	G	0.0149105	1006
2	rs12993803	A	G	0.0298211	1006
2	rs74876161	T	C	0.00795229	1006
2	rs3769464	C	T	0.05666	1006
2	rs3754800	G	T	0.910537	1006
2	rs6720374	C	A	0.348907	1006
2	rs144479217	T	C	0.0149105	1006
2	rs3820883	A	T	0.0377734	1006
2	rs295145	C	T	0.0884692	1006
2	rs2033804	A	T	0.392644	1006
2	rs3769461	A	G	0.0258449	1006
2	rs62179522	G	A	0.128231	1006
2	rs17531631	G	T	0.347913	1006
2	rs76150940	C	T	0.0447316	1006
2	rs1975583	A	C	0.389662	1006
2	rs1550293	G	A	0.87674	1006
2	rs295126	C	A	0.962227	1006
2	rs2163548	C	G	0.131213	1006
2	rs1369841	A	G	0.404573	1006
2	rs295127	A	G	0.962227	1006
2	rs192680	T	C	0.962227	1006
2	rs78412932	G	A	0.0377734	1006
2	rs295129	G	A	0.557654	1006
2	rs295130	T	C	0.962227	1006
2	rs6743157	C	T	0.404573	1006
2	rs35058285	G	A	0.342942	1006
2	rs295131	A	G	0.962227	1006
2	rs71424255	C	G	0.342942	1006
2	rs181062207	T	C	0.00596421	1006
2	rs116677679	C	G	0.0308151	1006
2	rs296789	G	T	0.962227	1006
2	rs296790	C	G	0.557654	1006
2	rs7583574	G	A	0.342942	1006
2	rs35417285	T	C	0.40159	1006
2	rs295132	G	A	0.558648	1006
2	rs114458918	G	C	0.132207	1006
2	rs3856513	G	A	0.405567	1006
2	rs3769459	T	G	0.0377734	1006
2	rs296769	T	C	0.962227	1006
2	rs295111	C	T	0.962227	1006
2	rs295112	T	C	0.962227	1006
2	rs10497857	G	T	0.341948	1006
2	rs296781	T	C	0.0815109	1006
2	rs3769456	C	T	0.405567	1006
2	rs296780	A	G	0.082505	1006
2	rs56313571	A	T	0.0308151	1006
2	rs17531715	T	C	0.132207	1006
2	rs295124	C	T	0.082505	1006
2	rs3754798	G	T	0.341948	1006
2	rs994280	A	G	0.342942	1006
2	rs12990174	G	A	0.405567	1006
2	rs17531736	T	C	0.132207	1006
2	rs295121	A	G	0.962227	1006
2	rs295120	G	T	0.0815109	1006
2	rs3754797	G	A	0.405567	1006
2	rs16833091	G	A	0.147117	1006
2	rs78573518	A	G	0.027833	1006
2	rs6708345	A	C	0.442346	1006
2	rs11893090	G	T	0.135189	1006
2	rs3754796	G	A	0.0387674	1006
2	rs17531743	G	A	0.131213	1006
2	rs3769454	C	G	0.321074	1006
2	rs842826	A	G	0.084493	1006
2	rs3754794	A	G	0.149105	1006
2	rs62279292	G	A	0.128231	1006
2	rs842827	C	T	0.0854871	1006
2	rs7598349	G	A	0.55169	1006
2	rs842828	C	T	0.084493	1006
2	rs6721026	A	G	0.0377734	1006
2	rs1020111	G	A	0.552684	1006
2	rs842829	C	T	0.084493	1006
2	rs34074599	C	T	0.324056	1006
2	rs34305260	G	A	0.324056	1006
2	rs3769451	A	G	0.213718	1006
2	rs3769450	A	G	0.38171	1006
2	rs114745092	A	G	0.0139165	1006
2	rs72920366	A	G	0.0357853	1006
2	rs3739118	G	A	0.2833	1006
2	rs842823	A	G	0.314115	1006
2	rs3820881	G	C	0.808151	1006
2	rs4674015	A	G	0.720676	1006
2	rs842824	A	G	0.870775	1006
2	rs842825	G	A	0.0675944	1006
2	rs62279293	T	C	0.130219	1006
2	rs7585698	A	C	0.0675944	1006
2	rs72920373	G	A	0.0357853	1006
2	rs79264884	C	T	0.0168986	1006
2	rs733365	C	T	0.423459	1006
2	rs111651271	C	T	0.0119284	1006
2	rs78318430	A	G	0.0377734	1006
2	rs62279294	A	G	0.130219	1006
2	rs114856758	C	T	0.0377734	1006
2	rs62279295	G	C	0.130219	1006
2	rs62279296	C	A	0.133201	1006
2	rs6725746	G	A	0.102386	1006
2	rs80283256	C	A	0.0168986	1006
2	rs114757903	A	G	0.0149105	1006
2	rs3910513	T	G	0.130219	1006
2	rs74513186	A	G	0.0994036	1006
2	rs7605374	T	C	0.574553	1006
2	rs4674036	A	G	0.574553	1006
2	rs79387952	C	T	0.11332	1006
2	rs1217061	G	C	0.962227	1006
2	rs138789100	A	G	0.0318091	1006
2	rs10497860	A	G	0.441352	1006
2	rs62279298	G	A	0.130219	1006
2	rs62279299	G	A	0.0775348	1006
2	rs13024020	G	T	0.961233	1006
2	rs893355	T	G	0.962227	1006
2	rs893356	G	A	0.574553	1006
2	rs6706953	T	C	0.544732	1006
2	rs6749529	C	T	0.544732	1006
2	rs55940579	T	A	0.027833	1006
2	rs116183673	T	G	0.0318091	1006
2	rs3769449	A	G	0.575547	1006
2	rs3769448	T	A	0.962227	1006
2	rs186931289	C	G	0.0159046	1006
2	rs1370557	T	C	0.575547	1006
2	rs2278514	A	T	0.38668	1006
2	rs2278515	T	C	0.411531	1006
2	rs62279301	C	T	0.134195	1006
2	rs3820880	G	A	0.545726	1006
2	rs2118407	T	C	0.131213	1006
2	rs35722187	C	A	0.38668	1006
2	rs112060518	T	C	0.0198807	1006
2	rs13428321	G	T	0.131213	1006
2	rs17447424	C	T	0.414513	1006
2	rs9917376	C	T	0.131213	1006
2	rs72922012	A	C	0.0447316	1006
2	rs16833236	A	G	0.130219	1006
2	rs16833241	T	C	0.489066	1006
2	rs13004819	C	T	0.50497	1006
2	rs72922016	C	T	0.0447316	1006
2	rs4672791	G	A	0.418489	1006
2	rs13417802	A	G	0.306163	1006
2	rs111324964	G	A	0.0159046	1006
2	rs139012883	T	G	0.0397614	1006
2	rs12990298	A	G	0.394632	1006
2	rs77896747	C	G	0.0298211	1006
2	rs73059817	A	C	0.0487078	1006
2	rs1437777	T	G	0.377734	1006
2	rs12613642	A	G	0.369781	1006
2	rs72922026	C	T	0.0457256	1006
2	rs7565519	C	T	0.347913	1006
2	rs77446939	A	G	0.0298211	1006
2	rs10168564	T	C	0.0397614	1006
2	rs1866148	C	T	0.967197	1006
2	rs73059818	A	G	0.0308151	1006
2	rs1595404	T	C	0.37674	1006
2	rs1347692	C	T	0.530815	1006
2	rs4674061	A	G	0.408549	1006
2	rs76674373	A	G	0.0109344	1006
2	rs4674063	T	C	0.930417	1006
2	rs4674064	A	G	0.377734	1006
2	rs144675519	C	T	0.00994036	1006
2	rs2043766	T	G	0.426441	1006
2	rs2043767	C	A	0.378728	1006
2	rs16833322	C	T	0.0596421	1006
2	rs756259	T	C	0.347913	1006
2	rs12052506	T	C	0.39662	1006
2	rs12987090	A	G	0.408549	1006
2	rs2028201	G	T	0.377734	1006
2	rs2289196	A	G	0.426441	1006
2	rs4674068	A	G	0.426441	1006
2	rs78923870	T	C	0.0397614	1006
2	rs17447508	C	A	0.0417495	1006
2	rs74552734	A	G	0.0924453	1006
2	rs1561296	T	C	0.535785	1006
2	rs3754793	A	C	0.347913	1006
2	rs893357	C	T	0.930417	1006
2	rs3754791	T	A	0.378728	1006
2	rs3769446	T	C	0.378728	1006
2	rs17531973	A	G	0.131213	1006
2	rs73986901	C	T	0.0308151	1006
2	rs3754790	G	C	0.39662	1006
2	rs115834148	A	G	0.0159046	1006
2	rs920249	A	C	0.880716	1006
2	rs112558281	A	C	0.0149105	1006
2	rs6722649	A	G	0.803181	1006
2	rs2881744	G	C	0.37674	1006
2	rs1370558	A	C	0.939364	1006
2	rs182381685	G	A	0.00894632	1006
2	rs112962187	C	T	0.0387674	1006
2	rs10183890	C	G	0.0357853	1006
2	rs13004353	T	C	0.429423	1006
2	rs17447598	A	G	0.326044	1006
2	rs10197006	T	C	0.462227	1006
2	rs11893875	G	A	0.181909	1006
2	rs4674075	C	T	0.323062	1006
2	rs12471202	C	G	0.0308151	1006
2	rs10497862	A	T	0.306163	1006
2	rs10191055	C	G	0.968191	1006
2	rs3754789	C	G	0.912525	1006
2	rs1866149	T	C	0.957256	1006
2	rs75434982	A	G	0.0119284	1006
2	rs3769443	G	A	0.449304	1006
2	rs3769442	C	T	0.0387674	1006
2	rs150639080	G	A	0.0168986	1006
2	rs3769441	G	A	0.215706	1006
2	rs3769440	G	A	0.449304	1006
2	rs3769439	G	A	0.449304	1006
2	rs3769438	A	G	0.956262	1006
2	rs3769437	C	T	0.956262	1006
2	rs6719516	C	T	0.456262	1006
2	rs35893078	G	A	0.449304	1006
2	rs4672797	C	A	0.956262	1006
2	rs115770141	A	C	0.0377734	1006
2	rs1318721	G	A	0.506958	1006
2	rs3769435	G	A	0.449304	1006
2	rs3769434	C	T	0.506958	1006
2	rs2043768	C	T	0.506958	1006
2	rs13024467	T	A	0.0357853	1006
2	rs138296045	A	G	0.0298211	1006
2	rs6728592	T	C	0.449304	1006
2	rs72924110	T	A	0.457256	1006
2	rs72924113	G	A	0.457256	1006
2	rs6742588	A	G	0.956262	1006
2	rs4674085	T	C	0.44831	1006
2	rs4674086	C	T	0.44831	1006
2	rs17447723	C	G	0.457256	1006
2	rs74984633	G	C	0.0387674	1006
2	rs17532176	C	T	0.176938	1006
2	rs10206781	G	A	0.0357853	1006
2	rs10183092	A	G	0.0357853	1006
2	rs17447765	C	T	0.0387674	1006
2	rs6730788	G	A	0.956262	1006
2	rs149924780	C	A	0.0387674	1006
2	rs76018306	G	A	0.0745527	1006
2	rs6435050	T	C	0.449304	1006
2	rs12996705	A	G	0.0506958	1006
2	rs6435051	G	A	0.905567	1006
2	rs111471021	G	A	0.00695825	1006
2	rs1561295	C	A	0.956262	1006
2	rs2043773	G	A	0.471173	1006
2	rs2043772	A	G	0.474155	1006
2	rs62279309	C	G	0.0397614	1006
2	rs2118406	C	T	0.506958	1006
2	rs6740095	T	G	0.507952	1006
2	rs12693914	C	T	0.0357853	1006
2	rs71424260	C	T	0.0357853	1006
2	rs17532259	C	A	0.505964	1006
2	rs3769433	T	C	0.49503	1006
2	rs6747833	T	A	0.300199	1006
2	rs11885025	C	T	0.247515	1006
2	rs142774676	G	A	0.0328032	1006
2	rs17532280	C	A	0.2833	1006
2	rs17532294	A	G	0.323062	1006
2	rs34337181	T	G	0.0357853	1006
2	rs13001712	A	G	0.0357853	1006
2	rs2083118	G	A	0.965209	1006
2	rs115218362	T	G	0.0168986	1006
2	rs146570292	G	C	0.0198807	1006
2	rs2241805	G	C	0.0815109	1006
2	rs149523447	C	T	0.0178926	1006
2	rs6723687	A	C	0.0347913	1006
2	rs6711475	T	C	0.17992	1006
2	rs6728002	A	T	0.154076	1006
2	rs12470550	C	T	0.208748	1006
2	rs12618037	G	C	0.0258449	1006
2	rs6761689	G	T	0.0337972	1006
2	rs2099599	A	G	0.569583	1006
2	rs17447877	G	A	0.0526839	1006
2	rs3769432	A	G	0.119284	1006
2	rs3820879	T	C	0.0725646	1006
2	rs12475663	A	G	0.568588	1006
2	rs73042206	A	G	0.0347913	1006
2	rs7585275	C	G	0.109344	1006
2	rs58702724	A	G	0.0258449	1006
2	rs733055	G	A	0.313121	1006
2	rs733054	A	G	0.819085	1006
2	rs2043770	G	A	0.730616	1006
2	rs2043769	C	T	0.819085	1006
2	rs17447905	G	C	0.0337972	1006
2	rs75620403	G	T	0.0258449	1006
2	rs148202660	C	T	0.0149105	1006
2	rs62279311	G	A	0.0139165	1006
2	rs145751636	C	T	0.0258449	1006
2	rs6719002	A	C	0.814115	1006
2	rs148935136	T	C	0.0318091	1006
2	rs6751614	G	C	0.843936	1006
2	rs6435052	G	A	0.223658	1006
2	rs6752286	C	G	0.589463	1006
2	rs11690787	C	T	0.15507	1006
2	rs543989298	A	G	0.00695825	1006
2	rs4674108	C	A	0.222664	1006
2	rs13019534	G	A	0.590457	1006
2	rs7607644	G	A	0.843936	1006
2	rs7580913	A	G	0.621272	1006
2	rs7607825	C	G	0.589463	1006
2	rs60923018	G	A	0.0238569	1006
2	rs58449436	G	A	0.122266	1006
2	rs9288311	G	A	0.17495	1006
2	rs17630975	G	T	0.0526839	1006
2	rs17447933	A	G	0.151093	1006
2	rs185711670	A	T	0.0586481	1006
2	rs10497863	C	T	0.10835	1006
2	rs16833573	T	C	0.0656064	1006
2	rs17532364	C	T	0.0337972	1006
2	rs79328589	T	A	0.0238569	1006
2	rs17630981	G	A	0.120278	1006
2	rs16833578	A	G	0.0755467	1006
2	rs3795969	C	G	0.368787	1006
2	rs13018579	G	A	0.233598	1006
2	rs10497864	A	G	0.363817	1006
2	rs12233018	A	G	0.116302	1006
2	rs10931901	A	G	0.523857	1006
2	rs12233042	A	G	0.648111	1006
2	rs75843277	A	G	0.110338	1006
2	rs62279312	C	A	0.120278	1006
2	rs713396	A	G	0.128231	1006
2	rs3769431	G	A	0.00695825	1006
2	rs713397	T	G	0.149105	1006
2	rs115269737	A	G	0.0328032	1006
2	rs11884301	C	T	0.54672	1006
2	rs7591915	A	G	0.572565	1006
2	rs11896250	A	C	0.198807	1006
2	rs73042300	A	G	0.176938	1006
2	rs6718287	C	T	0.410537	1006
2	rs6435053	C	T	0.979125	1006
2	rs12477444	C	T	0.409543	1006
2	rs12693915	G	T	0.60835	1006
2	rs12987074	C	T	0.609344	1006
2	rs967725	A	T	0.979125	1006
2	rs77623450	G	A	0.22167	1006
2	rs10084263	C	A	0.60835	1006
2	rs6729205	C	T	0.607356	1006
2	rs7596859	T	C	0.148111	1006
2	rs78070942	A	T	0.0159046	1006
2	rs6736935	G	A	0.0119284	1006
2	rs76290670	T	C	0.0198807	1006
2	rs4674123	T	C	0.196819	1006
2	rs6712529	A	C	0.412525	1006
2	rs116382820	A	G	0.0318091	1006
2	rs138522622	C	G	0.0159046	1006
2	rs11678067	C	T	0.22167	1006
2	rs3739116	G	T	0.802187	1006
2	rs56314305	T	A	0.0586481	1006
2	rs4674126	A	G	0.0258449	1006
2	rs113483357	C	A	0.148111	1006
2	rs67993838	G	A	0.148111	1006
2	rs144629404	G	A	0.026839	1006
2	rs13425012	A	C	0.979125	1006
2	rs11692630	A	T	0.198807	1006
2	rs35727668	C	A	0.741551	1006
2	rs77880297	C	A	0.217694	1006
2	rs11684530	G	A	0.217694	1006
2	rs11695772	A	C	0.217694	1006
2	rs72926007	A	G	0.0596421	1006
2	rs34549541	T	G	0.0755467	1006
2	rs55921203	G	C	0.149105	1006
2	rs72926014	C	A	0.218688	1006
2	rs75346500	G	A	0.0188867	1006
2	rs62279320	T	C	0.0795229	1006
2	rs72926016	A	G	0.150099	1006
2	rs34605566	A	C	0.218688	1006
2	rs76431356	C	T	0.217694	1006
2	rs115833054	G	A	0.0248509	1006
2	rs80087882	G	A	0.101392	1006
2	rs12989236	C	T	0.256461	1006
2	rs10931902	C	T	0.822068	1006
2	rs1347691	A	G	0.827038	1006
2	rs12373820	T	G	0.256461	1006
2	rs4674129	C	T	0.220676	1006
2	rs13031098	T	G	0.154076	1006
2	rs78284794	G	A	0.0795229	1006
2	rs112850887	A	G	0.027833	1006
2	rs56108511	C	A	0.147117	1006
2	rs12476587	C	T	0.0666004	1006
2	rs1542022	C	T	0.823062	1006
2	rs4674131	A	G	0.027833	1006
2	rs62279322	A	C	0.0795229	1006
2	rs1542021	G	A	0.823062	1006
2	rs116150765	G	A	0.0218688	1006
2	rs11681741	T	C	0.220676	1006
2	rs7569099	G	A	0.253479	1006
2	rs16833664	C	T	0.201789	1006
2	rs35277151	T	G	0.156064	1006
2	rs6761600	G	A	0.121272	1006
2	rs999576	A	G	0.253479	1006
2	rs35741037	G	C	0.253479	1006
2	rs842930	C	A	0.823062	1006
2	rs700633	T	C	0.82505	1006
2	rs842941	A	C	0.82505	1006
2	rs72926047	T	A	0.147117	1006
2	rs58909877	G	C	0.208748	1006
2	rs58936208	G	A	0.220676	1006
2	rs143766171	A	G	0.028827	1006
2	rs34341856	A	G	0.253479	1006
2	rs17636455	T	C	0.253479	1006
2	rs842940	G	A	0.82505	1006
2	rs842939	A	C	0.824056	1006
2	rs1036533	G	A	0.0795229	1006
2	rs10497848	G	T	0.147117	1006
2	rs72926060	G	T	0.148111	1006
2	rs10497849	A	G	0.148111	1006
2	rs10497850	T	A	0.254473	1006
2	rs10497851	C	G	0.219682	1006
2	rs10497852	G	A	0.220676	1006
2	rs1015501	A	C	0.252485	1006
2	rs62279324	A	G	0.0596421	1006
2	rs842938	C	T	0.455268	1006
2	rs58536537	C	T	0.368787	1006
2	rs842937	C	T	0.201789	1006
2	rs13000072	G	A	0.253479	1006
2	rs842936	T	C	0.823062	1006
2	rs842935	T	C	0.824056	1006
2	rs11676862	G	A	0.367793	1006
2	rs842934	G	T	0.823062	1006
2	rs842933	T	C	0.201789	1006
2	rs112299403	C	T	0.0964215	1006
2	rs111927943	G	A	0.192843	1006
2	rs73044134	C	T	0.220676	1006
2	rs79518335	C	T	0.220676	1006
2	rs13003775	T	G	0.0666004	1006
2	rs66897439	C	A	0.367793	1006
2	rs55949021	G	A	0.201789	1006
2	rs7581259	A	C	0.823062	1006
2	rs7607860	C	T	0.823062	1006
2	rs116264014	A	G	0.0178926	1006
2	rs113664883	C	T	0.220676	1006
2	rs6746120	C	T	0.82505	1006
2	rs6746425	G	A	0.82505	1006
2	rs12053340	A	G	0.220676	1006
2	rs34771762	A	G	0.0735586	1006
2	rs13018042	C	T	0.0666004	1006
2	rs7571894	A	G	0.203777	1006
2	rs78066874	G	C	0.220676	1006
2	rs7599165	G	A	0.82505	1006
2	rs141487599	C	T	0.0347913	1006
2	rs2577283	C	A	0.823062	1006
2	rs10445730	C	G	0.253479	1006
2	rs2577282	A	T	0.202783	1006
2	rs112046031	C	G	0.0685885	1006
2	rs77384986	G	C	0.0238569	1006
2	rs34434766	G	A	0.253479	1006
2	rs842932	G	A	0.82505	1006
2	rs72926097	T	C	0.147117	1006
2	rs145197146	T	C	0.0119284	1006
2	rs2347861	T	C	0.253479	1006
2	rs72927903	T	A	0.147117	1006
2	rs1099019	G	A	0.201789	1006
2	rs1099018	C	T	0.824056	1006
2	rs72927906	C	G	0.148111	1006
2	rs1099017	G	A	0.201789	1006
2	rs147487510	C	T	0.028827	1006
2	rs115707138	A	G	0.0228628	1006
2	rs77592679	C	T	0.220676	1006
2	rs842931	C	T	0.823062	1006
2	rs866846	G	T	0.824056	1006
2	rs73044153	T	C	0.220676	1006
2	rs13022577	A	C	0.824056	1006
2	rs147076387	C	T	0.00894632	1006
2	rs112217916	T	G	0.148111	1006
2	rs149342976	A	C	0.220676	1006
2	rs6751873	T	G	0.201789	1006
2	rs35384270	G	A	0.253479	1006
2	rs186184210	G	T	0.0238569	1006
2	rs2347862	G	A	0.220676	1006
2	rs2347863	G	A	0.22167	1006
2	rs2715901	G	T	0.200795	1006
2	rs2577280	C	T	0.201789	1006
2	rs6755626	A	G	0.253479	1006
2	rs55837410	C	T	0.220676	1006
2	rs2881746	C	T	0.220676	1006
2	rs17448221	A	G	0.148111	1006
2	rs138144340	A	G	0.00894632	1006
2	rs17448235	A	G	0.148111	1006
2	rs17532665	A	G	0.150099	1006
2	rs17532679	A	G	0.220676	1006
2	rs35987478	C	A	0.253479	1006
2	rs12052989	T	C	0.798211	1006
2	rs17532700	A	G	0.368787	1006
2	rs6756511	G	A	0.253479	1006
2	rs3764778	A	G	0.253479	1006
2	rs12470563	T	C	0.0666004	1006
2	rs12466318	G	A	0.175944	1006
2	rs10931906	T	C	0.799205	1006
2	rs10931907	C	A	0.799205	1006
2	rs11677893	C	T	0.368787	1006
2	rs58097644	A	C	0.148111	1006
2	rs75080399	T	C	0.220676	1006
2	rs12467426	G	A	0.175944	1006
2	rs12622081	A	G	0.175944	1006
2	rs7594798	T	C	0.0367793	1006
2	rs76122158	G	A	0.148111	1006
2	rs13026134	C	T	0.799205	1006
2	rs4674194	C	T	0.544732	1006
2	rs62279328	G	A	0.0795229	1006
2	rs7602386	T	A	0.256461	1006
2	rs75934083	T	C	0.0238569	1006
2	rs17593621	T	C	0.253479	1006
2	rs4674197	G	C	0.0298211	1006
2	rs12621063	C	A	0.175944	1006
2	rs2072034	C	G	0.176938	1006
2	rs148878576	C	G	0.0119284	1006
2	rs4470327	C	T	0.799205	1006
2	rs12993621	A	G	0.252485	1006
2	rs12618843	C	A	0.178926	1006
2	rs9288313	T	G	0.173956	1006
2	rs72927954	C	T	0.148111	1006
2	rs17448345	G	A	0.400596	1006
2	rs11689822	C	A	0.219682	1006
2	rs78673877	C	A	0.219682	1006
2	rs143056340	G	T	0.026839	1006
2	rs17532777	C	T	0.219682	1006
2	rs13400369	A	G	0.219682	1006
2	rs17448359	C	T	0.219682	1006
2	rs17448366	A	T	0.219682	1006
2	rs1527944	G	A	0.219682	1006
2	rs114152432	G	A	0.026839	1006
2	rs17532798	A	C	0.148111	1006
2	rs1527945	T	C	0.798211	1006
2	rs1527946	C	G	0.219682	1006
2	rs1527947	T	C	0.219682	1006
2	rs1918720	A	G	0.798211	1006
2	rs2463488	T	C	0.176938	1006
2	rs78789724	A	G	0.0506958	1006
2	rs1527948	C	T	0.798211	1006
2	rs7597590	A	G	0.175944	1006
2	rs2463489	G	T	0.175944	1006
2	rs2463490	T	C	0.798211	1006
2	rs4674211	G	C	0.878728	1006
2	rs78201797	C	T	0.0506958	1006
2	rs2465657	G	A	0.175944	1006
2	rs11694112	C	A	0.219682	1006
2	rs17448436	C	T	0.0347913	1006
2	rs1405984	C	T	0.219682	1006
2	rs1405985	A	G	0.798211	1006
2	rs17448443	T	G	0.219682	1006
2	rs17532861	T	C	0.149105	1006
2	rs2465664	G	C	0.32505	1006
2	rs10179964	T	C	0.578529	1006
2	rs12993144	C	T	0.40159	1006
2	rs17532875	C	T	0.148111	1006
2	rs17448457	T	A	0.219682	1006
2	rs2470897	G	A	0.576541	1006
2	rs2463492	T	G	0.576541	1006
2	rs1405986	T	C	0.17495	1006
2	rs4337457	G	A	0.87674	1006
2	rs6742109	T	C	0.576541	1006
2	rs2248130	C	G	0.323062	1006
2	rs2293524	A	G	0.253479	1006
2	rs12997909	T	C	0.253479	1006
2	rs2293525	C	G	0.173956	1006
2	rs2293526	T	A	0.323062	1006
2	rs2293527	T	G	0.253479	1006
2	rs2293528	A	G	0.323062	1006
2	rs13406379	G	A	0.0795229	1006
2	rs2293529	C	T	0.0188867	1006
2	rs10187029	C	G	0.253479	1006
2	rs34299045	C	T	0.0516899	1006
2	rs17532973	G	A	0.149105	1006
2	rs6737912	T	C	0.323062	1006
2	rs139856668	C	T	0.0576541	1006
2	rs10931908	A	G	0.576541	1006
2	rs80326643	C	T	0.0178926	1006
2	rs2960200	G	A	0.323062	1006
2	rs146675789	G	A	0.0119284	1006
2	rs2470902	G	A	0.796223	1006
2	rs17593811	C	T	0.323062	1006
2	rs10497865	C	T	0.16501	1006
2	rs4672858	A	G	0.253479	1006
2	rs10497866	A	G	0.796223	1006
2	rs10206891	A	G	0.796223	1006
2	rs12478624	A	G	0.323062	1006
2	rs6735253	G	A	0.323062	1006
2	rs10497853	A	G	0.0795229	1006
2	rs1986390	C	T	0.323062	1006
2	rs2960199	A	G	0.323062	1006
2	rs2516310	A	G	0.575547	1006
2	rs7572503	A	G	0.323062	1006
2	rs2465665	G	A	0.575547	1006
2	rs7560168	T	C	0.323062	1006
2	rs75804136	A	C	0.0248509	1006
2	rs6754573	G	A	0.657058	1006
2	rs6712290	T	G	0.87674	1006
2	rs6725945	A	G	0.87674	1006
2	rs2347866	C	G	0.657058	1006
2	rs10179330	A	G	0.657058	1006
2	rs6730068	A	G	0.333996	1006
2	rs17533070	G	A	0.0477137	1006
2	rs2348020	C	A	0.323062	1006
2	rs2002957	A	G	0.149105	1006
2	rs55758454	G	A	0.149105	1006
2	rs16833885	A	G	0.124254	1006
2	rs2470899	G	T	0.850895	1006
2	rs4672863	A	G	0.333996	1006
2	rs10931909	T	C	0.219682	1006
2	rs17533098	T	G	0.0238569	1006
2	rs10460401	T	G	0.342942	1006
2	rs74505358	T	C	0.0795229	1006
2	rs16833889	G	A	0.342942	1006
2	rs6753463	G	T	0.333996	1006
2	rs6753383	C	T	0.333996	1006
2	rs6724797	A	G	0.676938	1006
2	rs17448686	A	G	0.149105	1006
2	rs4672864	G	A	0.342942	1006
2	rs59699466	C	T	0.262425	1006
2	rs4672865	A	G	0.342942	1006
2	rs4672866	T	G	0.342942	1006
2	rs6761252	G	T	0.333996	1006
2	rs6761375	G	A	0.125249	1006
2	rs6761840	G	A	0.333996	1006
2	rs13023526	G	A	0.173956	1006
2	rs12478294	C	T	0.173956	1006
2	rs17533140	G	C	0.210736	1006
2	rs4428003	A	G	0.676938	1006
2	rs7563294	C	T	0.12326	1006
2	rs7563522	C	T	0.676938	1006
2	rs4614918	T	C	0.676938	1006
2	rs34380410	C	A	0.343936	1006
2	rs4035120	A	G	0.850895	1006
2	rs3795968	T	C	0.33499	1006
2	rs2348021	A	G	0.676938	1006
2	rs35482626	C	T	0.0795229	1006
2	rs4035107	T	C	0.340954	1006
2	rs76769365	G	C	0.0188867	1006
2	rs16833921	A	C	0.335984	1006
2	rs6745304	A	G	0.676938	1006
2	rs6732225	T	G	0.338966	1006
2	rs6720189	C	T	0.511928	1006
2	rs7597713	A	G	0.17495	1006
2	rs2244004	T	A	0.987078	1006
2	rs1986414	A	G	0.969185	1006
2	rs1986415	G	A	0.11829	1006
2	rs74528758	A	T	0.0139165	1006
2	rs6711025	G	A	0.412525	1006
2	rs2465658	T	C	0.765408	1006
2	rs4508579	T	C	0.255467	1006
2	rs4621154	A	G	0.416501	1006
2	rs2254576	A	G	0.534791	1006
2	rs2960198	T	A	0.367793	1006
2	rs10207809	C	T	0.359841	1006
2	rs78913864	C	T	0.16501	1006
2	rs1989739	C	T	0.359841	1006
2	rs17448796	G	A	0.164016	1006
2	rs2256977	T	C	0.536779	1006
2	rs2348022	G	A	0.0109344	1006
2	rs2465661	C	T	0.370775	1006
2	rs2465662	T	C	0.2833	1006
2	rs17533238	A	G	0.164016	1006
2	rs4622702	A	G	0.164016	1006
2	rs17533245	T	A	0.164016	1006
2	rs6741421	T	C	0.0119284	1006
2	rs10172572	T	C	0.106362	1006
2	rs78602157	C	T	0.0119284	1006
2	rs150842909	T	C	0.0248509	1006
2	rs2470900	G	A	0.106362	1006
2	rs2465663	A	G	0.271372	1006
2	rs4619591	G	C	0.0119284	1006
2	rs10432435	G	T	0.0328032	1006
2	rs76410817	G	A	0.164016	1006
2	rs4541241	G	A	0.0328032	1006
2	rs141465385	A	G	0.0159046	1006
2	rs79824701	G	A	0.16501	1006
2	rs78108343	C	A	0.16501	1006
2	rs77257914	A	G	0.16501	1006
2	rs7587871	C	A	0.318091	1006
2	rs11887334	C	T	0.275348	1006
2	rs78465788	G	A	0.00994036	1006
2	rs7420798	A	G	0.318091	1006
2	rs112758857	A	C	0.16501	1006
2	rs12988162	T	A	0.318091	1006
2	rs2347865	G	T	0.0328032	1006
2	rs10180210	G	A	0.109344	1006
2	rs141341146	C	T	0.0119284	1006
2	rs149653789	G	A	0.0258449	1006
2	rs12617551	G	A	0.10835	1006
2	rs113776432	T	G	0.0427435	1006
2	rs11677071	C	T	0.0258449	1006
2	rs111289546	G	A	0.0427435	1006
2	rs111293911	T	C	0.16501	1006
2	rs4456685	C	G	0.0328032	1006
2	rs75881783	T	C	0.16501	1006
2	rs56009945	T	G	0.16501	1006
2	rs2715912	C	G	0.89165	1006
2	rs2715911	A	C	0.681909	1006
2	rs73051022	G	A	0.0258449	1006
2	rs2715910	A	G	0.659046	1006
2	rs13404701	G	A	0.195825	1006
2	rs2348023	A	G	0.195825	1006
2	rs868810	T	C	0.89165	1006
2	rs80217116	G	A	0.00894632	1006
2	rs2348024	C	T	0.595427	1006
2	rs4503970	C	T	0.84493	1006
2	rs35482569	G	A	0.634195	1006
2	rs111789352	G	C	0.0318091	1006
2	rs75265533	C	G	0.0318091	1006
2	rs7586707	A	G	0.698807	1006
2	rs10192757	G	A	0.0318091	1006
2	rs13393615	A	G	0.0417495	1006
2	rs2540069	A	G	0.664016	1006
2	rs13035983	G	C	0.203777	1006
2	rs2287013	C	A	0.335984	1006
2	rs2287012	T	C	0.33996	1006
2	rs2287011	G	A	0.227634	1006
2	rs78781132	C	T	0.106362	1006
2	rs79540345	A	T	0.0437376	1006
2	rs76083840	C	T	0.10338	1006
2	rs4674302	A	G	0.265408	1006
2	rs4672890	G	A	0.293241	1006
2	rs4674303	T	G	0.399602	1006
2	rs13385678	A	G	0.0447316	1006
2	rs2348025	C	T	0.40159	1006
2	rs7562507	C	G	0.121272	1006
2	rs10931910	A	G	0.435388	1006
2	rs115658021	G	C	0.0477137	1006
2	rs76335110	A	G	0.0447316	1006
2	rs3769835	G	A	0.280318	1006
2	rs3769833	G	A	0.49006	1006
2	rs3815503	A	G	0.0447316	1006
2	rs3815502	C	G	0.235586	1006
2	rs55754655	A	G	0.121272	1006
2	rs41270243	C	G	0.121272	1006
2	rs2881811	C	T	0.326044	1006
2	rs2241080	G	A	0.238569	1006
2	rs2241079	G	A	0.055666	1006
2	rs62279335	C	T	0.0228628	1006
2	rs57502521	A	G	0.0447316	1006
2	rs55712692	A	G	0.357853	1006
2	rs3769832	A	G	0.402584	1006
2	rs3769831	G	A	0.0447316	1006
2	rs3820973	G	A	0.402584	1006
2	rs12472360	A	G	0.402584	1006
2	rs12612263	G	T	0.236581	1006
2	rs12612264	G	A	0.236581	1006
2	rs7585422	C	A	0.402584	1006
2	rs6435060	C	T	0.402584	1006
2	rs2348026	T	C	0.284294	1006
2	rs79367668	T	C	0.0447316	1006
2	rs35778058	A	T	0.402584	1006
2	rs73055181	C	T	0.0447316	1006
2	rs34892292	C	G	0.239563	1006
2	rs77225800	A	C	0.11829	1006
2	rs2287010	C	A	0.545726	1006
2	rs2287008	A	G	0.542744	1006
2	rs2287007	T	C	0.0417495	1006
2	rs4674311	C	T	0.54175	1006
2	rs2540068	G	A	0.318091	1006
2	rs2715904	A	G	0.585487	1006
2	rs2715905	A	T	0.609344	1006
2	rs73055188	G	A	0.0626243	1006
2	rs113661102	T	A	0.0357853	1006
2	rs2540067	G	A	0.609344	1006
2	rs145012090	G	A	0.00795229	1006
2	rs112517852	A	C	0.0427435	1006
2	rs142131351	G	A	0.00994036	1006
2	rs6730363	C	T	0.478131	1006
2	rs141229132	T	C	0.0149105	1006
2	rs2715908	A	G	0.542744	1006
2	rs2715907	C	T	0.479125	1006
2	rs41271445	A	C	0.0437376	1006
2	rs3731722	A	G	0.0705765	1006
2	rs115755597	G	A	0.0228628	1006
2	rs2540066	G	A	0.478131	1006
2	rs142103390	G	A	0.0119284	1006
2	rs1050884	T	G	0.0705765	1006
2	rs1050887	G	A	0.0705765	1006
2	rs36046548	G	T	0.0705765	1006
2	rs2715906	T	C	0.548708	1006
2	rs2540064	G	A	0.435388	1006
2	rs11691962	A	G	0.0705765	1006
2	rs111932301	A	G	0.0705765	1006
2	rs74827976	C	T	0.0705765	1006
2	rs73055201	G	A	0.0616302	1006
2	rs7563682	T	C	0.4334	1006
2	rs7602947	G	A	0.389662	1006
2	rs79266846	G	A	0.0705765	1006
2	rs11683915	G	A	0.460239	1006
2	rs11684227	G	A	0.460239	1006
2	rs116046422	G	A	0.0228628	1006
2	rs16834021	C	T	0.0616302	1006
2	rs11678615	C	T	0.0705765	1006
2	rs16834027	G	A	0.0616302	1006
2	rs16834034	T	G	0.0626243	1006
2	rs6729738	C	T	0.555666	1006
2	rs76404466	A	G	0.0387674	1006
2	rs878403	C	T	0.555666	1006
2	rs13430167	A	G	0.0308151	1006
2	rs2348110	G	A	0.38668	1006
2	rs111937377	C	T	0.0705765	1006
2	rs2002328	G	A	0.380716	1006
2	rs113485114	C	T	0.0675944	1006
2	rs78511664	T	A	0.0705765	1006
2	rs72933958	C	A	0.146123	1006
2	rs141094814	T	C	0.0258449	1006
2	rs7605110	G	A	0.562624	1006
2	rs79423956	A	G	0.0626243	1006
2	rs141782323	C	A	0.0159046	1006
2	rs7589108	C	A	0.0675944	1006
2	rs7589650	C	T	0.520875	1006
2	rs13410894	G	A	0.0347913	1006
2	rs12993432	C	T	0.382704	1006
2	rs12993867	G	A	0.382704	1006
2	rs12473437	C	T	0.382704	1006
2	rs17602570	A	G	0.0705765	1006
2	rs4674325	T	G	0.382704	1006
2	rs7597308	G	T	0.0159046	1006
2	rs13421834	G	T	0.0347913	1006
2	rs76350763	G	C	0.0467197	1006
2	rs80182305	A	T	0.0745527	1006
2	rs6731511	A	G	0.617296	1006
2	rs2715898	C	T	0.471173	1006
2	rs73057021	T	C	0.0745527	1006
2	rs2540062	C	T	0.616302	1006
2	rs2715897	A	G	0.437376	1006
2	rs2715896	G	A	0.436382	1006
2	rs10515940	C	A	0.117296	1006
2	rs2540061	A	G	0.428429	1006
2	rs2715895	A	G	0.576541	1006
2	rs116056056	A	G	0.0347913	1006
2	rs868396	G	A	0.145129	1006
2	rs148614777	G	C	0.0188867	1006
2	rs10931911	A	C	0.146123	1006
2	rs2540060	A	G	0.767396	1006
2	rs2247030	T	G	0.759443	1006
2	rs2247016	T	G	0.758449	1006
2	rs2540059	G	A	0.17992	1006
2	rs2540058	A	G	0.141153	1006
2	rs2540057	A	G	0.141153	1006
2	rs2715894	G	A	0.141153	1006
2	rs6435063	T	C	0.709742	1006
2	rs13428164	G	A	0.101392	1006
2	rs6735028	A	G	0.709742	1006
2	rs112830064	G	A	0.0586481	1006
2	rs2540056	G	C	0.143141	1006
2	rs113351123	T	C	0.0337972	1006
2	rs34622419	A	G	0.709742	1006
2	rs11674297	C	G	0.709742	1006
2	rs73057031	T	C	0.0437376	1006
2	rs111875584	C	A	0.0337972	1006
2	rs11674621	G	A	0.708748	1006
2	rs2348111	C	A	0.0437376	1006
2	rs2243822	G	T	0.290258	1006
2	rs2540055	A	C	0.930417	1006
2	rs2540054	A	G	0.143141	1006
2	rs112993442	A	C	0.026839	1006
2	rs11691821	A	G	0.0337972	1006
2	rs2540053	G	A	0.885686	1006
2	rs2348113	G	C	0.932406	1006
2	rs2253612	C	T	0.888668	1006
2	rs59857264	C	T	0.0437376	1006
2	rs78517969	G	A	0.0337972	1006
2	rs2540052	C	T	0.930417	1006
2	rs2715891	A	T	0.143141	1006
2	rs74887827	A	G	0.0337972	1006
2	rs114623706	C	T	0.0238569	1006
2	rs2540051	G	A	0.188867	1006
2	rs7572113	C	G	0.084493	1006
2	rs72922821	C	A	0.0109344	1006
2	rs2715892	A	T	0.187873	1006
2	rs2715893	C	A	0.925447	1006
2	rs2715902	C	T	0.126243	1006
2	rs2540050	C	T	0.0944334	1006
2	rs7604058	T	G	0.0159046	1006
2	rs111611533	G	T	0.054672	1006
2	rs62189272	A	C	0.0149105	1006
2	rs7590397	G	A	0.523857	1006
2	rs7563722	A	G	0.831014	1006
2	rs10931912	A	G	0.923459	1006
2	rs11896227	G	A	0.581511	1006
2	rs6707459	T	C	0.793241	1006
2	rs111766669	C	A	0.0178926	1006
2	rs56248252	C	G	0.00795229	1006
2	rs4142282	C	T	0.9334	1006
2	rs7589014	C	T	0.101392	1006
2	rs62189273	G	A	0.0377734	1006
2	rs72922832	C	G	0.132207	1006
2	rs17467217	G	C	0.117296	1006
2	rs2348114	T	C	0.934394	1006
2	rs9679668	T	A	0.935388	1006
2	rs9679113	C	T	0.934394	1006
2	rs190765967	G	A	0.00894632	1006
2	rs4674353	C	T	0.101392	1006
2	rs112934441	C	T	0.101392	1006
2	rs11694038	G	T	0.0149105	1006
2	rs10931914	T	C	0.928429	1006
2	rs4674357	A	G	0.102386	1006
2	rs114491753	A	G	0.0367793	1006
2	rs16834195	G	C	0.124254	1006
2	rs16834207	C	T	0.101392	1006
2	rs12464176	C	T	0.0149105	1006
2	rs4672912	A	G	0.815109	1006
2	rs17382719	G	C	0.0894632	1006
2	rs12613052	C	T	0.630219	1006
2	rs77677493	C	G	0.0168986	1006
2	rs116204055	C	G	0.0228628	1006
2	rs79735035	G	C	0.106362	1006
2	rs73988396	T	C	0.124254	1006
2	rs13034298	G	A	0.708748	1006
2	rs7580858	A	G	0.815109	1006
2	rs7583548	A	G	0.713718	1006
2	rs16834216	G	A	0.0984095	1006
2	rs7584595	A	G	0.942346	1006
2	rs16834221	A	G	0.10338	1006
2	rs950233	A	G	0.815109	1006
2	rs4674359	T	C	0.722664	1006
2	rs75845449	A	T	0.0745527	1006
2	rs10200697	G	A	0.935388	1006
2	rs10203498	G	T	0.0705765	1006
2	rs183974007	T	G	0.00795229	1006
2	rs77148801	C	T	0.0705765	1006
2	rs4416197	T	G	0.749503	1006
2	rs4396694	T	C	0.817097	1006
2	rs2348115	G	C	0.746521	1006
2	rs7603058	A	T	0.119284	1006
2	rs77677558	A	T	0.0168986	1006
2	rs2348116	A	G	0.746521	1006
2	rs6729962	G	A	0.0705765	1006
2	rs72922851	G	A	0.0954274	1006
2	rs2348117	G	T	0.88668	1006
2	rs10804105	C	T	0.786282	1006
2	rs28568991	G	C	0.787276	1006
2	rs28367378	C	G	0.787276	1006
2	rs6734086	C	A	0.667992	1006
2	rs11674628	G	A	0.0397614	1006
2	rs12052644	T	G	0.11829	1006
2	rs11686992	A	G	0.668986	1006
2	rs75059595	C	G	0.0188867	1006
2	rs9989845	A	G	0.673956	1006
2	rs9989756	C	T	0.667992	1006
2	rs6738605	C	T	0.667992	1006
2	rs13017660	C	T	0.666004	1006
2	rs76358398	C	G	0.0337972	1006
2	rs10931915	T	C	0.666004	1006
2	rs9989887	G	A	0.666004	1006
2	rs9989889	G	A	0.666998	1006
2	rs76130409	C	T	0.00695825	1006
2	rs13030432	A	G	0.667992	1006
2	rs7582287	C	T	0.620278	1006
2	rs7608693	A	G	0.667992	1006
2	rs10188735	A	G	0.620278	1006
2	rs10165231	G	T	0.620278	1006
2	rs10165359	G	A	0.619284	1006
2	rs58530208	G	T	0.11829	1006
2	rs951183	T	C	0.620278	1006
2	rs12693923	T	C	0.621272	1006
2	rs951185	G	A	0.621272	1006
2	rs951184	A	G	0.621272	1006
2	rs2348118	G	A	0.620278	1006
2	rs2881834	T	C	0.620278	1006
2	rs10168978	C	A	0.630219	1006
2	rs10169230	G	T	0.630219	1006
2	rs10171534	C	T	0.631213	1006
2	rs10171996	G	A	0.631213	1006
2	rs11677204	C	T	0.625249	1006
2	rs10172238	G	A	0.658052	1006
2	rs74655057	C	A	0.110338	1006
2	rs11684485	T	C	0.616302	1006
2	rs10804106	T	C	0.72664	1006
2	rs10804107	A	C	0.72664	1006
2	rs10931916	A	T	0.616302	1006
2	rs12105229	T	C	0.72664	1006
2	rs56004049	G	A	0.616302	1006
2	rs10432515	C	T	0.110338	1006
2	rs6748934	C	T	0.0467197	1006
2	rs10432436	C	T	0.110338	1006
2	rs10931917	G	A	0.616302	1006
2	rs78264763	G	T	0.110338	1006
2	rs10931918	A	G	0.616302	1006
2	rs116101156	C	T	0.0119284	1006
2	rs2348119	C	T	0.616302	1006
2	rs2348121	T	C	0.72664	1006
2	rs13025464	T	C	0.617296	1006
2	rs13392387	C	T	0.197813	1006
2	rs115030986	G	A	0.055666	1006
2	rs79579604	T	C	0.0586481	1006
2	rs2348122	G	C	0.180915	1006
2	rs76358208	C	T	0.055666	1006
2	rs16834352	C	T	0.120278	1006
2	rs2348123	C	T	0.176938	1006
2	rs2348124	C	A	0.17495	1006
2	rs4581881	G	C	0.72664	1006
2	rs2348125	C	A	0.957256	1006
2	rs1002414	G	T	0.285288	1006
2	rs2348126	G	T	0.431412	1006
2	rs116228383	C	T	0.109344	1006
2	rs112222310	A	G	0.291252	1006
2	rs72927008	G	A	0.128231	1006
2	rs116800172	G	C	0.0377734	1006
2	rs13013990	C	T	0.0526839	1006
2	rs79838970	G	A	0.00596421	1006
2	rs6758797	G	A	0.109344	1006
2	rs73991104	C	T	0.107356	1006
2	rs73057059	G	T	0.120278	1006
2	rs73057060	T	C	0.227634	1006
2	rs79026301	A	G	0.107356	1006
2	rs77497620	T	C	0.228628	1006
2	rs16834375	C	T	0.120278	1006
2	rs73057062	A	C	0.120278	1006
2	rs73057063	G	A	0.227634	1006
2	rs1001250	C	T	0.43837	1006
2	rs1001249	G	C	0.107356	1006
2	rs146649181	A	T	0.00795229	1006
2	rs6725741	C	T	0.0367793	1006
2	rs61744314	A	G	0.107356	1006
2	rs73991105	G	T	0.227634	1006
2	rs10931919	G	T	0.107356	1006
2	rs10931920	T	A	0.234592	1006
2	rs11693950	C	T	0.441352	1006
2	rs4674400	G	A	0.0954274	1006
2	rs11695319	G	A	0.671968	1006
2	rs11888596	T	C	0.550696	1006
2	rs77342565	T	G	0.122266	1006
2	rs17382808	G	A	0.122266	1006
2	rs41422845	A	G	0.122266	1006
2	rs16834398	T	C	0.107356	1006
2	rs2881835	G	C	0.0357853	1006
2	rs76205000	T	C	0.122266	1006
2	rs78073076	T	C	0.107356	1006
2	rs75567357	C	A	0.107356	1006
2	rs75402839	C	A	0.107356	1006
2	rs16834409	T	C	0.107356	1006
2	rs78682276	C	T	0.107356	1006
2	rs115642501	C	T	0.0367793	1006
2	rs16834415	G	A	0.229622	1006
2	rs144101754	A	G	0.107356	1006
2	rs116592105	T	A	0.107356	1006
2	rs148247712	C	T	0.107356	1006
2	rs76121863	A	C	0.107356	1006
2	rs16824534	T	C	0.107356	1006
2	rs7575806	G	C	0.911531	1006
2	rs10432437	C	G	0.107356	1006
2	rs75991597	A	G	0.107356	1006
2	rs10185328	A	G	0.671968	1006
2	rs79185883	T	A	0.107356	1006
2	rs16834435	G	A	0.107356	1006
2	rs61743436	A	G	0.107356	1006
2	rs16834438	G	T	0.109344	1006
2	rs77496058	G	A	0.121272	1006
2	rs11674071	G	A	0.439364	1006
2	rs78612610	T	C	0.110338	1006
2	rs74318575	T	C	0.110338	1006
2	rs74824116	C	T	0.110338	1006
2	rs2348128	A	G	0.90159	1006
2	rs74930980	C	A	0.110338	1006
2	rs78681790	C	G	0.110338	1006
2	rs16834441	G	A	0.110338	1006
2	rs79598176	C	A	0.110338	1006
2	rs10181489	T	C	0.671968	1006
2	rs17382850	A	G	0.124254	1006
2	rs16834453	T	C	0.110338	1006
2	rs74883022	A	C	0.110338	1006
2	rs16834458	G	A	0.110338	1006
2	rs114651654	A	G	0.110338	1006
2	rs115551553	A	G	0.111332	1006
2	rs116105645	G	A	0.111332	1006
2	rs77083322	T	A	0.114314	1006
2	rs116509698	T	G	0.110338	1006
2	rs116035455	T	C	0.110338	1006
2	rs74605182	G	A	0.110338	1006
2	rs77278842	A	G	0.110338	1006
2	rs16834464	T	A	0.110338	1006
2	rs62623595	G	A	0.122266	1006
2	rs16834467	C	G	0.110338	1006
2	rs10202088	A	G	0.43837	1006
2	rs72927013	T	G	0.122266	1006
2	rs16834492	A	G	0.110338	1006
2	rs77794577	C	T	0.122266	1006
2	rs12622452	A	G	0.43837	1006
2	rs74488434	G	A	0.109344	1006
2	rs76072275	G	A	0.110338	1006
2	rs191865177	C	T	0.00994036	1006
2	rs77147740	G	A	0.104374	1006
2	rs77404113	C	T	0.0467197	1006
2	rs11683632	C	T	0.434394	1006
2	rs16834512	A	G	0.110338	1006
2	rs6720418	G	C	0.435388	1006
2	rs16834518	A	G	0.111332	1006
2	rs61736262	A	C	0.0248509	1006
2	rs17382927	G	A	0.122266	1006
2	rs10515941	C	A	0.125249	1006
2	rs10515942	G	A	0.125249	1006
2	rs2881836	A	C	0.677932	1006
2	rs35627330	G	A	0.0109344	1006
2	rs2348129	T	C	0.236581	1006
2	rs72927023	T	A	0.114314	1006
2	rs72927026	C	A	0.114314	1006
2	rs13028496	C	A	0.5666	1006
2	rs11904425	A	G	0.198807	1006
2	rs11893944	G	A	0.0328032	1006
2	rs6739821	G	A	0.790258	1006
2	rs6754947	T	A	0.814115	1006
2	rs17467483	A	G	0.082505	1006
2	rs10931921	A	G	0.701789	1006
2	rs78680879	G	A	0.102386	1006
2	rs10931922	T	C	0.700795	1006
2	rs11674530	T	A	0.699801	1006
2	rs77356501	C	T	0.100398	1006
2	rs66572662	T	A	0.803181	1006
2	rs7609464	T	C	0.700795	1006
2	rs13030323	T	C	0.697813	1006
2	rs11679030	A	G	0.697813	1006
2	rs3752658	T	A	0.692843	1006
2	rs3752657	A	G	0.802187	1006
2	rs113049704	G	A	0.0178926	1006
2	rs6709766	G	A	0.691849	1006
2	rs6738318	A	G	0.691849	1006
2	rs6738319	A	G	0.691849	1006
2	rs10931923	G	A	0.688867	1006
2	rs17467532	C	G	0.0437376	1006
2	rs12996354	C	T	0.694831	1006
2	rs12465041	C	G	0.694831	1006
2	rs17838652	C	T	0.693837	1006
2	rs114808334	A	C	0.0208748	1006
2	rs13022238	A	C	0.696819	1006
2	rs4674449	T	C	0.696819	1006
2	rs4672951	T	G	0.550696	1006
2	rs4672952	A	G	0.803181	1006
2	rs12994624	C	T	0.693837	1006
2	rs4625890	A	G	0.696819	1006
2	rs13030504	G	A	0.522863	1006
2	rs4473366	G	A	0.107356	1006
2	rs10931924	C	T	0.553678	1006
2	rs115110433	T	A	0.0437376	1006
2	rs6755945	A	T	0.833002	1006
2	rs72927048	G	A	0.106362	1006
2	rs72927051	A	T	0.083499	1006
2	rs72927052	G	A	0.0944334	1006
2	rs3754937	G	C	0.549702	1006
2	rs75482642	C	T	0.0308151	1006
2	rs78244989	A	G	0.0437376	1006
2	rs2270282	G	A	0.548708	1006
2	rs544253385	C	T	0.0198807	1006
2	rs2270281	C	T	0.72167	1006
2	rs2270280	T	C	0.722664	1006
2	rs111306409	C	T	0.0178926	1006
2	rs72927059	G	T	0.084493	1006
2	rs6709748	T	C	0.552684	1006
2	rs12475785	G	T	0.722664	1006
2	rs72927061	T	A	0.0944334	1006
2	rs11685853	G	A	0.540755	1006
2	rs2881880	T	C	0.722664	1006
2	rs115798498	G	A	0.0487078	1006
2	rs11688852	G	T	0.552684	1006
2	rs150506039	C	T	0.0437376	1006
2	rs3815501	T	C	0.832008	1006
2	rs115856102	G	A	0.0258449	1006
2	rs183997345	G	A	0.0198807	1006
2	rs12995928	C	T	0.72167	1006
2	rs12995960	A	G	0.722664	1006
2	rs17467616	A	T	0.16998	1006
2	rs3731720	G	C	0.10835	1006
2	rs3731719	T	A	0.16998	1006
2	rs12477038	T	C	0.106362	1006
2	rs57402075	A	T	0.106362	1006
2	rs189867740	C	T	0.0238569	1006
2	rs72927078	C	T	0.0238569	1006
2	rs111331321	C	A	0.0188867	1006
2	rs111321288	C	T	0.164016	1006
2	rs10804108	C	G	0.832008	1006
2	rs6728680	G	A	0.715706	1006
2	rs116191011	A	T	0.0218688	1006
2	rs6733316	G	A	0.715706	1006
```
