## Supplementary material for "Characterization of shared and ancestry-specific signals driving complex traits using multi-ancestry fine-mapping": s1_ref.bim

```
2	rs2054122	0	199490128	G	T
2	rs16830272	0	199490528	G	A
2	rs72924234	0	199491225	G	A
2	rs16830274	0	199491347	C	G
2	rs78829512	0	199491679	A	T
2	rs10445788	0	199492100	G	A
2	rs1455351	0	199492201	A	G
2	rs4850855	0	199493482	A	G
2	rs12693853	0	199493711	G	C
2	rs7557664	0	199494159	T	A
2	rs16830276	0	199494728	C	T
2	rs58884306	0	199494983	A	G
2	rs10180895	0	199494989	C	A
2	rs75297448	0	199495088	A	G
2	rs12477961	0	199495674	A	G
2	rs10931821	0	199495830	A	T
2	rs11892399	0	199495867	C	T
2	rs17814334	0	199496171	T	C
2	rs7565660	0	199496577	T	A
2	rs1455350	0	199497115	T	A
2	rs1455349	0	199497285	A	G
2	rs73060033	0	199497835	G	A
2	rs73060036	0	199498030	C	T
2	rs10497818	0	199498173	A	T
2	rs1809194	0	199498921	C	T
2	rs11687833	0	199499356	C	T
2	rs9941524	0	199499443	A	G
2	rs897399	0	199500000	A	G
2	rs73060037	0	199500597	G	A
2	rs10183691	0	199501331	G	A
2	rs6729990	0	199501864	A	G
2	rs115021983	0	199502003	G	T
2	rs61293934	0	199502268	A	T
2	rs7587930	0	199504423	A	G
2	rs992005	0	199504765	C	G
2	rs10497819	0	199504838	G	A
2	rs10199690	0	199505642	G	A
2	rs7569314	0	199506556	G	T
2	rs73060047	0	199507100	G	T
2	rs7575928	0	199507693	G	A
2	rs7602269	0	199507941	A	G
2	rs78687293	0	199508651	T	C
2	rs6741671	0	199508657	T	C
2	rs112036605	0	199508685	G	A
2	rs113618227	0	199509142	T	C
2	rs17814767	0	199509389	T	C
2	rs10210447	0	199509406	G	A
2	rs73060048	0	199510173	C	A
2	rs10166210	0	199510208	C	G
2	rs7601848	0	199513555	A	T
2	rs115090143	0	199513652	A	G
2	rs12693854	0	199514275	A	G
2	rs10931822	0	199514757	G	T
2	rs191320028	0	199516058	C	A
2	rs1455344	0	199516059	G	A
2	rs13393754	0	199518159	C	T
2	rs72924263	0	199519513	T	C
2	rs1455343	0	199519691	G	T
2	rs7562655	0	199520404	T	C
2	rs7601948	0	199520605	G	A
2	rs139307501	0	199521392	C	A
2	rs1455342	0	199521868	A	C
2	rs7592562	0	199522842	G	A
2	rs9973442	0	199522858	C	A
2	rs17229285	0	199523122	C	T
2	rs73060057	0	199524632	A	G
2	rs62178234	0	199524736	C	T
2	rs149311647	0	199524767	A	G
2	rs114980767	0	199528517	G	A
2	rs17229432	0	199529606	T	A
2	rs13431124	0	199529912	T	G
2	rs7566330	0	199530324	G	A
2	rs79154702	0	199531599	C	T
2	rs116726510	0	199532248	C	T
2	rs35645546	0	199532320	G	C
2	rs12476463	0	199533539	T	C
2	rs2343636	0	199533641	C	G
2	rs4266009	0	199533654	A	G
2	rs74583552	0	199533724	T	G
2	rs34479423	0	199534174	T	C
2	rs77927451	0	199534274	A	G
2	rs12997439	0	199534281	A	G
2	rs76315705	0	199534950	A	T
2	rs10196804	0	199535275	C	T
2	rs7568972	0	199536340	G	A
2	rs11691766	0	199536602	C	T
2	rs10203265	0	199537086	C	T
2	rs62178236	0	199537508	C	T
2	rs10174785	0	199538613	T	C
2	rs13031573	0	199538710	C	T
2	rs10210021	0	199539085	G	C
2	rs10175313	0	199539101	T	C
2	rs10186646	0	199539455	A	G
2	rs1350014	0	199540532	T	C
2	rs1350013	0	199540717	G	C
2	rs112943973	0	199540731	G	T
2	rs6711590	0	199541015	T	G
2	rs6725176	0	199541175	A	G
2	rs13009398	0	199541190	A	T
2	rs13396912	0	199541684	A	G
2	rs10201987	0	199541883	C	A
2	rs113833771	0	199542024	C	G
2	rs12693857	0	199542312	C	A
2	rs13385754	0	199542357	T	C
2	rs13423255	0	199542428	C	A
2	rs12693858	0	199542506	G	A
2	rs34309101	0	199542619	T	G
2	rs1455335	0	199542718	C	T
2	rs1455334	0	199542837	C	A
2	rs75561723	0	199542954	C	T
2	rs12693859	0	199543059	T	A
2	rs13426764	0	199543380	C	T
2	rs72924296	0	199543967	A	G
2	rs11694806	0	199544091	C	T
2	rs12693860	0	199545018	G	A
2	rs6741429	0	199545315	A	T
2	rs6741542	0	199545371	A	C
2	rs72924301	0	199548038	A	G
2	rs73062044	0	199548761	T	C
2	rs73062045	0	199548820	A	G
2	rs2007176	0	199549309	T	C
2	rs144376634	0	199549486	G	A
2	rs142848801	0	199550681	A	T
2	rs59174610	0	199550708	A	G
2	rs7420621	0	199551214	C	A
2	rs114179387	0	199551237	A	G
2	rs113756952	0	199552193	A	G
2	rs13000380	0	199552561	A	G
2	rs147456665	0	199552955	C	T
2	rs35390433	0	199553600	A	G
2	rs34349601	0	199553892	C	T
2	rs7578102	0	199554281	C	T
2	rs79993383	0	199555016	T	C
2	rs7581489	0	199555019	C	T
2	rs74860168	0	199555172	T	C
2	rs147486120	0	199555185	C	A
2	rs114115172	0	199556625	G	A
2	rs12475616	0	199557466	T	C
2	rs17826222	0	199557725	C	T
2	rs13410413	0	199557971	C	T
2	rs17826270	0	199558179	G	A
2	rs75664200	0	199558312	G	A
2	rs66729503	0	199558875	T	G
2	rs17229594	0	199558921	C	T
2	rs10931828	0	199559177	C	T
2	rs17229679	0	199560757	A	G
2	rs115532633	0	199561052	G	A
2	rs17229728	0	199561326	T	C
2	rs17229763	0	199561360	A	C
2	rs17826492	0	199561760	A	G
2	rs6757686	0	199562944	T	G
2	rs10202115	0	199562966	T	G
2	rs1400979	0	199564343	A	G
2	rs146730650	0	199564641	G	A
2	rs13390918	0	199564895	A	G
2	rs17229875	0	199564991	G	A
2	rs1400978	0	199565298	T	C
2	rs145879806	0	199566409	T	C
2	rs13386177	0	199566857	T	A
2	rs1400976	0	199566914	T	C
2	rs1400975	0	199566963	G	T
2	rs6434978	0	199567687	C	T
2	rs1518078	0	199567711	A	G
2	rs4673996	0	199567804	A	C
2	rs78561150	0	199567888	T	C
2	rs1996465	0	199568182	C	T
2	rs1996464	0	199568260	A	G
2	rs148295548	0	199568550	G	C
2	rs67434847	0	199569317	A	T
2	rs1356487	0	199569646	G	A
2	rs1829317	0	199570523	G	C
2	rs6434979	0	199570718	G	A
2	rs142045691	0	199570735	G	A
2	rs1356486	0	199571480	T	C
2	rs1356485	0	199571750	T	C
2	rs6757941	0	199572092	G	T
2	rs4674510	0	199572540	A	G
2	rs6434980	0	199572550	T	C
2	rs4674515	0	199572622	A	G
2	rs1356493	0	199572781	G	A
2	rs1356494	0	199572896	A	G
2	rs1996467	0	199573042	G	A
2	rs10208704	0	199573800	G	A
2	rs6434981	0	199573857	A	C
2	rs35457548	0	199574367	G	A
2	rs139501139	0	199575152	A	C
2	rs1518097	0	199575198	C	A
2	rs13020013	0	199575723	T	C
2	rs6434983	0	199576145	T	C
2	rs1533540	0	199576537	T	C
2	rs1533541	0	199576852	A	G
2	rs1518099	0	199577125	G	A
2	rs1518100	0	199577379	C	T
2	rs6740484	0	199578617	T	C
2	rs13015153	0	199578671	G	A
2	rs6743457	0	199578766	T	C
2	rs6434984	0	199578954	C	T
2	rs6434985	0	199579077	G	A
2	rs7605650	0	199579490	A	G
2	rs12693863	0	199579715	C	G
2	rs1878665	0	199580726	G	T
2	rs62180063	0	199581322	C	A
2	rs1878666	0	199581372	T	C
2	rs1878667	0	199581496	T	C
2	rs1878668	0	199581514	T	G
2	rs10439328	0	199581722	C	T
2	rs4675232	0	199582579	G	A
2	rs4673212	0	199582660	A	G
2	rs4673214	0	199583046	T	A
2	rs113368975	0	199583079	G	A
2	rs4673215	0	199583095	C	T
2	rs4673217	0	199583323	T	C
2	rs4675238	0	199583345	T	G
2	rs13013140	0	199583657	G	A
2	rs34119476	0	199584179	A	G
2	rs112673972	0	199585143	C	T
2	rs62180064	0	199585519	G	A
2	rs16830376	0	199587590	T	C
2	rs78019693	0	199588104	A	C
2	rs6434987	0	199588364	A	C
2	rs1518101	0	199589631	G	T
2	rs2344696	0	199589981	G	A
2	rs7600810	0	199590484	G	A
2	rs7600760	0	199590635	C	T
2	rs6434988	0	199591533	G	T
2	rs1850569	0	199591850	G	A
2	rs6742486	0	199592900	G	A
2	rs1878671	0	199594138	G	A
2	rs1607331	0	199594244	G	T
2	rs12995024	0	199594874	T	C
2	rs12615678	0	199595189	G	A
2	rs13405503	0	199596585	C	T
2	rs71424203	0	199598447	T	C
2	rs4675339	0	199598506	C	T
2	rs4675340	0	199598568	G	T
2	rs10931829	0	199600135	A	G
2	rs12478592	0	199600193	T	C
2	rs13005095	0	199600528	A	T
2	rs34696411	0	199600722	A	G
2	rs11897530	0	199601532	T	A
2	rs79902697	0	199601684	T	C
2	rs11893063	0	199601925	G	A
2	rs34335526	0	199602062	C	T
2	rs1533542	0	199604857	G	A
2	rs1400982	0	199605016	A	G
2	rs1400983	0	199605159	T	C
2	rs78702232	0	199605597	A	G
2	rs12105585	0	199606360	G	A
2	rs4675429	0	199606419	T	C
2	rs113762668	0	199606778	G	C
2	rs75049144	0	199607372	G	C
2	rs78926214	0	199607722	C	T
2	rs10208482	0	199608595	C	A
2	rs72928115	0	199608846	G	A
2	rs1400984	0	199609869	G	A
2	rs79790944	0	199610216	A	C
2	rs7570167	0	199611990	G	A
2	rs11884596	0	199612407	T	C
2	rs10497820	0	199612796	C	A
2	rs1533528	0	199614070	A	G
2	rs77746171	0	199615995	C	T
2	rs7585666	0	199616520	C	T
2	rs7588872	0	199617158	C	T
2	rs10197229	0	199617622	A	G
2	rs11887855	0	199617826	G	T
2	rs112579711	0	199618658	A	C
2	rs10177265	0	199618879	C	T
2	rs188548383	0	199619810	G	A
2	rs72928140	0	199620460	A	C
2	rs6705243	0	199620941	A	G
2	rs4673338	0	199621041	C	T
2	rs11674671	0	199621092	C	T
2	rs72928147	0	199621109	G	A
2	rs10931830	0	199621633	T	C
2	rs10931831	0	199621641	C	T
2	rs2344697	0	199621887	C	T
2	rs1533535	0	199622708	C	T
2	rs181882122	0	199623007	C	T
2	rs113904632	0	199623230	G	A
2	rs1533534	0	199623598	C	T
2	rs2048968	0	199623902	C	T
2	rs16830407	0	199625153	G	A
2	rs1518086	0	199625393	G	A
2	rs4675598	0	199627279	A	G
2	rs10189746	0	199627775	G	A
2	rs10202112	0	199627907	T	C
2	rs1533533	0	199628323	G	A
2	rs62180106	0	199629554	G	A
2	rs12619940	0	199629722	C	A
2	rs1518085	0	199630556	T	C
2	rs145515943	0	199631500	G	A
2	rs1518083	0	199631942	G	T
2	rs12617209	0	199632357	C	G
2	rs6715822	0	199632446	T	A
2	rs12617311	0	199632565	G	A
2	rs12475832	0	199632727	T	C
2	rs6761022	0	199632752	C	T
2	rs78804975	0	199632768	A	T
2	rs16830436	0	199632946	T	G
2	rs16824421	0	199632982	A	T
2	rs1518082	0	199633659	G	A
2	rs1518081	0	199633768	T	C
2	rs55759976	0	199634966	C	T
2	rs4145998	0	199635167	T	C
2	rs4145999	0	199635191	T	C
2	rs16830440	0	199635236	C	T
2	rs1518080	0	199635382	C	G
2	rs16830444	0	199635641	G	A
2	rs7566892	0	199635671	C	G
2	rs1518079	0	199636060	T	C
2	rs10497821	0	199637897	C	T
2	rs10497822	0	199637997	A	G
2	rs1356488	0	199638378	T	C
2	rs55905347	0	199638507	G	A
2	rs1400974	0	199638690	G	A
2	rs1996466	0	199638824	T	C
2	rs17829022	0	199639129	T	G
2	rs12986948	0	199639932	A	G
2	rs11680034	0	199640420	T	C
2	rs7582813	0	199640495	C	T
2	rs16830466	0	199640602	G	C
2	rs938856	0	199643122	A	G
2	rs74404467	0	199643130	G	A
2	rs150903113	0	199643909	A	T
2	rs17233066	0	199644038	C	T
2	rs72930027	0	199644534	G	T
2	rs72930032	0	199644718	C	T
2	rs1518075	0	199644913	T	C
2	rs1518073	0	199645024	C	G
2	rs17829392	0	199645484	T	C
2	rs12991894	0	199645740	G	T
2	rs13025012	0	199646763	T	C
2	rs7608145	0	199650278	A	G
2	rs7581846	0	199650365	C	T
2	rs1400971	0	199651195	T	C
2	rs17233255	0	199651383	C	G
2	rs9332426	0	199651604	A	G
2	rs115136161	0	199652916	G	A
2	rs67373417	0	199653732	A	G
2	rs1518070	0	199653885	C	A
2	rs1533532	0	199654149	C	T
2	rs17233334	0	199655056	T	A
2	rs1013162	0	199655213	A	G
2	rs1878663	0	199655520	T	G
2	rs138915503	0	199655774	A	G
2	rs1533529	0	199656443	A	G
2	rs7587759	0	199657020	C	T
2	rs145322362	0	199657333	C	T
2	rs1518069	0	199657390	C	T
2	rs7592377	0	199658565	G	A
2	rs72930068	0	199658620	A	G
2	rs1878662	0	199660637	T	C
2	rs2048966	0	199660979	T	C
2	rs12693864	0	199661246	C	G
2	rs6748596	0	199661300	T	A
2	rs193284734	0	199661591	C	T
2	rs13030399	0	199661922	G	A
2	rs60304523	0	199662560	G	A
2	rs1829319	0	199662964	G	A
2	rs2030222	0	199662981	G	C
2	rs1829318	0	199663015	T	C
2	rs1400969	0	199663258	G	C
2	rs57753199	0	199663538	C	G
2	rs74265593	0	199664044	T	G
2	rs2138985	0	199664499	C	G
2	rs72932045	0	199664975	C	T
2	rs1607330	0	199665828	A	T
2	rs34016699	0	199666011	G	T
2	rs13035389	0	199666111	T	C
2	rs34425931	0	199666305	A	G
2	rs13010061	0	199666476	G	A
2	rs66900049	0	199666806	A	G
2	rs62180140	0	199666822	C	T
2	rs4672570	0	199667361	A	T
2	rs13423048	0	199667415	C	T
2	rs66473570	0	199669305	A	G
2	rs13030622	0	199669458	C	T
2	rs75222573	0	199669715	T	C
2	rs185987928	0	199669796	A	T
2	rs72932058	0	199669976	C	A
2	rs61093613	0	199669993	T	C
2	rs72932064	0	199670222	A	G
2	rs72932068	0	199670380	G	A
2	rs76367055	0	199670655	G	A
2	rs34957898	0	199670824	A	G
2	rs34798194	0	199670985	C	T
2	rs13006965	0	199671208	A	G
2	rs1518068	0	199671219	A	T
2	rs13007176	0	199671316	A	G
2	rs10497823	0	199671852	G	A
2	rs10497824	0	199672473	A	G
2	rs74418978	0	199673517	G	A
2	rs2344699	0	199674651	C	T
2	rs1568241	0	199674720	A	C
2	rs1568238	0	199676343	T	C
2	rs62180142	0	199676356	G	A
2	rs17240117	0	199676486	C	T
2	rs17829897	0	199676607	T	C
2	rs56349335	0	199676832	G	T
2	rs13388993	0	199677133	G	A
2	rs17829915	0	199677473	T	A
2	rs12693865	0	199678267	A	T
2	rs16824424	0	199678731	A	G
2	rs10189905	0	199679110	T	G
2	rs13019967	0	199679924	C	T
2	rs13020190	0	199679995	C	G
2	rs12619265	0	199680501	T	G
2	rs62180144	0	199680833	A	G
2	rs62180145	0	199681355	T	C
2	rs62180146	0	199681546	T	G
2	rs72915207	0	199681687	G	A
2	rs62180147	0	199681731	G	T
2	rs76532278	0	199681995	T	A
2	rs10931832	0	199682085	C	G
2	rs34452873	0	199682149	G	A
2	rs7599528	0	199683385	A	G
2	rs78897531	0	199683833	C	T
2	rs10931833	0	199684067	G	T
2	rs13408846	0	199684488	T	C
2	rs73982470	0	199684495	C	T
2	rs78256138	0	199684814	G	A
2	rs4413098	0	199685026	T	C
2	rs73982471	0	199685051	A	C
2	rs115332296	0	199685259	C	A
2	rs150753217	0	199685896	G	A
2	rs2344700	0	199686506	A	G
2	rs115600153	0	199686829	T	C
2	rs10451571	0	199687132	C	T
2	rs74265601	0	199687351	A	C
2	rs12478955	0	199687583	A	G
2	rs12996291	0	199688708	G	A
2	rs73982472	0	199688923	A	G
2	rs13413152	0	199689180	G	A
2	rs72915221	0	199689388	T	A
2	rs16830536	0	199691131	T	A
2	rs78411817	0	199691562	G	A
2	rs12470248	0	199693084	T	C
2	rs12470251	0	199693101	T	C
2	rs12474120	0	199693445	A	G
2	rs10175562	0	199693920	G	A
2	rs75982036	0	199694180	C	A
2	rs10931835	0	199696832	T	C
2	rs1533536	0	199696908	A	G
2	rs1533537	0	199697068	G	A
2	rs1533538	0	199697293	A	C
2	rs1533539	0	199697299	A	C
2	rs2693277	0	199697433	G	A
2	rs2693278	0	199697571	A	G
2	rs1518089	0	199697894	T	C
2	rs58055552	0	199698365	G	A
2	rs59079358	0	199698376	A	G
2	rs1608945	0	199698669	A	G
2	rs1850567	0	199698941	A	T
2	rs1850568	0	199698943	A	C
2	rs62180151	0	199699020	G	T
2	rs72915232	0	199699037	A	G
2	rs148154592	0	199699588	A	G
2	rs12613387	0	199699922	A	G
2	rs1464957	0	199700312	G	C
2	rs189680958	0	199700545	A	G
2	rs1518092	0	199700713	G	A
2	rs12622284	0	199700731	A	C
2	rs1518093	0	199700770	G	A
2	rs75768577	0	199701216	T	C
2	rs34665604	0	199701471	G	C
2	rs1400980	0	199701715	C	A
2	rs2693284	0	199701739	G	A
2	rs1852261	0	199701751	T	C
2	rs7564969	0	199701773	T	G
2	rs1518094	0	199701913	G	A
2	rs115943212	0	199702833	A	G
2	rs2693285	0	199702908	A	G
2	rs16830570	0	199703163	C	G
2	rs2693286	0	199703219	T	C
2	rs16830580	0	199703618	G	A
2	rs34360613	0	199705259	C	T
2	rs1917933	0	199705469	C	G
2	rs1518095	0	199705667	A	G
2	rs1878664	0	199705711	C	T
2	rs7593276	0	199706580	A	G
2	rs1818645	0	199707262	C	T
2	rs35545050	0	199707650	C	A
2	rs72915245	0	199708136	G	T
2	rs1356491	0	199708437	T	C
2	rs1356492	0	199708456	C	T
2	rs1400981	0	199708541	A	T
2	rs1358059	0	199708731	A	G
2	rs77736737	0	199709944	C	T
2	rs2678406	0	199710186	A	G
2	rs2678407	0	199710340	A	G
2	rs7582043	0	199710563	G	C
2	rs553499774	0	199711553	A	G
2	rs61061880	0	199712154	T	C
2	rs140679988	0	199712368	G	A
2	rs62178764	0	199713080	T	A
2	rs186371988	0	199713092	C	T
2	rs2678408	0	199713224	T	C
2	rs1249091	0	199715098	A	G
2	rs60819009	0	199717648	G	A
2	rs1249092	0	199717677	T	C
2	rs34228724	0	199717928	C	T
2	rs111501822	0	199718187	T	G
2	rs2678409	0	199720886	C	A
2	rs1249093	0	199721062	A	G
2	rs1249094	0	199721068	G	A
2	rs1249095	0	199722651	G	A
2	rs62178766	0	199723023	C	T
2	rs1249096	0	199723365	G	A
2	rs1914615	0	199723740	A	T
2	rs72613715	0	199723821	G	A
2	rs112633721	0	199724298	C	T
2	rs58513831	0	199724314	T	C
2	rs75626366	0	199724337	C	T
2	rs139512932	0	199724603	T	A
2	rs7597529	0	199724889	C	T
2	rs73982489	0	199726916	G	A
2	rs55642416	0	199727901	C	T
2	rs57909385	0	199727926	T	C
2	rs13020849	0	199728932	T	C
2	rs10192749	0	199729534	G	C
2	rs138410839	0	199730080	A	G
2	rs72613718	0	199730432	T	C
2	rs55784237	0	199732004	T	C
2	rs72613719	0	199732284	G	C
2	rs143961801	0	199732927	G	C
2	rs56244529	0	199734455	T	C
2	rs56322003	0	199735083	T	C
2	rs6739922	0	199735438	A	T
2	rs73982500	0	199735801	G	A
2	rs145507856	0	199736728	G	A
2	rs72915262	0	199736794	C	T
2	rs7584200	0	199737338	T	G
2	rs72613720	0	199739064	T	C
2	rs72613721	0	199739191	A	G
2	rs72613722	0	199739362	C	T
2	rs75588790	0	199739974	C	G
2	rs66460581	0	199741289	T	G
2	rs62178769	0	199742175	A	C
2	rs11679410	0	199742231	A	G
2	rs75402389	0	199742233	C	T
2	rs67103685	0	199742271	T	C
2	rs111366862	0	199742732	T	C
2	rs13019591	0	199743569	A	C
2	rs60090550	0	199743677	T	C
2	rs34122762	0	199744537	G	A
2	rs1405108	0	199745018	C	A
2	rs4674268	0	199745984	A	G
2	rs59673407	0	199746628	T	A
2	rs61024583	0	199746705	G	A
2	rs62178771	0	199747826	G	C
2	rs13030809	0	199748199	T	C
2	rs756329	0	199748905	A	G
2	rs756340	0	199749033	A	G
2	rs73057412	0	199749618	A	T
2	rs72915265	0	199749831	A	G
2	rs73057415	0	199750020	A	G
2	rs12621933	0	199750038	A	G
2	rs59358261	0	199750835	G	A
2	rs62178772	0	199750923	G	A
2	rs57930369	0	199750926	G	A
2	rs73057418	0	199750995	T	A
2	rs4674327	0	199751401	A	G
2	rs4674333	0	199751617	G	C
2	rs35785988	0	199751844	C	A
2	rs77099415	0	199752576	C	T
2	rs1917932	0	199752613	G	A
2	rs116879093	0	199752843	G	A
2	rs12614240	0	199753674	C	T
2	rs56038930	0	199755426	A	C
2	rs16830630	0	199755457	T	C
2	rs12328463	0	199755743	G	A
2	rs16830631	0	199755938	G	T
2	rs13023912	0	199756278	G	A
2	rs13024106	0	199756346	G	A
2	rs16830635	0	199756415	C	T
2	rs73985309	0	199756679	A	G
2	rs73057427	0	199756832	C	A
2	rs73057429	0	199756985	C	A
2	rs116439467	0	199756991	C	A
2	rs73057432	0	199757247	T	C
2	rs12987656	0	199758093	C	T
2	rs62178774	0	199758247	A	G
2	rs12693868	0	199758824	C	A
2	rs12053051	0	199758902	G	C
2	rs67480108	0	199759336	A	C
2	rs114295232	0	199760209	A	G
2	rs12693869	0	199760671	A	G
2	rs140266082	0	199761701	A	G
2	rs79961576	0	199761857	C	T
2	rs6707753	0	199762582	A	G
2	rs142064917	0	199762666	A	G
2	rs16830637	0	199763196	T	C
2	rs17831072	0	199763270	C	A
2	rs16830639	0	199763775	C	A
2	rs16830640	0	199764256	A	G
2	rs16830642	0	199764281	C	A
2	rs16830644	0	199764312	C	A
2	rs113443117	0	199764359	G	A
2	rs76189856	0	199764576	A	T
2	rs16830647	0	199764674	A	G
2	rs7596739	0	199765094	C	T
2	rs1456525	0	199766035	G	T
2	rs1456524	0	199766051	T	C
2	rs17241771	0	199766349	A	G
2	rs17241778	0	199766411	T	C
2	rs62178775	0	199766932	G	A
2	rs75733302	0	199766938	G	A
2	rs6756227	0	199767045	C	T
2	rs62178776	0	199768126	A	G
2	rs7581614	0	199768244	A	G
2	rs1456523	0	199768579	C	T
2	rs16830660	0	199769046	G	A
2	rs1456522	0	199769183	A	G
2	rs16830667	0	199769228	T	C
2	rs1020705	0	199770190	G	T
2	rs140058646	0	199771424	T	A
2	rs4674552	0	199771910	A	G
2	rs1456521	0	199772351	T	C
2	rs1456520	0	199772591	C	T
2	rs1350203	0	199773556	A	G
2	rs73059417	0	199773949	A	G
2	rs1869984	0	199774402	A	C
2	rs73059418	0	199774549	T	G
2	rs73059419	0	199775089	T	C
2	rs6434989	0	199775467	C	T
2	rs35634139	0	199775538	T	A
2	rs12989676	0	199776050	A	G
2	rs16830681	0	199777052	T	C
2	rs149600422	0	199778042	C	T
2	rs16830684	0	199778451	A	G
2	rs1840751	0	199778923	G	C
2	rs1379013	0	199780624	T	C
2	rs115894194	0	199780757	G	C
2	rs7590624	0	199781256	A	G
2	rs72917342	0	199781454	C	T
2	rs983402	0	199781586	T	C
2	rs16830694	0	199781768	T	C
2	rs6735756	0	199782856	T	C
2	rs7571513	0	199782944	G	T
2	rs72917344	0	199783503	G	A
2	rs4673006	0	199783528	A	C
2	rs1526070	0	199783596	G	A
2	rs6739754	0	199783797	T	C
2	rs72917347	0	199784893	G	A
2	rs73059434	0	199785212	A	G
2	rs6733479	0	199786352	C	A
2	rs189159106	0	199787870	C	T
2	rs34435982	0	199787903	G	A
2	rs73059437	0	199788607	C	A
2	rs76590976	0	199789697	A	T
2	rs10931837	0	199791152	T	C
2	rs6735661	0	199791732	G	A
2	rs7585551	0	199792082	C	T
2	rs7558826	0	199792083	A	G
2	rs2345170	0	199792247	T	C
2	rs6754915	0	199792878	T	A
2	rs6743850	0	199794004	C	T
2	rs1456547	0	199795231	A	G
2	rs1456548	0	199795578	C	T
2	rs7564883	0	199796797	T	C
2	rs6650780	0	199797322	A	G
2	rs61272313	0	199797916	T	C
2	rs12477735	0	199798153	G	C
2	rs11695021	0	199798653	C	T
2	rs62178808	0	199798748	G	A
2	rs77442588	0	199798822	T	A
2	rs72917367	0	199798914	A	C
2	rs149446791	0	199799216	C	T
2	rs34517419	0	199799713	C	T
2	rs1026415	0	199800064	C	T
2	rs1963496	0	199800232	C	T
2	rs12693870	0	199800439	G	T
2	rs720527	0	199801528	C	A
2	rs62178810	0	199802297	G	A
2	rs12477199	0	199802587	C	G
2	rs1585118	0	199802856	A	G
2	rs12105021	0	199803314	A	G
2	rs35778611	0	199804688	C	T
2	rs62178811	0	199804887	C	T
2	rs2168544	0	199804994	C	T
2	rs1026416	0	199805596	G	A
2	rs16830715	0	199806113	G	T
2	rs77446886	0	199806743	T	C
2	rs12614229	0	199807717	G	A
2	rs16830723	0	199807917	T	C
2	rs12466992	0	199808124	G	A
2	rs16830725	0	199808202	G	C
2	rs17182856	0	199808640	A	G
2	rs16830727	0	199808645	A	G
2	rs12693871	0	199808873	G	T
2	rs116577486	0	199808900	G	C
2	rs966744	0	199809716	G	A
2	rs10205216	0	199810101	A	G
2	rs34489860	0	199810113	G	C
2	rs2198847	0	199811449	A	T
2	rs2219315	0	199811618	T	C
2	rs57130343	0	199811815	C	T
2	rs12465472	0	199812141	C	T
2	rs12473502	0	199812152	A	C
2	rs12473576	0	199812290	A	G
2	rs4491667	0	199812377	G	T
2	rs1563491	0	199812569	T	C
2	rs4602161	0	199812578	A	C
2	rs1984930	0	199812737	T	G
2	rs73061418	0	199813708	C	T
2	rs949450	0	199814348	C	T
2	rs149213258	0	199814374	G	A
2	rs7592570	0	199814691	T	C
2	rs6759845	0	199818747	T	G
2	rs60090952	0	199819243	C	T
2	rs55956047	0	199819275	C	T
2	rs9288299	0	199820372	C	T
2	rs80260750	0	199821329	G	A
2	rs114413253	0	199821811	T	C
2	rs7423224	0	199822426	G	A
2	rs6751571	0	199822658	T	A
2	rs184747352	0	199823346	T	A
2	rs17242784	0	199823452	T	C
2	rs6759265	0	199824230	T	C
2	rs6434991	0	199824382	T	C
2	rs4675033	0	199824567	C	T
2	rs13029829	0	199824905	T	C
2	rs6434993	0	199825697	G	A
2	rs1456536	0	199826222	C	T
2	rs6714279	0	199827324	T	C
2	rs6714524	0	199827472	T	C
2	rs1379007	0	199827908	A	G
2	rs4533423	0	199827930	T	C
2	rs1379008	0	199828157	C	A
2	rs1379010	0	199828185	G	A
2	rs16830753	0	199828394	T	G
2	rs74476994	0	199828405	T	C
2	rs7572632	0	199829150	T	C
2	rs10209920	0	199829370	C	G
2	rs7576497	0	199830166	T	C
2	rs17243099	0	199830304	G	A
2	rs1159772	0	199830494	T	C
2	rs1840750	0	199830770	G	C
2	rs75784545	0	199832946	A	G
2	rs62178838	0	199833494	T	G
2	rs62178839	0	199833560	T	C
2	rs115036255	0	199834736	G	C
2	rs974392	0	199835027	C	A
2	rs974393	0	199835088	T	C
2	rs12693872	0	199837434	T	A
2	rs1379011	0	199837658	G	A
2	rs145878762	0	199838204	G	T
2	rs4453634	0	199838261	T	C
2	rs75151573	0	199838370	A	G
2	rs2345171	0	199838472	G	T
2	rs2345172	0	199838524	G	A
2	rs12615032	0	199838620	G	A
2	rs2091340	0	199838991	G	A
2	rs67963931	0	199839560	G	T
2	rs62178842	0	199840720	T	C
2	rs62178843	0	199840764	G	A
2	rs138650167	0	199841289	T	A
2	rs62178844	0	199841437	A	G
2	rs1824103	0	199841949	G	A
2	rs62178845	0	199842857	C	A
2	rs1119401	0	199843454	T	C
2	rs10200311	0	199843665	A	G
2	rs2124695	0	199843899	G	A
2	rs2124696	0	199844006	A	T
2	rs2124697	0	199844015	T	C
2	rs78436879	0	199844205	T	C
2	rs9646828	0	199844214	C	A
2	rs74895144	0	199844301	C	T
2	rs62180179	0	199844791	A	C
2	rs66774941	0	199844793	T	A
2	rs72921439	0	199846713	C	T
2	rs6739678	0	199847000	G	A
2	rs6739860	0	199847348	C	A
2	rs1119058	0	199847549	G	C
2	rs4675214	0	199847648	G	A
2	rs6743116	0	199847705	C	T
2	rs73061459	0	199848463	A	C
2	rs6705128	0	199848803	T	A
2	rs144783815	0	199849681	G	A
2	rs62180180	0	199849973	C	T
2	rs2345175	0	199850224	A	G
2	rs6752114	0	199850438	C	T
2	rs4675220	0	199851159	G	A
2	rs34292303	0	199851370	G	A
2	rs62180181	0	199852010	C	T
2	rs983522	0	199852892	T	C
2	rs1947530	0	199853188	C	A
2	rs151068560	0	199853194	A	G
2	rs2168543	0	199853627	C	T
2	rs1456544	0	199853743	T	A
2	rs62180182	0	199854587	C	A
2	rs35913038	0	199854809	C	T
2	rs1840752	0	199854897	C	T
2	rs4145757	0	199856054	T	C
2	rs11690303	0	199856088	C	A
2	rs73061464	0	199856541	C	T
2	rs1158687	0	199856710	C	T
2	rs10497826	0	199856900	T	C
2	rs145815287	0	199856930	A	G
2	rs10206567	0	199858376	C	T
2	rs6737927	0	199858970	A	G
2	rs1456529	0	199861714	A	C
2	rs149931610	0	199861811	G	T
2	rs78446848	0	199863029	C	T
2	rs143798768	0	199863994	G	C
2	rs7559736	0	199864014	C	T
2	rs12478558	0	199864360	G	A
2	rs921889	0	199864579	A	G
2	rs34920085	0	199864986	C	T
2	rs6434996	0	199865001	A	G
2	rs6712573	0	199865131	G	T
2	rs78610807	0	199865362	C	T
2	rs77358516	0	199865834	T	C
2	rs55932156	0	199866776	T	G
2	rs12465722	0	199866924	G	A
2	rs12473750	0	199867002	A	T
2	rs77659233	0	199867496	A	T
2	rs1563484	0	199869120	A	T
2	rs1563485	0	199869156	G	A
2	rs11687364	0	199869588	T	G
2	rs12998141	0	199869741	T	C
2	rs4675234	0	199869993	G	A
2	rs1120719	0	199870464	C	T
2	rs11884583	0	199870828	C	G
2	rs12612141	0	199871031	G	A
2	rs76444583	0	199871583	A	G
2	rs73061479	0	199871656	T	C
2	rs12616381	0	199871820	T	C
2	rs145801011	0	199872415	G	A
2	rs62180184	0	199872864	T	A
2	rs11532563	0	199872937	G	A
2	rs77041497	0	199873354	A	C
2	rs111599001	0	199874054	A	G
2	rs190722339	0	199874486	G	A
2	rs13019013	0	199874655	A	G
2	rs12468687	0	199874791	C	T
2	rs13019823	0	199875008	A	C
2	rs1598656	0	199875097	G	A
2	rs12473108	0	199875180	T	G
2	rs10187067	0	199876894	C	T
2	rs12472442	0	199878422	G	C
2	rs16830816	0	199880462	A	T
2	rs75814675	0	199880772	T	C
2	rs9646829	0	199880888	T	C
2	rs16830817	0	199880895	T	C
2	rs72921497	0	199884960	A	G
2	rs16830824	0	199884966	T	G
2	rs6711976	0	199885696	T	A
2	rs16830825	0	199885817	G	A
2	rs6725590	0	199885916	A	G
2	rs16830832	0	199886387	G	A
2	rs4444454	0	199886785	G	A
2	rs16830833	0	199887066	A	G
2	rs1563486	0	199887147	T	C
2	rs3916066	0	199887785	G	A
2	rs7557245	0	199887913	G	A
2	rs185589174	0	199887973	T	A
2	rs3913345	0	199888022	G	A
2	rs4675253	0	199888532	C	G
2	rs6737832	0	199889044	A	G
2	rs2881064	0	199889554	T	C
2	rs6723079	0	199893814	T	C
2	rs34917418	0	199893818	A	G
2	rs6707648	0	199893820	C	A
2	rs13020716	0	199893878	T	C
2	rs112289553	0	199894134	G	A
2	rs114693517	0	199894270	C	T
2	rs56170534	0	199894297	C	T
2	rs138367458	0	199895199	G	A
2	rs147174673	0	199899124	A	T
2	rs77267697	0	199899710	G	A
2	rs4410227	0	199899973	T	C
2	rs149720147	0	199900876	A	G
2	rs17184323	0	199901247	G	A
2	rs17184442	0	199904243	A	G
2	rs16830857	0	199904927	C	G
2	rs78146733	0	199906816	A	G
2	rs994261	0	199908378	T	C
2	rs78035390	0	199909486	T	C
2	rs12612837	0	199912135	C	A
2	rs75824559	0	199912959	A	G
2	rs72923216	0	199913283	G	A
2	rs145134404	0	199913419	C	T
2	rs115579549	0	199916225	C	T
2	rs7562062	0	199920748	T	C
2	rs71424213	0	199921445	T	A
2	rs145949984	0	199921578	C	T
2	rs6732825	0	199923191	A	C
2	rs113949378	0	199923483	G	A
2	rs148238535	0	199923727	T	G
2	rs141542797	0	199926019	C	A
2	rs62180225	0	199926143	A	T
2	rs10931843	0	199928465	A	T
2	rs56337824	0	199929517	G	A
2	rs78002165	0	199932055	A	C
2	rs72923240	0	199932425	G	A
2	rs114112635	0	199934670	A	G
2	rs115119874	0	199934785	T	C
2	rs115945729	0	199934892	G	A
2	rs72923244	0	199936513	C	T
2	rs79076184	0	199937292	G	A
2	rs151013023	0	199938167	T	C
2	rs137868568	0	199939999	G	A
2	rs116644349	0	199944332	C	G
2	rs192088566	0	199945106	A	G
2	rs78242655	0	199947074	A	G
2	rs34619758	0	199955881	A	G
2	rs115307848	0	199959447	G	A
2	rs76501568	0	199959803	C	T
2	rs79978546	0	199962415	T	C
2	rs767025	0	199962753	C	T
2	rs148980005	0	199964877	C	T
2	rs77699667	0	199965874	C	T
2	rs74682158	0	199966951	C	T
2	rs77715330	0	199969144	T	C
2	rs143956110	0	199969389	G	A
2	rs1376590	0	199972587	T	G
2	rs16830962	0	199975304	G	A
2	rs67666702	0	199975848	A	C
2	rs73063420	0	199980716	A	C
2	rs189582220	0	199981623	A	C
2	rs75510369	0	199983384	G	A
2	rs142848520	0	199983633	A	G
2	rs192079128	0	199984652	T	G
2	rs1451488	0	199990107	A	G
2	rs1017618	0	199990731	A	G
2	rs115749134	0	199992008	C	T
2	rs144595792	0	199993473	A	C
2	rs12986901	0	199993534	G	A
2	rs62178664	0	199994740	A	T
2	rs1451487	0	199994868	T	C
2	rs1451486	0	199995046	G	T
2	rs2345457	0	200000022	A	G
2	rs12624145	0	200000088	C	G
2	rs4144848	0	200001233	G	A
2	rs1530873	0	200002567	G	C
2	rs77710754	0	200004170	A	G
2	rs76928953	0	200004398	T	G
2	rs113264639	0	200004958	G	A
2	rs4673248	0	200004974	G	T
2	rs111585265	0	200006857	T	C
2	rs3963519	0	200007302	C	T
2	rs16831039	0	200008807	C	T
2	rs1376584	0	200008894	A	G
2	rs145503363	0	200009092	T	C
2	rs1451484	0	200010088	T	G
2	rs16831047	0	200010475	G	A
2	rs1349505	0	200010583	T	C
2	rs16831051	0	200010684	C	T
2	rs6733580	0	200011446	G	T
2	rs77064030	0	200011863	C	T
2	rs1451483	0	200013002	G	C
2	rs151187844	0	200013555	A	G
2	rs1901321	0	200013580	T	C
2	rs1817081	0	200013936	C	T
2	rs2345458	0	200014017	G	T
2	rs12471454	0	200014483	T	C
2	rs1451473	0	200015094	C	A
2	rs921465	0	200015428	G	T
2	rs921464	0	200015504	G	A
2	rs1868915	0	200015561	C	A
2	rs116548161	0	200016220	A	G
2	rs1376595	0	200016332	T	A
2	rs2198156	0	200016336	G	A
2	rs1562874	0	200016797	T	C
2	rs4673254	0	200017123	C	T
2	rs1562873	0	200017234	C	A
2	rs11883544	0	200017980	A	G
2	rs1376593	0	200018995	G	A
2	rs9288302	0	200019105	C	T
2	rs1451503	0	200019363	C	A
2	rs2122846	0	200019448	G	C
2	rs115618589	0	200019792	T	G
2	rs55857304	0	200020274	T	C
2	rs4101817	0	200020735	C	T
2	rs2345459	0	200021703	A	G
2	rs10208243	0	200022547	A	T
2	rs2198154	0	200022591	C	T
2	rs6760109	0	200022979	G	A
2	rs6731445	0	200023080	A	C
2	rs2881160	0	200025082	C	T
2	rs17247467	0	200025189	C	T
2	rs76469577	0	200025568	G	A
2	rs6743084	0	200025863	A	T
2	rs7566154	0	200026252	C	T
2	rs1868913	0	200027305	A	T
2	rs1901323	0	200027490	T	A
2	rs35637532	0	200027805	G	A
2	rs17247558	0	200027886	G	C
2	rs10931853	0	200027959	C	T
2	rs143855396	0	200028198	G	A
2	rs60642146	0	200028698	T	C
2	rs896350	0	200028704	G	A
2	rs41422946	0	200029591	G	A
2	rs6730991	0	200029749	G	A
2	rs12693881	0	200030731	C	G
2	rs144385367	0	200031292	G	T
2	rs16831114	0	200031387	T	C
2	rs1376587	0	200031543	C	T
2	rs189684514	0	200031866	G	A
2	rs2122844	0	200032395	C	T
2	rs2345460	0	200032842	T	A
2	rs62178685	0	200033276	C	T
2	rs16831119	0	200033533	G	C
2	rs76431349	0	200034593	G	C
2	rs6755019	0	200034595	A	G
2	rs1584661	0	200035225	G	A
2	rs1584660	0	200035339	C	A
2	rs9973950	0	200035340	G	A
2	rs10931854	0	200035505	G	C
2	rs10931855	0	200035506	A	C
2	rs59097191	0	200035809	C	T
2	rs59447251	0	200035920	G	A
2	rs4675342	0	200036454	A	G
2	rs1470755	0	200036804	T	C
2	rs4675343	0	200036945	A	G
2	rs16831122	0	200037281	G	C
2	rs6435004	0	200037468	C	T
2	rs117358533	0	200037836	T	G
2	rs114820596	0	200037855	T	C
2	rs6713045	0	200037911	A	G
2	rs6742079	0	200038009	G	A
2	rs74988179	0	200038336	A	G
2	rs13407911	0	200038824	T	G
2	rs12618784	0	200039743	T	G
2	rs6750308	0	200040295	C	T
2	rs10177617	0	200040985	T	C
2	rs56317974	0	200041124	C	G
2	rs7567954	0	200042097	G	T
2	rs4675353	0	200042808	A	G
2	rs11683241	0	200043537	T	G
2	rs11683244	0	200043559	T	C
2	rs2084737	0	200043951	T	C
2	rs12693886	0	200044448	G	A
2	rs62178712	0	200045031	C	A
2	rs79353396	0	200045039	C	T
2	rs111545241	0	200045258	C	T
2	rs113157823	0	200046413	A	C
2	rs111796899	0	200047674	A	G
2	rs12611560	0	200048332	A	G
2	rs12618091	0	200048386	G	A
2	rs12611626	0	200048571	A	C
2	rs35896946	0	200048710	C	T
2	rs7571105	0	200050126	A	G
2	rs1376586	0	200051390	T	C
2	rs10497829	0	200051520	A	C
2	rs13033985	0	200052612	C	T
2	rs10497830	0	200053196	G	A
2	rs6715416	0	200054222	A	G
2	rs4270295	0	200054867	A	G
2	rs7573661	0	200055972	A	G
2	rs7600726	0	200056457	C	G
2	rs13012540	0	200056608	C	T
2	rs6717968	0	200057942	T	C
2	rs79564667	0	200058226	A	T
2	rs62178718	0	200058398	G	A
2	rs78696503	0	200059212	A	G
2	rs116204552	0	200059788	G	T
2	rs1982411	0	200060715	A	G
2	rs80185225	0	200063363	G	A
2	rs724268	0	200063722	C	A
2	rs12053525	0	200064606	G	C
2	rs7568495	0	200066671	G	T
2	rs13029216	0	200067768	T	G
2	rs145050715	0	200067892	G	A
2	rs10804088	0	200068052	G	A
2	rs1376591	0	200068160	T	C
2	rs72927232	0	200068552	C	T
2	rs72927234	0	200070045	A	G
2	rs12995376	0	200070523	T	C
2	rs13036202	0	200070593	A	G
2	rs74421497	0	200070923	C	T
2	rs115320687	0	200071074	G	A
2	rs35196392	0	200071537	C	T
2	rs12615841	0	200072082	T	A
2	rs4338918	0	200072852	T	A
2	rs12616812	0	200073190	T	C
2	rs17195503	0	200075653	C	T
2	rs7609143	0	200076219	A	G
2	rs75967607	0	200076905	C	T
2	rs13029315	0	200076923	C	T
2	rs28853425	0	200077931	A	T
2	rs185897205	0	200078282	G	A
2	rs1349507	0	200082621	C	T
2	rs115033905	0	200084285	A	G
2	rs16831165	0	200085369	T	C
2	rs114887897	0	200085972	A	G
2	rs114735946	0	200086449	G	C
2	rs1016569	0	200086752	T	C
2	rs80029196	0	200087642	C	T
2	rs62178732	0	200087967	G	T
2	rs79581823	0	200088660	A	T
2	rs7558362	0	200088853	G	A
2	rs76109428	0	200089420	G	T
2	rs7559104	0	200089482	G	T
2	rs78131318	0	200089543	A	G
2	rs55848302	0	200089792	A	G
2	rs76443788	0	200090168	G	A
2	rs113218183	0	200090273	T	C
2	rs2084735	0	200090493	G	A
2	rs2084736	0	200090569	T	C
2	rs114332371	0	200090862	G	A
2	rs115399800	0	200091076	C	T
2	rs7560391	0	200091356	T	G
2	rs66839563	0	200091394	G	A
2	rs78250221	0	200092789	G	A
2	rs112327607	0	200092874	T	C
2	rs78486820	0	200093309	G	T
2	rs12620840	0	200093341	T	C
2	rs12617552	0	200093360	C	T
2	rs1597661	0	200093451	G	A
2	rs13033924	0	200093545	A	G
2	rs28770543	0	200093993	A	G
2	rs76604962	0	200094403	C	G
2	rs76639183	0	200095158	G	A
2	rs60461384	0	200096010	G	T
2	rs10931858	0	200096296	A	G
2	rs116714674	0	200096327	T	C
2	rs75228550	0	200096573	C	T
2	rs138494086	0	200097223	T	G
2	rs11690732	0	200097487	G	A
2	rs114439464	0	200098133	T	A
2	rs73983974	0	200098678	A	G
2	rs73983977	0	200098686	A	G
2	rs57091525	0	200098970	C	G
2	rs56350102	0	200099011	T	A
2	rs55635514	0	200099072	G	A
2	rs80328240	0	200099181	C	G
2	rs62178735	0	200099588	G	A
2	rs76027670	0	200099642	C	T
2	rs12329345	0	200099755	C	T
2	rs57772917	0	200100125	T	G
2	rs58496425	0	200100266	T	C
2	rs74618693	0	200100365	C	A
2	rs143499126	0	200100466	C	T
2	rs62178736	0	200100504	G	A
2	rs79427695	0	200100817	C	T
2	rs79602403	0	200101312	T	C
2	rs4673288	0	200101592	G	C
2	rs139307579	0	200101901	G	C
2	rs1451482	0	200102022	A	T
2	rs149893382	0	200102313	C	T
2	rs55981047	0	200102348	C	A
2	rs75965489	0	200102395	T	C
2	rs56706472	0	200102488	T	C
2	rs61393798	0	200102500	C	T
2	rs57157065	0	200102568	G	A
2	rs72927282	0	200102646	A	G
2	rs141065777	0	200104387	G	A
2	rs78334571	0	200104390	T	G
2	rs138834914	0	200104546	T	C
2	rs144659264	0	200104821	C	T
2	rs112919553	0	200105108	A	G
2	rs146275068	0	200105168	G	A
2	rs62178737	0	200105379	A	G
2	rs191784541	0	200106749	A	C
2	rs111420664	0	200106920	G	A
2	rs62178738	0	200107956	T	C
2	rs114193689	0	200107967	C	G
2	rs78906158	0	200107970	G	A
2	rs113864518	0	200107971	C	T
2	rs113476977	0	200108346	G	C
2	rs74746305	0	200109174	T	C
2	rs10178237	0	200109611	G	C
2	rs10201630	0	200109692	A	C
2	rs260767	0	200109740	T	C
2	rs113341373	0	200110005	G	T
2	rs78921662	0	200110073	G	A
2	rs75411827	0	200110537	G	A
2	rs13406628	0	200110592	A	T
2	rs59181556	0	200111303	G	A
2	rs10167367	0	200112018	C	T
2	rs10180359	0	200112469	T	C
2	rs139590892	0	200112491	G	A
2	rs10167946	0	200112519	C	T
2	rs11687524	0	200112625	A	C
2	rs112994916	0	200112851	C	T
2	rs61527140	0	200113025	C	T
2	rs260746	0	200114739	C	A
2	rs111994537	0	200115119	C	T
2	rs12621352	0	200115128	A	G
2	rs12621356	0	200115147	A	G
2	rs12615027	0	200115323	G	C
2	rs12621439	0	200115422	A	C
2	rs12615048	0	200115482	G	A
2	rs138135251	0	200115508	G	A
2	rs200065311	0	200116008	C	T
2	rs139777172	0	200116012	A	G
2	rs181818113	0	200116317	T	C
2	rs75412321	0	200116436	A	G
2	rs140436548	0	200116883	C	A
2	rs185466	0	200117777	T	C
2	rs76610462	0	200118526	C	T
2	rs75070256	0	200118528	T	G
2	rs189399208	0	200118749	A	G
2	rs530837119	0	200118753	A	G
2	rs260754	0	200118837	G	A
2	rs62178739	0	200118926	T	C
2	rs12476703	0	200119263	T	G
2	rs79500745	0	200119317	G	A
2	rs260755	0	200121161	C	T
2	rs62178740	0	200121223	C	A
2	rs73983986	0	200122793	T	A
2	rs17195804	0	200123367	G	A
2	rs73983987	0	200123499	C	T
2	rs62178742	0	200124743	C	T
2	rs1374360	0	200125150	C	T
2	rs7561479	0	200125479	C	T
2	rs117180062	0	200125787	A	C
2	rs260758	0	200125880	G	A
2	rs4377271	0	200126011	T	A
2	rs4459679	0	200126019	T	G
2	rs4280387	0	200126042	A	T
2	rs4449074	0	200126137	C	T
2	rs60401572	0	200126591	A	G
2	rs73983989	0	200126854	T	G
2	rs111535042	0	200127473	T	C
2	rs2084217	0	200127614	G	C
2	rs2084218	0	200127707	C	G
2	rs115696717	0	200128048	C	A
2	rs11692189	0	200128358	G	A
2	rs77858279	0	200129042	G	A
2	rs11695125	0	200129651	G	A
2	rs76185896	0	200130614	T	A
2	rs7593422	0	200131695	A	T
2	rs62181087	0	200132758	A	G
2	rs260761	0	200133190	G	C
2	rs12105015	0	200134004	A	G
2	rs140878661	0	200135319	G	C
2	rs114405014	0	200136303	C	A
2	rs2881208	0	200137608	T	C
2	rs72929405	0	200139762	C	T
2	rs17249384	0	200140451	G	A
2	rs76527759	0	200140659	T	C
2	rs80026169	0	200141100	T	G
2	rs994185	0	200142591	T	C
2	rs12105045	0	200142635	T	C
2	rs10497831	0	200142649	A	G
2	rs1813849	0	200142847	T	C
2	rs2007258	0	200144394	G	C
2	rs10200842	0	200145071	A	G
2	rs10177591	0	200145184	C	T
2	rs143224348	0	200145410	G	A
2	rs10192948	0	200145750	T	A
2	rs7607656	0	200145824	A	G
2	rs13399622	0	200145843	G	A
2	rs139916397	0	200145883	G	A
2	rs6732702	0	200146653	G	A
2	rs6735461	0	200146850	C	T
2	rs6735464	0	200146853	C	G
2	rs77798940	0	200146939	A	C
2	rs4673309	0	200147409	G	A
2	rs147964722	0	200147875	C	T
2	rs6758846	0	200148941	T	C
2	rs10445789	0	200149356	T	C
2	rs75589604	0	200150010	G	C
2	rs6745135	0	200150750	T	C
2	rs13415419	0	200151807	T	A
2	rs17196295	0	200152198	A	G
2	rs36011427	0	200153261	A	C
2	rs12618312	0	200154177	C	T
2	rs7592248	0	200154449	G	A
2	rs34634963	0	200154552	C	T
2	rs7592464	0	200154600	G	A
2	rs1374355	0	200156193	A	T
2	rs1446636	0	200157595	T	G
2	rs150378775	0	200158353	G	A
2	rs1900327	0	200159049	T	A
2	rs7557687	0	200159131	G	A
2	rs67096136	0	200160217	G	A
2	rs1446637	0	200160277	A	C
2	rs147340396	0	200161211	C	T
2	rs1446638	0	200162370	G	A
2	rs895526	0	200162425	T	C
2	rs7605111	0	200162727	C	T
2	rs7605371	0	200162766	G	A
2	rs74636531	0	200163404	T	A
2	rs6704641	0	200164252	G	A
2	rs148067631	0	200165219	T	C
2	rs733156	0	200165645	T	C
2	rs10497832	0	200166936	G	C
2	rs2009622	0	200167236	T	G
2	rs13419333	0	200169527	A	G
2	rs115565442	0	200170068	A	G
2	rs16831252	0	200170530	T	C
2	rs1374361	0	200170734	A	G
2	rs10194229	0	200173141	A	G
2	rs3748904	0	200173312	T	C
2	rs7600663	0	200174375	A	C
2	rs141579127	0	200175563	T	C
2	rs4675475	0	200176043	G	T
2	rs150654982	0	200176760	T	A
2	rs971698	0	200178289	A	G
2	rs62178567	0	200179501	A	C
2	rs7569519	0	200179822	A	C
2	rs7596078	0	200179843	C	T
2	rs1446642	0	200181073	G	C
2	rs34314977	0	200184625	G	C
2	rs11686971	0	200184677	G	A
2	rs7596049	0	200185567	G	C
2	rs930616	0	200185915	C	T
2	rs75482841	0	200186045	T	C
2	rs11694834	0	200186232	T	C
2	rs62178568	0	200187410	C	A
2	rs2011269	0	200188231	C	T
2	rs4673313	0	200189323	C	T
2	rs13002186	0	200189480	T	C
2	rs2166517	0	200190213	T	C
2	rs13023773	0	200191886	G	T
2	rs1037135	0	200194188	A	C
2	rs2121378	0	200194271	C	T
2	rs1011831	0	200194278	C	T
2	rs1011832	0	200194565	C	T
2	rs1011833	0	200194869	A	G
2	rs12618905	0	200194977	C	T
2	rs17250955	0	200195522	A	G
2	rs11688413	0	200196207	C	T
2	rs76272181	0	200196478	C	T
2	rs62178570	0	200196579	G	A
2	rs12105988	0	200197340	T	C
2	rs34377036	0	200198216	G	A
2	rs13426349	0	200198964	C	T
2	rs13426462	0	200199050	C	T
2	rs75743445	0	200199752	C	A
2	rs7605085	0	200200128	A	G
2	rs17197938	0	200200185	C	T
2	rs1374356	0	200201571	C	T
2	rs1374357	0	200201605	A	G
2	rs13392193	0	200201613	A	G
2	rs1446640	0	200201889	G	A
2	rs12614117	0	200202272	A	G
2	rs1867871	0	200203656	A	G
2	rs17198127	0	200204111	G	A
2	rs150757041	0	200204210	A	G
2	rs7574192	0	200204388	C	T
2	rs186582304	0	200205840	T	A
2	rs77541570	0	200208890	T	C
2	rs10177011	0	200209588	C	T
2	rs34119395	0	200210419	G	A
2	rs7597624	0	200211783	T	C
2	rs10153805	0	200213060	A	G
2	rs3828186	0	200214273	T	C
2	rs62178572	0	200214569	G	C
2	rs10460398	0	200214742	C	T
2	rs7595322	0	200215256	C	T
2	rs67288417	0	200216449	G	C
2	rs1838859	0	200216744	C	T
2	rs79665244	0	200218449	T	C
2	rs7557738	0	200219511	C	T
2	rs1542182	0	200220394	G	A
2	rs4144841	0	200220540	T	C
2	rs116018339	0	200220756	G	A
2	rs17251748	0	200221987	T	C
2	rs114447762	0	200222761	C	T
2	rs76950775	0	200223964	G	A
2	rs75793074	0	200224764	A	C
2	rs55980974	0	200225675	A	C
2	rs10497835	0	200226313	G	A
2	rs6716222	0	200226912	C	G
2	rs7571383	0	200228383	C	T
2	rs16831358	0	200228543	C	T
2	rs16831366	0	200228996	G	T
2	rs12478559	0	200230372	C	T
2	rs72929501	0	200230553	T	A
2	rs16831370	0	200231047	C	G
2	rs2167006	0	200231736	A	T
2	rs62178602	0	200232604	A	G
2	rs12611848	0	200232843	T	A
2	rs1823126	0	200235148	G	T
2	rs13028839	0	200235352	G	A
2	rs17198959	0	200236412	T	C
2	rs1348812	0	200236425	G	A
2	rs10931863	0	200236967	C	T
2	rs7585392	0	200237383	C	T
2	rs116442814	0	200237986	G	A
2	rs17199092	0	200238130	C	G
2	rs112535104	0	200239651	T	C
2	rs1014497	0	200241229	C	T
2	rs1446646	0	200243869	T	C
2	rs72931316	0	200244917	A	G
2	rs17252512	0	200244975	A	C
2	rs1348813	0	200245245	C	G
2	rs2305262	0	200246318	C	T
2	rs17199393	0	200246698	G	A
2	rs79303419	0	200246743	T	C
2	rs17265387	0	200249002	C	T
2	rs13397495	0	200251089	C	T
2	rs145389103	0	200251165	C	T
2	rs1868427	0	200253220	T	C
2	rs17199540	0	200254002	T	A
2	rs7598128	0	200256073	G	A
2	rs62178606	0	200259436	A	C
2	rs6708487	0	200260143	G	C
2	rs987281	0	200261230	G	A
2	rs6748419	0	200261275	C	T
2	rs115556215	0	200261404	C	T
2	rs1466032	0	200262867	A	G
2	rs116626789	0	200263486	G	A
2	rs7607687	0	200263666	C	T
2	rs10931865	0	200265471	C	T
2	rs146230851	0	200266964	C	G
2	rs12992313	0	200267033	G	A
2	rs12052310	0	200267305	G	C
2	rs2345728	0	200268635	T	C
2	rs1374359	0	200269339	T	C
2	rs4675559	0	200271643	G	A
2	rs62178608	0	200272264	T	C
2	rs4673339	0	200273376	A	G
2	rs139499212	0	200274212	T	C
2	rs76822045	0	200275145	T	C
2	rs11679306	0	200275198	C	T
2	rs17266097	0	200275209	C	T
2	rs7577003	0	200275514	C	T
2	rs184708212	0	200275655	T	C
2	rs6435016	0	200276011	C	T
2	rs6730784	0	200276167	G	A
2	rs10206384	0	200277043	A	G
2	rs13026246	0	200277391	G	A
2	rs114124633	0	200278278	C	T
2	rs115641948	0	200279048	T	C
2	rs4675576	0	200279234	C	T
2	rs79670270	0	200281091	G	A
2	rs184989965	0	200281631	T	C
2	rs71424226	0	200288689	C	A
2	rs10497836	0	200288718	C	T
2	rs13400686	0	200289152	A	G
2	rs140050444	0	200289918	C	A
2	rs182236746	0	200290001	C	A
2	rs1992950	0	200290359	A	G
2	rs149740350	0	200290670	G	A
2	rs35286168	0	200291337	A	G
2	rs6435017	0	200291535	C	T
2	rs62178610	0	200292599	T	C
2	rs1449064	0	200293331	G	A
2	rs1449065	0	200293506	C	A
2	rs13035409	0	200293924	C	G
2	rs2345729	0	200294206	T	G
2	rs1542242	0	200294969	G	A
2	rs1542243	0	200295114	A	G
2	rs6726276	0	200296044	T	C
2	rs116730692	0	200296451	G	A
2	rs16831496	0	200296710	C	G
2	rs115277220	0	200297495	C	T
2	rs17200971	0	200298752	T	A
2	rs9646754	0	200300101	C	T
2	rs1542241	0	200300924	A	C
2	rs895882	0	200303015	T	C
2	rs78506129	0	200304810	C	T
2	rs114828316	0	200305398	T	C
2	rs16831510	0	200305460	G	T
2	rs187102174	0	200306338	G	A
2	rs6705250	0	200307014	A	G
2	rs4673346	0	200307980	C	A
2	rs7588300	0	200308530	G	A
2	rs991501	0	200308924	C	T
2	rs13005579	0	200309455	G	C
2	rs13392032	0	200309493	G	C
2	rs72933407	0	200310250	G	C
2	rs7579004	0	200311014	C	T
2	rs80158177	0	200312315	A	G
2	rs12616011	0	200313235	T	C
2	rs6752494	0	200313323	T	C
2	rs12052451	0	200314206	G	T
2	rs4675601	0	200318538	G	T
2	rs13014796	0	200321050	G	A
2	rs147074068	0	200321954	C	T
2	rs114693875	0	200323452	A	G
2	rs148053854	0	200324153	C	T
2	rs115152040	0	200326029	G	A
2	rs141778728	0	200327295	G	A
2	rs13013675	0	200327718	G	A
2	rs561493322	0	200328335	C	G
2	rs143562394	0	200331750	C	G
2	rs150506395	0	200331917	C	T
2	rs6714133	0	200332082	G	T
2	rs6714667	0	200332499	G	T
2	rs11680296	0	200336779	T	C
2	rs80100661	0	200338980	G	A
2	rs34092509	0	200339193	C	T
2	rs146549635	0	200339503	C	G
2	rs186366752	0	200339940	G	T
2	rs35598091	0	200340099	C	G
2	rs116020576	0	200340876	A	G
2	rs6709324	0	200341539	C	G
2	rs11684919	0	200341637	A	G
2	rs4675617	0	200342749	A	G
2	rs74778688	0	200344020	G	A
2	rs62178629	0	200344531	G	A
2	rs182799091	0	200344766	C	T
2	rs17519462	0	200347991	G	T
2	rs113305140	0	200348799	G	T
2	rs13013628	0	200348803	T	C
2	rs192116435	0	200350433	A	G
2	rs140713692	0	200351964	A	G
2	rs1449066	0	200353661	T	G
2	rs6740159	0	200354055	G	A
2	rs62178630	0	200354246	G	T
2	rs35404230	0	200355144	T	C
2	rs62178631	0	200358797	T	C
2	rs16831540	0	200358968	G	A
2	rs7608290	0	200359135	G	A
2	rs34595656	0	200359823	G	C
2	rs13028654	0	200360419	G	A
2	rs114568333	0	200361248	C	T
2	rs11903853	0	200362521	T	C
2	rs35539112	0	200362695	C	T
2	rs36017286	0	200364833	T	C
2	rs79800977	0	200364862	C	T
2	rs62178634	0	200365733	T	G
2	rs148920036	0	200366369	T	A
2	rs79375501	0	200368178	G	T
2	rs76316490	0	200369083	C	T
2	rs62178636	0	200371188	A	G
2	rs79042847	0	200371433	C	A
2	rs35731967	0	200373261	T	C
2	rs148531437	0	200375266	C	T
2	rs7582965	0	200377256	C	T
2	rs62178637	0	200378226	G	A
2	rs147140894	0	200381318	T	C
2	rs75487899	0	200382182	C	T
2	rs530878428	0	200382806	G	A
2	rs35234210	0	200382905	G	A
2	rs62178639	0	200383008	G	A
2	rs17443471	0	200386815	C	T
2	rs115239767	0	200387210	A	G
2	rs1449063	0	200387421	T	G
2	rs16831557	0	200387691	G	A
2	rs11692301	0	200388714	C	G
2	rs187388309	0	200390947	T	C
2	rs79355259	0	200391049	G	A
2	rs6704623	0	200391076	T	G
2	rs2197866	0	200394093	C	G
2	rs142022815	0	200394767	G	T
2	rs62178640	0	200395546	A	G
2	rs150617319	0	200395667	G	A
2	rs6737075	0	200399053	T	C
2	rs139022909	0	200400234	G	A
2	rs138185524	0	200400593	G	C
2	rs17443541	0	200402624	T	C
2	rs78787308	0	200403190	G	A
2	rs11676917	0	200405331	T	C
2	rs78521385	0	200406809	A	G
2	rs181277399	0	200411044	C	T
2	rs2178754	0	200413215	C	T
2	rs72933468	0	200413353	G	A
2	rs62178641	0	200413621	G	A
2	rs16831568	0	200416487	C	T
2	rs16831572	0	200417034	A	T
2	rs78609825	0	200420920	A	G
2	rs72933469	0	200421794	C	A
2	rs1839496	0	200422373	C	T
2	rs6754400	0	200422755	C	G
2	rs79767140	0	200423689	T	A
2	rs62178643	0	200424238	C	T
2	rs13016501	0	200424792	T	A
2	rs62178646	0	200425953	T	A
2	rs78208648	0	200427097	G	A
2	rs36151605	0	200427567	C	T
2	rs114127830	0	200428369	T	C
2	rs6726842	0	200430602	G	A
2	rs17528078	0	200431017	T	A
2	rs116738213	0	200435782	G	A
2	rs77293010	0	200436604	G	A
2	rs62178648	0	200437030	C	A
2	rs17528188	0	200440820	C	T
2	rs1450570	0	200442061	A	C
2	rs1979121	0	200442604	A	G
2	rs72916415	0	200443546	T	C
2	rs12613054	0	200443604	C	T
2	rs13389019	0	200443861	G	A
2	rs145556337	0	200444431	T	C
2	rs79677478	0	200445194	G	T
2	rs6739539	0	200445603	T	C
2	rs6728457	0	200446327	G	A
2	rs1450568	0	200446732	A	T
2	rs13020883	0	200447031	C	A
2	rs2346107	0	200447353	G	A
2	rs10184573	0	200448253	G	T
2	rs6435020	0	200448356	C	T
2	rs138488381	0	200448826	T	C
2	rs77187912	0	200449063	A	G
2	rs13017862	0	200449588	T	C
2	rs4675692	0	200449911	G	A
2	rs4675693	0	200449977	A	G
2	rs4675694	0	200450012	C	G
2	rs4675695	0	200450013	T	G
2	rs971326	0	200450244	G	A
2	rs971325	0	200450294	A	G
2	rs971324	0	200450386	A	G
2	rs4675697	0	200450808	G	A
2	rs6726848	0	200451027	G	A
2	rs4675698	0	200451350	T	C
2	rs4675699	0	200451389	A	C
2	rs6755597	0	200451440	A	G
2	rs10182928	0	200452591	G	A
2	rs4675702	0	200453139	C	G
2	rs7562008	0	200454560	A	G
2	rs6742907	0	200455180	C	A
2	rs2167216	0	200455960	G	A
2	rs79088541	0	200456277	C	A
2	rs2122535	0	200456289	G	A
2	rs10196195	0	200456620	C	T
2	rs10196380	0	200456655	G	C
2	rs4675704	0	200456857	A	G
2	rs4675705	0	200456952	T	C
2	rs62180572	0	200457014	G	T
2	rs146432792	0	200457055	T	C
2	rs10497837	0	200457343	C	T
2	rs4675708	0	200457388	C	A
2	rs4234081	0	200457562	A	G
2	rs116192516	0	200457823	A	T
2	rs2034487	0	200458178	C	G
2	rs2122534	0	200459294	C	G
2	rs998183	0	200459442	C	T
2	rs72916470	0	200459529	G	A
2	rs13024651	0	200459793	A	C
2	rs4234082	0	200460110	A	G
2	rs4675712	0	200460112	A	C
2	rs1551085	0	200460345	C	T
2	rs62180573	0	200461875	G	T
2	rs10497838	0	200462218	C	T
2	rs6711399	0	200462840	T	C
2	rs184457037	0	200462869	C	T
2	rs6711524	0	200462940	T	C
2	rs6753800	0	200462959	G	C
2	rs6725254	0	200463248	A	C
2	rs4675716	0	200463370	G	T
2	rs56356935	0	200463433	A	C
2	rs1823490	0	200463516	C	T
2	rs1823489	0	200463825	C	G
2	rs1823488	0	200463830	G	A
2	rs13016697	0	200464194	A	G
2	rs13017811	0	200464560	G	A
2	rs35916771	0	200464855	T	C
2	rs13022887	0	200464953	A	G
2	rs181225036	0	200465170	G	A
2	rs12613262	0	200465327	T	C
2	rs12622777	0	200465331	G	A
2	rs12613941	0	200465625	T	C
2	rs116760990	0	200465928	C	T
2	rs6709301	0	200466505	G	A
2	rs6712608	0	200467016	C	T
2	rs7594660	0	200468594	A	G
2	rs11677019	0	200468754	G	C
2	rs11682950	0	200468969	T	C
2	rs6721266	0	200469388	C	T
2	rs896083	0	200469826	A	G
2	rs7576031	0	200470616	G	A
2	rs7558643	0	200470709	C	T
2	rs7572945	0	200470934	T	C
2	rs6723090	0	200471401	T	C
2	rs6711570	0	200472065	C	T
2	rs56190952	0	200472283	A	G
2	rs4675719	0	200472364	C	T
2	rs78351874	0	200472560	C	T
2	rs12693889	0	200473658	T	C
2	rs768637	0	200474888	A	C
2	rs755276	0	200475044	G	C
2	rs76655847	0	200475071	C	T
2	rs183818313	0	200480249	G	A
2	rs13012419	0	200481331	C	A
2	rs10180221	0	200482318	G	C
2	rs12693892	0	200483842	A	G
2	rs6714578	0	200485487	A	G
2	rs12693893	0	200487146	G	A
2	rs11688833	0	200487162	C	T
2	rs1961468	0	200487885	T	A
2	rs2346108	0	200490910	A	G
2	rs4673382	0	200492346	G	A
2	rs79787309	0	200494603	T	C
2	rs74557220	0	200495746	G	A
2	rs1376132	0	200498970	G	A
2	rs191916364	0	200501967	T	G
2	rs113658130	0	200504209	C	T
2	rs10931866	0	200506820	C	T
2	rs28890501	0	200506846	C	T
2	rs12611510	0	200507558	G	C
2	rs72918282	0	200508625	T	A
2	rs13026034	0	200508998	T	C
2	rs140188408	0	200509239	G	A
2	rs34548502	0	200509706	G	T
2	rs6435024	0	200512641	T	G
2	rs11687527	0	200514558	A	G
2	rs4675752	0	200514753	C	A
2	rs6713670	0	200514957	A	G
2	rs4675753	0	200515160	A	G
2	rs4673399	0	200515472	G	A
2	rs115190035	0	200515635	G	T
2	rs150041639	0	200515919	G	A
2	rs10460321	0	200517266	A	G
2	rs10460322	0	200517584	C	T
2	rs2346109	0	200518073	T	C
2	rs2346110	0	200518102	C	T
2	rs2346111	0	200518223	C	T
2	rs6713009	0	200518382	T	C
2	rs6713172	0	200518546	T	A
2	rs2122531	0	200519274	G	A
2	rs4673403	0	200519560	G	A
2	rs116352759	0	200519766	T	C
2	rs6705635	0	200520136	G	C
2	rs10190623	0	200520533	G	A
2	rs76167996	0	200521238	C	G
2	rs10179211	0	200522177	G	C
2	rs56134680	0	200522213	T	A
2	rs75488568	0	200523358	G	A
2	rs6711885	0	200523384	T	C
2	rs12477586	0	200523575	A	T
2	rs75274998	0	200524317	G	A
2	rs72920213	0	200524744	G	A
2	rs77443884	0	200525076	A	G
2	rs62180594	0	200526084	G	A
2	rs1966826	0	200526429	A	G
2	rs7563529	0	200526740	G	A
2	rs151043511	0	200527142	G	C
2	rs17590164	0	200527705	C	T
2	rs9677698	0	200528519	A	G
2	rs34965205	0	200528711	G	A
2	rs6748653	0	200528810	A	T
2	rs74555071	0	200530010	G	C
2	rs10931872	0	200530580	C	T
2	rs62180595	0	200531000	A	G
2	rs150886680	0	200531466	C	T
2	rs139294425	0	200531516	T	C
2	rs4675773	0	200532141	C	T
2	rs7420186	0	200532571	G	A
2	rs62180596	0	200532581	A	G
2	rs182851602	0	200532693	A	G
2	rs149599686	0	200533218	T	A
2	rs144292357	0	200533860	T	G
2	rs13422028	0	200534196	C	T
2	rs115376586	0	200534302	G	A
2	rs140184900	0	200535751	A	T
2	rs6435027	0	200535961	C	A
2	rs113143425	0	200536068	C	T
2	rs7584959	0	200537933	C	T
2	rs6706697	0	200538126	A	C
2	rs34225100	0	200539705	T	C
2	rs74266469	0	200540173	G	A
2	rs2346582	0	200540264	A	G
2	rs7557859	0	200540738	G	A
2	rs6435028	0	200541228	G	T
2	rs16831778	0	200541688	T	A
2	rs78196746	0	200541844	C	T
2	rs7562009	0	200542135	G	A
2	rs17590230	0	200543236	C	T
2	rs114946905	0	200543365	C	T
2	rs11682017	0	200543981	T	A
2	rs78725567	0	200544328	G	A
2	rs72920246	0	200545423	G	T
2	rs2881433	0	200545802	C	T
2	rs4673417	0	200545948	A	G
2	rs4673418	0	200546240	T	G
2	rs6727276	0	200546412	G	A
2	rs113433706	0	200547134	C	T
2	rs72920259	0	200547804	C	G
2	rs116393510	0	200547937	C	T
2	rs2346583	0	200548039	A	T
2	rs12620740	0	200549085	T	C
2	rs16831803	0	200549453	G	A
2	rs12990142	0	200549971	G	A
2	rs13023127	0	200552798	C	T
2	rs16831808	0	200553557	C	T
2	rs2198034	0	200554331	G	T
2	rs1450576	0	200554830	A	T
2	rs1450575	0	200554976	T	C
2	rs138945841	0	200555971	C	T
2	rs4673422	0	200559028	C	T
2	rs1450574	0	200559327	C	T
2	rs4673423	0	200559431	C	T
2	rs74590782	0	200560129	C	A
2	rs4673424	0	200560301	T	G
2	rs1077797	0	200560627	G	A
2	rs1077798	0	200560889	C	G
2	rs1077799	0	200560897	C	T
2	rs873384	0	200561005	T	C
2	rs12693895	0	200561687	A	T
2	rs1584597	0	200562748	G	A
2	rs1584596	0	200563990	G	T
2	rs7604565	0	200564049	G	A
2	rs76457553	0	200564192	A	G
2	rs112104045	0	200565417	C	G
2	rs78742227	0	200565488	T	C
2	rs6722631	0	200566118	T	A
2	rs6707520	0	200566194	G	A
2	rs6722895	0	200566316	T	C
2	rs116036960	0	200566940	C	T
2	rs1839497	0	200567123	G	T
2	rs10211241	0	200567136	C	T
2	rs6716039	0	200568358	G	C
2	rs148066616	0	200568415	A	G
2	rs79510958	0	200568667	A	T
2	rs6748229	0	200569338	A	G
2	rs6738408	0	200569777	T	A
2	rs12693896	0	200570698	T	C
2	rs80305221	0	200570845	C	T
2	rs76791372	0	200571792	G	A
2	rs149775568	0	200572132	T	C
2	rs13034045	0	200572324	G	A
2	rs6739372	0	200572656	A	G
2	rs10169750	0	200573938	G	A
2	rs111817569	0	200574485	G	A
2	rs74909321	0	200574864	T	G
2	rs1851745	0	200575759	A	G
2	rs1851746	0	200575788	A	T
2	rs10176671	0	200576095	G	A
2	rs17529211	0	200576259	A	G
2	rs6741826	0	200576280	T	C
2	rs74671843	0	200576450	C	T
2	rs76432012	0	200576767	T	C
2	rs1523820	0	200576933	A	C
2	rs10804092	0	200577141	G	T
2	rs1976879	0	200577895	C	T
2	rs2049369	0	200577970	G	A
2	rs78564926	0	200578072	A	G
2	rs2049370	0	200578170	T	G
2	rs16831877	0	200578583	T	C
2	rs4673433	0	200578618	G	A
2	rs1357582	0	200578867	T	C
2	rs4672541	0	200579456	A	G
2	rs4673435	0	200579502	G	A
2	rs7423980	0	200579776	C	A
2	rs112288977	0	200579812	A	G
2	rs4493243	0	200580494	G	T
2	rs4514863	0	200580518	A	C
2	rs141153617	0	200580530	G	A
2	rs4258779	0	200580715	C	G
2	rs13394184	0	200581094	G	A
2	rs13009877	0	200581329	A	G
2	rs78895008	0	200581508	C	G
2	rs1523821	0	200581710	C	T
2	rs111524498	0	200582181	T	A
2	rs1357584	0	200582601	A	G
2	rs76765694	0	200582805	T	C
2	rs4500928	0	200582952	C	T
2	rs78610360	0	200583248	C	A
2	rs13030515	0	200583975	G	C
2	rs74695031	0	200584170	G	T
2	rs56001314	0	200585163	T	A
2	rs55677436	0	200585400	A	G
2	rs75025095	0	200586051	G	T
2	rs77470177	0	200586096	C	T
2	rs142667152	0	200586124	G	T
2	rs60768713	0	200586170	G	A
2	rs112980739	0	200586379	G	C
2	rs113418610	0	200587404	G	A
2	rs59401112	0	200587560	A	G
2	rs59734838	0	200587588	A	G
2	rs75412706	0	200588269	G	C
2	rs111304264	0	200588572	T	A
2	rs12477383	0	200590047	G	A
2	rs115657970	0	200591390	G	A
2	rs6719793	0	200592140	A	G
2	rs75392536	0	200592159	G	T
2	rs12052622	0	200592510	G	A
2	rs74646889	0	200592536	T	C
2	rs1523819	0	200592864	A	T
2	rs12616048	0	200593119	G	A
2	rs10931873	0	200593126	T	G
2	rs75097012	0	200593293	A	G
2	rs13404330	0	200594308	G	C
2	rs6715055	0	200594635	T	G
2	rs6718573	0	200595160	T	A
2	rs7608660	0	200595482	C	T
2	rs62180620	0	200596814	G	A
2	rs7576880	0	200597218	T	G
2	rs4673448	0	200597281	G	A
2	rs4673449	0	200597617	C	A
2	rs115751770	0	200597674	G	A
2	rs4673450	0	200597681	A	C
2	rs1880163	0	200598086	A	G
2	rs1996948	0	200598114	C	T
2	rs1996947	0	200598138	C	G
2	rs61668987	0	200598430	C	A
2	rs79671899	0	200599832	C	A
2	rs62180621	0	200600151	G	A
2	rs17590502	0	200600171	T	C
2	rs10497840	0	200600633	C	T
2	rs35586462	0	200600920	G	A
2	rs1916721	0	200601021	T	A
2	rs62180623	0	200601052	C	T
2	rs1996946	0	200601828	G	A
2	rs59114056	0	200602354	A	C
2	rs6435032	0	200602642	C	G
2	rs7565214	0	200602977	C	G
2	rs75371460	0	200603261	C	T
2	rs4672548	0	200603517	G	C
2	rs1523817	0	200603845	A	G
2	rs6435033	0	200604281	A	G
2	rs6722046	0	200604664	G	A
2	rs148982710	0	200604669	C	T
2	rs76367311	0	200604734	G	A
2	rs74520366	0	200605177	C	T
2	rs7590405	0	200605956	T	G
2	rs60188303	0	200606106	C	T
2	rs10931874	0	200606148	A	G
2	rs76890116	0	200606622	A	G
2	rs74331296	0	200606708	C	G
2	rs59418887	0	200606880	T	C
2	rs11695675	0	200607333	G	A
2	rs11679085	0	200607352	T	C
2	rs113875462	0	200609141	C	T
2	rs75853365	0	200609796	C	T
2	rs2030651	0	200610103	C	G
2	rs2030652	0	200610193	G	A
2	rs4672550	0	200610641	C	G
2	rs4672551	0	200610780	A	G
2	rs4672552	0	200611171	G	A
2	rs72922352	0	200611991	T	A
2	rs77031138	0	200612130	T	C
2	rs76463154	0	200612621	T	C
2	rs61163635	0	200612715	A	T
2	rs80305660	0	200612910	T	A
2	rs11685147	0	200612911	A	G
2	rs17444907	0	200613137	C	G
2	rs75922020	0	200613244	A	G
2	rs12693897	0	200613685	C	A
2	rs12693898	0	200613782	G	C
2	rs75997092	0	200614125	A	T
2	rs6740832	0	200614737	C	T
2	rs79968238	0	200614747	A	C
2	rs13001681	0	200614772	A	G
2	rs114087161	0	200614942	T	A
2	rs12693899	0	200615303	T	G
2	rs11887310	0	200615496	G	A
2	rs62178280	0	200615686	G	A
2	rs75260059	0	200616257	G	A
2	rs73055036	0	200616345	G	A
2	rs12693900	0	200616368	C	T
2	rs75098781	0	200617819	C	T
2	rs113188082	0	200618063	C	G
2	rs4673478	0	200618190	C	T
2	rs73055038	0	200618406	G	A
2	rs114867096	0	200618907	A	G
2	rs6715760	0	200619315	T	C
2	rs34210468	0	200619835	A	G
2	rs116779211	0	200620233	T	C
2	rs6759018	0	200620763	T	C
2	rs72922367	0	200621040	G	A
2	rs55904833	0	200621396	G	A
2	rs4530349	0	200621420	C	T
2	rs55898319	0	200621681	C	T
2	rs114200704	0	200623091	T	C
2	rs111579897	0	200623934	A	G
2	rs72922370	0	200623979	G	C
2	rs72922372	0	200624031	T	G
2	rs62178282	0	200624244	G	C
2	rs72922373	0	200624646	G	T
2	rs147479632	0	200624886	G	A
2	rs2346585	0	200625156	C	G
2	rs2346586	0	200625581	T	C
2	rs72922377	0	200625944	T	A
2	rs72922378	0	200626419	G	A
2	rs11687699	0	200626678	G	A
2	rs62178284	0	200626770	G	A
2	rs12619654	0	200627441	G	A
2	rs12613280	0	200627464	A	G
2	rs62178285	0	200627816	C	G
2	rs4673480	0	200628118	C	T
2	rs13008446	0	200628500	G	A
2	rs72922385	0	200628933	C	T
2	rs72922387	0	200629222	C	A
2	rs11692783	0	200630389	C	T
2	rs12611847	0	200630771	A	G
2	rs12611872	0	200630840	A	C
2	rs56358947	0	200631293	A	G
2	rs62178287	0	200631433	G	A
2	rs79772072	0	200632032	A	T
2	rs72922395	0	200632245	T	C
2	rs72922398	0	200632705	A	G
2	rs1523815	0	200632835	G	A
2	rs1523816	0	200632991	A	G
2	rs12373788	0	200633615	G	A
2	rs11884020	0	200634215	T	C
2	rs7572473	0	200634917	C	A
2	rs17529441	0	200635553	C	T
2	rs34090087	0	200636212	C	A
2	rs112774585	0	200637828	T	C
2	rs12615435	0	200638509	T	G
2	rs71424235	0	200639507	A	G
2	rs62178289	0	200639707	C	T
2	rs35149856	0	200639855	A	G
2	rs112544124	0	200639940	T	A
2	rs17628789	0	200640512	C	T
2	rs16824477	0	200640602	G	C
2	rs149186757	0	200640800	C	T
2	rs7556874	0	200640997	C	T
2	rs56787861	0	200641484	A	G
2	rs11677090	0	200641554	T	C
2	rs111540744	0	200641773	C	T
2	rs112241802	0	200641836	C	T
2	rs10931875	0	200642377	C	A
2	rs11695200	0	200642386	G	T
2	rs7561312	0	200642571	G	A
2	rs17529462	0	200642797	T	C
2	rs62178290	0	200643157	C	T
2	rs7578914	0	200643494	T	C
2	rs148058229	0	200643501	C	T
2	rs34142673	0	200645386	A	G
2	rs13029410	0	200645397	T	C
2	rs143899190	0	200645611	T	C
2	rs74732932	0	200646220	T	C
2	rs13015748	0	200646588	C	T
2	rs185924663	0	200646596	G	A
2	rs141319324	0	200646900	C	T
2	rs114385272	0	200647299	C	T
2	rs11686453	0	200647424	T	C
2	rs76033756	0	200647433	A	G
2	rs35733345	0	200647533	T	C
2	rs12473679	0	200648219	T	C
2	rs12473716	0	200648286	T	C
2	rs36031708	0	200648765	C	A
2	rs11694792	0	200649068	A	G
2	rs147416660	0	200649093	G	T
2	rs11689723	0	200649544	T	C
2	rs11673846	0	200649730	A	C
2	rs6723607	0	200650677	C	A
2	rs6752100	0	200650760	A	C
2	rs6739000	0	200650890	T	C
2	rs78059688	0	200651344	C	A
2	rs34476507	0	200651678	T	C
2	rs17445046	0	200653515	C	G
2	rs77131187	0	200653745	C	T
2	rs6711594	0	200655136	A	G
2	rs148229233	0	200655175	C	A
2	rs6759644	0	200656221	T	C
2	rs17529497	0	200656557	A	G
2	rs13026455	0	200657205	T	C
2	rs72924420	0	200657567	T	A
2	rs6710237	0	200658051	T	C
2	rs11691006	0	200659103	C	T
2	rs6743271	0	200661154	G	A
2	rs79026875	0	200661519	A	T
2	rs114304616	0	200663178	A	C
2	rs12693901	0	200663361	C	G
2	rs4353632	0	200663487	T	C
2	rs115750421	0	200663758	C	T
2	rs62178292	0	200666527	G	A
2	rs10931878	0	200666787	C	T
2	rs148130445	0	200668156	T	C
2	rs62178293	0	200668733	T	C
2	rs75322863	0	200668760	A	T
2	rs4673491	0	200669108	G	A
2	rs148654084	0	200669246	T	C
2	rs4519507	0	200669520	T	C
2	rs12693902	0	200670094	G	A
2	rs71424237	0	200670347	A	C
2	rs11677946	0	200670394	G	A
2	rs74342327	0	200672412	T	C
2	rs4673493	0	200673267	C	G
2	rs4673494	0	200673551	G	A
2	rs62178295	0	200674835	G	A
2	rs140117255	0	200675287	C	G
2	rs7589545	0	200676102	T	A
2	rs7605378	0	200676926	A	C
2	rs2030653	0	200677625	C	T
2	rs10194076	0	200677663	T	C
2	rs111526949	0	200678364	G	A
2	rs17529531	0	200679124	T	C
2	rs2346662	0	200679158	C	T
2	rs7574287	0	200680999	C	T
2	rs7574313	0	200681040	C	G
2	rs148166180	0	200681297	T	G
2	rs115097558	0	200681501	C	G
2	rs7577763	0	200681753	C	T
2	rs183463039	0	200683331	T	A
2	rs1523818	0	200684704	G	T
2	rs2577853	0	200686388	G	A
2	rs2689762	0	200687204	G	T
2	rs2577852	0	200687248	C	T
2	rs62178297	0	200687891	G	A
2	rs2103094	0	200687954	T	C
2	rs1837188	0	200688448	T	C
2	rs2689763	0	200689555	G	A
2	rs2140486	0	200690102	C	T
2	rs17529600	0	200690939	C	A
2	rs34345745	0	200691693	T	C
2	rs6718118	0	200691852	A	C
2	rs769954	0	200692159	G	C
2	rs769955	0	200692595	C	T
2	rs796363	0	200693668	T	C
2	rs769956	0	200693720	A	G
2	rs113521793	0	200694992	T	C
2	rs769957	0	200695524	A	C
2	rs140447390	0	200695578	G	A
2	rs10202415	0	200695743	T	C
2	rs769958	0	200695901	G	A
2	rs2689765	0	200696352	T	C
2	rs12053011	0	200696369	G	A
2	rs797163	0	200696387	G	A
2	rs10203122	0	200696446	T	C
2	rs72924472	0	200696661	C	G
2	rs6738494	0	200697058	A	C
2	rs6710393	0	200697246	G	A
2	rs17529642	0	200697530	T	C
2	rs2689766	0	200697539	A	T
2	rs58319901	0	200697947	G	A
2	rs62178318	0	200699827	G	A
2	rs17445200	0	200699952	A	G
2	rs72924476	0	200700250	T	C
2	rs2949005	0	200700610	T	C
2	rs2577850	0	200700685	T	C
2	rs10497841	0	200701788	A	C
2	rs1000507	0	200702885	G	A
2	rs72924480	0	200704087	T	C
2	rs11680333	0	200704682	A	C
2	rs75812392	0	200705308	G	A
2	rs13023099	0	200705623	C	A
2	rs769965	0	200706838	A	C
2	rs79189297	0	200708880	T	A
2	rs55852473	0	200709099	T	C
2	rs4673506	0	200710108	G	A
2	rs4673507	0	200710167	G	C
2	rs4673508	0	200710298	A	C
2	rs769960	0	200710706	T	G
2	rs4672566	0	200711474	A	C
2	rs4673509	0	200711563	A	C
2	rs4672567	0	200711738	A	T
2	rs769961	0	200712141	C	A
2	rs111724274	0	200713124	G	A
2	rs4672569	0	200713751	A	C
2	rs717915	0	200714766	C	T
2	rs114631582	0	200714979	G	A
2	rs113015046	0	200715272	A	C
2	rs2949006	0	200715388	T	G
2	rs796364	0	200716119	C	A
2	rs78028520	0	200717204	T	G
2	rs7597487	0	200717641	G	A
2	rs142945835	0	200717695	A	G
2	rs13034702	0	200719755	A	G
2	rs56324332	0	200720378	G	A
2	rs17590956	0	200720420	A	G
2	rs17445291	0	200720735	G	A
2	rs1916722	0	200721361	C	T
2	rs17629007	0	200721555	T	C
2	rs137887282	0	200721831	G	A
2	rs185975051	0	200721858	G	T
2	rs2918044	0	200723316	G	A
2	rs4673525	0	200723653	G	A
2	rs57009982	0	200724359	G	A
2	rs812760	0	200724372	C	T
2	rs59218738	0	200724582	C	G
2	rs17629013	0	200724865	A	G
2	rs150266458	0	200725095	G	C
2	rs71424239	0	200725473	T	C
2	rs17529746	0	200726221	G	A
2	rs769948	0	200728475	C	A
2	rs77109202	0	200729020	T	A
2	rs769949	0	200729558	A	G
2	rs769950	0	200730028	A	G
2	rs62178322	0	200730120	G	A
2	rs35302860	0	200731617	G	T
2	rs769951	0	200731990	C	G
2	rs62178324	0	200733320	C	G
2	rs114703921	0	200733728	T	G
2	rs3891919	0	200734336	G	A
2	rs769952	0	200734368	C	T
2	rs58960344	0	200735662	T	C
2	rs11693528	0	200736507	C	G
2	rs143999331	0	200737833	C	T
2	rs115821645	0	200738168	G	C
2	rs10192004	0	200738790	A	G
2	rs115250022	0	200738949	G	C
2	rs74450459	0	200739370	G	A
2	rs77775343	0	200739479	G	A
2	rs148120474	0	200740997	T	C
2	rs183119117	0	200741418	G	A
2	rs6761647	0	200741624	C	T
2	rs11694369	0	200741720	G	A
2	rs184281450	0	200741782	G	T
2	rs6707609	0	200742162	C	A
2	rs77349913	0	200742168	G	A
2	rs77073936	0	200742555	T	G
2	rs62178326	0	200742891	G	A
2	rs2196711	0	200743984	T	C
2	rs60258078	0	200746546	G	A
2	rs4672586	0	200747537	A	C
2	rs10180850	0	200747690	G	T
2	rs17629031	0	200749367	A	G
2	rs281785	0	200749566	A	G
2	rs281784	0	200749749	T	A
2	rs150338907	0	200749777	C	T
2	rs7589702	0	200750213	G	A
2	rs188146	0	200750444	C	T
2	rs12466394	0	200751020	G	A
2	rs6738002	0	200751129	T	C
2	rs281783	0	200751582	G	A
2	rs2164888	0	200751772	G	T
2	rs1509837	0	200752207	A	G
2	rs56023288	0	200752487	A	G
2	rs62178328	0	200753138	T	C
2	rs148890552	0	200753271	G	A
2	rs116010331	0	200753649	C	T
2	rs281782	0	200753673	G	A
2	rs166848	0	200753901	T	C
2	rs7584814	0	200754346	C	G
2	rs281781	0	200754393	A	C
2	rs62178329	0	200754964	G	A
2	rs142872121	0	200756210	A	C
2	rs281780	0	200756331	G	C
2	rs13005686	0	200758548	C	T
2	rs75974110	0	200759100	C	T
2	rs16832017	0	200759184	A	G
2	rs16832020	0	200759645	A	C
2	rs10497842	0	200760026	G	A
2	rs1704190	0	200760629	G	A
2	rs1396973	0	200760944	G	T
2	rs61271411	0	200762120	A	C
2	rs1704189	0	200763224	C	G
2	rs78153252	0	200763283	G	C
2	rs144846863	0	200763672	G	C
2	rs76768270	0	200763926	A	C
2	rs150640115	0	200764044	T	C
2	rs281761	0	200764603	T	A
2	rs9917349	0	200765082	C	T
2	rs147444738	0	200765116	T	C
2	rs72926348	0	200766628	G	C
2	rs114847522	0	200767076	G	A
2	rs78081308	0	200767508	A	G
2	rs1658807	0	200767512	C	T
2	rs143320257	0	200767840	T	C
2	rs56155997	0	200768491	C	T
2	rs78107755	0	200769247	G	A
2	rs79683117	0	200769334	T	A
2	rs1704186	0	200769539	T	G
2	rs116615797	0	200769914	G	A
2	rs76003299	0	200770159	T	C
2	rs2136584	0	200770933	G	T
2	rs76471141	0	200771462	A	G
2	rs72926357	0	200771531	C	T
2	rs281786	0	200772720	T	C
2	rs183372316	0	200772896	C	T
2	rs35529623	0	200773512	T	C
2	rs35594306	0	200775125	T	C
2	rs1124639	0	200775744	T	C
2	rs62178345	0	200776353	T	G
2	rs62178346	0	200776865	G	T
2	rs55687232	0	200778502	G	A
2	rs12474280	0	200778850	T	C
2	rs166849	0	200778866	G	A
2	rs12475460	0	200779795	T	C
2	rs12475497	0	200779963	T	C
2	rs141860563	0	200780291	G	A
2	rs281789	0	200780698	T	G
2	rs35220450	0	200780737	T	C
2	rs7573018	0	200780827	G	A
2	rs141817975	0	200781336	T	C
2	rs78419528	0	200781883	G	A
2	rs148336682	0	200781947	A	G
2	rs62178347	0	200782690	G	A
2	rs67567146	0	200782926	A	T
2	rs281788	0	200783705	A	T
2	rs188147	0	200783985	T	C
2	rs281787	0	200784238	A	G
2	rs72926384	0	200784811	T	C
2	rs12475089	0	200784857	T	G
2	rs176010	0	200785035	C	T
2	rs13016447	0	200785854	T	C
2	rs61005383	0	200786433	A	G
2	rs7592587	0	200786516	G	C
2	rs79284723	0	200787036	G	A
2	rs116378534	0	200787166	T	C
2	rs60738719	0	200787264	G	C
2	rs61176471	0	200787401	C	T
2	rs1509834	0	200787553	C	A
2	rs281759	0	200787719	T	C
2	rs281760	0	200787804	A	G
2	rs12476690	0	200790216	C	T
2	rs17591036	0	200792104	A	G
2	rs3098341	0	200792498	G	T
2	rs971232	0	200792881	C	T
2	rs10202253	0	200793205	G	A
2	rs77160058	0	200793324	A	G
2	rs16832051	0	200793784	T	C
2	rs13389195	0	200794445	T	C
2	rs281763	0	200794870	C	T
2	rs6435036	0	200795571	A	G
2	rs17629121	0	200795985	T	C
2	rs34603458	0	200798452	A	T
2	rs111389421	0	200798919	A	C
2	rs281762	0	200799201	C	G
2	rs79092034	0	200800885	C	T
2	rs139474032	0	200801380	A	G
2	rs116141669	0	200802347	G	A
2	rs7573592	0	200802435	T	C
2	rs116725131	0	200803077	G	A
2	rs192918495	0	200803931	C	T
2	rs115260775	0	200805095	G	A
2	rs78836822	0	200806489	G	A
2	rs116104518	0	200806512	C	A
2	rs166846	0	200806854	G	A
2	rs16832081	0	200808455	A	G
2	rs16832086	0	200809493	G	A
2	rs281769	0	200809709	T	C
2	rs11680723	0	200810957	C	G
2	rs281771	0	200812202	C	A
2	rs10497844	0	200813126	T	C
2	rs281773	0	200813584	T	C
2	rs77178067	0	200814333	T	C
2	rs281774	0	200814572	C	T
2	rs176008	0	200814720	A	T
2	rs1509835	0	200814809	C	G
2	rs1704193	0	200815296	C	G
2	rs62180462	0	200815608	G	A
2	rs74614106	0	200816360	A	G
2	rs1658810	0	200816382	C	T
2	rs1704191	0	200816393	C	A
2	rs62180463	0	200816597	G	A
2	rs7556976	0	200817333	T	C
2	rs12621809	0	200817685	G	T
2	rs7572840	0	200818233	A	G
2	rs4410273	0	200818258	T	C
2	rs78154454	0	200818805	T	A
2	rs67647314	0	200818928	G	A
2	rs4673611	0	200819177	C	A
2	rs4673612	0	200819189	T	A
2	rs62180489	0	200819359	G	A
2	rs140837833	0	200819656	T	C
2	rs3811535	0	200819758	C	T
2	rs281764	0	200819794	G	A
2	rs281765	0	200819812	T	C
2	rs2292309	0	200820355	C	A
2	rs192902107	0	200820499	C	A
2	rs281766	0	200820505	T	G
2	rs6745617	0	200821979	G	A
2	rs183248918	0	200822008	T	C
2	rs16832105	0	200822307	C	G
2	rs74586459	0	200823059	C	T
2	rs76518299	0	200823063	A	T
2	rs281767	0	200823281	C	A
2	rs166845	0	200823360	T	A
2	rs7598665	0	200823474	C	A
2	rs76225625	0	200823523	C	T
2	rs34998043	0	200823868	A	G
2	rs281768	0	200825240	A	T
2	rs16832106	0	200827421	A	G
2	rs17591211	0	200827654	A	T
2	rs17591218	0	200828102	G	A
2	rs73068746	0	200829342	G	T
2	rs10178177	0	200829993	G	A
2	rs4263095	0	200830137	G	T
2	rs2055829	0	200830664	T	G
2	rs10497843	0	200831863	C	G
2	rs144123512	0	200833967	C	T
2	rs281776	0	200834282	T	G
2	rs12475205	0	200837756	T	G
2	rs12471064	0	200837853	G	A
2	rs62180490	0	200838410	C	T
2	rs11895190	0	200838613	G	A
2	rs6750873	0	200839090	T	G
2	rs281777	0	200839613	T	C
2	rs16832114	0	200839853	A	T
2	rs166847	0	200840612	A	G
2	rs186225270	0	200841573	G	A
2	rs1816657	0	200842168	C	A
2	rs12469748	0	200842391	G	A
2	rs176009	0	200842441	G	T
2	rs12470693	0	200842975	C	A
2	rs144947052	0	200843244	A	T
2	rs7608757	0	200844834	T	G
2	rs281794	0	200846666	C	T
2	rs16832132	0	200847310	G	A
2	rs6716162	0	200847894	T	C
2	rs1509829	0	200847901	T	C
2	rs6758253	0	200847943	C	A
2	rs281793	0	200847990	G	A
2	rs17629251	0	200848254	C	T
2	rs115578599	0	200848496	C	G
2	rs147132969	0	200848812	G	A
2	rs4673627	0	200848896	G	A
2	rs1509828	0	200849355	G	A
2	rs281792	0	200850378	C	T
2	rs281791	0	200850402	G	A
2	rs6706499	0	200850814	T	A
2	rs6748909	0	200850976	C	T
2	rs17445724	0	200853425	T	C
2	rs74679066	0	200853671	T	A
2	rs7569510	0	200853730	T	G
2	rs17591301	0	200854215	T	C
2	rs12479402	0	200855731	G	A
2	rs62180494	0	200856082	G	A
2	rs72930112	0	200857188	G	T
2	rs17629311	0	200858004	G	T
2	rs12613291	0	200858121	C	A
2	rs4673632	0	200858141	G	T
2	rs138767393	0	200858230	T	G
2	rs16832145	0	200858307	T	C
2	rs17445774	0	200859249	C	T
2	rs6743396	0	200860138	T	C
2	rs115397736	0	200860577	G	A
2	rs6435040	0	200861161	T	G
2	rs60387175	0	200861936	C	T
2	rs75358934	0	200862161	G	C
2	rs4673634	0	200863349	A	C
2	rs16832148	0	200864031	A	C
2	rs62180497	0	200864741	G	C
2	rs62180498	0	200864743	G	A
2	rs1509833	0	200865225	G	A
2	rs77696232	0	200866945	G	A
2	rs1396972	0	200867028	A	G
2	rs6435041	0	200867144	A	G
2	rs6435042	0	200867197	C	T
2	rs17591364	0	200867498	C	A
2	rs7565480	0	200868926	A	G
2	rs7606317	0	200869096	T	C
2	rs115094660	0	200870082	T	C
2	rs1605900	0	200870197	C	G
2	rs144490189	0	200870398	A	G
2	rs78003233	0	200871874	C	T
2	rs35771384	0	200872006	G	T
2	rs117393169	0	200872554	T	C
2	rs2136585	0	200872831	T	C
2	rs6414157	0	200872942	C	T
2	rs72930137	0	200873221	G	T
2	rs35790853	0	200873802	A	G
2	rs114273262	0	200873826	A	T
2	rs75216379	0	200874347	C	T
2	rs1509832	0	200874443	G	T
2	rs117830405	0	200874525	T	C
2	rs75447699	0	200875779	C	T
2	rs10221945	0	200875847	T	C
2	rs6716026	0	200877884	T	C
2	rs2202923	0	200879804	C	T
2	rs3106091	0	200881067	T	C
2	rs111313530	0	200881949	G	C
2	rs112915868	0	200882511	G	C
2	rs2202922	0	200882610	C	T
2	rs10177800	0	200882873	A	G
2	rs115651055	0	200882945	A	G
2	rs10166751	0	200882982	T	A
2	rs113745127	0	200883464	G	A
2	rs72930163	0	200883909	C	A
2	rs7608932	0	200884246	C	T
2	rs56865961	0	200884295	G	A
2	rs3106089	0	200884615	A	C
2	rs203759	0	200885289	A	G
2	rs115265722	0	200885546	G	A
2	rs77324082	0	200885804	C	A
2	rs3094771	0	200886058	T	C
2	rs1396970	0	200886325	G	A
2	rs169428	0	200886372	C	T
2	rs7563901	0	200886491	G	T
2	rs203757	0	200888800	G	C
2	rs7578341	0	200890116	C	T
2	rs203772	0	200890688	G	A
2	rs145685918	0	200890784	T	G
2	rs4673648	0	200890922	C	T
2	rs115648719	0	200891378	T	C
2	rs62180533	0	200892035	C	T
2	rs6715348	0	200892311	G	A
2	rs12464998	0	200893820	T	C
2	rs13019888	0	200893870	C	T
2	rs3115422	0	200894128	A	G
2	rs175950	0	200894283	A	C
2	rs203771	0	200895433	G	A
2	rs172161	0	200895985	G	C
2	rs4673650	0	200896267	G	C
2	rs203770	0	200897873	T	C
2	rs10497845	0	200897897	T	C
2	rs6754555	0	200898306	T	C
2	rs17629472	0	200899263	G	C
2	rs62180534	0	200899717	T	C
2	rs115141094	0	200900075	T	C
2	rs203769	0	200900866	C	T
2	rs6435043	0	200900974	C	G
2	rs203768	0	200901427	T	C
2	rs10175678	0	200901481	T	C
2	rs114419000	0	200901576	C	T
2	rs203767	0	200902411	G	A
2	rs203766	0	200902672	T	C
2	rs203765	0	200903020	G	A
2	rs76365581	0	200903175	G	A
2	rs188102	0	200903189	T	A
2	rs4673652	0	200903578	C	T
2	rs4673653	0	200903778	C	T
2	rs7604950	0	200904011	T	C
2	rs203763	0	200904221	G	C
2	rs203762	0	200905136	C	A
2	rs16832223	0	200905160	G	A
2	rs203761	0	200907383	T	C
2	rs3106088	0	200907393	A	C
2	rs12477694	0	200907423	A	G
2	rs1509830	0	200908143	G	A
2	rs203760	0	200909067	A	T
2	rs13016744	0	200909523	T	A
2	rs12619136	0	200910347	C	A
2	rs2097790	0	200910392	T	C
2	rs56225698	0	200910653	A	C
2	rs2079196	0	200910774	C	A
2	rs79021589	0	200911797	C	T
2	rs138959273	0	200912896	G	A
2	rs75506514	0	200912953	A	G
2	rs3094768	0	200913041	C	T
2	rs78242106	0	200913043	C	T
2	rs79953652	0	200913138	T	C
2	rs3094767	0	200913169	T	C
2	rs3115414	0	200913244	A	C
2	rs78527234	0	200913453	C	T
2	rs74412941	0	200913546	A	C
2	rs74771155	0	200913743	C	T
2	rs79156935	0	200913822	T	G
2	rs116835777	0	200914635	G	A
2	rs3094766	0	200915109	C	G
2	rs4673660	0	200915395	T	C
2	rs79333757	0	200915716	T	C
2	rs3115413	0	200915783	C	A
2	rs62180536	0	200915808	C	T
2	rs11688168	0	200916004	G	A
2	rs11694236	0	200916230	T	C
2	rs11688194	0	200916239	C	T
2	rs34381014	0	200916403	C	T
2	rs11897782	0	200916495	G	A
2	rs11903185	0	200916506	T	C
2	rs28602861	0	200917203	C	T
2	rs11899065	0	200917350	C	T
2	rs10931882	0	200917613	T	C
2	rs10931883	0	200917675	T	C
2	rs3094765	0	200918029	T	C
2	rs3115412	0	200918366	G	A
2	rs56285751	0	200919836	C	T
2	rs74510418	0	200920896	T	G
2	rs2079195	0	200921050	C	T
2	rs117438958	0	200922441	T	G
2	rs10198088	0	200922466	G	A
2	rs150970187	0	200922614	T	C
2	rs3115420	0	200922678	G	T
2	rs11679658	0	200923081	A	G
2	rs13019274	0	200923680	C	G
2	rs2189472	0	200923832	T	C
2	rs62180537	0	200924087	G	A
2	rs2189471	0	200924202	G	A
2	rs10169915	0	200924558	T	A
2	rs113193814	0	200925868	A	T
2	rs3115421	0	200926045	C	T
2	rs993282	0	200926525	A	G
2	rs113426588	0	200926542	A	G
2	rs34686330	0	200926827	G	A
2	rs7585414	0	200927659	G	A
2	rs12474561	0	200929285	A	G
2	rs17530524	0	200929308	G	A
2	rs76568708	0	200929531	C	T
2	rs76402307	0	200929873	T	C
2	rs10497846	0	200930815	C	T
2	rs186925362	0	200930961	T	C
2	rs3115424	0	200932296	A	G
2	rs3094762	0	200932979	G	A
2	rs115137931	0	200933464	G	A
2	rs3094761	0	200934490	T	G
2	rs3115418	0	200936399	T	C
2	rs13001540	0	200937249	T	C
2	rs2107300	0	200937901	C	G
2	rs6716313	0	200938288	T	C
2	rs16832381	0	200939165	T	G
2	rs112734272	0	200939270	G	A
2	rs16832386	0	200941308	C	T
2	rs74706215	0	200941367	T	C
2	rs16832389	0	200941482	G	T
2	rs3115423	0	200941597	G	A
2	rs17530572	0	200942180	A	G
2	rs17591813	0	200943696	C	T
2	rs56216998	0	200944333	G	T
2	rs17629742	0	200944535	G	C
2	rs13020005	0	200944977	T	C
2	rs12473681	0	200945854	C	T
2	rs10497847	0	200946126	G	T
2	rs2347286	0	200946393	T	C
2	rs7601886	0	200947544	G	A
2	rs3094759	0	200948594	A	G
2	rs77188396	0	200950202	C	T
2	rs3094758	0	200951540	T	G
2	rs62180538	0	200952292	G	A
2	rs16832421	0	200954593	G	A
2	rs12467109	0	200955657	T	C
2	rs12470989	0	200955823	A	G
2	rs12471029	0	200955904	A	G
2	rs12468434	0	200957218	T	C
2	rs151252871	0	200957684	T	C
2	rs10182513	0	200957953	T	C
2	rs117903863	0	200958504	A	C
2	rs148198681	0	200958751	T	C
2	rs76681391	0	200958818	G	C
2	rs141562681	0	200959277	G	A
2	rs12470843	0	200959408	T	C
2	rs10755016	0	200959521	A	G
2	rs115049412	0	200960006	G	T
2	rs17446229	0	200960036	G	A
2	rs191899008	0	200960641	C	T
2	rs967986	0	200960971	T	C
2	rs7561683	0	200961581	C	T
2	rs3115419	0	200962831	C	T
2	rs35509480	0	200962976	T	C
2	rs75558424	0	200963309	A	G
2	rs78954994	0	200963752	G	C
2	rs974395	0	200964803	G	T
2	rs56279339	0	200965477	T	C
2	rs72932258	0	200966227	C	T
2	rs11691873	0	200966337	A	G
2	rs12478674	0	200968150	A	G
2	rs188401823	0	200968208	T	C
2	rs62180539	0	200968472	T	C
2	rs77367143	0	200968790	C	T
2	rs10931887	0	200968905	G	A
2	rs3094757	0	200969910	A	G
2	rs12477304	0	200970371	T	G
2	rs12473133	0	200970495	G	T
2	rs12475997	0	200970813	A	C
2	rs34802998	0	200971168	G	C
2	rs4673702	0	200973020	C	T
2	rs4673704	0	200973079	G	A
2	rs56155086	0	200973109	T	C
2	rs116835322	0	200973255	G	A
2	rs4673705	0	200973289	C	A
2	rs35650986	0	200974163	C	T
2	rs34053966	0	200974616	A	G
2	rs56043066	0	200975208	C	G
2	rs13026730	0	200975897	T	G
2	rs4375846	0	200977637	T	C
2	rs151314309	0	200978216	G	C
2	rs140609896	0	200978436	A	T
2	rs116755292	0	200978933	T	A
2	rs145363923	0	200979065	T	C
2	rs112403441	0	200979088	G	A
2	rs34141563	0	200979493	G	A
2	rs71424248	0	200980369	T	C
2	rs78769814	0	200980428	T	C
2	rs143522557	0	200980705	C	T
2	rs4493245	0	200980769	T	C
2	rs112758070	0	200982669	T	C
2	rs7603910	0	200983208	C	T
2	rs142988313	0	200983853	A	C
2	rs4497857	0	200983909	C	T
2	rs58868886	0	200983910	G	A
2	rs74868518	0	200984032	T	C
2	rs115867359	0	200984341	C	A
2	rs7588746	0	200986345	A	G
2	rs62180557	0	200986595	T	C
2	rs75834865	0	200986685	A	G
2	rs67346028	0	200987316	A	G
2	rs34320296	0	200987535	C	A
2	rs78190801	0	200988161	T	C
2	rs144415082	0	200989382	G	A
2	rs11690371	0	200989616	A	G
2	rs115176941	0	200990292	C	T
2	rs144745185	0	200991598	C	T
2	rs62180559	0	200993336	A	G
2	rs62181760	0	200993650	G	A
2	rs115831882	0	200993957	A	G
2	rs140986905	0	200995050	T	C
2	rs62181762	0	200995059	G	A
2	rs62181763	0	200995403	G	A
2	rs4673727	0	200995687	C	T
2	rs115122278	0	200995839	A	G
2	rs72932280	0	200996851	G	C
2	rs11680258	0	200996976	T	C
2	rs116527445	0	200996993	G	C
2	rs13400375	0	200997681	T	G
2	rs12996313	0	200997916	C	T
2	rs75741772	0	200998169	T	G
2	rs115138110	0	200998795	A	T
2	rs13029537	0	200998950	T	C
2	rs12613687	0	200999256	C	T
2	rs7608668	0	201000017	T	C
2	rs2881593	0	201000347	A	G
2	rs75523874	0	201000523	G	C
2	rs1105964	0	201000776	T	A
2	rs12470336	0	201000860	A	T
2	rs9677594	0	201000956	T	C
2	rs115025241	0	201001809	T	C
2	rs114489156	0	201002023	C	T
2	rs1106399	0	201003837	A	C
2	rs1106400	0	201004089	T	C
2	rs111335054	0	201004427	T	C
2	rs74724807	0	201005109	A	C
2	rs77321003	0	201005171	C	A
2	rs74266489	0	201005732	G	A
2	rs74266490	0	201005995	A	C
2	rs12992228	0	201006151	T	A
2	rs115717210	0	201006247	T	C
2	rs114271895	0	201006353	T	C
2	rs12693906	0	201006554	T	C
2	rs193142069	0	201006636	C	T
2	rs77853713	0	201006880	A	T
2	rs74822948	0	201006938	G	A
2	rs79370848	0	201007075	T	C
2	rs2347287	0	201007114	T	C
2	rs77022739	0	201007351	A	G
2	rs17530677	0	201007826	T	C
2	rs74938253	0	201008386	T	G
2	rs11684895	0	201009026	C	T
2	rs11684942	0	201009136	C	T
2	rs12476809	0	201009776	T	C
2	rs1919366	0	201009778	T	C
2	rs116545148	0	201010225	T	C
2	rs112305133	0	201010380	A	G
2	rs34582889	0	201010527	A	G
2	rs34510964	0	201010676	C	G
2	rs62181764	0	201010766	G	A
2	rs1919367	0	201010789	A	G
2	rs13020689	0	201012142	C	T
2	rs13021136	0	201012355	C	T
2	rs7565005	0	201013277	T	C
2	rs17629838	0	201013775	T	C
2	rs62181765	0	201013903	T	C
2	rs35186260	0	201017227	G	A
2	rs62181766	0	201017236	C	T
2	rs77852935	0	201017463	G	A
2	rs34243580	0	201017614	G	A
2	rs7580413	0	201017652	T	C
2	rs16832566	0	201017947	C	G
2	rs34077440	0	201018311	G	C
2	rs6722487	0	201018718	G	A
2	rs72932296	0	201019076	G	A
2	rs141481897	0	201020141	T	C
2	rs59695400	0	201021325	C	T
2	rs62181767	0	201021703	T	C
2	rs1569175	0	201021954	T	C
2	rs183804110	0	201022585	G	A
2	rs78716988	0	201022713	G	A
2	rs35897370	0	201022753	C	T
2	rs75000539	0	201022827	C	T
2	rs10931888	0	201022952	T	G
2	rs72932298	0	201023127	C	A
2	rs34887675	0	201023337	A	G
2	rs1569178	0	201024512	T	C
2	rs34945211	0	201024885	G	A
2	rs112307960	0	201024982	C	T
2	rs75671770	0	201025280	G	C
2	rs2881594	0	201026183	T	A
2	rs115380053	0	201026234	T	C
2	rs11674293	0	201026743	G	A
2	rs114633072	0	201027125	C	T
2	rs12468065	0	201027168	T	C
2	rs62181769	0	201028847	C	T
2	rs13011052	0	201030160	G	A
2	rs4673743	0	201030247	T	C
2	rs4261699	0	201033041	C	T
2	rs79849897	0	201033250	A	G
2	rs12471164	0	201034906	T	C
2	rs35572201	0	201035093	T	C
2	rs62181770	0	201035255	C	T
2	rs12467923	0	201035825	C	G
2	rs12469150	0	201036878	G	A
2	rs6710542	0	201037055	T	G
2	rs13022996	0	201037440	A	T
2	rs34860212	0	201037529	T	C
2	rs117549189	0	201038727	G	A
2	rs75464225	0	201038828	T	C
2	rs77929822	0	201038862	T	C
2	rs80102178	0	201039029	T	C
2	rs78020282	0	201039406	G	T
2	rs56382011	0	201039543	G	C
2	rs115507811	0	201040625	C	G
2	rs2881595	0	201040653	C	T
2	rs114949028	0	201040938	G	A
2	rs11679676	0	201040981	C	T
2	rs67724317	0	201041418	G	T
2	rs77736289	0	201041536	T	C
2	rs62181771	0	201042954	G	A
2	rs12616825	0	201043499	C	G
2	rs1881539	0	201043897	G	T
2	rs72934110	0	201043917	T	C
2	rs78314287	0	201044563	G	A
2	rs1115187	0	201044937	C	T
2	rs11895550	0	201045195	G	T
2	rs12620298	0	201047184	C	T
2	rs112665110	0	201049103	G	A
2	rs55906940	0	201049386	A	G
2	rs11675980	0	201051150	A	G
2	rs62181772	0	201052249	C	T
2	rs11688872	0	201052418	C	T
2	rs35102285	0	201053255	A	C
2	rs75493584	0	201054342	A	G
2	rs35212580	0	201055062	C	T
2	rs115337021	0	201055407	T	C
2	rs35187439	0	201056514	G	A
2	rs74442931	0	201056659	C	A
2	rs79053279	0	201057443	C	T
2	rs62181774	0	201057444	G	A
2	rs7565417	0	201057491	G	A
2	rs111433209	0	201059185	A	G
2	rs6722092	0	201059371	C	A
2	rs6740981	0	201060216	T	C
2	rs12467362	0	201060581	C	T
2	rs118031896	0	201060932	T	C
2	rs13030683	0	201061535	C	T
2	rs114438342	0	201061730	G	T
2	rs55683046	0	201061811	A	G
2	rs12463436	0	201061962	C	G
2	rs142580432	0	201063123	G	T
2	rs150928350	0	201063157	C	A
2	rs11897245	0	201063644	A	G
2	rs34527307	0	201065010	T	C
2	rs4672686	0	201065044	A	G
2	rs4673762	0	201065171	C	G
2	rs72934135	0	201065257	A	G
2	rs35618222	0	201065777	C	G
2	rs191604929	0	201066873	A	G
2	rs112467475	0	201066937	G	A
2	rs1919365	0	201066985	G	A
2	rs13022467	0	201067050	G	A
2	rs34104936	0	201067230	T	C
2	rs36086821	0	201067436	G	A
2	rs7586284	0	201068002	G	A
2	rs7586320	0	201068209	C	G
2	rs74993507	0	201068684	C	A
2	rs143911669	0	201068915	A	G
2	rs12986702	0	201069174	C	T
2	rs2347288	0	201069229	G	C
2	rs111631180	0	201070056	A	C
2	rs74453925	0	201070893	G	A
2	rs149828043	0	201070971	C	T
2	rs11685663	0	201071288	T	C
2	rs12621336	0	201071395	A	G
2	rs60724775	0	201071663	T	C
2	rs11890894	0	201072055	G	A
2	rs7595283	0	201072104	T	C
2	rs74182323	0	201072456	T	C
2	rs4673781	0	201072557	C	T
2	rs4673782	0	201072852	C	T
2	rs1534599	0	201073133	T	C
2	rs4673785	0	201073161	G	T
2	rs114399483	0	201073276	A	G
2	rs112486506	0	201073947	C	T
2	rs33997940	0	201074468	T	C
2	rs1653297	0	201075483	C	T
2	rs72613725	0	201075580	T	A
2	rs1653299	0	201075611	A	G
2	rs115519448	0	201075633	G	A
2	rs1653301	0	201076401	A	G
2	rs17592067	0	201076443	T	C
2	rs78170266	0	201076992	G	A
2	rs10445790	0	201078088	T	C
2	rs10445791	0	201078307	C	T
2	rs13013634	0	201078428	C	T
2	rs115075724	0	201078723	T	C
2	rs10445792	0	201078821	A	C
2	rs1729421	0	201080113	G	C
2	rs75291733	0	201080930	G	A
2	rs952530	0	201081745	C	T
2	rs4673802	0	201082457	A	G
2	rs6750919	0	201082544	C	T
2	rs137966978	0	201083128	G	A
2	rs79725795	0	201083534	C	T
2	rs1729412	0	201083598	T	C
2	rs62179482	0	201083986	A	T
2	rs16842086	0	201084274	G	A
2	rs115066145	0	201084492	G	A
2	rs147524794	0	201084772	G	A
2	rs6705678	0	201085520	C	T
2	rs76080951	0	201085745	A	G
2	rs62179483	0	201085754	T	C
2	rs67459198	0	201085868	C	T
2	rs78593065	0	201085970	T	C
2	rs59183774	0	201086250	T	C
2	rs1729413	0	201086663	T	G
2	rs56184321	0	201086827	G	C
2	rs76112266	0	201087157	C	G
2	rs12989421	0	201087166	G	A
2	rs12989072	0	201087170	C	T
2	rs1653285	0	201087383	A	G
2	rs62179485	0	201087765	G	C
2	rs111798273	0	201087816	T	A
2	rs1369843	0	201088171	A	G
2	rs1369844	0	201088222	T	G
2	rs1821710	0	201088500	T	A
2	rs1992054	0	201088589	C	G
2	rs2697942	0	201088969	T	A
2	rs115841567	0	201089095	C	T
2	rs1729419	0	201089321	T	C
2	rs16832698	0	201089997	C	T
2	rs1729420	0	201090012	T	C
2	rs67282999	0	201090027	G	T
2	rs12994108	0	201090711	C	T
2	rs13000891	0	201091694	A	G
2	rs13001274	0	201091838	C	T
2	rs1217456	0	201092279	C	T
2	rs11899350	0	201093560	G	A
2	rs1217429	0	201094151	G	T
2	rs56292478	0	201094285	T	C
2	rs4343451	0	201094561	G	A
2	rs78988795	0	201095739	G	A
2	rs983407	0	201096453	T	C
2	rs2078279	0	201096881	A	G
2	rs1144428	0	201097903	G	A
2	rs75444721	0	201097922	C	T
2	rs34876636	0	201098107	G	A
2	rs1144429	0	201098576	T	G
2	rs78917314	0	201098619	C	T
2	rs138949542	0	201098743	G	A
2	rs765849	0	201099456	T	C
2	rs12474847	0	201099899	A	G
2	rs2015897	0	201099903	C	T
2	rs11689664	0	201099961	A	G
2	rs296798	0	201100125	C	A
2	rs115507931	0	201100929	G	A
2	rs72916335	0	201101207	A	C
2	rs66897193	0	201101507	T	C
2	rs62179491	0	201101848	C	A
2	rs10931889	0	201101900	G	T
2	rs10931890	0	201102055	G	A
2	rs17592192	0	201102075	C	T
2	rs296797	0	201102905	T	C
2	rs1972848	0	201102953	T	G
2	rs296796	0	201103451	A	G
2	rs182424	0	201103706	A	G
2	rs10497856	0	201103760	T	A
2	rs1992883	0	201104513	C	T
2	rs10804097	0	201104924	T	A
2	rs10931892	0	201104997	C	T
2	rs17630114	0	201105295	G	T
2	rs72916341	0	201105693	T	C
2	rs78037592	0	201105734	G	T
2	rs11889306	0	201105889	C	T
2	rs17630131	0	201107246	T	C
2	rs76956010	0	201108054	A	C
2	rs4673814	0	201108133	G	A
2	rs16832739	0	201108590	C	T
2	rs13033341	0	201108594	A	C
2	rs1369842	0	201108987	C	A
2	rs13035874	0	201109553	G	A
2	rs295134	0	201110223	C	T
2	rs35200468	0	201110368	G	C
2	rs12614633	0	201111241	C	T
2	rs17630167	0	201111902	T	G
2	rs72916349	0	201111986	C	T
2	rs114442256	0	201112286	G	A
2	rs13025972	0	201113385	C	T
2	rs17531061	0	201113452	A	C
2	rs150398891	0	201113734	G	A
2	rs17592304	0	201113948	G	C
2	rs112854873	0	201114374	A	G
2	rs17592318	0	201114486	G	A
2	rs10931893	0	201114652	A	G
2	rs111834811	0	201115243	C	T
2	rs16832770	0	201116434	A	G
2	rs77089299	0	201116853	A	G
2	rs66613891	0	201116878	A	G
2	rs16832774	0	201117188	T	C
2	rs1079210	0	201117316	T	C
2	rs79201361	0	201117609	T	C
2	rs295119	0	201117944	C	T
2	rs115947566	0	201119367	G	A
2	rs77316757	0	201119465	C	T
2	rs58329762	0	201119661	A	G
2	rs17446700	0	201120228	T	C
2	rs72916363	0	201120979	A	T
2	rs55985986	0	201120987	A	C
2	rs12472861	0	201121231	G	A
2	rs56004703	0	201123010	G	T
2	rs62179496	0	201123574	T	C
2	rs34940029	0	201123579	T	C
2	rs12476370	0	201124489	G	A
2	rs16832794	0	201124509	G	C
2	rs12469091	0	201124735	A	T
2	rs67282317	0	201124959	A	G
2	rs10931894	0	201125321	T	G
2	rs17630220	0	201125410	T	G
2	rs67372647	0	201125875	G	A
2	rs62179497	0	201126655	A	C
2	rs12987691	0	201127444	A	G
2	rs11895785	0	201127784	A	G
2	rs12104649	0	201128832	C	T
2	rs13027098	0	201128930	T	C
2	rs4233994	0	201129211	G	C
2	rs4516415	0	201129608	C	G
2	rs13007517	0	201129729	C	T
2	rs55726540	0	201129831	C	T
2	rs12474914	0	201130210	A	G
2	rs10804098	0	201130394	T	A
2	rs145937481	0	201131122	C	G
2	rs842830	0	201131124	A	G
2	rs4673837	0	201131159	G	A
2	rs4233996	0	201131228	A	T
2	rs4393736	0	201131551	A	C
2	rs114100922	0	201131720	T	G
2	rs67910407	0	201131867	A	G
2	rs73054578	0	201132135	A	G
2	rs13035260	0	201132377	A	G
2	rs62179498	0	201132545	C	T
2	rs12992100	0	201133169	C	T
2	rs114357870	0	201133211	G	T
2	rs12999182	0	201133975	G	C
2	rs6739563	0	201134216	G	T
2	rs76816163	0	201134344	C	T
2	rs13389169	0	201134345	G	A
2	rs4673854	0	201134736	G	A
2	rs6743217	0	201134914	G	A
2	rs13006859	0	201135222	G	A
2	rs1436163	0	201135470	G	A
2	rs67228091	0	201135538	T	C
2	rs55700082	0	201135669	G	A
2	rs72916382	0	201135905	G	A
2	rs114305693	0	201136021	T	A
2	rs12621262	0	201136119	A	G
2	rs10497858	0	201136123	A	T
2	rs4673855	0	201136143	A	G
2	rs114724879	0	201136295	A	G
2	rs1347554	0	201136605	C	T
2	rs1347553	0	201136782	A	C
2	rs1347552	0	201137031	A	G
2	rs17630248	0	201137782	T	C
2	rs66473269	0	201137988	G	A
2	rs79333648	0	201138842	G	T
2	rs17630254	0	201139529	G	C
2	rs4145969	0	201139961	C	T
2	rs295136	0	201141002	G	C
2	rs66621598	0	201142731	G	A
2	rs68089021	0	201142789	A	G
2	rs296801	0	201142812	C	T
2	rs10931895	0	201143242	T	C
2	rs4673871	0	201143324	T	C
2	rs11688415	0	201143409	T	C
2	rs80302192	0	201143612	T	A
2	rs62179500	0	201143792	C	T
2	rs295118	0	201144004	C	T
2	rs55826210	0	201144110	C	T
2	rs73054585	0	201144386	T	A
2	rs10497859	0	201144446	G	A
2	rs17630277	0	201144847	C	G
2	rs67484322	0	201145023	G	A
2	rs1835721	0	201145943	C	T
2	rs1835720	0	201145974	A	G
2	rs1835719	0	201146000	T	G
2	rs74918289	0	201146073	C	A
2	rs11687313	0	201146399	G	A
2	rs62179501	0	201146699	G	A
2	rs17630293	0	201146776	T	G
2	rs295117	0	201146828	C	T
2	rs13003304	0	201146831	G	A
2	rs62179502	0	201146942	G	A
2	rs13003814	0	201147301	A	G
2	rs68130469	0	201147608	A	G
2	rs10931896	0	201148076	C	T
2	rs11691757	0	201148951	C	T
2	rs295115	0	201149021	T	G
2	rs4672726	0	201149413	G	A
2	rs114940828	0	201149979	A	C
2	rs295137	0	201150040	C	T
2	rs1436162	0	201150069	A	C
2	rs72918416	0	201150386	G	A
2	rs113800168	0	201150752	G	A
2	rs72918419	0	201150804	A	G
2	rs1816541	0	201151011	T	C
2	rs111709428	0	201151037	G	A
2	rs72918420	0	201151554	C	T
2	rs2060122	0	201153177	A	G
2	rs12620699	0	201153402	C	T
2	rs17446942	0	201153744	G	A
2	rs12464359	0	201154165	T	C
2	rs140459359	0	201154819	T	C
2	rs295138	0	201155615	T	C
2	rs113954755	0	201155829	G	T
2	rs4673891	0	201156362	C	G
2	rs17592517	0	201156935	A	G
2	rs140645676	0	201157727	T	C
2	rs12612420	0	201158122	G	A
2	rs1436165	0	201158237	T	C
2	rs1436164	0	201158411	C	T
2	rs295139	0	201159988	T	A
2	rs11888462	0	201160499	G	T
2	rs295140	0	201160699	T	C
2	rs1367856	0	201160739	T	A
2	rs1367857	0	201160765	T	C
2	rs1367858	0	201160771	C	T
2	rs59273177	0	201161291	A	T
2	rs7572959	0	201161292	T	G
2	rs7559005	0	201161371	C	T
2	rs72918437	0	201162093	C	T
2	rs11696001	0	201162433	G	A
2	rs74913248	0	201162492	A	G
2	rs10931897	0	201162520	T	C
2	rs72918444	0	201163311	A	C
2	rs4673904	0	201163454	A	T
2	rs295141	0	201163556	A	G
2	rs4673905	0	201163783	A	G
2	rs4673906	0	201163812	G	T
2	rs4516413	0	201163920	T	C
2	rs13026151	0	201164570	T	A
2	rs13005573	0	201164696	G	C
2	rs62179503	0	201166140	A	G
2	rs66980399	0	201167206	A	G
2	rs62179504	0	201167755	T	C
2	rs7584810	0	201167772	G	A
2	rs6435048	0	201167854	C	T
2	rs55677233	0	201168695	T	C
2	rs56326533	0	201168758	T	C
2	rs62179505	0	201168851	A	G
2	rs4673912	0	201168993	G	T
2	rs72918457	0	201169912	G	T
2	rs80051420	0	201170646	G	A
2	rs3739121	0	201171014	G	C
2	rs74340199	0	201171129	G	A
2	rs10931898	0	201171191	C	G
2	rs12614621	0	201171207	G	C
2	rs12618057	0	201171355	T	C
2	rs74853338	0	201171651	C	T
2	rs145748476	0	201171855	C	T
2	rs67190025	0	201172086	C	T
2	rs76380435	0	201172618	C	T
2	rs7580924	0	201172628	G	C
2	rs114835820	0	201172755	G	C
2	rs3769484	0	201172999	C	T
2	rs3769483	0	201173048	A	G
2	rs3769482	0	201173100	C	G
2	rs62179507	0	201173224	A	G
2	rs3769481	0	201173620	A	G
2	rs295149	0	201175244	C	T
2	rs3769479	0	201175831	T	A
2	rs17592552	0	201176071	C	T
2	rs10931899	0	201176901	C	T
2	rs296818	0	201176944	C	T
2	rs10931900	0	201177193	T	C
2	rs17531435	0	201177202	A	C
2	rs7599609	0	201177653	G	A
2	rs76383690	0	201179435	G	A
2	rs72918472	0	201179452	G	C
2	rs3820888	0	201180023	T	C
2	rs3769477	0	201180085	A	G
2	rs79461287	0	201180330	C	T
2	rs3769476	0	201181428	T	C
2	rs74390613	0	201181945	C	T
2	rs67067836	0	201182065	C	T
2	rs72918474	0	201182196	A	G
2	rs2347758	0	201182695	A	G
2	rs7578220	0	201183701	A	G
2	rs116635504	0	201183839	G	A
2	rs7605146	0	201183888	G	A
2	rs34693942	0	201184348	T	C
2	rs159321	0	201184713	A	G
2	rs115235920	0	201185855	A	C
2	rs13028959	0	201185919	C	A
2	rs1347551	0	201186572	C	T
2	rs159320	0	201187775	A	G
2	rs56914477	0	201188097	T	A
2	rs17531484	0	201188552	A	C
2	rs74877517	0	201188962	G	A
2	rs143459273	0	201190367	G	T
2	rs978656	0	201190628	G	A
2	rs76913544	0	201190732	G	A
2	rs138528914	0	201190735	A	G
2	rs1431766	0	201191034	A	G
2	rs114310543	0	201191180	G	T
2	rs66515236	0	201191522	C	T
2	rs7423647	0	201192144	A	G
2	rs77385322	0	201192667	A	G
2	rs3769473	0	201193164	T	C
2	rs3769472	0	201193373	G	A
2	rs3739119	0	201194279	C	A
2	rs149557087	0	201194295	T	A
2	rs62179512	0	201194346	T	G
2	rs3892099	0	201194827	C	G
2	rs3769471	0	201195403	G	A
2	rs295114	0	201195602	C	T
2	rs115406434	0	201195696	C	T
2	rs116786446	0	201196334	T	C
2	rs35157049	0	201197111	G	A
2	rs62179513	0	201197543	G	T
2	rs62179514	0	201197669	G	A
2	rs295113	0	201197816	C	G
2	rs58137520	0	201199695	C	T
2	rs140001745	0	201199831	T	C
2	rs62179516	0	201199844	G	A
2	rs6435049	0	201200818	A	G
2	rs59915718	0	201200829	A	G
2	rs57154222	0	201200893	G	A
2	rs58515775	0	201201045	A	C
2	rs4673948	0	201201131	A	T
2	rs995521	0	201201190	T	G
2	rs1369845	0	201202061	C	G
2	rs883999	0	201203110	T	C
2	rs891704	0	201204357	G	A
2	rs3769468	0	201204381	A	T
2	rs55928946	0	201204484	T	A
2	rs2881718	0	201204529	A	T
2	rs11676345	0	201204576	G	T
2	rs72918492	0	201204694	C	T
2	rs62179519	0	201204747	G	A
2	rs17531568	0	201204862	G	A
2	rs3769467	0	201205341	C	T
2	rs188213993	0	201206538	G	A
2	rs11890234	0	201206706	C	T
2	rs79708455	0	201206823	T	C
2	rs17447138	0	201206970	G	A
2	rs1966710	0	201207808	A	T
2	rs1470010	0	201207876	A	G
2	rs144186499	0	201208128	T	G
2	rs985256	0	201208692	A	C
2	rs35592099	0	201208771	A	T
2	rs112847403	0	201209219	T	C
2	rs145635561	0	201209636	G	T
2	rs3769466	0	201211605	C	T
2	rs295142	0	201211716	A	G
2	rs17447165	0	201212528	G	A
2	rs17447186	0	201212791	A	G
2	rs77834607	0	201213137	A	G
2	rs7575286	0	201213507	A	T
2	rs62179520	0	201213534	C	T
2	rs1900706	0	201214071	C	A
2	rs72920303	0	201214285	C	T
2	rs13036124	0	201214594	A	G
2	rs75032877	0	201214866	G	A
2	rs4673988	0	201215323	T	C
2	rs143785063	0	201215574	G	A
2	rs57756599	0	201215603	G	A
2	rs6736049	0	201215713	A	G
2	rs12993803	0	201215874	A	G
2	rs74876161	0	201216254	T	C
2	rs3769464	0	201216280	C	T
2	rs3754800	0	201217825	G	T
2	rs6720374	0	201219230	C	A
2	rs144479217	0	201221207	T	C
2	rs3820883	0	201221350	A	T
2	rs295145	0	201222159	C	T
2	rs2033804	0	201222403	A	T
2	rs3769461	0	201222658	A	G
2	rs62179522	0	201223212	G	A
2	rs17531631	0	201224637	G	T
2	rs76150940	0	201224933	C	T
2	rs1975583	0	201225902	A	C
2	rs1550293	0	201226248	G	A
2	rs295126	0	201226852	C	A
2	rs2163548	0	201226862	C	G
2	rs1369841	0	201227060	A	G
2	rs295127	0	201227189	A	G
2	rs192680	0	201228890	T	C
2	rs78412932	0	201229063	G	A
2	rs295129	0	201229473	G	A
2	rs295130	0	201229984	T	C
2	rs6743157	0	201230076	C	T
2	rs35058285	0	201230258	G	A
2	rs295131	0	201230274	A	G
2	rs71424255	0	201230857	C	G
2	rs181062207	0	201232109	T	C
2	rs116677679	0	201232215	C	G
2	rs296789	0	201232722	G	T
2	rs296790	0	201232862	C	G
2	rs7583574	0	201232864	G	A
2	rs35417285	0	201233040	T	C
2	rs295132	0	201233502	G	A
2	rs114458918	0	201233900	G	C
2	rs3856513	0	201234216	G	A
2	rs3769459	0	201234572	T	G
2	rs296769	0	201234882	T	C
2	rs295111	0	201235887	C	T
2	rs295112	0	201236017	T	C
2	rs10497857	0	201237345	G	T
2	rs296781	0	201237510	T	C
2	rs3769456	0	201239002	C	T
2	rs296780	0	201239485	A	G
2	rs56313571	0	201239695	A	T
2	rs17531715	0	201239865	T	C
2	rs295124	0	201239923	C	T
2	rs3754798	0	201239957	G	T
2	rs994280	0	201240086	A	G
2	rs12990174	0	201240305	G	A
2	rs17531736	0	201241415	T	C
2	rs295121	0	201241935	A	G
2	rs295120	0	201241967	G	T
2	rs3754797	0	201242293	G	A
2	rs16833091	0	201242598	G	A
2	rs78573518	0	201244090	A	G
2	rs6708345	0	201244261	A	C
2	rs11893090	0	201244414	G	T
2	rs3754796	0	201245272	G	A
2	rs17531743	0	201245404	G	A
2	rs3769454	0	201245550	C	G
2	rs842826	0	201245872	A	G
2	rs3754794	0	201246198	A	G
2	rs62279292	0	201246400	G	A
2	rs842827	0	201246868	C	T
2	rs7598349	0	201247479	G	A
2	rs842828	0	201247491	C	T
2	rs6721026	0	201247497	A	G
2	rs1020111	0	201247780	G	A
2	rs842829	0	201247818	C	T
2	rs34074599	0	201249236	C	T
2	rs34305260	0	201249327	G	A
2	rs3769451	0	201252335	A	G
2	rs3769450	0	201252355	A	G
2	rs114745092	0	201252845	A	G
2	rs72920366	0	201253611	A	G
2	rs3739118	0	201253769	G	A
2	rs842823	0	201253956	A	G
2	rs3820881	0	201254049	G	C
2	rs4674015	0	201254171	A	G
2	rs842824	0	201254277	A	G
2	rs842825	0	201255134	G	A
2	rs62279293	0	201255807	T	C
2	rs7585698	0	201256574	A	C
2	rs72920373	0	201256784	G	A
2	rs79264884	0	201257133	C	T
2	rs733365	0	201257203	C	T
2	rs111651271	0	201257553	C	T
2	rs78318430	0	201260365	A	G
2	rs62279294	0	201261012	A	G
2	rs114856758	0	201261183	C	T
2	rs62279295	0	201262786	G	C
2	rs62279296	0	201265036	C	A
2	rs6725746	0	201265691	G	A
2	rs80283256	0	201267649	C	A
2	rs114757903	0	201267653	A	G
2	rs3910513	0	201267661	T	G
2	rs74513186	0	201269528	A	G
2	rs7605374	0	201270256	T	C
2	rs4674036	0	201270538	A	G
2	rs79387952	0	201271456	C	T
2	rs1217061	0	201272016	G	C
2	rs138789100	0	201272365	A	G
2	rs10497860	0	201272705	A	G
2	rs62279298	0	201272961	G	A
2	rs62279299	0	201273491	G	A
2	rs13024020	0	201273580	G	T
2	rs893355	0	201276332	T	G
2	rs893356	0	201276639	G	A
2	rs6706953	0	201277181	T	C
2	rs6749529	0	201277512	C	T
2	rs55940579	0	201277619	T	A
2	rs116183673	0	201278299	T	G
2	rs3769449	0	201279641	A	G
2	rs3769448	0	201279739	T	A
2	rs186931289	0	201281336	C	G
2	rs1370557	0	201281522	T	C
2	rs2278514	0	201282013	A	T
2	rs2278515	0	201282338	T	C
2	rs62279301	0	201282936	C	T
2	rs3820880	0	201282940	G	A
2	rs2118407	0	201284747	T	C
2	rs35722187	0	201285029	C	A
2	rs112060518	0	201285508	T	C
2	rs13428321	0	201285773	G	T
2	rs17447424	0	201286358	C	T
2	rs9917376	0	201286580	C	T
2	rs72922012	0	201287415	A	C
2	rs16833236	0	201289398	A	G
2	rs16833241	0	201289531	T	C
2	rs13004819	0	201289756	C	T
2	rs72922016	0	201290381	C	T
2	rs4672791	0	201290478	G	A
2	rs13417802	0	201290536	A	G
2	rs111324964	0	201290877	G	A
2	rs139012883	0	201291009	T	G
2	rs12990298	0	201291110	A	G
2	rs77896747	0	201291580	C	G
2	rs73059817	0	201292043	A	C
2	rs1437777	0	201292651	T	G
2	rs12613642	0	201292753	A	G
2	rs72922026	0	201293421	C	T
2	rs7565519	0	201293649	C	T
2	rs77446939	0	201294937	A	G
2	rs10168564	0	201295081	T	C
2	rs1866148	0	201296480	C	T
2	rs73059818	0	201296761	A	G
2	rs1595404	0	201297856	T	C
2	rs1347692	0	201297861	C	T
2	rs4674061	0	201298366	A	G
2	rs76674373	0	201298520	A	G
2	rs4674063	0	201298655	T	C
2	rs4674064	0	201298741	A	G
2	rs144675519	0	201298761	C	T
2	rs2043766	0	201300132	T	G
2	rs2043767	0	201300154	C	A
2	rs16833322	0	201300232	C	T
2	rs756259	0	201301236	T	C
2	rs12052506	0	201301871	T	C
2	rs12987090	0	201302839	A	G
2	rs2028201	0	201303010	G	T
2	rs2289196	0	201305086	A	G
2	rs4674068	0	201306139	A	G
2	rs78923870	0	201306537	T	C
2	rs17447508	0	201307000	C	A
2	rs74552734	0	201307773	A	G
2	rs1561296	0	201308117	T	C
2	rs3754793	0	201308393	A	C
2	rs893357	0	201308486	C	T
2	rs3754791	0	201308540	T	A
2	rs3769446	0	201309547	T	C
2	rs17531973	0	201309594	A	G
2	rs73986901	0	201310324	C	T
2	rs3754790	0	201311772	G	C
2	rs115834148	0	201312191	A	G
2	rs920249	0	201312329	A	C
2	rs112558281	0	201312432	A	C
2	rs6722649	0	201312663	A	G
2	rs2881744	0	201312797	G	C
2	rs1370558	0	201313305	A	C
2	rs182381685	0	201313320	G	A
2	rs112962187	0	201313362	C	T
2	rs10183890	0	201313788	C	G
2	rs13004353	0	201313988	T	C
2	rs17447598	0	201314274	A	G
2	rs10197006	0	201314326	T	C
2	rs11893875	0	201314768	G	A
2	rs4674075	0	201314774	C	T
2	rs12471202	0	201314964	C	G
2	rs10497862	0	201315107	A	T
2	rs10191055	0	201316239	C	G
2	rs3754789	0	201317450	C	G
2	rs1866149	0	201317643	T	C
2	rs75434982	0	201317689	A	G
2	rs3769443	0	201317952	G	A
2	rs3769442	0	201317974	C	T
2	rs150639080	0	201317998	G	A
2	rs3769441	0	201318373	G	A
2	rs3769440	0	201318977	G	A
2	rs3769439	0	201319021	G	A
2	rs3769438	0	201319491	A	G
2	rs3769437	0	201319517	C	T
2	rs6719516	0	201319521	C	T
2	rs35893078	0	201319720	G	A
2	rs4672797	0	201319793	C	A
2	rs115770141	0	201319820	A	C
2	rs1318721	0	201320531	G	A
2	rs3769435	0	201321204	G	A
2	rs3769434	0	201321243	C	T
2	rs2043768	0	201322028	C	T
2	rs13024467	0	201322573	T	A
2	rs138296045	0	201322696	A	G
2	rs6728592	0	201322858	T	C
2	rs72924110	0	201323340	T	A
2	rs72924113	0	201323487	G	A
2	rs6742588	0	201323546	A	G
2	rs4674085	0	201323761	T	C
2	rs4674086	0	201323885	C	T
2	rs17447723	0	201324078	C	G
2	rs74984633	0	201324166	G	C
2	rs17532176	0	201325033	C	T
2	rs10206781	0	201326164	G	A
2	rs10183092	0	201326324	A	G
2	rs17447765	0	201326774	C	T
2	rs6730788	0	201327631	G	A
2	rs149924780	0	201328868	C	A
2	rs76018306	0	201328944	G	A
2	rs6435050	0	201329124	T	C
2	rs12996705	0	201329171	A	G
2	rs6435051	0	201329213	G	A
2	rs111471021	0	201330083	G	A
2	rs1561295	0	201330209	C	A
2	rs2043773	0	201330331	G	A
2	rs2043772	0	201330648	A	G
2	rs62279309	0	201330723	C	G
2	rs2118406	0	201330929	C	T
2	rs6740095	0	201331430	T	G
2	rs12693914	0	201331701	C	T
2	rs71424260	0	201332439	C	T
2	rs17532259	0	201332473	C	A
2	rs3769433	0	201333001	T	C
2	rs6747833	0	201333215	T	A
2	rs11885025	0	201333627	C	T
2	rs142774676	0	201333937	G	A
2	rs17532280	0	201334404	C	A
2	rs17532294	0	201334852	A	G
2	rs34337181	0	201335016	T	G
2	rs13001712	0	201335215	A	G
2	rs2083118	0	201335727	G	A
2	rs115218362	0	201336400	T	G
2	rs146570292	0	201337180	G	C
2	rs2241805	0	201337359	G	C
2	rs149523447	0	201337424	C	T
2	rs6723687	0	201337667	A	C
2	rs6711475	0	201338637	T	C
2	rs6728002	0	201338844	A	T
2	rs12470550	0	201339557	C	T
2	rs12618037	0	201340325	G	C
2	rs6761689	0	201340473	G	T
2	rs2099599	0	201340484	A	G
2	rs17447877	0	201340631	G	A
2	rs3769432	0	201340734	A	G
2	rs3820879	0	201340989	T	C
2	rs12475663	0	201341632	A	G
2	rs73042206	0	201341973	A	G
2	rs7585275	0	201344042	C	G
2	rs58702724	0	201344131	A	G
2	rs733055	0	201344160	G	A
2	rs733054	0	201344434	A	G
2	rs2043770	0	201344491	G	A
2	rs2043769	0	201344732	C	T
2	rs17447905	0	201344795	G	C
2	rs75620403	0	201344806	G	T
2	rs148202660	0	201345102	C	T
2	rs62279311	0	201345250	G	A
2	rs145751636	0	201346644	C	T
2	rs6719002	0	201346859	A	C
2	rs148935136	0	201347608	T	C
2	rs6751614	0	201347707	G	C
2	rs6435052	0	201347929	G	A
2	rs6752286	0	201348399	C	G
2	rs11690787	0	201349037	C	T
2	rs543989298	0	201349277	A	G
2	rs4674108	0	201349450	C	A
2	rs13019534	0	201349631	G	A
2	rs7607644	0	201349769	G	A
2	rs7580913	0	201349778	A	G
2	rs7607825	0	201350086	C	G
2	rs60923018	0	201350504	G	A
2	rs58449436	0	201350715	G	A
2	rs9288311	0	201350954	G	A
2	rs17630975	0	201351188	G	T
2	rs17447933	0	201352021	A	G
2	rs185711670	0	201352435	A	T
2	rs10497863	0	201353083	C	T
2	rs16833573	0	201353116	T	C
2	rs17532364	0	201353154	C	T
2	rs79328589	0	201353798	T	A
2	rs17630981	0	201354244	G	A
2	rs16833578	0	201354676	A	G
2	rs3795969	0	201354935	C	G
2	rs13018579	0	201355106	G	A
2	rs10497864	0	201355533	A	G
2	rs12233018	0	201356309	A	G
2	rs10931901	0	201356552	A	G
2	rs12233042	0	201356742	A	G
2	rs75843277	0	201357049	A	G
2	rs62279312	0	201357085	C	A
2	rs713396	0	201357235	A	G
2	rs3769431	0	201357575	G	A
2	rs713397	0	201357624	T	G
2	rs115269737	0	201357748	A	G
2	rs11884301	0	201358423	C	T
2	rs7591915	0	201358597	A	G
2	rs11896250	0	201358614	A	C
2	rs73042300	0	201359046	A	G
2	rs6718287	0	201359381	C	T
2	rs6435053	0	201360397	C	T
2	rs12477444	0	201361378	C	T
2	rs12693915	0	201361688	G	T
2	rs12987074	0	201362931	C	T
2	rs967725	0	201363082	A	T
2	rs77623450	0	201367350	G	A
2	rs10084263	0	201367356	C	A
2	rs6729205	0	201367400	C	T
2	rs7596859	0	201368368	T	C
2	rs78070942	0	201368475	A	T
2	rs6736935	0	201369055	G	A
2	rs76290670	0	201370120	T	C
2	rs4674123	0	201370207	T	C
2	rs6712529	0	201370434	A	C
2	rs116382820	0	201370596	A	G
2	rs138522622	0	201370833	C	G
2	rs11678067	0	201370876	C	T
2	rs3739116	0	201371768	G	T
2	rs56314305	0	201372423	T	A
2	rs4674126	0	201372486	A	G
2	rs113483357	0	201372858	C	A
2	rs67993838	0	201372895	G	A
2	rs144629404	0	201373065	G	A
2	rs13425012	0	201373108	A	C
2	rs11692630	0	201373489	A	T
2	rs35727668	0	201373914	C	A
2	rs77880297	0	201374943	C	A
2	rs11684530	0	201375124	G	A
2	rs11695772	0	201375198	A	C
2	rs72926007	0	201375692	A	G
2	rs34549541	0	201375974	T	G
2	rs55921203	0	201377555	G	C
2	rs72926014	0	201377941	C	A
2	rs75346500	0	201378086	G	A
2	rs62279320	0	201378213	T	C
2	rs72926016	0	201378439	A	G
2	rs34605566	0	201378511	A	C
2	rs76431356	0	201379823	C	T
2	rs115833054	0	201379831	G	A
2	rs80087882	0	201379864	G	A
2	rs12989236	0	201380834	C	T
2	rs10931902	0	201381007	C	T
2	rs1347691	0	201381937	A	G
2	rs12373820	0	201382032	T	G
2	rs4674129	0	201383409	C	T
2	rs13031098	0	201383555	T	G
2	rs78284794	0	201384249	G	A
2	rs112850887	0	201384378	A	G
2	rs56108511	0	201385075	C	A
2	rs12476587	0	201385219	C	T
2	rs1542022	0	201385568	C	T
2	rs4674131	0	201387371	A	G
2	rs62279322	0	201387536	A	C
2	rs1542021	0	201387695	G	A
2	rs116150765	0	201387929	G	A
2	rs11681741	0	201389078	T	C
2	rs7569099	0	201389426	G	A
2	rs16833664	0	201389987	C	T
2	rs35277151	0	201390750	T	G
2	rs6761600	0	201390951	G	A
2	rs999576	0	201391491	A	G
2	rs35741037	0	201393068	G	C
2	rs842930	0	201393326	C	A
2	rs700633	0	201394007	T	C
2	rs842941	0	201395161	A	C
2	rs72926047	0	201395394	T	A
2	rs58909877	0	201396043	G	C
2	rs58936208	0	201396163	G	A
2	rs143766171	0	201396688	A	G
2	rs34341856	0	201396905	A	G
2	rs17636455	0	201397345	T	C
2	rs842940	0	201397569	G	A
2	rs842939	0	201397647	A	C
2	rs1036533	0	201397724	G	A
2	rs10497848	0	201399917	G	T
2	rs72926060	0	201400416	G	T
2	rs10497849	0	201400685	A	G
2	rs10497850	0	201401325	T	A
2	rs10497851	0	201401377	C	G
2	rs10497852	0	201401536	G	A
2	rs1015501	0	201403980	A	C
2	rs62279324	0	201404158	A	G
2	rs842938	0	201404694	C	T
2	rs58536537	0	201404698	C	T
2	rs842937	0	201404947	C	T
2	rs13000072	0	201405157	G	A
2	rs842936	0	201405236	T	C
2	rs842935	0	201405388	T	C
2	rs11676862	0	201405402	G	A
2	rs842934	0	201405560	G	T
2	rs842933	0	201406729	T	C
2	rs112299403	0	201407753	C	T
2	rs111927943	0	201407992	G	A
2	rs73044134	0	201408663	C	T
2	rs79518335	0	201408706	C	T
2	rs13003775	0	201408857	T	G
2	rs66897439	0	201409291	C	A
2	rs55949021	0	201410168	G	A
2	rs7581259	0	201410323	A	C
2	rs7607860	0	201410346	C	T
2	rs116264014	0	201410478	A	G
2	rs113664883	0	201411062	C	T
2	rs6746120	0	201411869	C	T
2	rs6746425	0	201411970	G	A
2	rs12053340	0	201412611	A	G
2	rs34771762	0	201412655	A	G
2	rs13018042	0	201412751	C	T
2	rs7571894	0	201412760	A	G
2	rs78066874	0	201412773	G	C
2	rs7599165	0	201413126	G	A
2	rs141487599	0	201414170	C	T
2	rs2577283	0	201414828	C	A
2	rs10445730	0	201414862	C	G
2	rs2577282	0	201415057	A	T
2	rs112046031	0	201415104	C	G
2	rs77384986	0	201415656	G	C
2	rs34434766	0	201416007	G	A
2	rs842932	0	201416248	G	A
2	rs72926097	0	201416978	T	C
2	rs145197146	0	201417879	T	C
2	rs2347861	0	201418838	T	C
2	rs72927903	0	201419668	T	A
2	rs1099019	0	201419786	G	A
2	rs1099018	0	201419826	C	T
2	rs72927906	0	201419830	C	G
2	rs1099017	0	201419960	G	A
2	rs147487510	0	201420030	C	T
2	rs115707138	0	201421051	A	G
2	rs77592679	0	201421323	C	T
2	rs842931	0	201423387	C	T
2	rs866846	0	201424729	G	T
2	rs73044153	0	201425618	T	C
2	rs13022577	0	201425929	A	C
2	rs147076387	0	201428023	C	T
2	rs112217916	0	201429068	T	G
2	rs149342976	0	201429175	A	C
2	rs6751873	0	201429256	T	G
2	rs35384270	0	201430827	G	A
2	rs186184210	0	201430967	G	T
2	rs2347862	0	201431197	G	A
2	rs2347863	0	201431502	G	A
2	rs2715901	0	201431572	G	T
2	rs2577280	0	201431872	C	T
2	rs6755626	0	201431879	A	G
2	rs55837410	0	201433816	C	T
2	rs2881746	0	201434903	C	T
2	rs17448221	0	201435078	A	G
2	rs138144340	0	201435154	A	G
2	rs17448235	0	201436555	A	G
2	rs17532665	0	201437048	A	G
2	rs17532679	0	201437214	A	G
2	rs35987478	0	201437328	C	A
2	rs12052989	0	201437334	T	C
2	rs17532700	0	201439280	A	G
2	rs6756511	0	201439634	G	A
2	rs3764778	0	201440299	A	G
2	rs12470563	0	201441133	T	C
2	rs12466318	0	201441172	G	A
2	rs10931906	0	201441222	T	C
2	rs10931907	0	201441283	C	A
2	rs11677893	0	201441429	C	T
2	rs58097644	0	201441803	A	C
2	rs75080399	0	201441935	T	C
2	rs12467426	0	201442044	G	A
2	rs12622081	0	201443431	A	G
2	rs7594798	0	201443484	T	C
2	rs76122158	0	201443632	G	A
2	rs13026134	0	201444441	C	T
2	rs4674194	0	201445152	C	T
2	rs62279328	0	201445314	G	A
2	rs7602386	0	201445589	T	A
2	rs75934083	0	201445898	T	C
2	rs17593621	0	201448896	T	C
2	rs4674197	0	201449374	G	C
2	rs12621063	0	201449442	C	A
2	rs2072034	0	201449734	C	G
2	rs148878576	0	201450962	C	G
2	rs4470327	0	201451006	C	T
2	rs12993621	0	201451647	A	G
2	rs12618843	0	201451847	C	A
2	rs9288313	0	201453052	T	G
2	rs72927954	0	201453628	C	T
2	rs17448345	0	201453751	G	A
2	rs11689822	0	201453948	C	A
2	rs78673877	0	201454289	C	A
2	rs143056340	0	201454449	G	T
2	rs17532777	0	201455723	C	T
2	rs13400369	0	201455774	A	G
2	rs17448359	0	201455930	C	T
2	rs17448366	0	201456084	A	T
2	rs1527944	0	201456245	G	A
2	rs114152432	0	201456345	G	A
2	rs17532798	0	201456390	A	C
2	rs1527945	0	201456447	T	C
2	rs1527946	0	201456492	C	G
2	rs1527947	0	201457610	T	C
2	rs1918720	0	201458460	A	G
2	rs2463488	0	201459164	T	C
2	rs78789724	0	201459445	A	G
2	rs1527948	0	201459711	C	T
2	rs7597590	0	201460104	A	G
2	rs2463489	0	201460316	G	T
2	rs2463490	0	201460322	T	C
2	rs4674211	0	201460841	G	C
2	rs78201797	0	201461091	C	T
2	rs2465657	0	201461814	G	A
2	rs11694112	0	201461883	C	A
2	rs17448436	0	201462331	C	T
2	rs1405984	0	201462357	C	T
2	rs1405985	0	201462707	A	G
2	rs17448443	0	201463018	T	G
2	rs17532861	0	201463510	T	C
2	rs2465664	0	201464095	G	C
2	rs10179964	0	201464295	T	C
2	rs12993144	0	201464565	C	T
2	rs17532875	0	201465291	C	T
2	rs17448457	0	201465557	T	A
2	rs2470897	0	201465672	G	A
2	rs2463492	0	201465718	T	G
2	rs1405986	0	201466096	T	C
2	rs4337457	0	201466335	G	A
2	rs6742109	0	201466732	T	C
2	rs2248130	0	201466954	C	G
2	rs2293524	0	201467231	A	G
2	rs12997909	0	201468515	T	C
2	rs2293525	0	201468732	C	G
2	rs2293526	0	201469044	T	A
2	rs2293527	0	201469089	T	G
2	rs2293528	0	201469149	A	G
2	rs13406379	0	201469625	G	A
2	rs2293529	0	201469754	C	T
2	rs10187029	0	201469791	C	G
2	rs34299045	0	201469845	C	T
2	rs17532973	0	201469948	G	A
2	rs6737912	0	201471548	T	C
2	rs139856668	0	201471612	C	T
2	rs10931908	0	201471875	A	G
2	rs80326643	0	201472082	C	T
2	rs2960200	0	201472292	G	A
2	rs146675789	0	201472746	G	A
2	rs2470902	0	201473674	G	A
2	rs17593811	0	201474179	C	T
2	rs10497865	0	201474234	C	T
2	rs4672858	0	201474237	A	G
2	rs10497866	0	201474436	A	G
2	rs10206891	0	201474549	A	G
2	rs12478624	0	201474639	A	G
2	rs6735253	0	201474647	G	A
2	rs10497853	0	201475157	A	G
2	rs1986390	0	201475723	C	T
2	rs2960199	0	201475768	A	G
2	rs2516310	0	201475874	A	G
2	rs7572503	0	201478228	A	G
2	rs2465665	0	201478264	G	A
2	rs7560168	0	201478286	T	C
2	rs75804136	0	201478720	A	C
2	rs6754573	0	201478896	G	A
2	rs6712290	0	201478937	T	G
2	rs6725945	0	201479093	A	G
2	rs2347866	0	201479456	C	G
2	rs10179330	0	201480109	A	G
2	rs6730068	0	201480149	A	G
2	rs17533070	0	201481060	G	A
2	rs2348020	0	201481436	C	A
2	rs2002957	0	201481512	A	G
2	rs55758454	0	201482048	G	A
2	rs16833885	0	201482467	A	G
2	rs2470899	0	201482866	G	T
2	rs4672863	0	201483088	A	G
2	rs10931909	0	201483116	T	C
2	rs17533098	0	201483220	T	G
2	rs10460401	0	201483434	T	G
2	rs74505358	0	201483736	T	C
2	rs16833889	0	201483925	G	A
2	rs6753463	0	201483977	G	T
2	rs6753383	0	201484065	C	T
2	rs6724797	0	201484190	A	G
2	rs17448686	0	201484572	A	G
2	rs4672864	0	201485116	G	A
2	rs59699466	0	201485120	C	T
2	rs4672865	0	201485572	A	G
2	rs4672866	0	201485649	T	G
2	rs6761252	0	201485747	G	T
2	rs6761375	0	201485830	G	A
2	rs6761840	0	201486184	G	A
2	rs13023526	0	201486316	G	A
2	rs12478294	0	201486721	C	T
2	rs17533140	0	201486955	G	C
2	rs4428003	0	201487116	A	G
2	rs7563294	0	201487763	C	T
2	rs7563522	0	201487990	C	T
2	rs4614918	0	201488166	T	C
2	rs34380410	0	201488223	C	A
2	rs4035120	0	201488413	A	G
2	rs3795968	0	201488435	T	C
2	rs2348021	0	201488758	A	G
2	rs35482626	0	201489001	C	T
2	rs4035107	0	201489150	T	C
2	rs76769365	0	201489162	G	C
2	rs16833921	0	201489465	A	C
2	rs6745304	0	201489490	A	G
2	rs6732225	0	201489552	T	G
2	rs6720189	0	201489836	C	T
2	rs7597713	0	201490349	A	G
2	rs2244004	0	201491281	T	A
2	rs1986414	0	201491450	A	G
2	rs1986415	0	201491560	G	A
2	rs74528758	0	201492524	A	T
2	rs6711025	0	201492823	G	A
2	rs2465658	0	201494912	T	C
2	rs4508579	0	201495063	T	C
2	rs4621154	0	201495113	A	G
2	rs2254576	0	201496111	A	G
2	rs2960198	0	201496769	T	A
2	rs10207809	0	201497021	C	T
2	rs78913864	0	201497770	C	T
2	rs1989739	0	201498285	C	T
2	rs17448796	0	201500074	G	A
2	rs2256977	0	201500183	T	C
2	rs2348022	0	201500191	G	A
2	rs2465661	0	201500631	C	T
2	rs2465662	0	201501145	T	C
2	rs17533238	0	201501431	A	G
2	rs4622702	0	201501568	A	G
2	rs17533245	0	201502072	T	A
2	rs6741421	0	201502213	T	C
2	rs10172572	0	201502395	T	C
2	rs78602157	0	201502635	C	T
2	rs150842909	0	201502804	T	C
2	rs2470900	0	201502898	G	A
2	rs2465663	0	201503176	A	G
2	rs4619591	0	201503317	G	C
2	rs10432435	0	201503418	G	T
2	rs76410817	0	201503996	G	A
2	rs4541241	0	201504404	G	A
2	rs141465385	0	201504596	A	G
2	rs79824701	0	201504619	G	A
2	rs78108343	0	201504732	C	A
2	rs77257914	0	201504848	A	G
2	rs7587871	0	201505269	C	A
2	rs11887334	0	201505953	C	T
2	rs78465788	0	201506097	G	A
2	rs7420798	0	201506713	A	G
2	rs112758857	0	201506758	A	C
2	rs12988162	0	201507154	T	A
2	rs2347865	0	201508275	G	T
2	rs10180210	0	201508433	G	A
2	rs141341146	0	201509058	C	T
2	rs149653789	0	201510393	G	A
2	rs12617551	0	201510419	G	A
2	rs113776432	0	201510583	T	G
2	rs11677071	0	201510697	C	T
2	rs111289546	0	201511235	G	A
2	rs111293911	0	201511758	T	C
2	rs4456685	0	201512152	C	G
2	rs75881783	0	201512156	T	C
2	rs56009945	0	201513107	T	G
2	rs2715912	0	201513698	C	G
2	rs2715911	0	201513716	A	C
2	rs73051022	0	201513978	G	A
2	rs2715910	0	201514293	A	G
2	rs13404701	0	201514892	G	A
2	rs2348023	0	201515305	A	G
2	rs868810	0	201515939	T	C
2	rs80217116	0	201515992	G	A
2	rs2348024	0	201516685	C	T
2	rs4503970	0	201516801	C	T
2	rs35482569	0	201517103	G	A
2	rs111789352	0	201517164	G	C
2	rs75265533	0	201517521	C	G
2	rs7586707	0	201517559	A	G
2	rs10192757	0	201517582	G	A
2	rs13393615	0	201519133	A	G
2	rs2540069	0	201520598	A	G
2	rs13035983	0	201521124	G	C
2	rs2287013	0	201521234	C	A
2	rs2287012	0	201521383	T	C
2	rs2287011	0	201521472	G	A
2	rs78781132	0	201521485	C	T
2	rs79540345	0	201521493	A	T
2	rs76083840	0	201521509	C	T
2	rs4674302	0	201521731	A	G
2	rs4672890	0	201522106	G	A
2	rs4674303	0	201522135	T	G
2	rs13385678	0	201522392	A	G
2	rs2348025	0	201522755	C	T
2	rs7562507	0	201523184	C	G
2	rs10931910	0	201523736	A	G
2	rs115658021	0	201525103	G	C
2	rs76335110	0	201525257	A	G
2	rs3769835	0	201525555	G	A
2	rs3769833	0	201525882	G	A
2	rs3815503	0	201525909	A	G
2	rs3815502	0	201525920	C	G
2	rs55754655	0	201526330	A	G
2	rs41270243	0	201526368	C	G
2	rs2881811	0	201526746	C	T
2	rs2241080	0	201527239	G	A
2	rs2241079	0	201527338	G	A
2	rs62279335	0	201527529	C	T
2	rs57502521	0	201527977	A	G
2	rs55712692	0	201528247	A	G
2	rs3769832	0	201528427	A	G
2	rs3769831	0	201528745	G	A
2	rs3820973	0	201528761	G	A
2	rs12472360	0	201529087	A	G
2	rs12612263	0	201529446	G	T
2	rs12612264	0	201529450	G	A
2	rs7585422	0	201529478	C	A
2	rs6435060	0	201529900	C	T
2	rs2348026	0	201530279	T	C
2	rs79367668	0	201530730	T	C
2	rs35778058	0	201530740	A	T
2	rs73055181	0	201530765	C	T
2	rs34892292	0	201530836	C	G
2	rs77225800	0	201531194	A	C
2	rs2287010	0	201531260	C	A
2	rs2287008	0	201531765	A	G
2	rs2287007	0	201531782	T	C
2	rs4674311	0	201531844	C	T
2	rs2540068	0	201532100	G	A
2	rs2715904	0	201532203	A	G
2	rs2715905	0	201532625	A	T
2	rs73055188	0	201532698	G	A
2	rs113661102	0	201532836	T	A
2	rs2540067	0	201532848	G	A
2	rs145012090	0	201533021	G	A
2	rs112517852	0	201533052	A	C
2	rs142131351	0	201533213	G	A
2	rs6730363	0	201533215	C	T
2	rs141229132	0	201533883	T	C
2	rs2715908	0	201533985	A	G
2	rs2715907	0	201534136	C	T
2	rs41271445	0	201534184	A	C
2	rs3731722	0	201534389	A	G
2	rs115755597	0	201534584	G	A
2	rs2540066	0	201535075	G	A
2	rs142103390	0	201535098	G	A
2	rs1050884	0	201535781	T	G
2	rs1050887	0	201535930	G	A
2	rs36046548	0	201536259	G	T
2	rs2715906	0	201536463	T	C
2	rs2540064	0	201538081	G	A
2	rs11691962	0	201538153	A	G
2	rs111932301	0	201538423	A	G
2	rs74827976	0	201538457	C	T
2	rs73055201	0	201538788	G	A
2	rs7563682	0	201539206	T	C
2	rs7602947	0	201539393	G	A
2	rs79266846	0	201539467	G	A
2	rs11683915	0	201539886	G	A
2	rs11684227	0	201540533	G	A
2	rs116046422	0	201540794	G	A
2	rs16834021	0	201540988	C	T
2	rs11678615	0	201541621	C	T
2	rs16834027	0	201541827	G	A
2	rs16834034	0	201542014	T	G
2	rs6729738	0	201543496	C	T
2	rs76404466	0	201544272	A	G
2	rs878403	0	201545030	C	T
2	rs13430167	0	201545233	A	G
2	rs2348110	0	201545327	G	A
2	rs111937377	0	201545354	C	T
2	rs2002328	0	201545466	G	A
2	rs113485114	0	201545524	C	T
2	rs78511664	0	201546658	T	A
2	rs72933958	0	201547215	C	A
2	rs141094814	0	201549605	T	C
2	rs7605110	0	201549704	G	A
2	rs79423956	0	201550612	A	G
2	rs141782323	0	201550783	C	A
2	rs7589108	0	201550893	C	A
2	rs7589650	0	201551392	C	T
2	rs13410894	0	201551998	G	A
2	rs12993432	0	201552509	C	T
2	rs12993867	0	201552582	G	A
2	rs12473437	0	201552876	C	T
2	rs17602570	0	201553152	A	G
2	rs4674325	0	201553438	T	G
2	rs7597308	0	201553453	G	T
2	rs13421834	0	201555190	G	T
2	rs76350763	0	201555416	G	C
2	rs80182305	0	201555674	A	T
2	rs6731511	0	201555894	A	G
2	rs2715898	0	201556388	C	T
2	rs73057021	0	201556520	T	C
2	rs2540062	0	201556913	C	T
2	rs2715897	0	201557506	A	G
2	rs2715896	0	201558550	G	A
2	rs10515940	0	201558699	C	A
2	rs2540061	0	201558766	A	G
2	rs2715895	0	201558933	A	G
2	rs116056056	0	201559027	A	G
2	rs868396	0	201559931	G	A
2	rs148614777	0	201560019	G	C
2	rs10931911	0	201560268	A	C
2	rs2540060	0	201560331	A	G
2	rs2247030	0	201560605	T	G
2	rs2247016	0	201560740	T	G
2	rs2540059	0	201561017	G	A
2	rs2540058	0	201561779	A	G
2	rs2540057	0	201561855	A	G
2	rs2715894	0	201561913	G	A
2	rs6435063	0	201562255	T	C
2	rs13428164	0	201562344	G	A
2	rs6735028	0	201562553	A	G
2	rs112830064	0	201562685	G	A
2	rs2540056	0	201562769	G	C
2	rs113351123	0	201562871	T	C
2	rs34622419	0	201562981	A	G
2	rs11674297	0	201563634	C	G
2	rs73057031	0	201563844	T	C
2	rs111875584	0	201563917	C	A
2	rs11674621	0	201564172	G	A
2	rs2348111	0	201565084	C	A
2	rs2243822	0	201565450	G	T
2	rs2540055	0	201565685	A	C
2	rs2540054	0	201565970	A	G
2	rs112993442	0	201566159	A	C
2	rs11691821	0	201567922	A	G
2	rs2540053	0	201567968	G	A
2	rs2348113	0	201568369	G	C
2	rs2253612	0	201568433	C	T
2	rs59857264	0	201568525	C	T
2	rs78517969	0	201568742	G	A
2	rs2540052	0	201568999	C	T
2	rs2715891	0	201569648	A	T
2	rs74887827	0	201570137	A	G
2	rs114623706	0	201570419	C	T
2	rs2540051	0	201571143	G	A
2	rs7572113	0	201571624	C	G
2	rs72922821	0	201571858	C	A
2	rs2715892	0	201572564	A	T
2	rs2715893	0	201574835	C	A
2	rs2715902	0	201575480	C	T
2	rs2540050	0	201575564	C	T
2	rs7604058	0	201575884	T	G
2	rs111611533	0	201575920	G	T
2	rs62189272	0	201575957	A	C
2	rs7590397	0	201576053	G	A
2	rs7563722	0	201576135	A	G
2	rs10931912	0	201577027	A	G
2	rs11896227	0	201577287	G	A
2	rs6707459	0	201578479	T	C
2	rs111766669	0	201579239	C	A
2	rs56248252	0	201580573	C	G
2	rs4142282	0	201580817	C	T
2	rs7589014	0	201580954	C	T
2	rs62189273	0	201581139	G	A
2	rs72922832	0	201581384	C	G
2	rs17467217	0	201581757	G	C
2	rs2348114	0	201582193	T	C
2	rs9679668	0	201584382	T	A
2	rs9679113	0	201584617	C	T
2	rs190765967	0	201585080	G	A
2	rs4674353	0	201585916	C	T
2	rs112934441	0	201586285	C	T
2	rs11694038	0	201586739	G	T
2	rs10931914	0	201586803	T	C
2	rs4674357	0	201587191	A	G
2	rs114491753	0	201587341	A	G
2	rs16834195	0	201587398	G	C
2	rs16834207	0	201587615	C	T
2	rs12464176	0	201588745	C	T
2	rs4672912	0	201588986	A	G
2	rs17382719	0	201589778	G	C
2	rs12613052	0	201590091	C	T
2	rs77677493	0	201590306	C	G
2	rs116204055	0	201590596	C	G
2	rs79735035	0	201590598	G	C
2	rs73988396	0	201590976	T	C
2	rs13034298	0	201591320	G	A
2	rs7580858	0	201591579	A	G
2	rs7583548	0	201591727	A	G
2	rs16834216	0	201591835	G	A
2	rs7584595	0	201592651	A	G
2	rs16834221	0	201593014	A	G
2	rs950233	0	201594185	A	G
2	rs4674359	0	201594329	T	C
2	rs75845449	0	201595343	A	T
2	rs10200697	0	201595517	G	A
2	rs10203498	0	201595902	G	T
2	rs183974007	0	201596177	T	G
2	rs77148801	0	201596743	C	T
2	rs4416197	0	201596926	T	G
2	rs4396694	0	201597027	T	C
2	rs2348115	0	201597253	G	C
2	rs7603058	0	201597463	A	T
2	rs77677558	0	201597661	A	T
2	rs2348116	0	201597724	A	G
2	rs6729962	0	201597760	G	A
2	rs72922851	0	201598390	G	A
2	rs2348117	0	201598521	G	T
2	rs10804105	0	201598754	C	T
2	rs28568991	0	201598860	G	C
2	rs28367378	0	201598863	C	G
2	rs6734086	0	201599005	C	A
2	rs11674628	0	201599060	G	A
2	rs12052644	0	201599524	T	G
2	rs11686992	0	201599708	A	G
2	rs75059595	0	201599814	C	G
2	rs9989845	0	201600003	A	G
2	rs9989756	0	201600184	C	T
2	rs6738605	0	201600442	C	T
2	rs13017660	0	201601452	C	T
2	rs76358398	0	201601512	C	G
2	rs10931915	0	201601639	T	C
2	rs9989887	0	201601871	G	A
2	rs9989889	0	201602061	G	A
2	rs76130409	0	201602125	C	T
2	rs13030432	0	201603000	A	G
2	rs7582287	0	201603720	C	T
2	rs7608693	0	201603737	A	G
2	rs10188735	0	201603884	A	G
2	rs10165231	0	201603933	G	T
2	rs10165359	0	201604037	G	A
2	rs58530208	0	201604129	G	T
2	rs951183	0	201604436	T	C
2	rs12693923	0	201604441	T	C
2	rs951185	0	201604623	G	A
2	rs951184	0	201604640	A	G
2	rs2348118	0	201605195	G	A
2	rs2881834	0	201605250	T	C
2	rs10168978	0	201605459	C	A
2	rs10169230	0	201605500	G	T
2	rs10171534	0	201605629	C	T
2	rs10171996	0	201605890	G	A
2	rs11677204	0	201606057	C	T
2	rs10172238	0	201606140	G	A
2	rs74655057	0	201606645	C	A
2	rs11684485	0	201606722	T	C
2	rs10804106	0	201606967	T	C
2	rs10804107	0	201607030	A	C
2	rs10931916	0	201607187	A	T
2	rs12105229	0	201607421	T	C
2	rs56004049	0	201607572	G	A
2	rs10432515	0	201607818	C	T
2	rs6748934	0	201607968	C	T
2	rs10432436	0	201608131	C	T
2	rs10931917	0	201608368	G	A
2	rs78264763	0	201608601	G	T
2	rs10931918	0	201609120	A	G
2	rs116101156	0	201609827	C	T
2	rs2348119	0	201610167	C	T
2	rs2348121	0	201610584	T	C
2	rs13025464	0	201610645	T	C
2	rs13392387	0	201611761	C	T
2	rs115030986	0	201612098	G	A
2	rs79579604	0	201613658	T	C
2	rs2348122	0	201613891	G	C
2	rs76358208	0	201614797	C	T
2	rs16834352	0	201615316	C	T
2	rs2348123	0	201615806	C	T
2	rs2348124	0	201616145	C	A
2	rs4581881	0	201616355	G	C
2	rs2348125	0	201616390	C	A
2	rs1002414	0	201616442	G	T
2	rs2348126	0	201617950	G	T
2	rs116228383	0	201618163	C	T
2	rs112222310	0	201618188	A	G
2	rs72927008	0	201619599	G	A
2	rs116800172	0	201619952	G	C
2	rs13013990	0	201620091	C	T
2	rs79838970	0	201620578	G	A
2	rs6758797	0	201620789	G	A
2	rs73991104	0	201622165	C	T
2	rs73057059	0	201622500	G	T
2	rs73057060	0	201622578	T	C
2	rs79026301	0	201622857	A	G
2	rs77497620	0	201623056	T	C
2	rs16834375	0	201623713	C	T
2	rs73057062	0	201623762	A	C
2	rs73057063	0	201623876	G	A
2	rs1001250	0	201624818	C	T
2	rs1001249	0	201625019	G	C
2	rs146649181	0	201626314	A	T
2	rs6725741	0	201626901	C	T
2	rs61744314	0	201627010	A	G
2	rs73991105	0	201627082	G	T
2	rs10931919	0	201627325	G	T
2	rs10931920	0	201627366	T	A
2	rs11693950	0	201627550	C	T
2	rs4674400	0	201627814	G	A
2	rs11695319	0	201627921	G	A
2	rs11888596	0	201628314	T	C
2	rs77342565	0	201628804	T	G
2	rs17382808	0	201629174	G	A
2	rs41422845	0	201629551	A	G
2	rs16834398	0	201629618	T	C
2	rs2881835	0	201630190	G	C
2	rs76205000	0	201630216	T	C
2	rs78073076	0	201630219	T	C
2	rs75567357	0	201630746	C	A
2	rs75402839	0	201630947	C	A
2	rs16834409	0	201631051	T	C
2	rs78682276	0	201631289	C	T
2	rs115642501	0	201631318	C	T
2	rs16834415	0	201631393	G	A
2	rs144101754	0	201631577	A	G
2	rs116592105	0	201631606	T	A
2	rs148247712	0	201631678	C	T
2	rs76121863	0	201631774	A	C
2	rs16824534	0	201631786	T	C
2	rs7575806	0	201632512	G	C
2	rs10432437	0	201632576	C	G
2	rs75991597	0	201632932	A	G
2	rs10185328	0	201632988	A	G
2	rs79185883	0	201633094	T	A
2	rs16834435	0	201633142	G	A
2	rs61743436	0	201633181	A	G
2	rs16834438	0	201633476	G	T
2	rs77496058	0	201633599	G	A
2	rs11674071	0	201633894	G	A
2	rs78612610	0	201633941	T	C
2	rs74318575	0	201634104	T	C
2	rs74824116	0	201634140	C	T
2	rs2348128	0	201634161	A	G
2	rs74930980	0	201634687	C	A
2	rs78681790	0	201634730	C	G
2	rs16834441	0	201635105	G	A
2	rs79598176	0	201635518	C	A
2	rs10181489	0	201635535	T	C
2	rs17382850	0	201636327	A	G
2	rs16834453	0	201636444	T	C
2	rs74883022	0	201636641	A	C
2	rs16834458	0	201636662	G	A
2	rs114651654	0	201636852	A	G
2	rs115551553	0	201636950	A	G
2	rs116105645	0	201636955	G	A
2	rs77083322	0	201637101	T	A
2	rs116509698	0	201637219	T	G
2	rs116035455	0	201637242	T	C
2	rs74605182	0	201637315	G	A
2	rs77278842	0	201637324	A	G
2	rs16834464	0	201637482	T	A
2	rs62623595	0	201637798	G	A
2	rs16834467	0	201637847	C	G
2	rs10202088	0	201638151	A	G
2	rs72927013	0	201638152	T	G
2	rs16834492	0	201638450	A	G
2	rs77794577	0	201638572	C	T
2	rs12622452	0	201638647	A	G
2	rs74488434	0	201638751	G	A
2	rs76072275	0	201638931	G	A
2	rs191865177	0	201638965	C	T
2	rs77147740	0	201639280	G	A
2	rs77404113	0	201640489	C	T
2	rs11683632	0	201640575	C	T
2	rs16834512	0	201641045	A	G
2	rs6720418	0	201641373	G	C
2	rs16834518	0	201641979	A	G
2	rs61736262	0	201642805	A	C
2	rs17382927	0	201642878	G	A
2	rs10515941	0	201643484	C	A
2	rs10515942	0	201643519	G	A
2	rs2881836	0	201643582	A	C
2	rs35627330	0	201643601	G	A
2	rs2348129	0	201644232	T	C
2	rs72927023	0	201644768	T	A
2	rs72927026	0	201644772	C	A
2	rs13028496	0	201645349	C	A
2	rs11904425	0	201645798	A	G
2	rs11893944	0	201645836	G	A
2	rs6739821	0	201645848	G	A
2	rs6754947	0	201645907	T	A
2	rs17467483	0	201647444	A	G
2	rs10931921	0	201648193	A	G
2	rs78680879	0	201649113	G	A
2	rs10931922	0	201649795	T	C
2	rs11674530	0	201650074	T	A
2	rs77356501	0	201650853	C	T
2	rs66572662	0	201651973	T	A
2	rs7609464	0	201652946	T	C
2	rs13030323	0	201653966	T	C
2	rs11679030	0	201654617	A	G
2	rs3752658	0	201656429	T	A
2	rs3752657	0	201656457	A	G
2	rs113049704	0	201656591	G	A
2	rs6709766	0	201657869	G	A
2	rs6738318	0	201657985	A	G
2	rs6738319	0	201657987	A	G
2	rs10931923	0	201659168	G	A
2	rs17467532	0	201659576	C	G
2	rs12996354	0	201659862	C	T
2	rs12465041	0	201660050	C	G
2	rs17838652	0	201660279	C	T
2	rs114808334	0	201661062	A	C
2	rs13022238	0	201661638	A	C
2	rs4674449	0	201664304	T	C
2	rs4672951	0	201664399	T	G
2	rs4672952	0	201664638	A	G
2	rs12994624	0	201664985	C	T
2	rs4625890	0	201667523	A	G
2	rs13030504	0	201670278	G	A
2	rs4473366	0	201670881	G	A
2	rs10931924	0	201672370	C	T
2	rs115110433	0	201672670	T	A
2	rs6755945	0	201672859	A	T
2	rs72927048	0	201673087	G	A
2	rs72927051	0	201674289	A	T
2	rs72927052	0	201674818	G	A
2	rs3754937	0	201675353	G	C
2	rs75482642	0	201675761	C	T
2	rs78244989	0	201675851	A	G
2	rs2270282	0	201676441	G	A
2	rs544253385	0	201677213	C	T
2	rs2270281	0	201677454	C	T
2	rs2270280	0	201677791	T	C
2	rs111306409	0	201678585	C	T
2	rs72927059	0	201678831	G	T
2	rs6709748	0	201678985	T	C
2	rs12475785	0	201679931	G	T
2	rs72927061	0	201682212	T	A
2	rs11685853	0	201682395	G	A
2	rs2881880	0	201683695	T	C
2	rs115798498	0	201683853	G	A
2	rs11688852	0	201683986	G	T
2	rs150506039	0	201684478	C	T
2	rs3815501	0	201686122	T	C
2	rs115856102	0	201688940	G	A
2	rs183997345	0	201689544	G	A
2	rs12995928	0	201689742	C	T
2	rs12995960	0	201689827	A	G
2	rs17467616	0	201690994	A	T
2	rs3731720	0	201692219	G	C
2	rs3731719	0	201692449	T	A
2	rs12477038	0	201692776	T	C
2	rs57402075	0	201693867	A	T
2	rs189867740	0	201695818	C	T
2	rs72927078	0	201696461	C	T
2	rs111331321	0	201697133	C	A
2	rs111321288	0	201697204	C	T
2	rs10804108	0	201697240	C	G
2	rs6728680	0	201697722	G	A
2	rs116191011	0	201698636	A	T
2	rs6733316	0	201699205	G	A
```
