## Supplementary material for "Characterization of shared and ancestry-specific signals driving complex traits using multi-ancestry fine-mapping": s2.afreq

```
#CHROM	ID	REF	ALT	ALT_FREQS	OBS_CT
2	rs2054122	G	T	0.220238	1008
2	rs16830272	G	A	0.249008	1008
2	rs72924234	G	A	0.249008	1008
2	rs16830274	C	G	0.268849	1008
2	rs10445788	G	A	0.220238	1008
2	rs1455351	A	G	0.510913	1008
2	rs4850855	A	G	0.246032	1008
2	rs12693853	G	C	0.246032	1008
2	rs7557664	T	A	0.24504	1008
2	rs16830276	C	T	0.249008	1008
2	rs58884306	A	G	0.268849	1008
2	rs10180895	C	A	0.490079	1008
2	rs12477961	A	G	0.494048	1008
2	rs10931821	A	T	0.246032	1008
2	rs11892399	C	T	0.49504	1008
2	rs17814334	T	C	0.199405	1008
2	rs1455350	T	A	0.777778	1008
2	rs1455349	A	G	0.802579	1008
2	rs10497818	A	T	0.399802	1008
2	rs1809194	C	T	0.396825	1008
2	rs11687833	C	T	0.388889	1008
2	rs9941524	A	G	0.40377	1008
2	rs897399	A	G	0.40377	1008
2	rs7587930	A	G	0.40377	1008
2	rs992005	C	G	0.39881	1008
2	rs7569314	G	T	0.386905	1008
2	rs7602269	A	G	0.39881	1008
2	rs10210447	G	A	0.667659	1008
2	rs7601848	A	T	0.376984	1008
2	rs12693854	A	G	0.376984	1008
2	rs10931822	G	T	0.376984	1008
2	rs76527543	T	A	0.0486111	1008
2	rs1455344	G	A	0.389881	1008
2	rs75006308	T	C	0.0376984	1008
2	rs13393754	C	T	0.376984	1008
2	rs1455343	G	T	0.369048	1008
2	rs7562655	T	C	0.378968	1008
2	rs7601948	G	A	0.377976	1008
2	rs1455342	A	C	0.375992	1008
2	rs7592562	G	A	0.390873	1008
2	rs9973442	C	A	0.377976	1008
2	rs17229285	C	T	0.27381	1008
2	rs17229432	T	A	0.377976	1008
2	rs13431124	T	G	0.294643	1008
2	rs7566330	G	A	0.377976	1008
2	rs79154702	C	T	0.377976	1008
2	rs78033739	C	A	0.030754	1008
2	rs35645546	G	C	0.390873	1008
2	rs12476463	T	C	0.0406746	1008
2	rs2343636	C	G	0.390873	1008
2	rs4266009	A	G	0.390873	1008
2	rs34479423	T	C	0.390873	1008
2	rs12997439	A	G	0.390873	1008
2	rs76315705	A	T	0.390873	1008
2	rs140985759	C	G	0.0248016	1008
2	rs10196804	C	T	0.377976	1008
2	rs7568972	G	A	0.380952	1008
2	rs11691766	C	T	0.380952	1008
2	rs56927594	G	T	0.0248016	1008
2	rs10203265	C	T	0.380952	1008
2	rs79676568	G	A	0.0367063	1008
2	rs10174785	T	C	0.393849	1008
2	rs13031573	C	T	0.376984	1008
2	rs10210021	G	C	0.380952	1008
2	rs10175313	T	C	0.380952	1008
2	rs10186646	A	G	0.380952	1008
2	rs1350014	T	C	0.380952	1008
2	rs1350013	G	C	0.393849	1008
2	rs6711590	T	G	0.393849	1008
2	rs6725176	A	G	0.393849	1008
2	rs13009398	A	T	0.0376984	1008
2	rs13396912	A	G	0.402778	1008
2	rs10201987	C	A	0.376984	1008
2	rs12693857	C	A	0.376984	1008
2	rs13385754	T	C	0.376984	1008
2	rs13423255	C	A	0.376984	1008
2	rs12693858	G	A	0.376984	1008
2	rs34309101	T	G	0.39881	1008
2	rs1455335	C	T	0.376984	1008
2	rs1455334	C	A	0.376984	1008
2	rs12693859	T	A	0.376984	1008
2	rs13426764	C	T	0.376984	1008
2	rs72924296	A	G	0.253968	1008
2	rs11694806	C	T	0.376984	1008
2	rs12693860	G	A	0.376984	1008
2	rs6741429	A	T	0.376984	1008
2	rs6741542	A	C	0.376984	1008
2	rs78066355	T	C	0.326389	1008
2	rs72924301	A	G	0.350198	1008
2	rs117405928	A	G	0.0446429	1008
2	rs2007176	T	C	0.402778	1008
2	rs59174610	A	G	0.256944	1008
2	rs7420621	C	A	0.597222	1008
2	rs147812039	T	C	0.125992	1008
2	rs113756952	A	G	0.294643	1008
2	rs13000380	A	G	0.402778	1008
2	rs144475618	A	G	0.0228175	1008
2	rs35390433	A	G	0.397817	1008
2	rs34349601	C	T	0.39881	1008
2	rs7578102	C	T	0.385913	1008
2	rs79993383	T	C	0.386905	1008
2	rs7581489	C	T	0.386905	1008
2	rs74860168	T	C	0.385913	1008
2	rs12475616	T	C	0.669643	1008
2	rs17826222	C	T	0.387897	1008
2	rs13410413	C	T	0.386905	1008
2	rs17826270	G	A	0.385913	1008
2	rs66729503	T	G	0.389881	1008
2	rs17229594	C	T	0.389881	1008
2	rs10931828	C	T	0.263889	1008
2	rs17229679	A	G	0.00297619	1008
2	rs17229728	T	C	0.402778	1008
2	rs17229763	A	C	0.402778	1008
2	rs79841123	A	G	0.0178571	1008
2	rs17826492	A	G	0.402778	1008
2	rs6757686	T	G	0.40377	1008
2	rs10202115	T	G	0.40377	1008
2	rs74265587	A	C	0.0436508	1008
2	rs117538367	A	T	0.046627	1008
2	rs1400979	A	G	0.424603	1008
2	rs13390918	A	G	0.0367063	1008
2	rs17229875	G	A	0.0367063	1008
2	rs1400978	T	C	0.0367063	1008
2	rs13386177	T	A	0.0367063	1008
2	rs1400976	T	C	0.411706	1008
2	rs1400975	G	T	0.375992	1008
2	rs6434978	C	T	0.366071	1008
2	rs1518078	A	G	0.406746	1008
2	rs4673996	A	C	0.402778	1008
2	rs1996465	C	T	0.0367063	1008
2	rs1996464	A	G	0.0367063	1008
2	rs67434847	A	T	0.380952	1008
2	rs1356487	G	A	0.401786	1008
2	rs180739716	C	T	0.00297619	1008
2	rs1829317	G	C	0.0367063	1008
2	rs6434979	G	A	0.365079	1008
2	rs1356486	T	C	0.406746	1008
2	rs1356485	T	C	0.37004	1008
2	rs6757941	G	T	0.371032	1008
2	rs4674510	A	G	0.0367063	1008
2	rs6434980	T	C	0.366071	1008
2	rs4674515	A	G	0.0367063	1008
2	rs1356493	G	A	0.369048	1008
2	rs1356494	A	G	0.418651	1008
2	rs1996467	G	A	0.0367063	1008
2	rs10208704	G	A	0.0367063	1008
2	rs6434981	A	C	0.405754	1008
2	rs35457548	G	A	0.0367063	1008
2	rs1518097	C	A	0.0367063	1008
2	rs13020013	T	C	0.423611	1008
2	rs6434983	T	C	0.424603	1008
2	rs1533540	T	C	0.424603	1008
2	rs1533541	A	G	0.424603	1008
2	rs1518099	G	A	0.427579	1008
2	rs1518100	C	T	0.415675	1008
2	rs6740484	T	C	0.424603	1008
2	rs13015153	G	A	0.420635	1008
2	rs6743457	T	C	0.424603	1008
2	rs6434984	C	T	0.417659	1008
2	rs6434985	G	A	0.424603	1008
2	rs7605650	A	G	0.424603	1008
2	rs12693863	C	G	0.424603	1008
2	rs118045864	A	G	0.0357143	1008
2	rs1878665	G	T	0.407738	1008
2	rs1878666	T	C	0.412698	1008
2	rs1878667	T	C	0.412698	1008
2	rs1878668	T	G	0.376984	1008
2	rs10439328	C	T	0.377976	1008
2	rs4675232	G	A	0.40873	1008
2	rs4673212	A	G	0.411706	1008
2	rs76498867	G	C	0.0456349	1008
2	rs4673214	T	A	0.407738	1008
2	rs4673215	C	T	0.406746	1008
2	rs4673217	T	C	0.406746	1008
2	rs4675238	T	G	0.410714	1008
2	rs13013140	G	A	0.0367063	1008
2	rs34119476	A	G	0.388889	1008
2	rs118185838	G	A	0.0436508	1008
2	rs79585452	A	G	0.0228175	1008
2	rs16830376	T	C	0.21131	1008
2	rs6434987	A	C	0.399802	1008
2	rs74359326	G	T	0.0327381	1008
2	rs1518101	G	T	0.412698	1008
2	rs2344696	G	A	0.412698	1008
2	rs7600810	G	A	0.411706	1008
2	rs7600760	C	T	0.031746	1008
2	rs6434988	G	T	0.416667	1008
2	rs1850569	G	A	0.383929	1008
2	rs6742486	G	A	0.410714	1008
2	rs1878671	G	A	0.380952	1008
2	rs1607331	G	T	0.412698	1008
2	rs12995024	T	C	0.0327381	1008
2	rs12615678	G	A	0.0327381	1008
2	rs13405503	C	T	0.0386905	1008
2	rs4675339	C	T	0.0386905	1008
2	rs4675340	G	T	0.0386905	1008
2	rs10931829	A	G	0.431548	1008
2	rs12478592	T	C	0.0386905	1008
2	rs13005095	A	T	0.0386905	1008
2	rs34696411	A	G	0.0396825	1008
2	rs11897530	T	A	0.385913	1008
2	rs11893063	G	A	0.383929	1008
2	rs34335526	C	T	0.0386905	1008
2	rs80314705	A	G	0.0456349	1008
2	rs1533542	G	A	0.420635	1008
2	rs1400982	A	G	0.580357	1008
2	rs1400983	T	C	0.580357	1008
2	rs12105585	G	A	0.382937	1008
2	rs4675429	T	C	0.0386905	1008
2	rs10208482	C	A	0.573413	1008
2	rs72928115	G	A	0.426587	1008
2	rs1400984	G	A	0.0357143	1008
2	rs7570167	G	A	0.581349	1008
2	rs11884596	T	C	0.384921	1008
2	rs10497820	C	A	0.570437	1008
2	rs1533528	A	G	0.387897	1008
2	rs7585666	C	T	0.570437	1008
2	rs7588872	C	T	0.570437	1008
2	rs10197229	A	G	0.588294	1008
2	rs11887855	G	T	0.577381	1008
2	rs10177265	C	T	0.410714	1008
2	rs143321667	G	A	0.0327381	1008
2	rs72928140	A	C	0.384921	1008
2	rs6705243	A	G	0.0426587	1008
2	rs4673338	C	T	0.422619	1008
2	rs11674671	C	T	0.422619	1008
2	rs10931830	T	C	0.575397	1008
2	rs10931831	C	T	0.574405	1008
2	rs2344697	C	T	0.422619	1008
2	rs1533535	C	T	0.420635	1008
2	rs1533534	C	T	0.0416667	1008
2	rs2048968	C	T	0.419643	1008
2	rs16830407	G	A	0.371032	1008
2	rs1518086	G	A	0.404762	1008
2	rs141784825	A	G	0.104167	1008
2	rs4675598	A	G	0.441468	1008
2	rs10189746	G	A	0.430556	1008
2	rs10202112	T	C	0.440476	1008
2	rs1533533	G	A	0.428571	1008
2	rs62180106	G	A	0.396825	1008
2	rs12619940	C	A	0.572421	1008
2	rs75484307	A	G	0.104167	1008
2	rs1518085	T	C	0.438492	1008
2	rs145515943	G	A	0.00198413	1008
2	rs1518083	G	T	0.448413	1008
2	rs12617209	C	G	0.405754	1008
2	rs6715822	T	A	0.853175	1008
2	rs80003829	T	C	0.15377	1008
2	rs12617311	G	A	0.405754	1008
2	rs12475832	T	C	0.853175	1008
2	rs6761022	C	T	0.853175	1008
2	rs16830436	T	G	0.447421	1008
2	rs16824421	A	T	0.447421	1008
2	rs1518082	G	A	0.444444	1008
2	rs1518081	T	C	0.078373	1008
2	rs4145998	T	C	0.554563	1008
2	rs4145999	T	C	0.550595	1008
2	rs16830440	C	T	0.545635	1008
2	rs1518080	C	G	0.554563	1008
2	rs16830444	G	A	0.373016	1008
2	rs7566892	C	G	0.369048	1008
2	rs1518079	T	C	0.0734127	1008
2	rs75789705	G	A	0.0952381	1008
2	rs10497821	C	T	0.541667	1008
2	rs10497822	A	G	0.552579	1008
2	rs1356488	T	C	0.925595	1008
2	rs77934879	T	G	0.0406746	1008
2	rs55905347	G	A	0.368056	1008
2	rs1400974	G	A	0.44246	1008
2	rs1996466	T	C	0.55754	1008
2	rs17829022	T	G	0.375992	1008
2	rs12986948	A	G	0.078373	1008
2	rs11680034	T	C	0.077381	1008
2	rs7582813	C	T	0.077381	1008
2	rs75647135	G	A	0.0386905	1008
2	rs16830466	G	C	0.372024	1008
2	rs938856	A	G	0.558532	1008
2	rs72930032	C	T	0.00198413	1008
2	rs1518075	T	C	0.558532	1008
2	rs1518073	C	G	0.549603	1008
2	rs17829392	T	C	0.078373	1008
2	rs12991894	G	T	0.0734127	1008
2	rs13025012	T	C	0.287698	1008
2	rs7608145	A	G	0.55754	1008
2	rs7581846	C	T	0.547619	1008
2	rs145913611	G	A	0.144841	1008
2	rs1400971	T	C	0.556548	1008
2	rs9332426	A	G	0.559524	1008
2	rs67373417	A	G	0.402778	1008
2	rs1518070	C	A	0.366071	1008
2	rs1533532	C	T	0.444444	1008
2	rs17233334	T	A	0.0744048	1008
2	rs1013162	A	G	0.926587	1008
2	rs1878663	T	G	0.922619	1008
2	rs144749341	A	G	0.0357143	1008
2	rs1533529	A	G	0.5625	1008
2	rs7587759	C	T	0.199405	1008
2	rs79669877	G	A	0.0396825	1008
2	rs1518069	C	T	0.47123	1008
2	rs7592377	G	A	0.540675	1008
2	rs187083852	A	G	0.00595238	1008
2	rs1878662	T	C	0.286706	1008
2	rs2048966	T	C	0.171627	1008
2	rs12693864	C	G	0.282738	1008
2	rs6748596	T	A	0.830357	1008
2	rs60304523	G	A	0.545635	1008
2	rs1829319	G	A	0.830357	1008
2	rs2030222	G	C	0.169643	1008
2	rs1829318	T	C	0.830357	1008
2	rs1400969	G	C	0.831349	1008
2	rs57753199	C	G	0.409722	1008
2	rs74265593	T	G	0.282738	1008
2	rs2138985	C	G	0.837302	1008
2	rs1607330	A	T	0.838294	1008
2	rs34016699	G	T	0.554563	1008
2	rs13035389	T	C	0.554563	1008
2	rs13010061	G	A	0.554563	1008
2	rs62180140	C	T	0.548611	1008
2	rs4672570	A	T	0.831349	1008
2	rs13423048	C	T	0.277778	1008
2	rs13030622	C	T	0.277778	1008
2	rs61093613	T	C	0.170635	1008
2	rs1518068	A	T	0.27381	1008
2	rs10497823	G	A	0.275794	1008
2	rs10497824	A	G	0.275794	1008
2	rs2344699	C	T	0.549603	1008
2	rs1568241	A	C	0.27877	1008
2	rs1568238	T	C	0.279762	1008
2	rs62180142	G	A	0.164683	1008
2	rs17240117	C	T	0.164683	1008
2	rs17829897	T	C	0.164683	1008
2	rs56349335	G	T	0.164683	1008
2	rs13388993	G	A	0.274802	1008
2	rs17829915	T	A	0.164683	1008
2	rs188328020	A	G	0.0347222	1008
2	rs12693865	A	T	0.722222	1008
2	rs16824424	A	G	0.5625	1008
2	rs10189905	T	G	0.0882937	1008
2	rs78970352	A	C	0.0833333	1008
2	rs13019967	C	T	0.722222	1008
2	rs13020190	C	G	0.474206	1008
2	rs12619265	T	G	0.563492	1008
2	rs62180144	A	G	0.171627	1008
2	rs62180145	T	C	0.171627	1008
2	rs62180146	T	G	0.171627	1008
2	rs62180147	G	T	0.16369	1008
2	rs10931832	C	G	0.16369	1008
2	rs79398556	G	A	0.0287698	1008
2	rs193143075	A	C	0.0238095	1008
2	rs7599528	A	G	0.269841	1008
2	rs78897531	C	T	0.00297619	1008
2	rs10931833	G	T	0.10119	1008
2	rs13408846	T	C	0.832341	1008
2	rs73982470	C	T	0.104167	1008
2	rs4413098	T	C	0.00198413	1008
2	rs73982471	A	C	0.102183	1008
2	rs2344700	A	G	0.106151	1008
2	rs10451571	C	T	0.00198413	1008
2	rs74265601	A	C	0.104167	1008
2	rs12478955	A	G	0.00198413	1008
2	rs140996193	C	T	0.0119048	1008
2	rs146801448	C	G	0.0188492	1008
2	rs12996291	G	A	0.0625	1008
2	rs73982472	A	G	0.104167	1008
2	rs13413152	G	A	0.00198413	1008
2	rs72915221	T	A	0.00198413	1008
2	rs16830536	T	A	0.104167	1008
2	rs12470248	T	C	0.833333	1008
2	rs12470251	T	C	0.833333	1008
2	rs12474120	A	G	0.00198413	1008
2	rs10175562	G	A	0.9375	1008
2	rs75982036	C	A	0.104167	1008
2	rs150025667	G	T	0.0119048	1008
2	rs117228881	G	T	0.0267857	1008
2	rs10931835	T	C	0.831349	1008
2	rs1533536	A	G	0.833333	1008
2	rs1533537	G	A	0.9375	1008
2	rs1533538	A	C	0.9375	1008
2	rs1533539	A	C	0.9375	1008
2	rs1850566	C	T	0.0198413	1008
2	rs2693277	G	A	0.833333	1008
2	rs2693278	A	G	0.833333	1008
2	rs1518089	T	C	0.833333	1008
2	rs58055552	G	A	0.104167	1008
2	rs59079358	A	G	0.104167	1008
2	rs1608945	A	G	0.831349	1008
2	rs1850567	A	T	0.833333	1008
2	rs1850568	A	C	0.833333	1008
2	rs62180151	G	T	0.00297619	1008
2	rs12613387	A	G	0.150794	1008
2	rs16830559	C	T	0.0446429	1008
2	rs1464957	G	C	0.833333	1008
2	rs1518092	G	A	0.833333	1008
2	rs12622284	A	C	0.634921	1008
2	rs1518093	G	A	0.9375	1008
2	rs34665604	G	C	0.325397	1008
2	rs1400980	C	A	0.831349	1008
2	rs2693284	G	A	0.831349	1008
2	rs1852261	T	C	0.831349	1008
2	rs7564969	T	G	0.00198413	1008
2	rs1518094	G	A	0.104167	1008
2	rs10497825	G	T	0.0436508	1008
2	rs2693285	A	G	0.831349	1008
2	rs16830570	C	G	0.104167	1008
2	rs2693286	T	C	0.831349	1008
2	rs16830580	G	A	0.104167	1008
2	rs79680212	A	G	0.00992063	1008
2	rs1917933	C	G	0.831349	1008
2	rs79849554	G	A	0.0168651	1008
2	rs1518095	A	G	0.831349	1008
2	rs1878664	C	T	0.0625	1008
2	rs7593276	A	G	0.104167	1008
2	rs149636442	C	T	0.179563	1008
2	rs35545050	C	A	0.632937	1008
2	rs1356491	T	C	0.831349	1008
2	rs1356492	C	T	0.831349	1008
2	rs1400981	A	T	0.104167	1008
2	rs1358059	A	G	0.831349	1008
2	rs77736737	C	T	0.152778	1008
2	rs2678406	A	G	0.9375	1008
2	rs2678407	A	G	0.831349	1008
2	rs7582043	G	C	0.104167	1008
2	rs181494136	A	C	0.0198413	1008
2	rs186371988	C	T	0.104167	1008
2	rs2678408	T	C	0.935516	1008
2	rs1249091	A	G	0.99504	1008
2	rs60819009	G	A	0.161706	1008
2	rs1249092	T	C	0.831349	1008
2	rs2203766	A	C	0.047619	1008
2	rs2678409	C	A	0.831349	1008
2	rs1249093	A	G	0.993056	1008
2	rs1249094	G	A	0.831349	1008
2	rs13408909	A	G	0.047619	1008
2	rs1249095	G	A	0.00496032	1008
2	rs1249096	G	A	0.168651	1008
2	rs1914615	A	T	0.00694444	1008
2	rs72613715	G	A	0.161706	1008
2	rs147424468	T	C	0.0138889	1008
2	rs112633721	C	T	0.161706	1008
2	rs75626366	C	T	0.161706	1008
2	rs7597529	C	T	0.161706	1008
2	rs73982489	G	A	0.104167	1008
2	rs55642416	C	T	0.104167	1008
2	rs57909385	T	C	0.104167	1008
2	rs13020849	T	C	0.0525794	1008
2	rs10192749	G	C	0.21627	1008
2	rs72613718	T	C	0.16369	1008
2	rs78503690	C	A	0.0267857	1008
2	rs78340765	T	C	0.168651	1008
2	rs55784237	T	C	0.16369	1008
2	rs72613719	G	C	0.16369	1008
2	rs143961801	G	C	0.16369	1008
2	rs56244529	T	C	0.16369	1008
2	rs56322003	T	C	0.214286	1008
2	rs6739922	A	T	0.0615079	1008
2	rs73982500	G	A	0.106151	1008
2	rs72915262	C	T	0.00496032	1008
2	rs7584200	T	G	0.16369	1008
2	rs72613720	T	C	0.16369	1008
2	rs72613721	A	G	0.16369	1008
2	rs72613722	C	T	0.16369	1008
2	rs75693035	C	G	0.0228175	1008
2	rs66460581	T	G	0.16369	1008
2	rs11679410	A	G	0.661706	1008
2	rs67103685	T	C	0.00396825	1008
2	rs111366862	T	C	0.16369	1008
2	rs13019591	A	C	0.652778	1008
2	rs60090550	T	C	0.16369	1008
2	rs34122762	G	A	0.00396825	1008
2	rs1405108	C	A	0.785714	1008
2	rs4674268	A	G	0.16369	1008
2	rs117611368	G	A	0.0277778	1008
2	rs74818197	G	T	0.104167	1008
2	rs59673407	T	A	0.106151	1008
2	rs61024583	G	A	0.108135	1008
2	rs13030809	T	C	0.0615079	1008
2	rs756329	A	G	0.107143	1008
2	rs756340	A	G	0.046627	1008
2	rs73057412	A	T	0.107143	1008
2	rs72915265	A	G	0.164683	1008
2	rs73057415	A	G	0.107143	1008
2	rs12621933	A	G	0.829365	1008
2	rs59358261	G	A	0.107143	1008
2	rs57930369	G	A	0.107143	1008
2	rs73057418	T	A	0.107143	1008
2	rs4674327	A	G	0.107143	1008
2	rs4674333	G	C	0.107143	1008
2	rs35785988	C	A	0.107143	1008
2	rs116879093	G	A	0.047619	1008
2	rs12614240	C	T	0.781746	1008
2	rs75269068	C	T	0.0188492	1008
2	rs56038930	A	C	0.107143	1008
2	rs12328463	G	A	0.843254	1008
2	rs16830631	G	T	0.107143	1008
2	rs13023912	G	A	0.843254	1008
2	rs13024106	G	A	0.843254	1008
2	rs16830635	C	T	0.108135	1008
2	rs73985309	A	G	0.107143	1008
2	rs73057427	C	A	0.107143	1008
2	rs73057429	C	A	0.107143	1008
2	rs73057432	T	C	0.107143	1008
2	rs141600319	G	A	0.0138889	1008
2	rs12987656	C	T	0.0615079	1008
2	rs117800760	C	T	0.0277778	1008
2	rs62178774	A	G	0.0615079	1008
2	rs12693868	C	A	0.890873	1008
2	rs12053051	G	C	0.892857	1008
2	rs67480108	A	C	0.492063	1008
2	rs12693869	A	G	0.890873	1008
2	rs148688705	A	G	0.0128968	1008
2	rs140266082	A	G	0.047619	1008
2	rs79961576	C	T	0.107143	1008
2	rs142064917	A	G	0.047619	1008
2	rs16830637	T	C	0.107143	1008
2	rs16830639	C	A	0.107143	1008
2	rs16830640	A	G	0.047619	1008
2	rs16830642	C	A	0.107143	1008
2	rs16830644	C	A	0.107143	1008
2	rs76189856	A	T	0.00396825	1008
2	rs16830647	A	G	0.107143	1008
2	rs7596739	C	T	0.107143	1008
2	rs1456525	G	T	0.952381	1008
2	rs1456524	T	C	0.842262	1008
2	rs62178775	G	A	0.00694444	1008
2	rs6756227	C	T	0.107143	1008
2	rs80096783	A	G	0.0287698	1008
2	rs7581614	A	G	0.107143	1008
2	rs1456523	C	T	0.107143	1008
2	rs16830660	G	A	0.107143	1008
2	rs1456522	A	G	0.890873	1008
2	rs16830667	T	C	0.107143	1008
2	rs1020705	G	T	0.951389	1008
2	rs4674552	A	G	0.107143	1008
2	rs1456521	T	C	0.951389	1008
2	rs1456520	C	T	0.844246	1008
2	rs1350203	A	G	0.107143	1008
2	rs73059417	A	G	0.107143	1008
2	rs1869984	A	C	0.107143	1008
2	rs73059418	T	G	0.107143	1008
2	rs73059419	T	C	0.107143	1008
2	rs6434989	C	T	0.890873	1008
2	rs35634139	T	A	0.149802	1008
2	rs12989676	A	G	0.0625	1008
2	rs16830681	T	C	0.107143	1008
2	rs16830684	A	G	0.285714	1008
2	rs1840751	G	C	0.890873	1008
2	rs1379013	T	C	0.00694444	1008
2	rs16830687	C	G	0.0972222	1008
2	rs7590624	A	G	0.109127	1008
2	rs983402	T	C	0.888889	1008
2	rs16830694	T	C	0.109127	1008
2	rs6735756	T	C	0.110119	1008
2	rs4673006	A	C	0.109127	1008
2	rs1526070	G	A	0.827381	1008
2	rs73059434	A	G	0.109127	1008
2	rs76211027	T	C	0.0238095	1008
2	rs76517147	C	A	0.015873	1008
2	rs34435982	G	A	0.0625	1008
2	rs73059437	C	A	0.109127	1008
2	rs76590976	A	T	0.109127	1008
2	rs6735661	G	A	0.109127	1008
2	rs7585551	C	T	0.00198413	1008
2	rs7558826	A	G	0.888889	1008
2	rs2345170	T	C	0.109127	1008
2	rs6754915	T	A	0.109127	1008
2	rs149500266	C	T	0.0257937	1008
2	rs6743850	C	T	0.112103	1008
2	rs1456547	A	G	0.888889	1008
2	rs1456548	C	T	0.888889	1008
2	rs7564883	T	C	0.89881	1008
2	rs6650780	A	G	0.900794	1008
2	rs61272313	T	C	0.109127	1008
2	rs11695021	C	T	0.78869	1008
2	rs77442588	T	A	0.00396825	1008
2	rs34517419	C	T	0.0634921	1008
2	rs1026415	C	T	0.899802	1008
2	rs12693870	G	T	0.899802	1008
2	rs186441765	A	C	0.00198413	1008
2	rs720527	C	A	0.725198	1008
2	rs12477199	C	G	0.111111	1008
2	rs1585118	A	G	0.888889	1008
2	rs12105021	A	G	0.111111	1008
2	rs2168544	C	T	0.899802	1008
2	rs188314887	C	T	0.00198413	1008
2	rs16830715	G	T	0.100198	1008
2	rs75911088	A	G	0.0347222	1008
2	rs77446886	T	C	0.00396825	1008
2	rs12614229	G	A	0.899802	1008
2	rs16830723	T	C	0.100198	1008
2	rs16830725	G	C	0.109127	1008
2	rs77892206	G	T	0.0853175	1008
2	rs16830727	A	G	0.109127	1008
2	rs12693871	G	T	0.825397	1008
2	rs966744	G	A	0.439484	1008
2	rs10205216	A	G	0.888889	1008
2	rs34489860	G	C	0.0644841	1008
2	rs149410310	G	T	0.00198413	1008
2	rs2219315	T	C	0.888889	1008
2	rs57130343	C	T	0.109127	1008
2	rs12465472	C	T	0.111111	1008
2	rs12473502	A	C	0.111111	1008
2	rs12473576	A	G	0.111111	1008
2	rs4491667	G	T	0.111111	1008
2	rs1563491	T	C	0.888889	1008
2	rs1984930	T	G	0.111111	1008
2	rs73061418	C	T	0.109127	1008
2	rs881516	C	T	0.031746	1008
2	rs7592570	T	C	0.111111	1008
2	rs60090952	C	T	0.109127	1008
2	rs55956047	C	T	0.109127	1008
2	rs9288299	C	T	0.888889	1008
2	rs7423224	G	A	0.00793651	1008
2	rs6751571	T	A	0.888889	1008
2	rs6759265	T	C	0.888889	1008
2	rs6434991	T	C	0.111111	1008
2	rs4675033	C	T	0.111111	1008
2	rs13029829	T	C	0.102183	1008
2	rs6434993	G	A	0.888889	1008
2	rs6714279	T	C	0.888889	1008
2	rs6714524	T	C	0.888889	1008
2	rs1379007	A	G	0.888889	1008
2	rs4533423	T	C	0.0634921	1008
2	rs1379008	C	A	0.888889	1008
2	rs1379010	G	A	0.111111	1008
2	rs16830753	T	G	0.109127	1008
2	rs74476994	T	C	0.0297619	1008
2	rs74691110	G	A	0.030754	1008
2	rs7572632	T	C	0.887897	1008
2	rs10209920	C	G	0.887897	1008
2	rs76791040	C	T	0.0357143	1008
2	rs7576497	T	C	0.888889	1008
2	rs17243099	G	A	0.0634921	1008
2	rs1159772	T	C	0.888889	1008
2	rs117571795	C	T	0.0347222	1008
2	rs77587842	T	C	0.0188492	1008
2	rs974392	C	A	0.888889	1008
2	rs974393	T	C	0.888889	1008
2	rs12693872	T	A	0.888889	1008
2	rs78977423	G	T	0.16369	1008
2	rs75873801	A	G	0.031746	1008
2	rs75151573	A	G	0.100198	1008
2	rs12615032	G	A	0.825397	1008
2	rs2091340	G	A	0.890873	1008
2	rs67963931	G	T	0.0625	1008
2	rs62178842	T	C	0.111111	1008
2	rs62178843	G	A	0.111111	1008
2	rs62178845	C	A	0.00793651	1008
2	rs1119401	T	C	0.111111	1008
2	rs10200311	A	G	0.888889	1008
2	rs2124695	G	A	0.888889	1008
2	rs2124696	A	T	0.888889	1008
2	rs2124697	T	C	0.888889	1008
2	rs117088771	G	C	0.0297619	1008
2	rs78436879	T	C	0.00396825	1008
2	rs66774941	T	A	0.0625	1008
2	rs117375749	C	A	0.0297619	1008
2	rs6739678	G	A	0.888889	1008
2	rs193093350	T	C	0.0218254	1008
2	rs6739860	C	A	0.888889	1008
2	rs1119058	G	C	0.111111	1008
2	rs4675214	G	A	0.111111	1008
2	rs6743116	C	T	0.0724206	1008
2	rs73061459	A	C	0.109127	1008
2	rs6705128	T	A	0.111111	1008
2	rs2345175	A	G	0.888889	1008
2	rs4675220	G	A	0.890873	1008
2	rs141024420	G	A	0.0109127	1008
2	rs983522	T	C	0.888889	1008
2	rs1947530	C	A	0.888889	1008
2	rs2168543	C	T	0.0982143	1008
2	rs1456544	T	A	0.340278	1008
2	rs1840752	C	T	0.888889	1008
2	rs190796483	C	G	0.0287698	1008
2	rs4145757	T	C	0.888889	1008
2	rs73061464	C	T	0.109127	1008
2	rs1158687	C	T	0.111111	1008
2	rs10497826	T	C	0.109127	1008
2	rs10206567	C	T	0.888889	1008
2	rs79229476	T	C	0.00793651	1008
2	rs6737927	A	G	0.111111	1008
2	rs143512570	G	C	0.0367063	1008
2	rs1456529	A	C	0.888889	1008
2	rs7559736	C	T	0.111111	1008
2	rs921889	A	G	0.888889	1008
2	rs34920085	C	T	0.0625	1008
2	rs6434996	A	G	0.111111	1008
2	rs77358516	T	C	0.0982143	1008
2	rs55932156	T	G	0.443452	1008
2	rs1563484	A	T	0.109127	1008
2	rs1563485	G	A	0.109127	1008
2	rs11687364	T	G	0.887897	1008
2	rs12998141	T	C	0.887897	1008
2	rs76068544	C	T	0.0208333	1008
2	rs1120719	C	T	0.887897	1008
2	rs11884583	C	G	0.112103	1008
2	rs12612141	G	A	0.887897	1008
2	rs73061479	T	C	0.110119	1008
2	rs12616381	T	C	0.825397	1008
2	rs141421674	G	A	0.00198413	1008
2	rs11532563	G	A	0.887897	1008
2	rs139086060	G	A	0.0128968	1008
2	rs77041497	A	C	0.887897	1008
2	rs13019013	A	G	0.887897	1008
2	rs13019823	A	C	0.887897	1008
2	rs79555863	T	G	0.0218254	1008
2	rs10187067	C	T	0.887897	1008
2	rs74528981	T	C	0.0297619	1008
2	rs80069397	G	A	0.0347222	1008
2	rs147048037	C	T	0.00198413	1008
2	rs16830816	A	T	0.112103	1008
2	rs16830817	T	C	0.110119	1008
2	rs6711976	T	A	0.112103	1008
2	rs6725590	A	G	0.112103	1008
2	rs16830832	G	A	0.112103	1008
2	rs16830833	A	G	0.110119	1008
2	rs1563486	T	C	0.113095	1008
2	rs7557245	G	A	0.00198413	1008
2	rs4675253	C	G	0.112103	1008
2	rs6737832	A	G	0.112103	1008
2	rs2881064	T	C	0.522817	1008
2	rs6723079	T	C	0.0694444	1008
2	rs34917418	A	G	0.0694444	1008
2	rs6707648	C	A	0.0694444	1008
2	rs13020716	T	C	0.00396825	1008
2	rs144819300	G	A	0.0277778	1008
2	rs147174673	A	T	0.0863095	1008
2	rs4410227	T	C	0.00396825	1008
2	rs17184323	G	A	0.0674603	1008
2	rs117457274	T	C	0.0119048	1008
2	rs16830850	T	A	0.0257937	1008
2	rs141518799	G	T	0.00793651	1008
2	rs16830857	C	G	0.0843254	1008
2	rs74957472	C	T	0.242063	1008
2	rs78146733	A	G	0.0634921	1008
2	rs994261	T	C	0.589286	1008
2	rs12612837	C	A	0.255952	1008
2	rs148392475	G	A	0.0337302	1008
2	rs143784780	C	T	0.0198413	1008
2	rs7562062	T	C	0.0684524	1008
2	rs6732825	A	C	0.0684524	1008
2	rs117498634	G	C	0.0257937	1008
2	rs62180225	A	T	0.00297619	1008
2	rs10931843	A	T	0.93254	1008
2	rs117817795	C	T	0.0109127	1008
2	rs78002165	A	C	0.0644841	1008
2	rs76244629	C	T	0.109127	1008
2	rs79076184	G	A	0.25496	1008
2	rs77856706	C	A	0.0188492	1008
2	rs139672468	T	C	0.0119048	1008
2	rs78242655	A	G	0.308532	1008
2	rs139581183	A	T	0.030754	1008
2	rs76621391	T	C	0.0228175	1008
2	rs74682158	C	T	0.116071	1008
2	rs1376590	T	G	0.69246	1008
2	rs73983686	T	G	0.00396825	1008
2	rs67666702	A	C	0.00396825	1008
2	rs79296449	G	A	0.0198413	1008
2	rs79645648	G	A	0.0376984	1008
2	rs73063420	A	C	0.0892857	1008
2	rs116847355	G	A	0.0367063	1008
2	rs1451488	A	G	0.339286	1008
2	rs12986901	G	A	0.00892857	1008
2	rs1451487	T	C	0.309524	1008
2	rs1451486	G	T	0.309524	1008
2	rs77893927	G	A	0.0724206	1008
2	rs2345457	A	G	0.327381	1008
2	rs12624145	C	G	0.685516	1008
2	rs4144848	G	A	0.672619	1008
2	rs1530873	G	C	0.673611	1008
2	rs76928953	T	G	0.25496	1008
2	rs4673248	G	T	0.326389	1008
2	rs141832838	T	C	0.0109127	1008
2	rs3963519	C	T	0.326389	1008
2	rs16831039	C	T	0.323413	1008
2	rs1376584	A	G	0.323413	1008
2	rs1451484	T	G	0.325397	1008
2	rs141969586	T	C	0.0168651	1008
2	rs16831047	G	A	0.240079	1008
2	rs1349505	T	C	0.324405	1008
2	rs16831051	C	T	0.324405	1008
2	rs6733580	G	T	0.675595	1008
2	rs77064030	C	T	0.240079	1008
2	rs1451483	G	C	0.324405	1008
2	rs1901321	T	C	0.324405	1008
2	rs1817081	C	T	0.675595	1008
2	rs2345458	G	T	0.675595	1008
2	rs537045037	A	G	0.0337302	1008
2	rs12471454	T	C	0.323413	1008
2	rs148132193	C	T	0.00694444	1008
2	rs1451473	C	A	0.324405	1008
2	rs921465	G	T	0.675595	1008
2	rs921464	G	A	0.675595	1008
2	rs1868915	C	A	0.324405	1008
2	rs138233192	G	A	0.0277778	1008
2	rs75026977	G	A	0.0208333	1008
2	rs1376595	T	A	0.675595	1008
2	rs2198156	G	A	0.0902778	1008
2	rs1562874	T	C	0.675595	1008
2	rs4673254	C	T	0.324405	1008
2	rs1562873	C	A	0.675595	1008
2	rs11883544	A	G	0.324405	1008
2	rs145410966	A	C	0.0109127	1008
2	rs1376593	G	A	0.325397	1008
2	rs9288302	C	T	0.675595	1008
2	rs1451503	C	A	0.324405	1008
2	rs2122846	G	C	0.675595	1008
2	rs55857304	T	C	0.324405	1008
2	rs4101817	C	T	0.324405	1008
2	rs2345459	A	G	0.675595	1008
2	rs10208243	A	T	0.675595	1008
2	rs2198154	C	T	0.324405	1008
2	rs6760109	G	A	0.675595	1008
2	rs6731445	A	C	0.675595	1008
2	rs2881160	C	T	0.675595	1008
2	rs6743084	A	T	0.675595	1008
2	rs7566154	C	T	0.324405	1008
2	rs190198918	T	C	0.0138889	1008
2	rs1868914	A	G	0.249008	1008
2	rs1868913	A	T	0.675595	1008
2	rs1901323	T	A	0.324405	1008
2	rs10931853	C	T	0.324405	1008
2	rs60642146	T	C	0.324405	1008
2	rs896350	G	A	0.675595	1008
2	rs41422946	G	A	0.320437	1008
2	rs6730991	G	A	0.675595	1008
2	rs16831103	T	C	0.316468	1008
2	rs12693881	C	G	0.584325	1008
2	rs16831114	T	C	0.324405	1008
2	rs1376587	C	T	0.324405	1008
2	rs2122844	C	T	0.325397	1008
2	rs2345460	T	A	0.325397	1008
2	rs16831119	G	C	0.320437	1008
2	rs76431349	G	C	0.253968	1008
2	rs6755019	A	G	0.674603	1008
2	rs1584661	G	A	0.325397	1008
2	rs1584660	C	A	0.325397	1008
2	rs9973950	G	A	0.674603	1008
2	rs149835443	C	A	0.0119048	1008
2	rs10931854	G	C	0.325397	1008
2	rs10931855	A	C	0.325397	1008
2	rs59097191	C	T	0.325397	1008
2	rs59447251	G	A	0.325397	1008
2	rs78774981	A	G	0.0188492	1008
2	rs4675342	A	G	0.325397	1008
2	rs1470755	T	C	0.674603	1008
2	rs4675343	A	G	0.325397	1008
2	rs16831122	G	C	0.25496	1008
2	rs6435004	C	T	0.325397	1008
2	rs117358533	T	G	0.0912698	1008
2	rs6713045	A	G	0.675595	1008
2	rs6742079	G	A	0.325397	1008
2	rs181748779	A	G	0.0704365	1008
2	rs13407911	T	G	0.353175	1008
2	rs12618784	T	G	0.674603	1008
2	rs6750308	C	T	0.325397	1008
2	rs75608973	G	A	0.0168651	1008
2	rs10177617	T	C	0.674603	1008
2	rs56317974	C	G	0.325397	1008
2	rs7567954	G	T	0.325397	1008
2	rs4675353	A	G	0.325397	1008
2	rs11683241	T	G	0.325397	1008
2	rs11683244	T	C	0.325397	1008
2	rs2084737	T	C	0.674603	1008
2	rs12693886	G	A	0.674603	1008
2	rs146465523	T	C	0.030754	1008
2	rs62178712	C	A	0.325397	1008
2	rs79353396	C	T	0.674603	1008
2	rs111545241	C	T	0.674603	1008
2	rs113157823	A	C	0.674603	1008
2	rs111796899	A	G	0.674603	1008
2	rs12611560	A	G	0.674603	1008
2	rs12618091	G	A	0.674603	1008
2	rs183843595	G	C	0.0218254	1008
2	rs12611626	A	C	0.674603	1008
2	rs139436966	C	T	0.0277778	1008
2	rs7571105	A	G	0.674603	1008
2	rs181005873	C	T	0.0109127	1008
2	rs1376586	T	C	0.325397	1008
2	rs10497829	A	C	0.674603	1008
2	rs148823641	C	T	0.0248016	1008
2	rs13033985	C	T	0.262897	1008
2	rs10497830	G	A	0.319444	1008
2	rs6715416	A	G	0.674603	1008
2	rs537836529	C	T	0.0119048	1008
2	rs4270295	A	G	0.674603	1008
2	rs78692566	G	A	0.0327381	1008
2	rs7573661	A	G	0.674603	1008
2	rs7600726	C	G	0.674603	1008
2	rs13012540	C	T	0.00992063	1008
2	rs189439476	G	T	0.0228175	1008
2	rs6717968	T	C	0.325397	1008
2	rs62178718	G	A	0.325397	1008
2	rs78696503	A	G	0.239087	1008
2	rs1982411	A	G	0.681548	1008
2	rs141279067	C	T	0.0109127	1008
2	rs724268	C	A	0.676587	1008
2	rs12053525	G	C	0.321429	1008
2	rs7568495	G	T	0.323413	1008
2	rs13029216	T	G	0.676587	1008
2	rs10804088	G	A	0.323413	1008
2	rs1376591	T	C	0.676587	1008
2	rs12995376	T	C	0.676587	1008
2	rs13036202	A	G	0.676587	1008
2	rs12615841	T	A	0.676587	1008
2	rs4338918	T	A	0.678571	1008
2	rs12616812	T	C	0.678571	1008
2	rs17195503	C	T	0.314484	1008
2	rs7609143	A	G	0.328373	1008
2	rs79894986	T	C	0.0912698	1008
2	rs13029315	C	T	0.685516	1008
2	rs28853425	A	T	0.314484	1008
2	rs138537916	C	T	0.0208333	1008
2	rs200953869	T	G	0.0724206	1008
2	rs1349507	C	T	0.314484	1008
2	rs16831165	T	C	0.348214	1008
2	rs114887897	A	G	0.0952381	1008
2	rs1016569	T	C	0.094246	1008
2	rs148174270	T	C	0.0337302	1008
2	rs80029196	C	T	0.252976	1008
2	rs117559092	C	T	0.0337302	1008
2	rs62178732	G	T	0.00198413	1008
2	rs79581823	A	T	0.252976	1008
2	rs7558362	G	A	0.33631	1008
2	rs76109428	G	T	0.252976	1008
2	rs7559104	G	T	0.315476	1008
2	rs78131318	A	G	0.0952381	1008
2	rs55848302	A	G	0.315476	1008
2	rs76443788	G	A	0.094246	1008
2	rs113218183	T	C	0.094246	1008
2	rs2084735	G	A	0.588294	1008
2	rs2084736	T	C	0.093254	1008
2	rs114332371	G	A	0.094246	1008
2	rs7560391	T	G	0.318452	1008
2	rs117019395	C	T	0.0188492	1008
2	rs112327607	T	C	0.094246	1008
2	rs78486820	G	T	0.094246	1008
2	rs12620840	T	C	0.25496	1008
2	rs12617552	C	T	0.25496	1008
2	rs28770543	A	G	0.093254	1008
2	rs76604962	C	G	0.0962302	1008
2	rs76639183	G	A	0.094246	1008
2	rs60461384	G	T	0.318452	1008
2	rs10931858	A	G	0.332341	1008
2	rs75228550	C	T	0.25496	1008
2	rs11690732	G	A	0.318452	1008
2	rs114439464	T	A	0.094246	1008
2	rs73983974	A	G	0.25496	1008
2	rs73983977	A	G	0.25496	1008
2	rs57091525	C	G	0.25496	1008
2	rs56350102	T	A	0.25496	1008
2	rs55635514	G	A	0.25496	1008
2	rs80328240	C	G	0.094246	1008
2	rs78875578	T	C	0.031746	1008
2	rs62178735	G	A	0.00198413	1008
2	rs76027670	C	T	0.094246	1008
2	rs12329345	C	T	0.349206	1008
2	rs57772917	T	G	0.318452	1008
2	rs58496425	T	C	0.349206	1008
2	rs74618693	C	A	0.094246	1008
2	rs79427695	C	T	0.094246	1008
2	rs79602403	T	C	0.094246	1008
2	rs4673288	G	C	0.325397	1008
2	rs1451482	A	T	0.350198	1008
2	rs55981047	C	A	0.25496	1008
2	rs75965489	T	C	0.0952381	1008
2	rs56706472	T	C	0.25496	1008
2	rs61393798	C	T	0.25496	1008
2	rs57157065	G	A	0.25496	1008
2	rs78334571	T	G	0.25496	1008
2	rs138834914	T	C	0.25496	1008
2	rs144659264	C	T	0.0952381	1008
2	rs112919553	A	G	0.0952381	1008
2	rs111420664	G	A	0.0952381	1008
2	rs62178738	T	C	0.323413	1008
2	rs78906158	G	A	0.25496	1008
2	rs113864518	C	T	0.0952381	1008
2	rs113476977	G	C	0.0952381	1008
2	rs74746305	T	C	0.253968	1008
2	rs10178237	G	C	0.0952381	1008
2	rs10201630	A	C	0.0952381	1008
2	rs260767	T	C	0.673611	1008
2	rs113341373	G	T	0.0952381	1008
2	rs78921662	G	A	0.253968	1008
2	rs117240006	G	A	0.0297619	1008
2	rs75411827	G	A	0.0952381	1008
2	rs13406628	A	T	0.0952381	1008
2	rs59181556	G	A	0.25496	1008
2	rs10167367	C	T	0.0952381	1008
2	rs10180359	T	C	0.0952381	1008
2	rs10167946	C	T	0.0952381	1008
2	rs11687524	A	C	0.323413	1008
2	rs112994916	C	T	0.0952381	1008
2	rs61527140	C	T	0.25496	1008
2	rs200469539	A	G	0.0357143	1008
2	rs260746	C	A	0.322421	1008
2	rs111994537	C	T	0.0952381	1008
2	rs12621352	A	G	0.350198	1008
2	rs12621356	A	G	0.25496	1008
2	rs12615027	G	C	0.25496	1008
2	rs12621439	A	C	0.348214	1008
2	rs141319801	G	A	0.0376984	1008
2	rs12615048	G	A	0.25496	1008
2	rs180822258	T	C	0.0228175	1008
2	rs138135251	G	A	0.25496	1008
2	rs200065311	C	T	0.337302	1008
2	rs139777172	A	G	0.093254	1008
2	rs75412321	A	G	0.25496	1008
2	rs140436548	C	A	0.252976	1008
2	rs10208056	A	T	0.272817	1008
2	rs185466	T	C	0.672619	1008
2	rs76610462	C	T	0.25496	1008
2	rs75070256	T	G	0.25496	1008
2	rs260754	G	A	0.673611	1008
2	rs12476703	T	G	0.672619	1008
2	rs79500745	G	A	0.093254	1008
2	rs260755	C	T	0.383929	1008
2	rs73983986	T	A	0.125992	1008
2	rs17195804	G	A	0.509921	1008
2	rs77088010	A	G	0.0198413	1008
2	rs73983987	C	T	0.125992	1008
2	rs62178742	C	T	0.383929	1008
2	rs184459636	C	T	0.0168651	1008
2	rs1374360	C	T	0.326389	1008
2	rs7561479	C	T	0.383929	1008
2	rs139036048	T	C	0.0297619	1008
2	rs117180062	A	C	0.125992	1008
2	rs260758	G	A	0.125992	1008
2	rs4377271	T	A	0.242063	1008
2	rs4459679	T	G	0.383929	1008
2	rs4280387	A	T	0.384921	1008
2	rs4449074	C	T	0.383929	1008
2	rs73983989	T	G	0.125992	1008
2	rs111535042	T	C	0.125992	1008
2	rs2084217	G	C	0.382937	1008
2	rs2084218	C	G	0.382937	1008
2	rs11692189	G	A	0.00198413	1008
2	rs77858279	G	A	0.160714	1008
2	rs11695125	G	A	0.382937	1008
2	rs76185896	T	A	0.160714	1008
2	rs79787058	T	C	0.0952381	1008
2	rs78505241	C	T	0.0287698	1008
2	rs7593422	A	T	0.381944	1008
2	rs62181087	A	G	0.327381	1008
2	rs260761	G	C	0.837302	1008
2	rs148449784	T	C	0.0555556	1008
2	rs12105015	A	G	0.141865	1008
2	rs2881208	T	C	0.400794	1008
2	rs145986049	A	G	0.0168651	1008
2	rs994185	T	C	0.874008	1008
2	rs12105045	T	C	0.122024	1008
2	rs10497831	A	G	0.122024	1008
2	rs1813849	T	C	0.874008	1008
2	rs2007258	G	C	0.874008	1008
2	rs10200842	A	G	0.122024	1008
2	rs10177591	C	T	0.122024	1008
2	rs10192948	T	A	0.122024	1008
2	rs7607656	A	G	0.404762	1008
2	rs13399622	G	A	0.122024	1008
2	rs6732702	G	A	0.874008	1008
2	rs6735461	C	T	0.874008	1008
2	rs6735464	C	G	0.874008	1008
2	rs4673309	G	A	0.874008	1008
2	rs182624122	C	T	0.0198413	1008
2	rs6758846	T	C	0.122024	1008
2	rs10445789	T	C	0.123016	1008
2	rs6745135	T	C	0.829365	1008
2	rs13415419	T	A	0.169643	1008
2	rs17196295	A	G	0.00297619	1008
2	rs36011427	A	C	0.169643	1008
2	rs12618312	C	T	0.829365	1008
2	rs7592248	G	A	0.829365	1008
2	rs7592464	G	A	0.829365	1008
2	rs1374355	A	T	0.829365	1008
2	rs1446636	T	G	0.829365	1008
2	rs1900327	T	A	0.827381	1008
2	rs7557687	G	A	0.827381	1008
2	rs1446637	A	C	0.171627	1008
2	rs138704235	C	T	0.030754	1008
2	rs895526	T	C	0.535714	1008
2	rs7605111	C	T	0.535714	1008
2	rs7605371	G	A	0.364087	1008
2	rs6704641	G	A	0.535714	1008
2	rs733156	T	C	0.825397	1008
2	rs10497832	G	C	0.173611	1008
2	rs2009622	T	G	0.362103	1008
2	rs13419333	A	G	0.172619	1008
2	rs16831252	T	C	0.46627	1008
2	rs1374361	A	G	0.828373	1008
2	rs75667912	C	A	0.0218254	1008
2	rs10194229	A	G	0.171627	1008
2	rs3748904	T	C	0.828373	1008
2	rs7600663	A	C	0.828373	1008
2	rs147858505	C	T	0.0327381	1008
2	rs145011269	T	C	0.0228175	1008
2	rs4675475	G	T	0.362103	1008
2	rs971698	A	G	0.828373	1008
2	rs76538713	G	A	0.0208333	1008
2	rs147250339	C	T	0.0119048	1008
2	rs7569519	A	C	0.362103	1008
2	rs7596078	C	T	0.362103	1008
2	rs1446642	G	C	0.827381	1008
2	rs34314977	G	C	0.172619	1008
2	rs11686971	G	A	0.362103	1008
2	rs7596049	G	C	0.534722	1008
2	rs930616	C	T	0.362103	1008
2	rs75482841	T	C	0.172619	1008
2	rs11694834	T	C	0.363095	1008
2	rs2011269	C	T	0.632937	1008
2	rs4673313	C	T	0.53373	1008
2	rs13002186	T	C	0.46627	1008
2	rs2166517	T	C	0.53373	1008
2	rs13023773	G	T	0.828373	1008
2	rs139348276	T	C	0.0119048	1008
2	rs151149762	T	C	0.0327381	1008
2	rs1037135	A	C	0.362103	1008
2	rs2121378	C	T	0.53373	1008
2	rs1011831	C	T	0.171627	1008
2	rs1011832	C	T	0.362103	1008
2	rs1011833	A	G	0.171627	1008
2	rs12618905	C	T	0.53373	1008
2	rs12623257	T	C	0.0456349	1008
2	rs11688413	C	T	0.828373	1008
2	rs12105988	T	C	0.172619	1008
2	rs34377036	G	A	0.46627	1008
2	rs13426349	C	T	0.53373	1008
2	rs13426462	C	T	0.171627	1008
2	rs117810143	G	A	0.0188492	1008
2	rs7605085	A	G	0.172619	1008
2	rs17197938	C	T	0.00396825	1008
2	rs1374356	C	T	0.53373	1008
2	rs1374357	A	G	0.53373	1008
2	rs13392193	A	G	0.171627	1008
2	rs1446640	G	A	0.53373	1008
2	rs12614117	A	G	0.172619	1008
2	rs1867871	A	G	0.152778	1008
2	rs7574192	C	T	0.171627	1008
2	rs10177011	C	T	0.171627	1008
2	rs34119395	G	A	0.0119048	1008
2	rs7597624	T	C	0.362103	1008
2	rs10153805	A	G	0.170635	1008
2	rs3828186	T	C	0.14881	1008
2	rs10460398	C	T	0.467262	1008
2	rs7595322	C	T	0.53373	1008
2	rs67288417	G	C	0.46627	1008
2	rs1838859	C	T	0.362103	1008
2	rs7557738	C	T	0.172619	1008
2	rs1542182	G	A	0.532738	1008
2	rs4144841	T	C	0.46627	1008
2	rs75866682	C	T	0.25496	1008
2	rs55980974	A	C	0.362103	1008
2	rs10497835	G	A	0.172619	1008
2	rs142183252	C	G	0.314484	1008
2	rs6716222	C	G	0.827381	1008
2	rs7571383	C	T	0.465278	1008
2	rs16831358	C	T	0.14881	1008
2	rs16831366	G	T	0.159722	1008
2	rs12478559	C	T	0.359127	1008
2	rs2167006	A	T	0.531746	1008
2	rs62178602	A	G	0.159722	1008
2	rs12611848	T	A	0.171627	1008
2	rs80241823	G	A	0.0218254	1008
2	rs142270096	C	T	0.0357143	1008
2	rs1823126	G	T	0.360119	1008
2	rs13028839	G	A	0.149802	1008
2	rs75850524	C	T	0.0714286	1008
2	rs1348812	G	A	0.468254	1008
2	rs10931863	C	T	0.170635	1008
2	rs7585392	C	T	0.170635	1008
2	rs77699765	A	T	0.0228175	1008
2	rs1014497	C	T	0.360119	1008
2	rs79027521	G	A	0.0218254	1008
2	rs143111474	T	G	0.0208333	1008
2	rs1446646	T	C	0.00396825	1008
2	rs1348813	C	G	0.360119	1008
2	rs2305262	C	T	0.639881	1008
2	rs17265387	C	T	0.0119048	1008
2	rs78664260	T	C	0.0277778	1008
2	rs13397495	C	T	0.170635	1008
2	rs1868427	T	C	0.171627	1008
2	rs17199540	T	A	0.0257937	1008
2	rs7598128	G	A	0.360119	1008
2	rs62178606	A	C	0.185516	1008
2	rs6708487	G	C	0.361111	1008
2	rs150601540	C	G	0.015873	1008
2	rs987281	G	A	0.361111	1008
2	rs6748419	C	T	0.468254	1008
2	rs1466032	A	G	0.361111	1008
2	rs7607687	C	T	0.361111	1008
2	rs10931865	C	T	0.169643	1008
2	rs12992313	G	A	0.383929	1008
2	rs150543046	C	G	0.0327381	1008
2	rs12052310	G	C	0.446429	1008
2	rs2345728	T	C	0.831349	1008
2	rs1374359	T	C	0.831349	1008
2	rs4675559	G	A	0.381944	1008
2	rs138224485	G	A	0.0238095	1008
2	rs140392943	T	C	0.0496032	1008
2	rs4673339	A	G	0.210317	1008
2	rs11679306	C	T	0.380952	1008
2	rs17266097	C	T	0.184524	1008
2	rs7577003	C	T	0.380952	1008
2	rs6435016	C	T	0.829365	1008
2	rs6730784	G	A	0.380952	1008
2	rs10206384	A	G	0.618056	1008
2	rs13026246	G	A	0.447421	1008
2	rs80148161	A	G	0.0823413	1008
2	rs142747956	G	A	0.0228175	1008
2	rs4675576	C	T	0.382937	1008
2	rs79691269	A	T	0.123016	1008
2	rs141580785	C	A	0.0486111	1008
2	rs16831466	C	A	0.256944	1008
2	rs76401131	A	G	0.0198413	1008
2	rs142918137	G	T	0.0337302	1008
2	rs182340578	A	T	0.0337302	1008
2	rs71424226	C	A	0.446429	1008
2	rs10497836	C	T	0.381944	1008
2	rs13400686	A	G	0.171627	1008
2	rs1992949	C	T	0.155754	1008
2	rs1992950	A	G	0.619048	1008
2	rs35286168	A	G	0.447421	1008
2	rs6435017	C	T	0.210317	1008
2	rs1449064	G	A	0.380952	1008
2	rs1449065	C	A	0.830357	1008
2	rs13035409	C	G	0.448413	1008
2	rs2345729	T	G	0.382937	1008
2	rs1542242	G	A	0.380952	1008
2	rs1542243	A	G	0.380952	1008
2	rs6726276	T	C	0.447421	1008
2	rs16831496	C	G	0.159722	1008
2	rs137887406	C	T	0.157738	1008
2	rs1542241	A	C	0.382937	1008
2	rs895882	T	C	0.388889	1008
2	rs78506129	C	T	0.164683	1008
2	rs16831510	G	T	0.446429	1008
2	rs77819386	G	T	0.314484	1008
2	rs6705250	A	G	0.185516	1008
2	rs4673346	C	A	0.353175	1008
2	rs7588300	G	A	0.353175	1008
2	rs991501	C	T	0.353175	1008
2	rs13005579	G	C	0.448413	1008
2	rs13392032	G	C	0.19246	1008
2	rs79968223	T	A	0.0178571	1008
2	rs7579004	C	T	0.353175	1008
2	rs150494098	A	G	0.0386905	1008
2	rs12616011	T	C	0.19246	1008
2	rs6752494	T	C	0.450397	1008
2	rs12052451	G	T	0.426587	1008
2	rs76542716	T	C	0.0198413	1008
2	rs78006118	T	C	0.0327381	1008
2	rs4675601	G	T	0.657738	1008
2	rs13014796	G	A	0.015873	1008
2	rs114693875	A	G	0.0138889	1008
2	rs147928666	C	A	0.0337302	1008
2	rs4675614	C	T	0.0634921	1008
2	rs75806828	G	T	0.0208333	1008
2	rs6714133	G	T	0.300595	1008
2	rs6714667	G	T	0.301587	1008
2	rs145355758	C	T	0.0337302	1008
2	rs34092509	C	T	0.00198413	1008
2	rs35598091	C	G	0.00198413	1008
2	rs142737918	C	T	0.015873	1008
2	rs6709324	C	G	0.015873	1008
2	rs4675617	A	G	0.99504	1008
2	rs138918585	G	A	0.0625	1008
2	rs190759912	A	G	0.0416667	1008
2	rs13013628	T	C	0.00595238	1008
2	rs6740159	G	A	0.00694444	1008
2	rs145207866	C	G	0.0287698	1008
2	rs117093419	G	C	0.0138889	1008
2	rs190949180	A	T	0.015873	1008
2	rs139016250	C	T	0.00793651	1008
2	rs77849350	A	C	0.0357143	1008
2	rs62178636	A	G	0.465278	1008
2	rs35731967	T	C	0.00992063	1008
2	rs74641811	A	G	0.0347222	1008
2	rs74580901	G	A	0.0128968	1008
2	rs1449063	T	G	0.276786	1008
2	rs7603866	G	A	0.464286	1008
2	rs11692301	C	G	0.518849	1008
2	rs6706918	G	C	0.464286	1008
2	rs79355259	G	A	0.132937	1008
2	rs6704623	T	G	0.472222	1008
2	rs17589374	A	G	0.464286	1008
2	rs2197866	C	G	0.276786	1008
2	rs17627634	G	A	0.468254	1008
2	rs58865786	T	C	0.464286	1008
2	rs6737075	T	C	0.110119	1008
2	rs78847752	G	A	0.0436508	1008
2	rs17443541	T	C	0.00992063	1008
2	rs149497140	C	T	0.015873	1008
2	rs191306447	G	A	0.00992063	1008
2	rs190308767	A	G	0.0109127	1008
2	rs72933469	C	A	0.00992063	1008
2	rs6754400	C	G	0.290675	1008
2	rs62178643	C	T	0.00396825	1008
2	rs112873926	C	T	0.00694444	1008
2	rs57063522	C	A	0.450397	1008
2	rs142364718	C	T	0.458333	1008
2	rs145443102	A	G	0.078373	1008
2	rs78208648	G	A	0.212302	1008
2	rs58391637	T	C	0.501984	1008
2	rs60805168	A	C	0.501984	1008
2	rs6726842	G	A	0.241071	1008
2	rs17589451	G	A	0.501984	1008
2	rs78004632	G	A	0.0198413	1008
2	rs7571841	G	T	0.456349	1008
2	rs17589521	G	A	0.0565476	1008
2	rs77293010	G	A	0.234127	1008
2	rs78722199	A	G	0.0684524	1008
2	rs1979122	G	T	0.454365	1008
2	rs17589549	T	C	0.0684524	1008
2	rs141204004	C	T	0.0178571	1008
2	rs17627784	G	A	0.454365	1008
2	rs1376136	G	A	0.544643	1008
2	rs10187618	T	G	0.545635	1008
2	rs4675686	T	C	0.545635	1008
2	rs17528188	C	T	0.279762	1008
2	rs187577137	A	G	0.0248016	1008
2	rs1450570	A	C	0.520833	1008
2	rs1979121	A	G	0.242063	1008
2	rs12613054	C	T	0.220238	1008
2	rs150827966	C	T	0.455357	1008
2	rs78446287	G	A	0.455357	1008
2	rs6739539	T	C	0.520833	1008
2	rs6728457	G	A	0.241071	1008
2	rs1450568	A	T	0.97619	1008
2	rs13020883	C	A	0.0238095	1008
2	rs2346107	G	A	0.97619	1008
2	rs10184573	G	T	0.242063	1008
2	rs6435020	C	T	0.518849	1008
2	rs76266649	C	T	0.015873	1008
2	rs75523613	C	T	0.130952	1008
2	rs13017862	T	C	0.0248016	1008
2	rs4675692	G	A	0.272817	1008
2	rs4675693	A	G	0.519841	1008
2	rs4675694	C	G	0.97619	1008
2	rs4675695	T	G	0.97619	1008
2	rs971326	G	A	0.519841	1008
2	rs971325	A	G	0.519841	1008
2	rs971324	A	G	0.97619	1008
2	rs4675697	G	A	0.519841	1008
2	rs6726848	G	A	0.519841	1008
2	rs77226755	T	A	0.015873	1008
2	rs4675698	T	C	0.519841	1008
2	rs4675699	A	C	0.519841	1008
2	rs6755597	A	G	0.519841	1008
2	rs17589818	A	G	0.456349	1008
2	rs10182928	G	A	0.242063	1008
2	rs4675702	C	G	0.519841	1008
2	rs192614665	A	G	0.0277778	1008
2	rs7562008	A	G	0.520833	1008
2	rs6742907	C	A	0.520833	1008
2	rs2122535	G	A	0.525794	1008
2	rs10196195	C	T	0.526786	1008
2	rs10196380	G	C	0.526786	1008
2	rs4675704	A	G	0.526786	1008
2	rs4675705	T	C	0.526786	1008
2	rs62180572	G	T	0.244048	1008
2	rs10497837	C	T	0.0238095	1008
2	rs4675708	C	A	0.525794	1008
2	rs4234081	A	G	0.525794	1008
2	rs2034487	C	G	0.97619	1008
2	rs146881920	T	C	0.0168651	1008
2	rs2122534	C	G	0.524802	1008
2	rs998183	C	T	0.281746	1008
2	rs4234082	A	G	0.97619	1008
2	rs4675712	A	C	0.524802	1008
2	rs74266451	G	C	0.0178571	1008
2	rs10497838	C	T	0.281746	1008
2	rs58313928	G	A	0.450397	1008
2	rs6711399	T	C	0.524802	1008
2	rs6711524	T	C	0.524802	1008
2	rs6753800	G	C	0.524802	1008
2	rs6725254	A	C	0.524802	1008
2	rs4675716	G	T	0.524802	1008
2	rs1823490	C	T	0.524802	1008
2	rs1823489	C	G	0.525794	1008
2	rs1823488	G	A	0.525794	1008
2	rs13016697	A	G	0.0238095	1008
2	rs13017811	G	A	0.0238095	1008
2	rs35916771	T	C	0.526786	1008
2	rs13022887	A	G	0.526786	1008
2	rs186063652	G	A	0.0168651	1008
2	rs144461187	T	C	0.449405	1008
2	rs12613262	T	C	0.526786	1008
2	rs12622777	G	A	0.526786	1008
2	rs12613941	T	C	0.526786	1008
2	rs6709301	G	A	0.526786	1008
2	rs6712608	C	T	0.280754	1008
2	rs74366796	A	C	0.0555556	1008
2	rs148061915	G	A	0.0168651	1008
2	rs7594660	A	G	0.526786	1008
2	rs11677019	G	C	0.527778	1008
2	rs79306589	C	T	0.446429	1008
2	rs11682950	T	C	0.529762	1008
2	rs141670637	T	A	0.0128968	1008
2	rs6721266	C	T	0.529762	1008
2	rs896083	A	G	0.0238095	1008
2	rs137951148	G	C	0.0168651	1008
2	rs7576031	G	A	0.529762	1008
2	rs7558643	C	T	0.529762	1008
2	rs7572945	T	C	0.529762	1008
2	rs6723090	T	C	0.28373	1008
2	rs6711570	C	T	0.97619	1008
2	rs56190952	A	G	0.0238095	1008
2	rs4675719	C	T	0.529762	1008
2	rs12693889	T	C	0.530754	1008
2	rs149778260	C	A	0.0128968	1008
2	rs768637	A	C	0.530754	1008
2	rs755276	G	C	0.530754	1008
2	rs1450571	T	A	0.545635	1008
2	rs4675720	C	G	0.545635	1008
2	rs1450566	G	T	0.545635	1008
2	rs4675721	T	A	0.545635	1008
2	rs1376133	C	T	0.545635	1008
2	rs1376134	T	A	0.546627	1008
2	rs2122532	G	C	0.545635	1008
2	rs2122533	T	A	0.545635	1008
2	rs6730854	G	A	0.545635	1008
2	rs6759297	A	G	0.544643	1008
2	rs1450567	T	C	0.545635	1008
2	rs4507037	T	A	0.545635	1008
2	rs12693892	A	G	0.261905	1008
2	rs1823487	G	A	0.545635	1008
2	rs190817762	A	G	0.00694444	1008
2	rs2034486	G	A	0.545635	1008
2	rs58275904	A	G	0.0892857	1008
2	rs7591758	C	T	0.545635	1008
2	rs6714578	A	G	0.282738	1008
2	rs6743286	C	T	0.544643	1008
2	rs983677	G	T	0.545635	1008
2	rs12693893	G	A	0.262897	1008
2	rs11688833	C	T	0.282738	1008
2	rs1868723	A	C	0.545635	1008
2	rs1868724	C	G	0.545635	1008
2	rs1961468	T	A	0.0208333	1008
2	rs6435022	C	T	0.545635	1008
2	rs1450565	C	T	0.545635	1008
2	rs1450564	G	A	0.545635	1008
2	rs1450563	A	G	0.545635	1008
2	rs17590093	G	A	0.454365	1008
2	rs139187541	T	A	0.0267857	1008
2	rs10206526	G	C	0.545635	1008
2	rs60315704	C	A	0.454365	1008
2	rs986750	G	A	0.545635	1008
2	rs77617607	A	G	0.165675	1008
2	rs12467197	G	A	0.545635	1008
2	rs13419888	A	G	0.545635	1008
2	rs7597643	C	A	0.545635	1008
2	rs4675732	G	A	0.545635	1008
2	rs4673381	C	A	0.545635	1008
2	rs4673382	G	A	0.282738	1008
2	rs1901151	C	A	0.545635	1008
2	rs1901150	G	A	0.544643	1008
2	rs76706214	G	A	0.0277778	1008
2	rs1450562	A	G	0.545635	1008
2	rs7609357	G	A	0.545635	1008
2	rs75207288	T	C	0.103175	1008
2	rs77833142	A	G	0.454365	1008
2	rs4675733	C	A	0.545635	1008
2	rs4673383	C	T	0.545635	1008
2	rs4675734	T	A	0.545635	1008
2	rs7578193	T	G	0.545635	1008
2	rs4675735	G	A	0.545635	1008
2	rs1450561	G	T	0.545635	1008
2	rs1450560	A	G	0.545635	1008
2	rs1450559	G	A	0.545635	1008
2	rs78394027	C	T	0.454365	1008
2	rs1376132	G	A	0.104167	1008
2	rs12053332	G	A	0.545635	1008
2	rs12053334	G	C	0.545635	1008
2	rs117810210	T	A	0.0456349	1008
2	rs12052634	A	T	0.545635	1008
2	rs11691837	G	A	0.545635	1008
2	rs12693894	A	G	0.545635	1008
2	rs12477506	C	T	0.545635	1008
2	rs4624324	T	C	0.545635	1008
2	rs10191530	C	T	0.545635	1008
2	rs57791827	T	A	0.454365	1008
2	rs10194512	C	T	0.545635	1008
2	rs7562843	G	C	0.545635	1008
2	rs113658130	C	T	0.102183	1008
2	rs4673384	G	T	0.546627	1008
2	rs10931866	C	T	0.280754	1008
2	rs28890501	C	T	0.454365	1008
2	rs12611510	G	C	0.241071	1008
2	rs149819797	G	A	0.452381	1008
2	rs145839112	C	T	0.452381	1008
2	rs190352965	G	A	0.0188492	1008
2	rs78251380	A	C	0.453373	1008
2	rs80333946	T	G	0.453373	1008
2	rs6435024	T	G	0.270833	1008
2	rs76007253	T	C	0.116071	1008
2	rs76215843	G	A	0.0218254	1008
2	rs11687527	A	G	0.509921	1008
2	rs148796844	G	T	0.0267857	1008
2	rs4675752	C	A	0.985119	1008
2	rs6713670	A	G	0.985119	1008
2	rs4675753	A	G	0.985119	1008
2	rs4673399	G	A	0.506944	1008
2	rs115190035	G	T	0.0376984	1008
2	rs150041639	G	A	0.00198413	1008
2	rs10460321	A	G	0.50496	1008
2	rs10460322	C	T	0.503968	1008
2	rs10460323	A	G	0.274802	1008
2	rs2346109	T	C	0.985119	1008
2	rs2346110	C	T	0.985119	1008
2	rs2346111	C	T	0.501984	1008
2	rs6713009	T	C	0.483135	1008
2	rs6713172	T	A	0.483135	1008
2	rs2122531	G	A	0.5	1008
2	rs4673403	G	A	0.1875	1008
2	rs6705635	G	C	0.983135	1008
2	rs2167214	A	C	0.274802	1008
2	rs10190623	G	A	0.485119	1008
2	rs76167996	C	G	0.0367063	1008
2	rs10179211	G	C	0.985119	1008
2	rs56134680	T	A	0.5	1008
2	rs6711885	T	C	0.485119	1008
2	rs12477586	A	T	0.5	1008
2	rs72920213	G	A	0.46131	1008
2	rs77443884	A	G	0.0376984	1008
2	rs1966826	A	G	0.462302	1008
2	rs7563529	G	A	0.485119	1008
2	rs17590164	C	T	0.5	1008
2	rs9677698	A	G	0.462302	1008
2	rs145504477	T	C	0.00198413	1008
2	rs34965205	G	A	0.0367063	1008
2	rs6748653	A	T	0.188492	1008
2	rs10931871	A	C	0.268849	1008
2	rs75332696	C	T	0.0724206	1008
2	rs74555071	G	C	0.0357143	1008
2	rs10931872	C	T	0.732143	1008
2	rs139294425	T	C	0.0337302	1008
2	rs17590172	A	G	0.262897	1008
2	rs4675773	C	T	0.730159	1008
2	rs11897400	C	T	0.262897	1008
2	rs10804091	T	G	0.262897	1008
2	rs13422028	C	T	0.730159	1008
2	rs6435027	C	A	0.0327381	1008
2	rs12471414	A	G	0.262897	1008
2	rs12464280	C	T	0.262897	1008
2	rs7584959	C	T	0.730159	1008
2	rs6706697	A	C	0.731151	1008
2	rs4675778	A	T	0.262897	1008
2	rs74266469	G	A	0.0505952	1008
2	rs7557859	G	A	0.730159	1008
2	rs6435028	G	T	0.730159	1008
2	rs16831778	T	A	0.0327381	1008
2	rs78196746	C	T	0.0337302	1008
2	rs7562009	G	A	0.697421	1008
2	rs10497839	G	A	0.0625	1008
2	rs17590230	C	T	0.0525794	1008
2	rs114946905	C	T	0.0337302	1008
2	rs11682017	T	A	0.732143	1008
2	rs190496437	C	T	0.0119048	1008
2	rs11893245	T	C	0.260913	1008
2	rs2881433	C	T	0.732143	1008
2	rs4673417	A	G	0.732143	1008
2	rs144346586	C	T	0.0198413	1008
2	rs4673418	T	G	0.732143	1008
2	rs6727276	G	A	0.732143	1008
2	rs2346583	A	T	0.732143	1008
2	rs12469814	G	A	0.260913	1008
2	rs149553521	C	G	0.0238095	1008
2	rs12620740	T	C	0.698413	1008
2	rs16831803	G	A	0.0337302	1008
2	rs141811281	A	G	0.0109127	1008
2	rs12990142	G	A	0.732143	1008
2	rs115660646	G	A	0.0228175	1008
2	rs13023127	C	T	0.733135	1008
2	rs16831808	C	T	0.0337302	1008
2	rs2198034	G	T	0.728175	1008
2	rs1450576	A	T	0.698413	1008
2	rs1450575	T	C	0.732143	1008
2	rs138945841	C	T	0.0337302	1008
2	rs142797405	C	G	0.0248016	1008
2	rs1450574	C	T	0.0327381	1008
2	rs4673423	C	T	0.700397	1008
2	rs74590782	C	A	0.0327381	1008
2	rs4673424	T	G	0.732143	1008
2	rs1077797	G	A	0.731151	1008
2	rs1077798	C	G	0.731151	1008
2	rs1077799	C	T	0.731151	1008
2	rs74624081	T	C	0.261905	1008
2	rs12693895	A	T	0.698413	1008
2	rs1584597	G	A	0.731151	1008
2	rs1584596	G	T	0.697421	1008
2	rs7604565	G	A	0.731151	1008
2	rs76457553	A	G	0.0337302	1008
2	rs118161637	T	C	0.261905	1008
2	rs78742227	T	C	0.0376984	1008
2	rs6722631	T	A	0.697421	1008
2	rs6707520	G	A	0.698413	1008
2	rs6722895	T	C	0.698413	1008
2	rs1839497	G	T	0.295635	1008
2	rs10211241	C	T	0.697421	1008
2	rs6716039	G	C	0.732143	1008
2	rs79510958	A	T	0.0337302	1008
2	rs6748229	A	G	0.732143	1008
2	rs12693896	T	C	0.732143	1008
2	rs80305221	C	T	0.0327381	1008
2	rs75108080	C	T	0.260913	1008
2	rs13034045	G	A	0.698413	1008
2	rs6739372	A	G	0.732143	1008
2	rs145074497	T	G	0.0257937	1008
2	rs10169750	G	A	0.733135	1008
2	rs74909321	T	G	0.0337302	1008
2	rs1851745	A	G	0.732143	1008
2	rs1851746	A	T	0.732143	1008
2	rs10176671	G	A	0.691468	1008
2	rs17529211	A	G	0.0357143	1008
2	rs6741826	T	C	0.738095	1008
2	rs1523820	A	C	0.74504	1008
2	rs10804092	G	T	0.74504	1008
2	rs77215661	T	C	0.046627	1008
2	rs1976879	C	T	0.74504	1008
2	rs2049369	G	A	0.74504	1008
2	rs78564926	A	G	0.0367063	1008
2	rs16831877	T	C	0.0367063	1008
2	rs4673433	G	A	0.739087	1008
2	rs1357582	T	C	0.703373	1008
2	rs4672541	A	G	0.738095	1008
2	rs4673435	G	A	0.702381	1008
2	rs7423980	C	A	0.563492	1008
2	rs74575547	C	T	0.255952	1008
2	rs4493243	G	T	0.5625	1008
2	rs4514863	A	C	0.5625	1008
2	rs4258779	C	G	0.5625	1008
2	rs13009877	A	G	0.563492	1008
2	rs1357584	A	G	0.71627	1008
2	rs76765694	T	C	0.0367063	1008
2	rs4500928	C	T	0.677579	1008
2	rs78610360	C	A	0.109127	1008
2	rs13030515	G	C	0.6875	1008
2	rs74695031	G	T	0.0396825	1008
2	rs56001314	T	A	0.105159	1008
2	rs145525789	G	A	0.0357143	1008
2	rs55677436	A	G	0.105159	1008
2	rs75025095	G	T	0.303571	1008
2	rs77470177	C	T	0.302579	1008
2	rs60768713	G	A	0.302579	1008
2	rs112980739	G	C	0.157738	1008
2	rs113418610	G	A	0.0585317	1008
2	rs59401112	A	G	0.303571	1008
2	rs59734838	A	G	0.303571	1008
2	rs75412706	G	C	0.105159	1008
2	rs111304264	T	A	0.197421	1008
2	rs141967537	G	A	0.0188492	1008
2	rs12477383	G	A	0.690476	1008
2	rs115657970	G	A	0.0396825	1008
2	rs6719793	A	G	0.302579	1008
2	rs75392536	G	T	0.197421	1008
2	rs12052622	G	A	0.302579	1008
2	rs74646889	T	C	0.0396825	1008
2	rs1523819	A	T	0.302579	1008
2	rs12616048	G	A	0.0793651	1008
2	rs10931873	T	G	0.354167	1008
2	rs13404330	G	C	0.105159	1008
2	rs187994853	G	A	0.0128968	1008
2	rs7608660	C	T	0.105159	1008
2	rs7576880	T	G	0.302579	1008
2	rs4673448	G	A	0.104167	1008
2	rs4673449	C	A	0.301587	1008
2	rs4673450	A	C	0.104167	1008
2	rs1880163	A	G	0.301587	1008
2	rs1996948	C	T	0.691468	1008
2	rs1996947	C	G	0.104167	1008
2	rs61668987	C	A	0.197421	1008
2	rs79671899	C	A	0.196429	1008
2	rs17590502	T	C	0.197421	1008
2	rs1916721	T	A	0.299603	1008
2	rs1996946	G	A	0.102183	1008
2	rs59114056	A	C	0.15873	1008
2	rs6435032	C	G	0.299603	1008
2	rs75371460	C	T	0.208333	1008
2	rs146149628	A	C	0.0138889	1008
2	rs4672548	G	C	0.697421	1008
2	rs6722046	G	A	0.834325	1008
2	rs76367311	G	A	0.0396825	1008
2	rs74520366	C	T	0.154762	1008
2	rs79278738	A	T	0.102183	1008
2	rs60188303	C	T	0.155754	1008
2	rs76890116	A	G	0.155754	1008
2	rs74331296	C	G	0.155754	1008
2	rs59418887	T	C	0.155754	1008
2	rs11695675	G	A	0.699405	1008
2	rs75866549	T	C	0.0178571	1008
2	rs78614156	T	C	0.137897	1008
2	rs2030651	C	G	0.838294	1008
2	rs149172015	C	A	0.0367063	1008
2	rs4672552	G	A	0.838294	1008
2	rs190361906	G	C	0.0109127	1008
2	rs77031138	T	C	0.14881	1008
2	rs76463154	T	C	0.14881	1008
2	rs61163635	A	T	0.0992063	1008
2	rs80305660	T	A	0.147817	1008
2	rs11685147	A	G	0.747024	1008
2	rs17444907	C	G	0.00198413	1008
2	rs75922020	A	G	0.14881	1008
2	rs12693898	G	C	0.845238	1008
2	rs75997092	A	T	0.149802	1008
2	rs74953746	C	T	0.0367063	1008
2	rs6740832	C	T	0.844246	1008
2	rs79968238	A	C	0.149802	1008
2	rs13001681	A	G	0.844246	1008
2	rs12693899	T	G	0.84623	1008
2	rs73055036	G	A	0.0982143	1008
2	rs12693900	C	T	0.840278	1008
2	rs113188082	C	G	0.0555556	1008
2	rs4673478	C	T	0.840278	1008
2	rs79987012	C	T	0.0267857	1008
2	rs73055038	G	A	0.0982143	1008
2	rs57494719	T	C	0.132937	1008
2	rs34210468	A	G	0.0714286	1008
2	rs77212423	C	T	0.125992	1008
2	rs6759018	T	C	0.576389	1008
2	rs72922367	G	A	0.157738	1008
2	rs55904833	G	A	0.156746	1008
2	rs4530349	C	T	0.733135	1008
2	rs55898319	C	T	0.156746	1008
2	rs76805211	T	C	0.125992	1008
2	rs75213349	C	T	0.119048	1008
2	rs12474380	T	A	0.093254	1008
2	rs72922370	G	C	0.156746	1008
2	rs72922372	T	G	0.157738	1008
2	rs72922373	G	T	0.156746	1008
2	rs2346585	C	G	0.733135	1008
2	rs2346586	T	C	0.595238	1008
2	rs72922377	T	A	0.137897	1008
2	rs72922378	G	A	0.137897	1008
2	rs11687699	G	A	0.595238	1008
2	rs12619654	G	A	0.136905	1008
2	rs12613280	A	G	0.137897	1008
2	rs57215693	G	T	0.093254	1008
2	rs4673480	C	T	0.189484	1008
2	rs13008446	G	A	0.595238	1008
2	rs72922385	C	T	0.136905	1008
2	rs72922387	C	A	0.136905	1008
2	rs12233186	C	T	0.093254	1008
2	rs150262215	G	A	0.00892857	1008
2	rs11692783	C	T	0.59623	1008
2	rs12611847	A	G	0.135913	1008
2	rs12611872	A	C	0.135913	1008
2	rs56358947	A	G	0.135913	1008
2	rs72922395	T	C	0.135913	1008
2	rs1523814	C	G	0.093254	1008
2	rs72922398	A	G	0.135913	1008
2	rs1523815	G	A	0.953373	1008
2	rs1523816	A	G	0.953373	1008
2	rs12373788	G	A	0.189484	1008
2	rs7572473	C	A	0.782738	1008
2	rs34090087	C	A	0.199405	1008
2	rs74842836	T	C	0.0873016	1008
2	rs58952852	T	C	0.0873016	1008
2	rs12615435	T	G	0.201389	1008
2	rs76887650	T	C	0.0595238	1008
2	rs71424235	A	G	0.199405	1008
2	rs35149856	A	G	0.201389	1008
2	rs17628789	C	T	0.200397	1008
2	rs74830094	C	T	0.0873016	1008
2	rs7556874	C	T	0.543651	1008
2	rs56787861	A	G	0.0873016	1008
2	rs11677090	T	C	0.833333	1008
2	rs111540744	C	T	0.0873016	1008
2	rs75039367	T	A	0.0873016	1008
2	rs77687979	G	C	0.0873016	1008
2	rs10931875	C	A	0.62996	1008
2	rs11695200	G	T	0.62996	1008
2	rs7561312	G	A	0.543651	1008
2	rs7578914	T	C	0.542659	1008
2	rs34142673	A	G	0.630952	1008
2	rs79662034	T	C	0.0863095	1008
2	rs74732932	T	C	0.0744048	1008
2	rs13015748	C	T	0.543651	1008
2	rs11686453	T	C	0.543651	1008
2	rs35733345	T	C	0.0704365	1008
2	rs79458137	T	C	0.160714	1008
2	rs12473679	T	C	0.543651	1008
2	rs12473716	T	C	0.833333	1008
2	rs36031708	C	A	0.201389	1008
2	rs11694792	A	G	0.542659	1008
2	rs11689723	T	C	0.541667	1008
2	rs11673846	A	C	0.541667	1008
2	rs80037019	G	A	0.0882937	1008
2	rs6723607	C	A	0.541667	1008
2	rs6752100	A	C	0.832341	1008
2	rs6739000	T	C	0.833333	1008
2	rs75368398	T	C	0.0882937	1008
2	rs34476507	T	C	0.539683	1008
2	rs77532620	G	C	0.0912698	1008
2	rs6711594	A	G	0.828373	1008
2	rs12471389	C	G	0.0922619	1008
2	rs6759644	T	C	0.829365	1008
2	rs17529497	A	G	0.289683	1008
2	rs72924420	T	A	0.102183	1008
2	rs6710237	T	C	0.52381	1008
2	rs6743271	G	A	0.582341	1008
2	rs12693901	C	G	0.837302	1008
2	rs4353632	T	C	0.837302	1008
2	rs141521331	T	C	0.0386905	1008
2	rs13427853	G	A	0.246032	1008
2	rs13402371	A	G	0.246032	1008
2	rs10931878	C	T	0.589286	1008
2	rs77555997	C	T	0.0406746	1008
2	rs77009790	G	A	0.123016	1008
2	rs4673491	G	A	0.0704365	1008
2	rs4519507	T	C	0.833333	1008
2	rs12693902	G	A	0.831349	1008
2	rs11677946	G	A	0.582341	1008
2	rs75767792	T	C	0.0902778	1008
2	rs4673493	C	G	0.590278	1008
2	rs4673494	G	A	0.582341	1008
2	rs78440649	C	A	0.0753968	1008
2	rs77584397	T	A	0.0753968	1008
2	rs7589545	T	A	0.816468	1008
2	rs7605378	A	C	0.556548	1008
2	rs2030653	C	T	0.816468	1008
2	rs10194076	T	C	0.556548	1008
2	rs75177981	C	G	0.030754	1008
2	rs13401645	G	C	0.259921	1008
2	rs2346662	C	T	0.556548	1008
2	rs76340383	G	A	0.0297619	1008
2	rs2346663	A	G	0.0902778	1008
2	rs13383225	A	G	0.169643	1008
2	rs7574287	C	T	0.816468	1008
2	rs7574313	C	G	0.816468	1008
2	rs148166180	T	G	0.0793651	1008
2	rs7577763	C	T	0.556548	1008
2	rs4672562	T	C	0.259921	1008
2	rs77526497	G	A	0.0426587	1008
2	rs1523818	G	T	0.815476	1008
2	rs80135297	T	A	0.0128968	1008
2	rs78577713	G	A	0.0902778	1008
2	rs2577853	G	A	0.815476	1008
2	rs139119214	T	C	0.0228175	1008
2	rs2689762	G	T	0.816468	1008
2	rs2577852	C	T	0.556548	1008
2	rs6748716	G	A	0.0902778	1008
2	rs2103094	T	C	0.816468	1008
2	rs118055330	T	A	0.0456349	1008
2	rs1837188	T	C	0.396825	1008
2	rs74369072	G	A	0.0128968	1008
2	rs117475299	G	C	0.0753968	1008
2	rs2689763	G	A	0.556548	1008
2	rs2140486	C	T	0.81746	1008
2	rs2164889	C	T	0.170635	1008
2	rs34345745	T	C	0.396825	1008
2	rs6718118	A	C	0.818452	1008
2	rs769954	G	C	0.558532	1008
2	rs769955	C	T	0.81746	1008
2	rs796363	T	C	0.55754	1008
2	rs769956	A	G	0.840278	1008
2	rs12470986	G	C	0.112103	1008
2	rs147160432	G	A	0.0396825	1008
2	rs769957	A	C	0.558532	1008
2	rs769958	G	A	0.55754	1008
2	rs2689765	T	C	0.839286	1008
2	rs12053011	G	A	0.281746	1008
2	rs797163	G	A	0.55754	1008
2	rs10203122	T	C	0.282738	1008
2	rs72924472	C	G	0.0902778	1008
2	rs6738494	A	C	0.839286	1008
2	rs6710393	G	A	0.81746	1008
2	rs2689766	A	T	0.55754	1008
2	rs58319901	G	A	0.389881	1008
2	rs17628965	A	G	0.111111	1008
2	rs75070444	C	G	0.172619	1008
2	rs2949005	T	C	0.758929	1008
2	rs2577850	T	C	0.50496	1008
2	rs191136083	A	G	0.0406746	1008
2	rs10497841	A	C	0.493056	1008
2	rs1012596	T	A	0.10119	1008
2	rs1000507	G	A	0.334325	1008
2	rs1012597	A	G	0.103175	1008
2	rs146158694	G	A	0.00892857	1008
2	rs72924480	T	C	0.160714	1008
2	rs11680333	A	C	0.492063	1008
2	rs75812392	G	A	0.0446429	1008
2	rs79252301	A	G	0.0119048	1008
2	rs13023099	C	A	0.406746	1008
2	rs77561972	C	A	0.0109127	1008
2	rs1347753	C	G	0.0793651	1008
2	rs117846486	A	G	0.0843254	1008
2	rs79785418	T	A	0.0486111	1008
2	rs769964	C	T	0.102183	1008
2	rs769965	A	C	0.102183	1008
2	rs7579950	G	A	0.0803571	1008
2	rs79189297	T	A	0.169643	1008
2	rs55852473	T	C	0.323413	1008
2	rs4673506	G	A	0.159722	1008
2	rs4673507	G	C	0.729167	1008
2	rs4673508	A	C	0.159722	1008
2	rs769960	T	G	0.833333	1008
2	rs2280599	G	C	0.0813492	1008
2	rs812179	C	T	0.0813492	1008
2	rs4672566	A	C	0.159722	1008
2	rs4673509	A	C	0.159722	1008
2	rs4672567	A	T	0.160714	1008
2	rs769961	C	A	0.810516	1008
2	rs4672569	A	C	0.156746	1008
2	rs717915	C	T	0.8125	1008
2	rs2949006	T	G	0.8125	1008
2	rs796364	C	A	0.8125	1008
2	rs78028520	T	G	0.154762	1008
2	rs7597487	G	A	0.391865	1008
2	rs142945835	A	G	0.0386905	1008
2	rs189843981	C	T	0.0902778	1008
2	rs13034702	A	G	0.392857	1008
2	rs75913276	A	G	0.0386905	1008
2	rs17590956	A	G	0.15873	1008
2	rs1916722	C	T	0.154762	1008
2	rs140233177	T	C	0.0198413	1008
2	rs17629007	T	C	0.154762	1008
2	rs2918044	G	A	0.815476	1008
2	rs4673525	G	A	0.166667	1008
2	rs140717179	G	A	0.0426587	1008
2	rs57009982	G	A	0.166667	1008
2	rs812760	C	T	0.814484	1008
2	rs59218738	C	G	0.111111	1008
2	rs17629013	A	G	0.166667	1008
2	rs80264650	A	G	0.00992063	1008
2	rs71424239	T	C	0.0962302	1008
2	rs17529746	G	A	0.111111	1008
2	rs75128779	T	C	0.00992063	1008
2	rs769948	C	A	0.815476	1008
2	rs138455445	T	A	0.0178571	1008
2	rs769949	A	G	0.815476	1008
2	rs17590963	C	T	0.0962302	1008
2	rs769950	A	G	0.815476	1008
2	rs76396194	T	C	0.00992063	1008
2	rs769951	C	G	0.160714	1008
2	rs3891919	G	A	0.166667	1008
2	rs769952	C	T	0.815476	1008
2	rs58960344	T	C	0.0406746	1008
2	rs189542311	T	C	0.0128968	1008
2	rs11693528	C	G	0.183532	1008
2	rs10192004	A	G	0.392857	1008
2	rs57871695	C	T	0.0208333	1008
2	rs117530909	G	C	0.0138889	1008
2	rs6761647	C	T	0.744048	1008
2	rs11694369	G	A	0.0952381	1008
2	rs6707609	C	A	0.392857	1008
2	rs2196711	T	C	0.159722	1008
2	rs60258078	G	A	0.166667	1008
2	rs4672586	A	C	0.168651	1008
2	rs10180850	G	T	0.392857	1008
2	rs17629031	A	G	0.166667	1008
2	rs281785	A	G	0.81746	1008
2	rs281784	T	A	0.816468	1008
2	rs188146	C	T	0.815476	1008
2	rs74805508	T	A	0.0882937	1008
2	rs12466394	G	A	0.166667	1008
2	rs281783	G	A	0.816468	1008
2	rs2164888	G	T	0.391865	1008
2	rs1509837	A	G	0.392857	1008
2	rs281782	G	A	0.816468	1008
2	rs166848	T	C	0.816468	1008
2	rs281781	A	C	0.816468	1008
2	rs281780	G	C	0.815476	1008
2	rs147648025	G	A	0.0962302	1008
2	rs78867334	G	T	0.0962302	1008
2	rs79041316	G	A	0.126984	1008
2	rs13005686	C	T	0.0952381	1008
2	rs1704190	G	A	0.816468	1008
2	rs1396973	G	T	0.391865	1008
2	rs61271411	A	C	0.166667	1008
2	rs1704189	C	G	0.256944	1008
2	rs148135395	G	T	0.0357143	1008
2	rs76768270	A	C	0.166667	1008
2	rs281761	T	A	0.160714	1008
2	rs72926348	G	C	0.160714	1008
2	rs78081308	A	G	0.166667	1008
2	rs1658807	C	T	0.815476	1008
2	rs56155997	C	T	0.0952381	1008
2	rs74420517	C	T	0.014881	1008
2	rs79683117	T	A	0.167659	1008
2	rs1704186	T	G	0.816468	1008
2	rs79672713	T	C	0.126984	1008
2	rs139926613	C	T	0.0178571	1008
2	rs76003299	T	C	0.166667	1008
2	rs76471141	A	G	0.166667	1008
2	rs281786	T	C	0.816468	1008
2	rs190374914	C	T	0.0119048	1008
2	rs35594306	T	C	0.094246	1008
2	rs80301370	C	T	0.0882937	1008
2	rs1124639	T	C	0.393849	1008
2	rs117569965	C	T	0.0952381	1008
2	rs557139782	T	C	0.0357143	1008
2	rs55687232	G	A	0.160714	1008
2	rs12474280	T	C	0.165675	1008
2	rs166849	G	A	0.650794	1008
2	rs12475460	T	C	0.165675	1008
2	rs12475497	T	C	0.165675	1008
2	rs141860563	G	A	0.15873	1008
2	rs281789	T	G	0.816468	1008
2	rs35220450	T	C	0.0952381	1008
2	rs7573018	G	A	0.393849	1008
2	rs78419528	G	A	0.165675	1008
2	rs117480521	T	C	0.0962302	1008
2	rs67567146	A	T	0.256944	1008
2	rs117193033	G	A	0.0426587	1008
2	rs281788	A	T	0.81746	1008
2	rs188147	T	C	0.256944	1008
2	rs281787	A	G	0.816468	1008
2	rs149517855	A	G	0.0238095	1008
2	rs76799107	T	A	0.172619	1008
2	rs12475089	T	G	0.165675	1008
2	rs176010	C	T	0.256944	1008
2	rs13016447	T	C	0.815476	1008
2	rs61005383	A	G	0.160714	1008
2	rs7592587	G	C	0.816468	1008
2	rs79284723	G	A	0.165675	1008
2	rs1509834	C	A	0.394841	1008
2	rs281759	T	C	0.816468	1008
2	rs281760	A	G	0.816468	1008
2	rs79676765	G	A	0.0892857	1008
2	rs141729817	A	G	0.00595238	1008
2	rs150129946	A	G	0.0962302	1008
2	rs12476690	C	T	0.165675	1008
2	rs17591036	A	G	0.15873	1008
2	rs3098341	G	T	0.816468	1008
2	rs971232	C	T	0.816468	1008
2	rs10202253	G	A	0.393849	1008
2	rs13389195	T	C	0.393849	1008
2	rs281763	C	T	0.816468	1008
2	rs17629103	C	T	0.0922619	1008
2	rs6435036	A	G	0.391865	1008
2	rs17629121	T	C	0.166667	1008
2	rs281762	C	G	0.816468	1008
2	rs138052846	G	T	0.0505952	1008
2	rs79092034	C	T	0.166667	1008
2	rs7573592	T	C	0.397817	1008
2	rs17629127	A	G	0.0912698	1008
2	rs141321779	T	G	0.0138889	1008
2	rs166846	G	A	0.816468	1008
2	rs281769	T	C	0.816468	1008
2	rs11680723	C	G	0.111111	1008
2	rs281771	C	A	0.799603	1008
2	rs10497844	T	C	0.150794	1008
2	rs281773	T	C	0.251984	1008
2	rs281774	C	T	0.800595	1008
2	rs176008	A	T	0.799603	1008
2	rs1509835	C	G	0.800595	1008
2	rs1704193	C	G	0.160714	1008
2	rs114667746	G	C	0.0912698	1008
2	rs80155830	T	C	0.0208333	1008
2	rs1658810	C	T	0.804563	1008
2	rs1704191	C	A	0.798611	1008
2	rs12621809	G	T	0.395833	1008
2	rs7572840	A	G	0.39881	1008
2	rs4410273	T	C	0.799603	1008
2	rs17629151	T	C	0.0972222	1008
2	rs78154454	T	A	0.136905	1008
2	rs67647314	G	A	0.263889	1008
2	rs4673611	C	A	0.799603	1008
2	rs4673612	T	A	0.136905	1008
2	rs192354106	A	C	0.0178571	1008
2	rs3811535	C	T	0.399802	1008
2	rs281764	G	A	0.799603	1008
2	rs281765	T	C	0.263889	1008
2	rs2292309	C	A	0.137897	1008
2	rs281766	T	G	0.801587	1008
2	rs74586459	C	T	0.138889	1008
2	rs76518299	A	T	0.138889	1008
2	rs281767	C	A	0.799603	1008
2	rs166845	T	A	0.799603	1008
2	rs7598665	C	A	0.396825	1008
2	rs281768	A	T	0.760913	1008
2	rs116904529	C	T	0.0208333	1008
2	rs76708904	A	G	0.030754	1008
2	rs17591211	A	T	0.396825	1008
2	rs17591218	G	A	0.138889	1008
2	rs78117995	C	T	0.0724206	1008
2	rs73068746	G	T	0.263889	1008
2	rs74344465	C	G	0.0873016	1008
2	rs10178177	G	A	0.795635	1008
2	rs4263095	G	T	0.795635	1008
2	rs281776	T	G	0.795635	1008
2	rs79282081	C	T	0.139881	1008
2	rs12475205	T	G	0.135913	1008
2	rs12471064	G	A	0.134921	1008
2	rs11895190	G	A	0.795635	1008
2	rs145990642	A	G	0.0208333	1008
2	rs281777	T	C	0.201389	1008
2	rs166847	A	G	0.201389	1008
2	rs12469748	G	A	0.094246	1008
2	rs176009	G	T	0.15873	1008
2	rs12470693	C	A	0.094246	1008
2	rs281794	C	T	0.796627	1008
2	rs77836178	G	C	0.015873	1008
2	rs6716162	T	C	0.39881	1008
2	rs281793	G	A	0.797619	1008
2	rs17629251	C	T	0.093254	1008
2	rs4673627	G	A	0.492063	1008
2	rs117138741	C	A	0.0138889	1008
2	rs17591280	C	T	0.093254	1008
2	rs281792	C	T	0.199405	1008
2	rs281791	G	A	0.796627	1008
2	rs6706499	T	A	0.174603	1008
2	rs17445724	T	C	0.106151	1008
2	rs7569510	T	G	0.39881	1008
2	rs17591301	T	C	0.201389	1008
2	rs12479402	G	A	0.133929	1008
2	rs77323563	G	A	0.0585317	1008
2	rs72930112	G	T	0.15873	1008
2	rs17629311	G	T	0.39881	1008
2	rs12613291	C	A	0.39881	1008
2	rs4673632	G	T	0.134921	1008
2	rs17445774	C	T	0.116071	1008
2	rs6743396	T	C	0.811508	1008
2	rs75498363	T	C	0.015873	1008
2	rs6435040	T	G	0.811508	1008
2	rs60387175	C	T	0.108135	1008
2	rs75358934	G	C	0.104167	1008
2	rs149952042	G	T	0.0109127	1008
2	rs4673634	A	C	0.811508	1008
2	rs79603115	T	C	0.015873	1008
2	rs1509833	G	A	0.115079	1008
2	rs151251122	G	A	0.0238095	1008
2	rs1396972	A	G	0.263889	1008
2	rs6435041	A	G	0.811508	1008
2	rs6435042	C	T	0.39881	1008
2	rs17591364	C	A	0.102183	1008
2	rs118144094	A	G	0.0138889	1008
2	rs74504823	G	A	0.0198413	1008
2	rs7565480	A	G	0.811508	1008
2	rs7606317	T	C	0.39881	1008
2	rs1605900	C	G	0.811508	1008
2	rs117393169	T	C	0.0406746	1008
2	rs75958502	G	C	0.108135	1008
2	rs183088915	G	A	0.014881	1008
2	rs2136585	T	C	0.39881	1008
2	rs6414157	C	T	0.811508	1008
2	rs72930137	G	T	0.15873	1008
2	rs35790853	A	G	0.103175	1008
2	rs143318288	T	C	0.0138889	1008
2	rs1509832	G	T	0.811508	1008
2	rs117830405	T	C	0.0406746	1008
2	rs75447699	C	T	0.108135	1008
2	rs10221945	T	C	0.304563	1008
2	rs6716026	T	C	0.39881	1008
2	rs1509831	A	C	0.108135	1008
2	rs2202923	C	T	0.301587	1008
2	rs3106091	T	C	0.811508	1008
2	rs111313530	G	C	0.108135	1008
2	rs112915868	G	C	0.108135	1008
2	rs2202922	C	T	0.811508	1008
2	rs10177800	A	G	0.301587	1008
2	rs115651055	A	G	0.15873	1008
2	rs10166751	T	A	0.196429	1008
2	rs113745127	G	A	0.108135	1008
2	rs72930163	C	A	0.103175	1008
2	rs7608932	C	T	0.401786	1008
2	rs56865961	G	A	0.108135	1008
2	rs3106089	A	C	0.8125	1008
2	rs203759	A	G	0.402778	1008
2	rs77324082	C	A	0.103175	1008
2	rs3094771	T	C	0.301587	1008
2	rs78502713	C	T	0.00892857	1008
2	rs1396970	G	A	0.103175	1008
2	rs169428	C	T	0.401786	1008
2	rs203757	G	C	0.598214	1008
2	rs142431636	T	C	0.0109127	1008
2	rs79879216	T	A	0.108135	1008
2	rs203772	G	A	0.188492	1008
2	rs4673648	C	T	0.107143	1008
2	rs12464998	T	C	0.145833	1008
2	rs13019888	C	T	0.104167	1008
2	rs3115422	A	G	0.598214	1008
2	rs175950	A	C	0.598214	1008
2	rs77175589	T	C	0.0496032	1008
2	rs203771	G	A	0.188492	1008
2	rs172161	G	C	0.598214	1008
2	rs4673650	G	C	0.195437	1008
2	rs203770	T	C	0.188492	1008
2	rs10497845	T	C	0.15873	1008
2	rs6754555	T	C	0.196429	1008
2	rs17629472	G	C	0.103175	1008
2	rs203769	C	T	0.188492	1008
2	rs6435043	C	G	0.12004	1008
2	rs203768	T	C	0.296627	1008
2	rs10175678	T	C	0.196429	1008
2	rs6733523	C	T	0.0753968	1008
2	rs203767	G	A	0.188492	1008
2	rs203766	T	C	0.188492	1008
2	rs203765	G	A	0.188492	1008
2	rs138680016	G	A	0.00992063	1008
2	rs76365581	G	A	0.108135	1008
2	rs188102	T	A	0.188492	1008
2	rs4673652	C	T	0.145833	1008
2	rs4673653	C	T	0.145833	1008
2	rs7604950	T	C	0.103175	1008
2	rs17629496	A	C	0.0347222	1008
2	rs203763	G	C	0.598214	1008
2	rs203762	C	A	0.188492	1008
2	rs16832223	G	A	0.103175	1008
2	rs78634999	A	C	0.0178571	1008
2	rs203761	T	C	0.598214	1008
2	rs3106088	A	C	0.160714	1008
2	rs12477694	A	G	0.145833	1008
2	rs1509830	G	A	0.160714	1008
2	rs150481396	A	G	0.0456349	1008
2	rs203760	A	T	0.598214	1008
2	rs13016744	T	A	0.176587	1008
2	rs12619136	C	A	0.188492	1008
2	rs2097790	T	C	0.598214	1008
2	rs56225698	A	C	0.188492	1008
2	rs2079196	C	A	0.15873	1008
2	rs148850595	A	C	0.0109127	1008
2	rs138959273	G	A	0.145833	1008
2	rs75506514	A	G	0.145833	1008
2	rs3094768	C	T	0.598214	1008
2	rs78242106	C	T	0.145833	1008
2	rs79953652	T	C	0.145833	1008
2	rs3094767	T	C	0.263889	1008
2	rs3115414	A	C	0.161706	1008
2	rs78527234	C	T	0.188492	1008
2	rs74771155	C	T	0.188492	1008
2	rs79156935	T	G	0.188492	1008
2	rs368312570	G	A	0.0188492	1008
2	rs3094766	C	G	0.598214	1008
2	rs4673660	T	C	0.334325	1008
2	rs79333757	T	C	0.188492	1008
2	rs3115413	C	A	0.263889	1008
2	rs11688168	G	A	0.188492	1008
2	rs11694236	T	C	0.188492	1008
2	rs11688194	C	T	0.188492	1008
2	rs34381014	C	T	0.188492	1008
2	rs11897782	G	A	0.144841	1008
2	rs11903185	T	C	0.144841	1008
2	rs28602861	C	T	0.15873	1008
2	rs11899065	C	T	0.108135	1008
2	rs10931882	T	C	0.145833	1008
2	rs10931883	T	C	0.145833	1008
2	rs3094765	T	C	0.598214	1008
2	rs3115412	G	A	0.598214	1008
2	rs56285751	C	T	0.188492	1008
2	rs2079195	C	T	0.263889	1008
2	rs117438958	T	G	0.0386905	1008
2	rs10198088	G	A	0.262897	1008
2	rs3115420	G	T	0.262897	1008
2	rs11679658	A	G	0.188492	1008
2	rs13019274	C	G	0.103175	1008
2	rs2189472	T	C	0.302579	1008
2	rs2189471	G	A	0.160714	1008
2	rs10169915	T	A	0.599206	1008
2	rs113193814	A	T	0.15873	1008
2	rs3115421	C	T	0.160714	1008
2	rs993282	A	G	0.599206	1008
2	rs34686330	G	A	0.103175	1008
2	rs7585414	G	A	0.102183	1008
2	rs12474561	A	G	0.147817	1008
2	rs17530524	G	A	0.0257937	1008
2	rs76568708	C	T	0.188492	1008
2	rs76402307	T	C	0.14881	1008
2	rs10497846	C	T	0.105159	1008
2	rs74266484	T	G	0.0287698	1008
2	rs3115424	A	G	0.199405	1008
2	rs139933704	C	T	0.0267857	1008
2	rs3094762	G	A	0.609127	1008
2	rs3094761	T	G	0.199405	1008
2	rs76579345	C	T	0.109127	1008
2	rs3115418	T	C	0.609127	1008
2	rs117728027	C	T	0.109127	1008
2	rs13001540	T	C	0.252976	1008
2	rs2107300	C	G	0.905754	1008
2	rs6716313	T	C	0.609127	1008
2	rs75029739	T	C	0.015873	1008
2	rs16832386	C	T	0.103175	1008
2	rs74706215	T	C	0.198413	1008
2	rs3115423	G	A	0.610119	1008
2	rs17591813	C	T	0.109127	1008
2	rs56216998	G	T	0.198413	1008
2	rs17629742	G	C	0.10119	1008
2	rs13020005	T	C	0.608135	1008
2	rs76525565	C	T	0.0287698	1008
2	rs12473681	C	T	0.109127	1008
2	rs10497847	G	T	0.109127	1008
2	rs2347286	T	C	0.300595	1008
2	rs150661810	C	T	0.0188492	1008
2	rs7601886	G	A	0.106151	1008
2	rs188046269	C	T	0.0208333	1008
2	rs190741491	C	T	0.0267857	1008
2	rs3094759	A	G	0.605159	1008
2	rs79414399	T	G	0.0128968	1008
2	rs3094758	T	G	0.603175	1008
2	rs76366998	G	C	0.0128968	1008
2	rs59074612	G	A	0.106151	1008
2	rs16832421	G	A	0.106151	1008
2	rs12467109	T	C	0.149802	1008
2	rs12470989	A	G	0.150794	1008
2	rs12471029	A	G	0.150794	1008
2	rs76640898	A	G	0.0138889	1008
2	rs12468434	T	C	0.147817	1008
2	rs76751571	G	C	0.0396825	1008
2	rs10182513	T	C	0.194444	1008
2	rs117903863	A	C	0.0396825	1008
2	rs12470843	T	C	0.146825	1008
2	rs10755016	A	G	0.606151	1008
2	rs7561683	C	T	0.108135	1008
2	rs3115419	C	T	0.606151	1008
2	rs35509480	T	C	0.10119	1008
2	rs12465030	C	G	0.107143	1008
2	rs78954994	G	C	0.121032	1008
2	rs974395	G	T	0.107143	1008
2	rs12467210	G	C	0.107143	1008
2	rs56279339	T	C	0.156746	1008
2	rs11691873	A	G	0.202381	1008
2	rs12478674	A	G	0.610119	1008
2	rs10931887	G	A	0.202381	1008
2	rs148672715	T	C	0.0128968	1008
2	rs3094757	A	G	0.610119	1008
2	rs12477304	T	G	0.146825	1008
2	rs12473133	G	T	0.146825	1008
2	rs12475997	A	C	0.146825	1008
2	rs34802998	G	C	0.208333	1008
2	rs4673702	C	T	0.146825	1008
2	rs4673704	G	A	0.840278	1008
2	rs56155086	T	C	0.156746	1008
2	rs4673705	C	A	0.208333	1008
2	rs35650986	C	T	0.10119	1008
2	rs80109866	T	C	0.015873	1008
2	rs34053966	A	G	0.10119	1008
2	rs79576506	T	A	0.138889	1008
2	rs13026730	T	G	0.248016	1008
2	rs4375846	T	C	0.10119	1008
2	rs61044978	C	A	0.107143	1008
2	rs79354854	G	A	0.078373	1008
2	rs116755292	T	A	0.208333	1008
2	rs145363923	T	C	0.202381	1008
2	rs112403441	G	A	0.202381	1008
2	rs34141563	G	A	0.208333	1008
2	rs71424248	T	C	0.10119	1008
2	rs143522557	C	T	0.10119	1008
2	rs4493245	T	C	0.389881	1008
2	rs188291788	T	C	0.0277778	1008
2	rs7603910	C	T	0.803571	1008
2	rs4497857	C	T	0.389881	1008
2	rs58868886	G	A	0.247024	1008
2	rs117277319	A	G	0.014881	1008
2	rs12478082	G	C	0.106151	1008
2	rs7588746	A	G	0.636905	1008
2	rs75834865	A	G	0.145833	1008
2	rs67346028	A	G	0.10119	1008
2	rs34320296	C	A	0.10119	1008
2	rs146003197	T	C	0.0863095	1008
2	rs59580441	A	G	0.106151	1008
2	rs11690371	A	G	0.203373	1008
2	rs62180559	A	G	0.247024	1008
2	rs115020233	C	T	0.106151	1008
2	rs115831882	A	G	0.145833	1008
2	rs4673727	C	T	0.840278	1008
2	rs192644492	T	C	0.0406746	1008
2	rs72932280	G	C	0.355159	1008
2	rs11680258	T	C	0.394841	1008
2	rs78216504	G	A	0.047619	1008
2	rs13400375	T	G	0.338294	1008
2	rs12996313	C	T	0.355159	1008
2	rs13029537	T	C	0.355159	1008
2	rs12613687	C	T	0.355159	1008
2	rs7608668	T	C	0.394841	1008
2	rs2881593	A	G	0.394841	1008
2	rs75523874	G	C	0.0992063	1008
2	rs1105964	T	A	0.354167	1008
2	rs12470336	A	T	0.145833	1008
2	rs9677594	T	C	0.0992063	1008
2	rs145903684	G	A	0.0178571	1008
2	rs142671922	G	A	0.00496032	1008
2	rs1106399	A	C	0.243056	1008
2	rs1106400	T	C	0.243056	1008
2	rs3963373	C	A	0.106151	1008
2	rs149646769	A	T	0.0128968	1008
2	rs74724807	A	C	0.203373	1008
2	rs77321003	C	A	0.145833	1008
2	rs74266489	G	A	0.203373	1008
2	rs74266490	A	C	0.203373	1008
2	rs12992228	T	A	0.147817	1008
2	rs115717210	T	C	0.203373	1008
2	rs12693906	T	C	0.839286	1008
2	rs77853713	A	T	0.203373	1008
2	rs79370848	T	C	0.145833	1008
2	rs74938253	T	G	0.243056	1008
2	rs11684895	C	T	0.203373	1008
2	rs11684942	C	T	0.203373	1008
2	rs12476809	T	C	0.145833	1008
2	rs1919366	T	C	0.339286	1008
2	rs112305133	A	G	0.243056	1008
2	rs12472801	C	T	0.106151	1008
2	rs34582889	A	G	0.243056	1008
2	rs34510964	C	G	0.243056	1008
2	rs1919367	A	G	0.839286	1008
2	rs13020689	C	T	0.150794	1008
2	rs13021136	C	T	0.150794	1008
2	rs7565005	T	C	0.392857	1008
2	rs17629838	T	C	0.150794	1008
2	rs116861362	T	C	0.015873	1008
2	rs35186260	G	A	0.172619	1008
2	rs34243580	G	A	0.172619	1008
2	rs7580413	T	C	0.34127	1008
2	rs34077440	G	C	0.155754	1008
2	rs12467723	A	G	0.106151	1008
2	rs6722487	G	A	0.839286	1008
2	rs72932296	G	A	0.157738	1008
2	rs147442905	G	A	0.0277778	1008
2	rs59695400	C	T	0.393849	1008
2	rs1569175	T	C	0.838294	1008
2	rs139143083	G	A	0.0793651	1008
2	rs78716988	G	A	0.145833	1008
2	rs35897370	C	T	0.175595	1008
2	rs10931888	T	G	0.353175	1008
2	rs1569178	T	C	0.207341	1008
2	rs75671770	G	C	0.147817	1008
2	rs2881594	T	A	0.207341	1008
2	rs75155905	C	T	0.0109127	1008
2	rs11674293	G	A	0.207341	1008
2	rs12468065	T	C	0.14881	1008
2	rs4673743	T	C	0.457341	1008
2	rs4261699	C	T	0.839286	1008
2	rs79849897	A	G	0.112103	1008
2	rs12471164	T	C	0.112103	1008
2	rs35572201	T	C	0.381944	1008
2	rs12467923	C	G	0.112103	1008
2	rs141127951	G	A	0.0168651	1008
2	rs12469150	G	A	0.112103	1008
2	rs6710542	T	G	0.34623	1008
2	rs34860212	T	C	0.112103	1008
2	rs117549189	G	A	0.0367063	1008
2	rs75464225	T	C	0.112103	1008
2	rs80102178	T	C	0.112103	1008
2	rs78020282	G	T	0.112103	1008
2	rs56382011	G	C	0.160714	1008
2	rs145604102	C	T	0.0168651	1008
2	rs117522106	C	G	0.015873	1008
2	rs115507811	C	G	0.111111	1008
2	rs11679676	C	T	0.126984	1008
2	rs67724317	G	T	0.137897	1008
2	rs62181771	G	A	0.345238	1008
2	rs12616825	C	G	0.174603	1008
2	rs1881539	G	T	0.838294	1008
2	rs78314287	G	A	0.111111	1008
2	rs75329942	G	A	0.0119048	1008
2	rs80324977	A	G	0.0119048	1008
2	rs12620298	C	T	0.382937	1008
2	rs12467694	A	G	0.118056	1008
2	rs55906940	A	G	0.207341	1008
2	rs138330130	G	A	0.0337302	1008
2	rs11675980	A	G	0.383929	1008
2	rs11688872	C	T	0.207341	1008
2	rs35102285	A	C	0.335317	1008
2	rs35187439	G	A	0.179563	1008
2	rs74442931	C	A	0.166667	1008
2	rs79053279	C	T	0.185516	1008
2	rs62181774	G	A	0.181548	1008
2	rs7565417	G	A	0.633929	1008
2	rs6722092	C	A	0.634921	1008
2	rs6740981	T	C	0.634921	1008
2	rs12467362	C	T	0.634921	1008
2	rs118031896	T	C	0.0386905	1008
2	rs13030683	C	T	0.634921	1008
2	rs55683046	A	G	0.183532	1008
2	rs12463436	C	G	0.634921	1008
2	rs142580432	G	T	0.0386905	1008
2	rs150928350	C	A	0.0386905	1008
2	rs11897245	A	G	0.634921	1008
2	rs376100508	C	T	0.00992063	1008
2	rs34527307	T	C	0.179563	1008
2	rs4672686	A	G	0.634921	1008
2	rs4673762	C	G	0.634921	1008
2	rs35618222	C	G	0.634921	1008
2	rs1919365	G	A	0.634921	1008
2	rs13022467	G	A	0.179563	1008
2	rs34104936	T	C	0.634921	1008
2	rs36086821	G	A	0.634921	1008
2	rs7586284	G	A	0.634921	1008
2	rs7586320	C	G	0.634921	1008
2	rs74993507	C	A	0.185516	1008
2	rs143911669	A	G	0.185516	1008
2	rs2347288	G	C	0.634921	1008
2	rs139746951	A	T	0.0218254	1008
2	rs111631180	A	C	0.634921	1008
2	rs74453925	G	A	0.179563	1008
2	rs149828043	C	T	0.185516	1008
2	rs11685663	T	C	0.185516	1008
2	rs12621336	A	G	0.185516	1008
2	rs60724775	T	C	0.179563	1008
2	rs11890894	G	A	0.511905	1008
2	rs7595283	T	C	0.875992	1008
2	rs74182323	T	C	0.179563	1008
2	rs4673781	C	T	0.124008	1008
2	rs4673782	C	T	0.303571	1008
2	rs1534599	T	C	0.329365	1008
2	rs4673785	G	T	0.123016	1008
2	rs77946538	A	G	0.0228175	1008
2	rs74663158	G	T	0.0168651	1008
2	rs112486506	C	T	0.1875	1008
2	rs33997940	T	C	0.179563	1008
2	rs79662953	T	G	0.015873	1008
2	rs1653297	C	T	0.509921	1008
2	rs72613725	T	A	0.181548	1008
2	rs1653299	A	G	0.332341	1008
2	rs1653301	A	G	0.429563	1008
2	rs17592067	T	C	0.140873	1008
2	rs10445790	T	C	0.571429	1008
2	rs10445791	C	T	0.181548	1008
2	rs13013634	C	T	0.139881	1008
2	rs10445792	A	C	0.181548	1008
2	rs151255629	A	G	0.0257937	1008
2	rs1729421	G	C	0.24504	1008
2	rs952530	C	T	0.24504	1008
2	rs4673802	A	G	0.573413	1008
2	rs137966978	G	A	0.183532	1008
2	rs79725795	C	T	0.181548	1008
2	rs1729412	T	C	0.24504	1008
2	rs183822816	C	T	0.0327381	1008
2	rs140202330	A	C	0.0119048	1008
2	rs6705678	C	T	0.277778	1008
2	rs76080951	A	G	0.116071	1008
2	rs67459198	C	T	0.166667	1008
2	rs1729413	T	G	0.41369	1008
2	rs56184321	G	C	0.166667	1008
2	rs76112266	C	G	0.197421	1008
2	rs12989421	G	A	0.27381	1008
2	rs12989072	C	T	0.27381	1008
2	rs1653285	A	G	0.883929	1008
2	rs1369843	A	G	0.686508	1008
2	rs17592108	T	A	0.0396825	1008
2	rs1992054	C	G	0.165675	1008
2	rs2697942	T	A	0.520833	1008
2	rs1729419	T	C	0.520833	1008
2	rs1729420	T	C	0.520833	1008
2	rs67282999	G	T	0.165675	1008
2	rs60863148	A	C	0.0505952	1008
2	rs13000891	A	G	0.27381	1008
2	rs1217456	C	T	0.247024	1008
2	rs11899350	G	A	0.165675	1008
2	rs192186056	C	T	0.00892857	1008
2	rs1217429	G	T	0.247024	1008
2	rs148361386	A	G	0.015873	1008
2	rs4343451	G	A	0.165675	1008
2	rs78988795	G	A	0.119048	1008
2	rs983407	T	C	0.525794	1008
2	rs2078279	A	G	0.165675	1008
2	rs1144428	G	A	0.691468	1008
2	rs34876636	G	A	0.165675	1008
2	rs1144429	T	G	0.524802	1008
2	rs765849	T	C	0.525794	1008
2	rs12474847	A	G	0.111111	1008
2	rs2015897	C	T	0.165675	1008
2	rs11689664	A	G	0.196429	1008
2	rs296798	C	A	0.525794	1008
2	rs80257808	T	C	0.0535714	1008
2	rs141418192	G	A	0.00892857	1008
2	rs66897193	T	C	0.27877	1008
2	rs10931889	G	T	0.197421	1008
2	rs10931890	G	A	0.197421	1008
2	rs17592192	C	T	0.165675	1008
2	rs296797	T	C	0.525794	1008
2	rs1972848	T	G	0.165675	1008
2	rs296796	A	G	0.525794	1008
2	rs79742168	G	A	0.0327381	1008
2	rs182424	A	G	0.525794	1008
2	rs10497856	T	A	0.165675	1008
2	rs12466429	C	T	0.0347222	1008
2	rs10804097	T	A	0.752976	1008
2	rs10931892	C	T	0.752976	1008
2	rs17630114	G	T	0.165675	1008
2	rs78037592	G	T	0.183532	1008
2	rs11889306	C	T	0.359127	1008
2	rs17630131	T	C	0.165675	1008
2	rs4673814	G	A	0.762897	1008
2	rs13033341	A	C	0.141865	1008
2	rs1369842	C	A	0.762897	1008
2	rs13035874	G	A	0.46131	1008
2	rs295134	C	T	0.237103	1008
2	rs35200468	G	C	0.195437	1008
2	rs12614633	C	T	0.265873	1008
2	rs186136599	T	A	0.0138889	1008
2	rs17630167	T	G	0.265873	1008
2	rs72916349	C	T	0.265873	1008
2	rs13025972	C	T	0.265873	1008
2	rs17531061	A	C	0.00297619	1008
2	rs150398891	G	A	0.170635	1008
2	rs17592304	G	C	0.130952	1008
2	rs17592318	G	A	0.170635	1008
2	rs10931893	A	G	0.762897	1008
2	rs138214049	T	G	0.0138889	1008
2	rs77089299	A	G	0.114087	1008
2	rs66613891	A	G	0.170635	1008
2	rs1079210	T	C	0.266865	1008
2	rs79201361	T	C	0.130952	1008
2	rs295119	C	T	0.238095	1008
2	rs58329762	A	G	0.0813492	1008
2	rs17446700	T	C	0.21627	1008
2	rs117453894	G	A	0.102183	1008
2	rs55985986	A	C	0.195437	1008
2	rs12472861	G	A	0.133929	1008
2	rs77955927	G	A	0.0228175	1008
2	rs34940029	T	C	0.261905	1008
2	rs12476370	G	A	0.133929	1008
2	rs12469091	A	T	0.762897	1008
2	rs67282317	A	G	0.171627	1008
2	rs10931894	T	G	0.261905	1008
2	rs17630220	T	G	0.171627	1008
2	rs12623470	G	A	0.102183	1008
2	rs12987691	A	G	0.260913	1008
2	rs11895785	A	G	0.260913	1008
2	rs146062392	A	G	0.0109127	1008
2	rs12104649	C	T	0.500992	1008
2	rs13027098	T	C	0.261905	1008
2	rs4233994	G	C	0.762897	1008
2	rs4516415	C	G	0.762897	1008
2	rs13007517	C	T	0.762897	1008
2	rs55726540	C	T	0.172619	1008
2	rs12474914	A	G	0.762897	1008
2	rs10804098	T	A	0.133929	1008
2	rs842830	A	G	0.237103	1008
2	rs4673837	G	A	0.329365	1008
2	rs4233996	A	T	0.762897	1008
2	rs4393736	A	C	0.261905	1008
2	rs67910407	A	G	0.170635	1008
2	rs73054578	A	G	0.15873	1008
2	rs13035260	A	G	0.329365	1008
2	rs117167788	G	A	0.138889	1008
2	rs12992100	C	T	0.259921	1008
2	rs12999182	G	C	0.213294	1008
2	rs118094144	C	T	0.015873	1008
2	rs6739563	G	T	0.189484	1008
2	rs145604488	A	G	0.0505952	1008
2	rs4673854	G	A	0.767857	1008
2	rs6743217	G	A	0.352183	1008
2	rs201794179	A	C	0.015873	1008
2	rs13006859	G	A	0.257937	1008
2	rs67228091	T	C	0.15873	1008
2	rs55700082	G	A	0.352183	1008
2	rs12621262	A	G	0.259921	1008
2	rs10497858	A	T	0.259921	1008
2	rs4673855	A	G	0.770833	1008
2	rs1347554	C	T	0.259921	1008
2	rs1347553	A	C	0.259921	1008
2	rs1347552	A	G	0.259921	1008
2	rs17630248	T	C	0.419643	1008
2	rs66473269	G	A	0.156746	1008
2	rs17630254	G	C	0.156746	1008
2	rs4145969	C	T	0.771825	1008
2	rs295136	G	C	0.229167	1008
2	rs66621598	G	A	0.155754	1008
2	rs68089021	A	G	0.162698	1008
2	rs296801	C	T	0.444444	1008
2	rs10931895	T	C	0.393849	1008
2	rs4673871	T	C	0.162698	1008
2	rs11688415	T	C	0.109127	1008
2	rs80302192	T	A	0.154762	1008
2	rs295118	C	T	0.443452	1008
2	rs55826210	C	T	0.162698	1008
2	rs73054585	T	A	0.393849	1008
2	rs10497859	G	A	0.556548	1008
2	rs17630277	C	G	0.162698	1008
2	rs67484322	G	A	0.162698	1008
2	rs1835721	C	T	0.162698	1008
2	rs1835720	A	G	0.162698	1008
2	rs1835719	T	G	0.162698	1008
2	rs116844056	A	C	0.046627	1008
2	rs11687313	G	A	0.109127	1008
2	rs17630293	T	G	0.162698	1008
2	rs295117	C	T	0.443452	1008
2	rs13003304	G	A	0.21627	1008
2	rs68130469	A	G	0.162698	1008
2	rs10931896	C	T	0.556548	1008
2	rs11691757	C	T	0.556548	1008
2	rs142080113	G	A	0.0128968	1008
2	rs4672726	G	A	0.556548	1008
2	rs80085751	G	A	0.0734127	1008
2	rs295137	C	T	0.22619	1008
2	rs1436162	A	C	0.162698	1008
2	rs1816541	T	C	0.556548	1008
2	rs117806549	A	T	0.046627	1008
2	rs138915693	C	T	0.0297619	1008
2	rs117588579	A	G	0.0208333	1008
2	rs2060122	A	G	0.555556	1008
2	rs12620699	C	T	0.12996	1008
2	rs12464359	T	C	0.154762	1008
2	rs148477257	G	A	0.046627	1008
2	rs79863144	T	C	0.015873	1008
2	rs74329910	C	T	0.015873	1008
2	rs4673891	C	G	0.558532	1008
2	rs17592517	A	G	0.21627	1008
2	rs12612420	G	A	0.215278	1008
2	rs1436164	C	T	0.771825	1008
2	rs77622038	A	G	0.149802	1008
2	rs295139	T	A	0.277778	1008
2	rs138947399	C	T	0.0138889	1008
2	rs11888462	G	T	0.725198	1008
2	rs295140	T	C	0.27381	1008
2	rs1367856	T	A	0.72619	1008
2	rs1367857	T	C	0.72619	1008
2	rs1367858	C	T	0.416667	1008
2	rs59273177	A	T	0.12996	1008
2	rs7559005	C	T	0.72619	1008
2	rs11696001	G	A	0.72619	1008
2	rs10931897	T	C	0.727183	1008
2	rs4673904	A	T	0.724206	1008
2	rs295141	A	G	0.22619	1008
2	rs4673905	A	G	0.441468	1008
2	rs4673906	G	T	0.727183	1008
2	rs4516413	T	C	0.727183	1008
2	rs13026151	T	A	0.727183	1008
2	rs13005573	G	C	0.727183	1008
2	rs138906849	A	T	0.0287698	1008
2	rs66980399	A	G	0.046627	1008
2	rs7584810	G	A	0.727183	1008
2	rs6435048	C	T	0.571429	1008
2	rs117032043	C	T	0.0168651	1008
2	rs55677233	T	C	0.727183	1008
2	rs56326533	T	C	0.725198	1008
2	rs4673912	G	T	0.713294	1008
2	rs3739121	G	C	0.727183	1008
2	rs3739120	T	C	0.0188492	1008
2	rs10931898	C	G	0.725198	1008
2	rs12614621	G	C	0.727183	1008
2	rs12618057	T	C	0.727183	1008
2	rs74853338	C	T	0.727183	1008
2	rs67190025	C	T	0.727183	1008
2	rs183028288	T	G	0.00595238	1008
2	rs7580924	G	C	0.727183	1008
2	rs3769484	C	T	0.572421	1008
2	rs3769483	A	G	0.572421	1008
2	rs3769482	C	G	0.572421	1008
2	rs3769481	A	G	0.152778	1008
2	rs76786730	T	G	0.0228175	1008
2	rs295149	C	T	0.227183	1008
2	rs3769479	T	A	0.152778	1008
2	rs17592552	C	T	0.152778	1008
2	rs10931899	C	T	0.727183	1008
2	rs296818	C	T	0.227183	1008
2	rs10931900	T	C	0.727183	1008
2	rs17531435	A	C	0.0456349	1008
2	rs7599609	G	A	0.727183	1008
2	rs3820888	T	C	0.725198	1008
2	rs3769477	A	G	0.12996	1008
2	rs3769476	T	C	0.727183	1008
2	rs147264310	A	G	0.0188492	1008
2	rs67067836	C	T	0.152778	1008
2	rs2347758	A	G	0.0456349	1008
2	rs7578220	A	G	0.727183	1008
2	rs116635504	G	A	0.0178571	1008
2	rs7605146	G	A	0.724206	1008
2	rs34693942	T	C	0.772817	1008
2	rs159321	A	G	0.228175	1008
2	rs13028959	C	A	0.727183	1008
2	rs1347551	C	T	0.571429	1008
2	rs78681500	C	T	0.0634921	1008
2	rs3769474	A	G	0.0168651	1008
2	rs159320	A	G	0.227183	1008
2	rs56914477	T	A	0.0446429	1008
2	rs17531484	A	C	0.046627	1008
2	rs978656	G	A	0.331349	1008
2	rs76913544	G	A	0.141865	1008
2	rs78427180	G	A	0.103175	1008
2	rs1431766	A	G	0.72619	1008
2	rs66515236	C	T	0.152778	1008
2	rs7423647	A	G	0.046627	1008
2	rs77385322	A	G	0.0902778	1008
2	rs3769473	T	C	0.046627	1008
2	rs3769472	G	A	0.570437	1008
2	rs3739119	C	A	0.772817	1008
2	rs62179512	T	G	0.046627	1008
2	rs3892099	C	G	0.046627	1008
2	rs3769471	G	A	0.772817	1008
2	rs117772532	C	T	0.0128968	1008
2	rs295114	C	T	0.227183	1008
2	rs151163136	A	G	0.0386905	1008
2	rs62179513	G	T	0.046627	1008
2	rs62179514	G	A	0.046627	1008
2	rs295113	C	G	0.227183	1008
2	rs58137520	C	T	0.046627	1008
2	rs140001745	T	C	0.151786	1008
2	rs6435049	A	G	0.811508	1008
2	rs59915718	A	G	0.046627	1008
2	rs57154222	G	A	0.046627	1008
2	rs58515775	A	C	0.046627	1008
2	rs4673948	A	T	0.769841	1008
2	rs995521	T	G	0.858135	1008
2	rs1369845	C	G	0.046627	1008
2	rs59465555	T	C	0.0386905	1008
2	rs883999	T	C	0.0912698	1008
2	rs891704	G	A	0.046627	1008
2	rs3769468	A	T	0.811508	1008
2	rs2881718	A	T	0.811508	1008
2	rs62179519	G	A	0.046627	1008
2	rs17531568	G	A	0.046627	1008
2	rs3769467	C	T	0.124008	1008
2	rs79382893	A	G	0.0198413	1008
2	rs11890234	C	T	0.72619	1008
2	rs17447138	G	A	0.0456349	1008
2	rs1966710	A	T	0.857143	1008
2	rs1470010	A	G	0.0456349	1008
2	rs985256	A	C	0.811508	1008
2	rs35592099	A	T	0.506944	1008
2	rs112847403	T	C	0.0456349	1008
2	rs115255061	A	G	0.0456349	1008
2	rs3769466	C	T	0.332341	1008
2	rs295142	A	G	0.228175	1008
2	rs17447186	A	G	0.133929	1008
2	rs7575286	A	T	0.857143	1008
2	rs1900706	C	A	0.771825	1008
2	rs117053293	G	A	0.0456349	1008
2	rs13036124	A	G	0.857143	1008
2	rs4673988	T	C	0.857143	1008
2	rs3769464	C	T	0.142857	1008
2	rs3754800	G	T	0.857143	1008
2	rs80131360	C	T	0.0178571	1008
2	rs6720374	C	A	0.0882937	1008
2	rs3820883	A	T	0.152778	1008
2	rs295145	C	T	0.141865	1008
2	rs2033804	A	T	0.570437	1008
2	rs3769461	A	G	0.167659	1008
2	rs17531631	G	T	0.102183	1008
2	rs1975583	A	C	0.452381	1008
2	rs1550293	G	A	0.705357	1008
2	rs77397280	T	C	0.0446429	1008
2	rs295126	C	A	0.847222	1008
2	rs2163548	C	G	0.106151	1008
2	rs1369841	A	G	0.542659	1008
2	rs295127	A	G	0.847222	1008
2	rs192680	T	C	0.847222	1008
2	rs78412932	G	A	0.152778	1008
2	rs295129	G	A	0.304563	1008
2	rs295130	T	C	0.847222	1008
2	rs6743157	C	T	0.542659	1008
2	rs35058285	G	A	0.161706	1008
2	rs295131	A	G	0.847222	1008
2	rs79469955	A	G	0.0446429	1008
2	rs71424255	C	G	0.161706	1008
2	rs296789	G	T	0.847222	1008
2	rs296790	C	G	0.304563	1008
2	rs7583574	G	A	0.161706	1008
2	rs35417285	T	C	0.498016	1008
2	rs295132	G	A	0.304563	1008
2	rs3856513	G	A	0.542659	1008
2	rs3769459	T	G	0.152778	1008
2	rs296769	T	C	0.847222	1008
2	rs295111	C	T	0.847222	1008
2	rs295112	T	C	0.847222	1008
2	rs10497857	G	T	0.161706	1008
2	rs296781	T	C	0.142857	1008
2	rs3769456	C	T	0.542659	1008
2	rs296780	A	G	0.143849	1008
2	rs295124	C	T	0.142857	1008
2	rs3754798	G	T	0.161706	1008
2	rs994280	A	G	0.374008	1008
2	rs12990174	G	A	0.542659	1008
2	rs295121	A	G	0.84623	1008
2	rs295120	G	T	0.142857	1008
2	rs3754797	G	A	0.541667	1008
2	rs16833091	G	A	0.094246	1008
2	rs78573518	A	G	0.0188492	1008
2	rs6708345	A	C	0.531746	1008
2	rs74500929	T	A	0.0128968	1008
2	rs76678206	G	A	0.0386905	1008
2	rs3754796	G	A	0.108135	1008
2	rs3769454	C	G	0.145833	1008
2	rs842826	A	G	0.1875	1008
2	rs3754794	A	G	0.0922619	1008
2	rs842827	C	T	0.186508	1008
2	rs7598349	G	A	0.559524	1008
2	rs842828	C	T	0.186508	1008
2	rs6721026	A	G	0.108135	1008
2	rs1020111	G	A	0.559524	1008
2	rs842829	C	T	0.186508	1008
2	rs34074599	C	T	0.145833	1008
2	rs34305260	G	A	0.144841	1008
2	rs3769453	G	A	0.0486111	1008
2	rs3769452	C	T	0.0446429	1008
2	rs3769451	A	G	0.294643	1008
2	rs3769450	A	G	0.402778	1008
2	rs148373489	T	C	0.0406746	1008
2	rs3739118	G	A	0.144841	1008
2	rs842823	A	G	0.146825	1008
2	rs3820881	G	C	0.809524	1008
2	rs4674015	A	G	0.700397	1008
2	rs842825	G	A	0.1875	1008
2	rs7585698	A	C	0.1875	1008
2	rs733365	C	T	0.554563	1008
2	rs116934104	G	A	0.014881	1008
2	rs78478595	A	G	0.0188492	1008
2	rs78318430	A	G	0.00198413	1008
2	rs75058685	T	G	0.014881	1008
2	rs114856758	C	T	0.00198413	1008
2	rs148637997	C	T	0.0297619	1008
2	rs150590514	A	G	0.014881	1008
2	rs139549853	G	A	0.0128968	1008
2	rs145016316	C	T	0.0119048	1008
2	rs7605374	T	C	0.256944	1008
2	rs3845810	A	G	0.176587	1008
2	rs4674036	A	G	0.256944	1008
2	rs79387952	C	T	0.0813492	1008
2	rs1217061	G	C	0.809524	1008
2	rs10497860	A	G	0.25496	1008
2	rs13024020	G	T	0.80754	1008
2	rs76427118	T	G	0.0337302	1008
2	rs893355	T	G	0.810516	1008
2	rs117355342	T	A	0.0138889	1008
2	rs893356	G	A	0.249008	1008
2	rs78405697	T	C	0.0386905	1008
2	rs6706953	T	C	0.25	1008
2	rs6749529	C	T	0.25	1008
2	rs3769449	A	G	0.25	1008
2	rs3769448	T	A	0.811508	1008
2	rs1370557	T	C	0.25	1008
2	rs2278514	A	T	0.561508	1008
2	rs2278515	T	C	0.25	1008
2	rs3820880	G	A	0.25	1008
2	rs143653379	G	A	0.030754	1008
2	rs201141345	C	T	0.00595238	1008
2	rs35722187	C	A	0.5625	1008
2	rs138445913	T	C	0.0128968	1008
2	rs77881505	C	T	0.18254	1008
2	rs17447424	C	T	0.25	1008
2	rs16833241	T	C	0.255952	1008
2	rs117837119	T	G	0.0376984	1008
2	rs13004819	C	T	0.247024	1008
2	rs4672791	G	A	0.252976	1008
2	rs13417802	A	G	0.314484	1008
2	rs78660881	A	C	0.0386905	1008
2	rs115800520	A	G	0.18254	1008
2	rs12990298	A	G	0.580357	1008
2	rs73059817	A	C	0.18254	1008
2	rs140853215	A	C	0.00793651	1008
2	rs1437777	T	G	0.39881	1008
2	rs12613642	A	G	0.219246	1008
2	rs7565519	C	T	0.39881	1008
2	rs73986894	G	A	0.181548	1008
2	rs73986895	C	T	0.18254	1008
2	rs1866148	C	T	0.801587	1008
2	rs79793802	T	C	0.015873	1008
2	rs1595404	T	C	0.402778	1008
2	rs1347692	C	T	0.219246	1008
2	rs4674061	A	G	0.401786	1008
2	rs4674063	T	C	0.803571	1008
2	rs4674064	A	G	0.401786	1008
2	rs7561109	A	G	0.18254	1008
2	rs2043766	T	G	0.584325	1008
2	rs2043767	C	A	0.401786	1008
2	rs6713851	A	C	0.18254	1008
2	rs756259	T	C	0.401786	1008
2	rs12052506	T	C	0.584325	1008
2	rs12987090	A	G	0.401786	1008
2	rs2028201	G	T	0.401786	1008
2	rs17630736	A	T	0.18254	1008
2	rs56813199	C	T	0.18254	1008
2	rs78917047	T	G	0.0515873	1008
2	rs2289196	A	G	0.584325	1008
2	rs4674068	A	G	0.583333	1008
2	rs1561296	T	C	0.22123	1008
2	rs3754793	A	C	0.399802	1008
2	rs893357	C	T	0.802579	1008
2	rs3754791	T	A	0.399802	1008
2	rs75384063	C	T	0.181548	1008
2	rs3769446	T	C	0.400794	1008
2	rs60451274	C	T	0.181548	1008
2	rs3754790	G	C	0.401786	1008
2	rs3769445	C	T	0.18254	1008
2	rs920249	A	C	0.625992	1008
2	rs6722649	A	G	0.8125	1008
2	rs2881744	G	C	0.10119	1008
2	rs1370558	A	C	0.824405	1008
2	rs13004353	T	C	0.521825	1008
2	rs17630807	A	C	0.127976	1008
2	rs17447598	A	G	0.172619	1008
2	rs10197006	T	C	0.520833	1008
2	rs16833388	G	A	0.127976	1008
2	rs11893875	G	A	0.126984	1008
2	rs4674075	C	T	0.170635	1008
2	rs12471202	C	G	0.113095	1008
2	rs10497862	A	T	0.145833	1008
2	rs111882910	T	G	0.128968	1008
2	rs75023355	G	A	0.12996	1008
2	rs10191055	C	G	0.81746	1008
2	rs17630837	G	A	0.126984	1008
2	rs75341789	G	T	0.0218254	1008
2	rs3754789	C	G	0.802579	1008
2	rs1866149	T	C	0.822421	1008
2	rs3769443	G	A	0.577381	1008
2	rs3769442	C	T	0.0287698	1008
2	rs3769441	G	A	0.0297619	1008
2	rs3769440	G	A	0.577381	1008
2	rs3769439	G	A	0.577381	1008
2	rs80166257	C	T	0.0238095	1008
2	rs3769438	A	G	0.824405	1008
2	rs3769437	C	T	0.823413	1008
2	rs6719516	C	T	0.121032	1008
2	rs35893078	G	A	0.577381	1008
2	rs4672797	C	A	0.824405	1008
2	rs1318721	G	A	0.246032	1008
2	rs3769435	G	A	0.578373	1008
2	rs3769434	C	T	0.246032	1008
2	rs2043768	C	T	0.246032	1008
2	rs6728592	T	C	0.578373	1008
2	rs72924110	T	A	0.122024	1008
2	rs72924113	G	A	0.122024	1008
2	rs6742588	A	G	0.825397	1008
2	rs4674085	T	C	0.578373	1008
2	rs4674086	C	T	0.577381	1008
2	rs17447723	C	G	0.123016	1008
2	rs74984633	G	C	0.0287698	1008
2	rs186882367	G	A	0.047619	1008
2	rs17447765	C	T	0.0287698	1008
2	rs6730788	G	A	0.823413	1008
2	rs149924780	C	A	0.0277778	1008
2	rs6435050	T	C	0.578373	1008
2	rs12996705	A	G	0.125992	1008
2	rs6435051	G	A	0.699405	1008
2	rs1561295	C	A	0.824405	1008
2	rs2043773	G	A	0.247024	1008
2	rs2043772	A	G	0.246032	1008
2	rs141056454	C	T	0.0168651	1008
2	rs2118406	C	T	0.248016	1008
2	rs6740095	T	G	0.248016	1008
2	rs17532259	C	A	0.242063	1008
2	rs3769433	T	C	0.237103	1008
2	rs6747833	T	A	0.19246	1008
2	rs1469957	T	C	0.904762	1008
2	rs11885025	C	T	0.102183	1008
2	rs139487641	A	G	0.0168651	1008
2	rs17532280	C	A	0.0327381	1008
2	rs17532294	A	G	0.134921	1008
2	rs2083118	G	A	0.958333	1008
2	rs2241805	G	C	0.116071	1008
2	rs6723687	A	C	0.0416667	1008
2	rs6711475	T	C	0.319444	1008
2	rs141634848	G	A	0.0496032	1008
2	rs6728002	A	T	0.16369	1008
2	rs117391169	A	G	0.105159	1008
2	rs12470550	C	T	0.240079	1008
2	rs76386593	A	G	0.105159	1008
2	rs12618037	G	C	0.145833	1008
2	rs6761689	G	T	0.0416667	1008
2	rs2099599	A	G	0.453373	1008
2	rs3769432	A	G	0.12004	1008
2	rs3820879	T	C	0.308532	1008
2	rs12475663	A	G	0.454365	1008
2	rs73042206	A	G	0.0416667	1008
2	rs117996228	C	T	0.0813492	1008
2	rs7585275	C	G	0.0396825	1008
2	rs58702724	A	G	0.155754	1008
2	rs181880325	G	A	0.00198413	1008
2	rs733054	A	G	0.641865	1008
2	rs2043770	G	A	0.641865	1008
2	rs2043769	C	T	0.643849	1008
2	rs116983060	T	A	0.0267857	1008
2	rs189594864	T	C	0.0248016	1008
2	rs6719002	A	C	0.661706	1008
2	rs6751614	G	C	0.654762	1008
2	rs6435052	G	A	0.125	1008
2	rs6752286	C	G	0.530754	1008
2	rs11690787	C	T	0.343254	1008
2	rs4674108	C	A	0.125	1008
2	rs13019534	G	A	0.529762	1008
2	rs7607644	G	A	0.652778	1008
2	rs7580913	A	G	0.530754	1008
2	rs7607825	C	G	0.503968	1008
2	rs150121493	T	C	0.0208333	1008
2	rs60923018	G	A	0.119048	1008
2	rs58449436	G	A	0.347222	1008
2	rs9288311	G	A	0.246032	1008
2	rs17630975	G	T	0.0565476	1008
2	rs17447933	A	G	0.108135	1008
2	rs10497863	C	T	0.0367063	1008
2	rs79328589	T	A	0.113095	1008
2	rs17630981	G	A	0.345238	1008
2	rs16833578	A	G	0.269841	1008
2	rs117421269	G	C	0.0168651	1008
2	rs3795969	C	G	0.436508	1008
2	rs10497864	A	G	0.0625	1008
2	rs12233018	A	G	0.340278	1008
2	rs10931901	A	G	0.60119	1008
2	rs12233042	A	G	0.940476	1008
2	rs75843277	A	G	0.0952381	1008
2	rs62279312	C	A	0.0952381	1008
2	rs713396	A	G	0.125992	1008
2	rs3769431	G	A	0.207341	1008
2	rs713397	T	G	0.22123	1008
2	rs11884301	C	T	0.259921	1008
2	rs7591915	A	G	0.253968	1008
2	rs11896250	A	C	0.172619	1008
2	rs6718287	C	T	0.598214	1008
2	rs6435053	C	T	0.855159	1008
2	rs12477444	C	T	0.599206	1008
2	rs12693915	G	T	0.77381	1008
2	rs78627107	G	A	0.0208333	1008
2	rs12987074	C	T	0.774802	1008
2	rs967725	A	T	0.857143	1008
2	rs77623450	G	A	0.0813492	1008
2	rs10084263	C	A	0.775794	1008
2	rs6729205	C	T	0.775794	1008
2	rs76290670	T	C	0.139881	1008
2	rs4674123	T	C	0.175595	1008
2	rs6712529	A	C	0.60119	1008
2	rs11678067	C	T	0.0813492	1008
2	rs3739116	G	T	0.824405	1008
2	rs56314305	T	A	0.00198413	1008
2	rs4674126	A	G	0.0386905	1008
2	rs191716717	C	A	0.00992063	1008
2	rs13425012	A	C	0.857143	1008
2	rs11692630	A	T	0.177579	1008
2	rs35727668	C	A	0.71627	1008
2	rs77880297	C	A	0.0793651	1008
2	rs11684530	G	A	0.0793651	1008
2	rs11695772	A	C	0.0793651	1008
2	rs62279320	T	C	0.0892857	1008
2	rs76431356	C	T	0.0793651	1008
2	rs117837103	G	A	0.0625	1008
2	rs12989236	C	T	0.295635	1008
2	rs10931902	C	T	0.559524	1008
2	rs1347691	A	G	0.559524	1008
2	rs12373820	T	G	0.295635	1008
2	rs4674129	C	T	0.0793651	1008
2	rs13031098	T	G	0.409722	1008
2	rs78284794	G	A	0.0882937	1008
2	rs112850887	A	G	0.0376984	1008
2	rs12476587	C	T	0.132937	1008
2	rs1542022	C	T	0.559524	1008
2	rs4674131	A	G	0.0386905	1008
2	rs62279322	A	C	0.0882937	1008
2	rs1542021	G	A	0.558532	1008
2	rs11681741	T	C	0.0793651	1008
2	rs7569099	G	A	0.294643	1008
2	rs16833664	C	T	0.184524	1008
2	rs35277151	T	G	0.40873	1008
2	rs6761600	G	A	0.0892857	1008
2	rs999576	A	G	0.294643	1008
2	rs35741037	G	C	0.294643	1008
2	rs842930	C	A	0.558532	1008
2	rs700633	T	C	0.558532	1008
2	rs842941	A	C	0.558532	1008
2	rs58909877	G	C	0.078373	1008
2	rs58936208	G	A	0.0793651	1008
2	rs34341856	A	G	0.294643	1008
2	rs17636455	T	C	0.293651	1008
2	rs80131174	A	G	0.0168651	1008
2	rs842940	G	A	0.55754	1008
2	rs842939	A	C	0.552579	1008
2	rs1036533	G	A	0.0882937	1008
2	rs10497850	T	A	0.293651	1008
2	rs10497851	C	G	0.0793651	1008
2	rs10497852	G	A	0.0803571	1008
2	rs527881104	C	T	0.00793651	1008
2	rs79280263	T	C	0.0248016	1008
2	rs1015501	A	C	0.293651	1008
2	rs62279324	A	G	0.00396825	1008
2	rs842938	C	T	0.478175	1008
2	rs58536537	C	T	0.0803571	1008
2	rs149460333	C	T	0.0138889	1008
2	rs842937	C	T	0.184524	1008
2	rs138525733	G	T	0.00892857	1008
2	rs13000072	G	A	0.293651	1008
2	rs842936	T	C	0.55754	1008
2	rs842935	T	C	0.558532	1008
2	rs11676862	G	A	0.0803571	1008
2	rs842934	G	T	0.558532	1008
2	rs842933	T	C	0.184524	1008
2	rs111927943	G	A	0.0426587	1008
2	rs73044134	C	T	0.0793651	1008
2	rs79518335	C	T	0.0793651	1008
2	rs13003775	T	G	0.132937	1008
2	rs66897439	C	A	0.0803571	1008
2	rs55949021	G	A	0.184524	1008
2	rs7581259	A	C	0.558532	1008
2	rs7607860	C	T	0.558532	1008
2	rs113664883	C	T	0.0793651	1008
2	rs150111548	A	C	0.0178571	1008
2	rs6746120	C	T	0.558532	1008
2	rs6746425	G	A	0.559524	1008
2	rs12053340	A	G	0.0793651	1008
2	rs13018042	C	T	0.159722	1008
2	rs7571894	A	G	0.184524	1008
2	rs78066874	G	C	0.0793651	1008
2	rs7599165	G	A	0.55754	1008
2	rs2577283	C	A	0.558532	1008
2	rs10445730	C	G	0.293651	1008
2	rs2577282	A	T	0.178571	1008
2	rs34434766	G	A	0.293651	1008
2	rs842932	G	A	0.558532	1008
2	rs149081469	T	C	0.0218254	1008
2	rs2347861	T	C	0.293651	1008
2	rs1099019	G	A	0.184524	1008
2	rs1099018	C	T	0.558532	1008
2	rs1099017	G	A	0.184524	1008
2	rs77592679	C	T	0.0793651	1008
2	rs842931	C	T	0.558532	1008
2	rs866846	G	T	0.558532	1008
2	rs73044153	T	C	0.0793651	1008
2	rs13022577	A	C	0.558532	1008
2	rs149342976	A	C	0.0793651	1008
2	rs6751873	T	G	0.184524	1008
2	rs35384270	G	A	0.293651	1008
2	rs2347862	G	A	0.0793651	1008
2	rs2347863	G	A	0.0793651	1008
2	rs2715901	G	T	0.178571	1008
2	rs2577280	C	T	0.184524	1008
2	rs6755626	A	G	0.293651	1008
2	rs55837410	C	T	0.0793651	1008
2	rs2881746	C	T	0.0793651	1008
2	rs17532679	A	G	0.0793651	1008
2	rs35987478	C	A	0.291667	1008
2	rs12052989	T	C	0.813492	1008
2	rs117267701	G	A	0.0109127	1008
2	rs75048316	A	G	0.0138889	1008
2	rs17532700	A	G	0.0803571	1008
2	rs6756511	G	A	0.292659	1008
2	rs139565777	G	C	0.0218254	1008
2	rs3764778	A	G	0.293651	1008
2	rs139475754	G	A	0.0188492	1008
2	rs12470563	T	C	0.131944	1008
2	rs12466318	G	A	0.441468	1008
2	rs10931906	T	C	0.821429	1008
2	rs10931907	C	A	0.820437	1008
2	rs11677893	C	T	0.0803571	1008
2	rs75080399	T	C	0.0793651	1008
2	rs12467426	G	A	0.441468	1008
2	rs140542300	T	C	0.0178571	1008
2	rs75839152	G	A	0.0218254	1008
2	rs12622081	A	G	0.441468	1008
2	rs7594798	T	C	0.293651	1008
2	rs13026134	C	T	0.820437	1008
2	rs4674194	C	T	0.521825	1008
2	rs62279328	G	A	0.0882937	1008
2	rs7602386	T	A	0.291667	1008
2	rs17593621	T	C	0.293651	1008
2	rs4674197	G	C	0.00198413	1008
2	rs12621063	C	A	0.44246	1008
2	rs2072034	C	G	0.441468	1008
2	rs4470327	C	T	0.819444	1008
2	rs12993621	A	G	0.293651	1008
2	rs12618843	C	A	0.441468	1008
2	rs77837136	A	C	0.0109127	1008
2	rs76312525	G	C	0.0138889	1008
2	rs9288313	T	G	0.440476	1008
2	rs17448345	G	A	0.295635	1008
2	rs11689822	C	A	0.078373	1008
2	rs78673877	C	A	0.078373	1008
2	rs17532777	C	T	0.078373	1008
2	rs13400369	A	G	0.078373	1008
2	rs17448359	C	T	0.078373	1008
2	rs17448366	A	T	0.078373	1008
2	rs1527944	G	A	0.078373	1008
2	rs1527945	T	C	0.815476	1008
2	rs1527946	C	G	0.078373	1008
2	rs140417936	C	G	0.0178571	1008
2	rs1527947	T	C	0.078373	1008
2	rs73044180	G	A	0.0277778	1008
2	rs1918720	A	G	0.815476	1008
2	rs2463488	T	C	0.440476	1008
2	rs78789724	A	G	0.0357143	1008
2	rs1527948	C	T	0.815476	1008
2	rs7597590	A	G	0.440476	1008
2	rs2463489	G	T	0.440476	1008
2	rs2463490	T	C	0.815476	1008
2	rs4674211	G	C	0.909722	1008
2	rs78201797	C	T	0.0357143	1008
2	rs2465657	G	A	0.440476	1008
2	rs11694112	C	A	0.078373	1008
2	rs1405984	C	T	0.078373	1008
2	rs1405985	A	G	0.818452	1008
2	rs17448443	T	G	0.078373	1008
2	rs2465664	G	C	0.444444	1008
2	rs117511269	G	T	0.0188492	1008
2	rs10179964	T	C	0.740079	1008
2	rs12993144	C	T	0.297619	1008
2	rs17448457	T	A	0.078373	1008
2	rs2470897	G	A	0.737103	1008
2	rs2463492	T	G	0.737103	1008
2	rs1405986	T	C	0.441468	1008
2	rs4337457	G	A	0.910714	1008
2	rs6742109	T	C	0.737103	1008
2	rs2248130	C	G	0.439484	1008
2	rs2293524	A	G	0.296627	1008
2	rs12997909	T	C	0.296627	1008
2	rs2293525	C	G	0.443452	1008
2	rs2293526	T	A	0.441468	1008
2	rs2293527	T	G	0.296627	1008
2	rs2293528	A	G	0.444444	1008
2	rs13406379	G	A	0.0873016	1008
2	rs2293529	C	T	0.0327381	1008
2	rs10187029	C	G	0.296627	1008
2	rs34299045	C	T	0.0357143	1008
2	rs186410034	T	C	0.00892857	1008
2	rs6737912	T	C	0.441468	1008
2	rs10931908	A	G	0.738095	1008
2	rs140949441	G	A	0.0248016	1008
2	rs2960200	G	A	0.441468	1008
2	rs2470902	G	A	0.816468	1008
2	rs17593811	C	T	0.441468	1008
2	rs10497865	C	T	0.0416667	1008
2	rs4672858	A	G	0.296627	1008
2	rs10497866	A	G	0.816468	1008
2	rs10206891	A	G	0.816468	1008
2	rs12478624	A	G	0.441468	1008
2	rs6735253	G	A	0.441468	1008
2	rs10497853	A	G	0.0843254	1008
2	rs1986390	C	T	0.444444	1008
2	rs2960199	A	G	0.444444	1008
2	rs2516310	A	G	0.741071	1008
2	rs146011185	C	T	0.0198413	1008
2	rs75169215	G	C	0.0238095	1008
2	rs7572503	A	G	0.444444	1008
2	rs2465665	G	A	0.740079	1008
2	rs7560168	T	C	0.444444	1008
2	rs6754573	G	A	0.832341	1008
2	rs6712290	T	G	0.910714	1008
2	rs6725945	A	G	0.910714	1008
2	rs2347866	C	G	0.832341	1008
2	rs10179330	A	G	0.832341	1008
2	rs6730068	A	G	0.393849	1008
2	rs17636860	C	T	0.0406746	1008
2	rs34303220	C	T	0.0208333	1008
2	rs139451600	C	T	0.0426587	1008
2	rs2348020	C	A	0.438492	1008
2	rs79879339	G	A	0.0238095	1008
2	rs16833885	A	G	0.0922619	1008
2	rs4672863	A	G	0.393849	1008
2	rs10931909	T	C	0.078373	1008
2	rs17533098	T	G	0.00297619	1008
2	rs10460401	T	G	0.167659	1008
2	rs74505358	T	C	0.0873016	1008
2	rs16833889	G	A	0.167659	1008
2	rs6753463	G	T	0.390873	1008
2	rs6753383	C	T	0.390873	1008
2	rs6724797	A	G	0.558532	1008
2	rs4672864	G	A	0.394841	1008
2	rs59699466	C	T	0.300595	1008
2	rs143935618	T	A	0.0119048	1008
2	rs4672865	A	G	0.393849	1008
2	rs4672866	T	G	0.393849	1008
2	rs6761252	G	T	0.167659	1008
2	rs6761375	G	A	0.0902778	1008
2	rs6761840	G	A	0.167659	1008
2	rs13023526	G	A	0.440476	1008
2	rs12478294	C	T	0.440476	1008
2	rs17533140	G	C	0.078373	1008
2	rs4428003	A	G	0.561508	1008
2	rs7563294	C	T	0.0892857	1008
2	rs7563522	C	T	0.561508	1008
2	rs4614918	T	C	0.561508	1008
2	rs34380410	C	A	0.393849	1008
2	rs3795968	T	C	0.167659	1008
2	rs2348021	A	G	0.564484	1008
2	rs35482626	C	T	0.0873016	1008
2	rs4035107	T	C	0.393849	1008
2	rs16833921	A	C	0.167659	1008
2	rs6745304	A	G	0.5625	1008
2	rs6732225	T	G	0.393849	1008
2	rs6720189	C	T	0.606151	1008
2	rs7597713	A	G	0.440476	1008
2	rs79594747	T	A	0.0138889	1008
2	rs1986414	A	G	0.960317	1008
2	rs1986415	G	A	0.450397	1008
2	rs139649816	A	T	0.0714286	1008
2	rs6711025	G	A	0.787698	1008
2	rs2465658	T	C	0.988095	1008
2	rs4508579	T	C	0.290675	1008
2	rs4621154	A	G	0.808532	1008
2	rs2254576	A	G	0.785714	1008
2	rs2960198	T	A	0.724206	1008
2	rs10207809	C	T	0.727183	1008
2	rs78913864	C	T	0.0456349	1008
2	rs1989739	C	T	0.731151	1008
2	rs35217482	C	T	0.00992063	1008
2	rs17448796	G	A	0.0119048	1008
2	rs2256977	T	C	0.798611	1008
2	rs2465661	C	T	0.752976	1008
2	rs2465662	T	C	0.511905	1008
2	rs17533238	A	G	0.0446429	1008
2	rs4622702	A	G	0.0297619	1008
2	rs17533245	T	A	0.0446429	1008
2	rs10172572	T	C	0.440476	1008
2	rs78163497	A	G	0.015873	1008
2	rs2470900	G	A	0.440476	1008
2	rs2465663	A	G	0.485119	1008
2	rs10432435	G	T	0.28869	1008
2	rs76410817	G	A	0.0119048	1008
2	rs4541241	G	A	0.28869	1008
2	rs79824701	G	A	0.0446429	1008
2	rs138902600	C	T	0.0277778	1008
2	rs78108343	C	A	0.0446429	1008
2	rs77257914	A	G	0.0446429	1008
2	rs7587871	C	A	0.791667	1008
2	rs35987427	G	A	0.0208333	1008
2	rs11887334	C	T	0.502976	1008
2	rs7420798	A	G	0.790675	1008
2	rs112758857	A	C	0.0446429	1008
2	rs12988162	T	A	0.790675	1008
2	rs80139349	C	T	0.0228175	1008
2	rs10192320	T	C	0.150794	1008
2	rs2347865	G	T	0.233135	1008
2	rs10180210	G	A	0.497024	1008
2	rs12617551	G	A	0.497024	1008
2	rs113776432	T	G	0.233135	1008
2	rs111289546	G	A	0.233135	1008
2	rs111293911	T	C	0.0446429	1008
2	rs4456685	C	G	0.233135	1008
2	rs75881783	T	C	0.0446429	1008
2	rs118064746	C	A	0.015873	1008
2	rs56009945	T	G	0.0446429	1008
2	rs2715912	C	G	0.501984	1008
2	rs2715911	A	C	0.209325	1008
2	rs73051022	G	A	0.233135	1008
2	rs79507664	C	G	0.0357143	1008
2	rs2715910	A	G	0.206349	1008
2	rs13404701	G	A	0.0119048	1008
2	rs12620402	T	A	0.0198413	1008
2	rs2348023	A	G	0.0119048	1008
2	rs17594160	T	C	0.0327381	1008
2	rs34436757	G	A	0.0327381	1008
2	rs868810	T	C	0.505952	1008
2	rs2348024	C	T	0.330357	1008
2	rs4503970	C	T	0.425595	1008
2	rs35482569	G	A	0.177579	1008
2	rs7586707	A	G	0.496032	1008
2	rs10192757	G	A	0.241071	1008
2	rs13393615	A	G	0.240079	1008
2	rs78054346	C	T	0.0188492	1008
2	rs2540069	A	G	0.270833	1008
2	rs2287013	C	A	0.734127	1008
2	rs2287012	T	C	0.747024	1008
2	rs2287011	G	A	0.249008	1008
2	rs4674302	A	G	0.570437	1008
2	rs4672890	G	A	0.801587	1008
2	rs4674303	T	G	0.804563	1008
2	rs13385678	A	G	0.25496	1008
2	rs2348025	C	T	0.796627	1008
2	rs10931910	A	G	0.842262	1008
2	rs3769835	G	A	0.809524	1008
2	rs3769833	G	A	0.078373	1008
2	rs3815503	A	G	0.253968	1008
2	rs3815502	C	G	0.555556	1008
2	rs2241080	G	A	0.554563	1008
2	rs2241079	G	A	0.475198	1008
2	rs62279335	C	T	0.00198413	1008
2	rs57502521	A	G	0.25496	1008
2	rs55712692	A	G	0.559524	1008
2	rs3769832	A	G	0.8125	1008
2	rs3769831	G	A	0.252976	1008
2	rs3820973	G	A	0.8125	1008
2	rs12472360	A	G	0.8125	1008
2	rs12612263	G	T	0.555556	1008
2	rs12612264	G	A	0.555556	1008
2	rs7585422	C	A	0.8125	1008
2	rs117874037	T	C	0.0188492	1008
2	rs6435060	C	T	0.8125	1008
2	rs2348026	T	C	0.809524	1008
2	rs79367668	T	C	0.253968	1008
2	rs35778058	A	T	0.8125	1008
2	rs73055181	C	T	0.253968	1008
2	rs34892292	C	G	0.555556	1008
2	rs2287010	C	A	0.808532	1008
2	rs2287008	A	G	0.814484	1008
2	rs2287007	T	C	0.242063	1008
2	rs4674311	C	T	0.825397	1008
2	rs2540068	G	A	0.369048	1008
2	rs2715904	A	G	0.878968	1008
2	rs2715905	A	T	0.434524	1008
2	rs2540067	G	A	0.43254	1008
2	rs6730363	C	T	0.364087	1008
2	rs2715908	A	G	0.367063	1008
2	rs2715907	C	T	0.347222	1008
2	rs3731722	A	G	0.094246	1008
2	rs2540066	G	A	0.347222	1008
2	rs1050884	T	G	0.0664683	1008
2	rs1050887	G	A	0.0654762	1008
2	rs36046548	G	T	0.0654762	1008
2	rs2715906	T	C	0.429563	1008
2	rs150318239	T	C	0.0257937	1008
2	rs2540064	G	A	0.128968	1008
2	rs11691962	A	G	0.0654762	1008
2	rs111932301	A	G	0.0654762	1008
2	rs74827976	C	T	0.0654762	1008
2	rs7563682	T	C	0.632937	1008
2	rs7602947	G	A	0.568452	1008
2	rs79266846	G	A	0.0654762	1008
2	rs11683915	G	A	0.633929	1008
2	rs11684227	G	A	0.633929	1008
2	rs144504069	T	G	0.0257937	1008
2	rs11678615	C	T	0.0644841	1008
2	rs79191216	T	A	0.0386905	1008
2	rs6729738	C	T	0.855159	1008
2	rs878403	C	T	0.856151	1008
2	rs13430167	A	G	0.213294	1008
2	rs2348110	G	A	0.578373	1008
2	rs111937377	C	T	0.0634921	1008
2	rs2002328	G	A	0.577381	1008
2	rs74944410	G	A	0.157738	1008
2	rs78511664	T	A	0.0625	1008
2	rs72933958	C	A	0.0277778	1008
2	rs7605110	G	A	0.856151	1008
2	rs7589650	C	T	0.632937	1008
2	rs139095106	A	G	0.014881	1008
2	rs80219013	A	C	0.094246	1008
2	rs13410894	G	A	0.22123	1008
2	rs12993432	C	T	0.565476	1008
2	rs12993867	G	A	0.566468	1008
2	rs12473437	C	T	0.56746	1008
2	rs17602570	A	G	0.0644841	1008
2	rs4674325	T	G	0.573413	1008
2	rs75740672	G	A	0.0198413	1008
2	rs142430567	A	G	0.0119048	1008
2	rs13421834	G	T	0.213294	1008
2	rs6731511	A	G	0.431548	1008
2	rs2715898	C	T	0.356151	1008
2	rs2540062	C	T	0.421627	1008
2	rs2715897	A	G	0.146825	1008
2	rs2715896	G	A	0.141865	1008
2	rs2540061	A	G	0.147817	1008
2	rs2715895	A	G	0.316468	1008
2	rs868396	G	A	0.675595	1008
2	rs10931911	A	C	0.677579	1008
2	rs2540060	A	G	0.0982143	1008
2	rs2247030	T	G	0.077381	1008
2	rs2247016	T	G	0.0853175	1008
2	rs2540059	G	A	0.701389	1008
2	rs72922807	C	T	0.0218254	1008
2	rs117376910	C	T	0.0257937	1008
2	rs2540058	A	G	0.695437	1008
2	rs2540057	A	G	0.695437	1008
2	rs2715894	G	A	0.693452	1008
2	rs6435063	T	C	0.0763889	1008
2	rs13428164	G	A	0.206349	1008
2	rs6735028	A	G	0.0753968	1008
2	rs2540056	G	C	0.693452	1008
2	rs34622419	A	G	0.0753968	1008
2	rs11674297	C	G	0.0753968	1008
2	rs11674621	G	A	0.0704365	1008
2	rs2348111	C	A	0.0337302	1008
2	rs2243822	G	T	0.921627	1008
2	rs2540055	A	C	0.795635	1008
2	rs2540054	A	G	0.689484	1008
2	rs2540053	G	A	0.743056	1008
2	rs2348113	G	C	0.78869	1008
2	rs2253612	C	T	0.78869	1008
2	rs117927150	G	A	0.0138889	1008
2	rs2540052	C	T	0.780754	1008
2	rs2715891	A	T	0.6875	1008
2	rs72922819	T	C	0.0228175	1008
2	rs2540051	G	A	0.702381	1008
2	rs7572113	C	G	0.228175	1008
2	rs72922821	C	A	0.0228175	1008
2	rs2715892	A	T	0.719246	1008
2	rs2715893	C	A	0.786706	1008
2	rs2715902	C	T	0.634921	1008
2	rs2540050	C	T	0.579365	1008
2	rs111611533	G	T	0.145833	1008
2	rs7590397	G	A	0.0605159	1008
2	rs7563722	A	G	0.935516	1008
2	rs10931912	A	G	0.917659	1008
2	rs138945970	T	C	0.0912698	1008
2	rs11896227	G	A	0.59127	1008
2	rs6707459	T	C	0.656746	1008
2	rs11899250	G	T	0.0704365	1008
2	rs78577145	G	C	0.077381	1008
2	rs4142282	C	T	0.979167	1008
2	rs7589014	C	T	0.34127	1008
2	rs62189273	G	A	0.231151	1008
2	rs79513574	T	C	0.0208333	1008
2	rs75081853	T	G	0.077381	1008
2	rs77948071	C	T	0.077381	1008
2	rs2348114	T	C	0.978175	1008
2	rs117588862	A	G	0.0674603	1008
2	rs9679668	T	A	0.979167	1008
2	rs9679113	C	T	0.979167	1008
2	rs4674353	C	T	0.345238	1008
2	rs112934441	C	T	0.342262	1008
2	rs12053387	G	A	0.144841	1008
2	rs138259529	A	C	0.0674603	1008
2	rs10931914	T	C	0.787698	1008
2	rs4674357	A	G	0.28869	1008
2	rs16834195	G	C	0.143849	1008
2	rs16834207	C	T	0.285714	1008
2	rs4672912	A	G	0.821429	1008
2	rs12613052	C	T	0.524802	1008
2	rs79735035	G	C	0.30754	1008
2	rs73988396	T	C	0.109127	1008
2	rs13034298	G	A	0.820437	1008
2	rs7580858	A	G	0.821429	1008
2	rs7583548	A	G	0.820437	1008
2	rs7584595	A	G	0.930556	1008
2	rs59478147	C	T	0.0486111	1008
2	rs950233	A	G	0.821429	1008
2	rs4674359	T	C	0.820437	1008
2	rs10200697	G	A	0.926587	1008
2	rs4416197	T	G	0.820437	1008
2	rs4396694	T	C	0.821429	1008
2	rs2348115	G	C	0.816468	1008
2	rs7603058	A	T	0.109127	1008
2	rs2348116	A	G	0.820437	1008
2	rs72922851	G	A	0.111111	1008
2	rs2348117	G	T	0.799603	1008
2	rs10804105	C	T	0.532738	1008
2	rs28568991	G	C	0.53373	1008
2	rs28367378	C	G	0.537698	1008
2	rs6734086	C	A	0.492063	1008
2	rs12052644	T	G	0.0327381	1008
2	rs11686992	A	G	0.494048	1008
2	rs9989845	A	G	0.494048	1008
2	rs9989756	C	T	0.494048	1008
2	rs6738605	C	T	0.5	1008
2	rs13017660	C	T	0.493056	1008
2	rs10931915	T	C	0.493056	1008
2	rs9989887	G	A	0.493056	1008
2	rs9989889	G	A	0.494048	1008
2	rs118128593	T	C	0.0138889	1008
2	rs13030432	A	G	0.493056	1008
2	rs7582287	C	T	0.492063	1008
2	rs7608693	A	G	0.493056	1008
2	rs10188735	A	G	0.492063	1008
2	rs10165231	G	T	0.492063	1008
2	rs10165359	G	A	0.492063	1008
2	rs58530208	G	T	0.0416667	1008
2	rs951183	T	C	0.492063	1008
2	rs12693923	T	C	0.491071	1008
2	rs951185	G	A	0.492063	1008
2	rs951184	A	G	0.492063	1008
2	rs2348118	G	A	0.491071	1008
2	rs2881834	T	C	0.492063	1008
2	rs10168978	C	A	0.502976	1008
2	rs10169230	G	T	0.502976	1008
2	rs10171534	C	T	0.502976	1008
2	rs10171996	G	A	0.491071	1008
2	rs11677204	C	T	0.485119	1008
2	rs10172238	G	A	0.490079	1008
2	rs74655057	C	A	0.0386905	1008
2	rs11684485	T	C	0.493056	1008
2	rs10804106	T	C	0.531746	1008
2	rs10804107	A	C	0.531746	1008
2	rs10931916	A	T	0.493056	1008
2	rs12105229	T	C	0.531746	1008
2	rs139615103	C	A	0.0208333	1008
2	rs56004049	G	A	0.493056	1008
2	rs10432515	C	T	0.0386905	1008
2	rs10432436	C	T	0.0386905	1008
2	rs10931917	G	A	0.493056	1008
2	rs78264763	G	T	0.0386905	1008
2	rs10931918	A	G	0.493056	1008
2	rs2348119	C	T	0.493056	1008
2	rs2348121	T	C	0.526786	1008
2	rs13025464	T	C	0.488095	1008
2	rs13392387	C	T	0.128968	1008
2	rs2348122	G	C	0.130952	1008
2	rs16834352	C	T	0.118056	1008
2	rs2348123	C	T	0.130952	1008
2	rs2348124	C	A	0.130952	1008
2	rs4581881	G	C	0.531746	1008
2	rs2348125	C	A	0.83631	1008
2	rs1002414	G	T	0.169643	1008
2	rs2348126	G	T	0.361111	1008
2	rs116228383	C	T	0.0386905	1008
2	rs112222310	A	G	0.170635	1008
2	rs116989276	C	G	0.0376984	1008
2	rs72927008	G	A	0.119048	1008
2	rs6758797	G	A	0.0386905	1008
2	rs73991104	C	T	0.0386905	1008
2	rs73057059	G	T	0.0376984	1008
2	rs73057060	T	C	0.0753968	1008
2	rs79026301	A	G	0.0376984	1008
2	rs77497620	T	C	0.0753968	1008
2	rs74267212	A	G	0.0376984	1008
2	rs16834375	C	T	0.0376984	1008
2	rs73057062	A	C	0.0376984	1008
2	rs73057063	G	A	0.0753968	1008
2	rs148645238	C	T	0.0357143	1008
2	rs1001250	C	T	0.364087	1008
2	rs1001249	G	C	0.0386905	1008
2	rs61744314	A	G	0.0386905	1008
2	rs73991105	G	T	0.078373	1008
2	rs10931919	G	T	0.0386905	1008
2	rs10931920	T	A	0.077381	1008
2	rs11693950	C	T	0.368056	1008
2	rs4674400	G	A	0.264881	1008
2	rs11695319	G	A	0.444444	1008
2	rs11888596	T	C	0.406746	1008
2	rs77342565	T	G	0.0376984	1008
2	rs17382808	G	A	0.0376984	1008
2	rs41422845	A	G	0.0376984	1008
2	rs16834398	T	C	0.0386905	1008
2	rs76205000	T	C	0.0376984	1008
2	rs78073076	T	C	0.0386905	1008
2	rs75567357	C	A	0.0386905	1008
2	rs75402839	C	A	0.0386905	1008
2	rs16834409	T	C	0.0386905	1008
2	rs78682276	C	T	0.0386905	1008
2	rs16834415	G	A	0.0763889	1008
2	rs144101754	A	G	0.0386905	1008
2	rs116592105	T	A	0.0386905	1008
2	rs148247712	C	T	0.0386905	1008
2	rs76121863	A	C	0.0386905	1008
2	rs16824534	T	C	0.0386905	1008
2	rs185240970	G	A	0.0128968	1008
2	rs7575806	G	C	0.830357	1008
2	rs10432437	C	G	0.0386905	1008
2	rs75991597	A	G	0.0386905	1008
2	rs10185328	A	G	0.457341	1008
2	rs79185883	T	A	0.0386905	1008
2	rs16834435	G	A	0.0386905	1008
2	rs61743436	A	G	0.0386905	1008
2	rs76914831	G	A	0.0267857	1008
2	rs16834438	G	T	0.0386905	1008
2	rs77496058	G	A	0.0376984	1008
2	rs11674071	G	A	0.380952	1008
2	rs78612610	T	C	0.0386905	1008
2	rs74318575	T	C	0.0386905	1008
2	rs74824116	C	T	0.0386905	1008
2	rs2348128	A	G	0.830357	1008
2	rs75840073	C	G	0.0347222	1008
2	rs74930980	C	A	0.0386905	1008
2	rs78681790	C	G	0.0386905	1008
2	rs16834441	G	A	0.0386905	1008
2	rs16834446	C	A	0.0188492	1008
2	rs79598176	C	A	0.0386905	1008
2	rs10181489	T	C	0.457341	1008
2	rs17382850	A	G	0.0376984	1008
2	rs16834453	T	C	0.0386905	1008
2	rs74883022	A	C	0.0386905	1008
2	rs16834458	G	A	0.0386905	1008
2	rs114651654	A	G	0.0386905	1008
2	rs115551553	A	G	0.0386905	1008
2	rs116105645	G	A	0.0386905	1008
2	rs77083322	T	A	0.0386905	1008
2	rs116509698	T	G	0.0386905	1008
2	rs116035455	T	C	0.0386905	1008
2	rs74605182	G	A	0.0386905	1008
2	rs77278842	A	G	0.0386905	1008
2	rs16834464	T	A	0.0386905	1008
2	rs75155968	G	A	0.0565476	1008
2	rs62623595	G	A	0.0376984	1008
2	rs16834467	C	G	0.0386905	1008
2	rs74983672	C	A	0.0386905	1008
2	rs10202088	A	G	0.400794	1008
2	rs72927013	T	G	0.0376984	1008
2	rs16834492	A	G	0.0386905	1008
2	rs77794577	C	T	0.0376984	1008
2	rs12622452	A	G	0.380952	1008
2	rs74488434	G	A	0.0386905	1008
2	rs76072275	G	A	0.0386905	1008
2	rs11683632	C	T	0.37996	1008
2	rs16834512	A	G	0.0396825	1008
2	rs6720418	G	C	0.380952	1008
2	rs16834518	A	G	0.0396825	1008
2	rs17382927	G	A	0.0376984	1008
2	rs10515941	C	A	0.0376984	1008
2	rs10515942	G	A	0.0376984	1008
2	rs2881836	A	C	0.460317	1008
2	rs150367671	T	C	0.0178571	1008
2	rs2348129	T	C	0.077381	1008
2	rs72927023	T	A	0.121032	1008
2	rs72927026	C	A	0.121032	1008
2	rs13028496	C	A	0.280754	1008
2	rs11904425	A	G	0.0505952	1008
2	rs11893944	G	A	0.104167	1008
2	rs6739821	G	A	0.625	1008
2	rs6754947	T	A	0.645833	1008
2	rs17467483	A	G	0.0347222	1008
2	rs10931921	A	G	0.587302	1008
2	rs78680879	G	A	0.0347222	1008
2	rs10931922	T	C	0.626984	1008
2	rs11674530	T	A	0.626984	1008
2	rs77356501	C	T	0.21131	1008
2	rs66572662	T	A	0.661706	1008
2	rs7609464	T	C	0.626984	1008
2	rs148750477	G	C	0.00793651	1008
2	rs13030323	T	C	0.626984	1008
2	rs11679030	A	G	0.626984	1008
2	rs3752658	T	A	0.58631	1008
2	rs3752657	A	G	0.661706	1008
2	rs6709766	G	A	0.58631	1008
2	rs6738318	A	G	0.58631	1008
2	rs6738319	A	G	0.58631	1008
2	rs78198093	A	G	0.047619	1008
2	rs10931923	G	A	0.58631	1008
2	rs12996354	C	T	0.626984	1008
2	rs12465041	C	G	0.626984	1008
2	rs17838652	C	T	0.625	1008
2	rs13022238	A	C	0.627976	1008
2	rs4674449	T	C	0.627976	1008
2	rs4672951	T	G	0.440476	1008
2	rs4672952	A	G	0.662698	1008
2	rs12994624	C	T	0.627976	1008
2	rs577559923	C	T	0.014881	1008
2	rs4625890	A	G	0.628968	1008
2	rs13030504	G	A	0.25	1008
2	rs4473366	G	A	0.31746	1008
2	rs10931924	C	T	0.24504	1008
2	rs6755945	A	T	0.472222	1008
2	rs72927048	G	A	0.0347222	1008
2	rs72927051	A	T	0.0347222	1008
2	rs72927052	G	A	0.127976	1008
2	rs142900857	A	G	0.0188492	1008
2	rs3754937	G	C	0.249008	1008
2	rs2270282	G	A	0.249008	1008
2	rs2270281	C	T	0.4375	1008
2	rs2270280	T	C	0.4375	1008
2	rs6709748	T	C	0.249008	1008
2	rs12475785	G	T	0.4375	1008
2	rs72927061	T	A	0.128968	1008
2	rs11685853	G	A	0.248016	1008
2	rs2881880	T	C	0.4375	1008
2	rs11688852	G	T	0.249008	1008
2	rs2287006	T	C	0.00694444	1008
2	rs3815501	T	C	0.472222	1008
2	rs12995928	C	T	0.4375	1008
2	rs12995960	A	G	0.4375	1008
2	rs80007393	C	T	0.0198413	1008
2	rs17467616	A	T	0.189484	1008
2	rs3731721	G	T	0.147817	1008
2	rs3731720	G	C	0.0347222	1008
2	rs3731719	T	A	0.189484	1008
2	rs12477038	T	C	0.315476	1008
2	rs57402075	A	T	0.316468	1008
2	rs60440072	G	A	0.147817	1008
2	rs10804108	C	G	0.472222	1008
2	rs6728680	G	A	0.436508	1008
2	rs117774186	A	G	0.0208333	1008
2	rs6733316	G	A	0.436508	1008
2	rs116954309	G	T	0.0277778	1008
```
