## Supplementary material for "Characterization of shared and ancestry-specific signals driving complex traits using multi-ancestry fine-mapping": s2_snps.txt

```
rs2054122
rs16830272
rs72924234
rs16830274
rs10445788
rs1455351
rs4850855
rs12693853
rs7557664
rs16830276
rs58884306
rs10180895
rs12477961
rs10931821
rs11892399
rs17814334
rs1455350
rs1455349
rs10497818
rs1809194
rs11687833
rs9941524
rs897399
rs7587930
rs992005
rs7569314
rs7602269
rs10210447
rs7601848
rs12693854
rs10931822
rs76527543
rs1455344
rs75006308
rs13393754
rs1455343
rs7562655
rs7601948
rs1455342
rs7592562
rs9973442
rs17229285
rs17229432
rs13431124
rs7566330
rs79154702
rs78033739
rs35645546
rs12476463
rs2343636
rs4266009
rs34479423
rs12997439
rs76315705
rs140985759
rs10196804
rs7568972
rs11691766
rs56927594
rs10203265
rs79676568
rs10174785
rs13031573
rs10210021
rs10175313
rs10186646
rs1350014
rs1350013
rs6711590
rs6725176
rs13009398
rs13396912
rs10201987
rs12693857
rs13385754
rs13423255
rs12693858
rs34309101
rs1455335
rs1455334
rs12693859
rs13426764
rs72924296
rs11694806
rs12693860
rs6741429
rs6741542
rs78066355
rs72924301
rs117405928
rs2007176
rs59174610
rs7420621
rs147812039
rs113756952
rs13000380
rs144475618
rs35390433
rs34349601
rs7578102
rs79993383
rs7581489
rs74860168
rs12475616
rs17826222
rs13410413
rs17826270
rs66729503
rs17229594
rs10931828
rs17229679
rs17229728
rs17229763
rs79841123
rs17826492
rs6757686
rs10202115
rs74265587
rs117538367
rs1400979
rs13390918
rs17229875
rs1400978
rs13386177
rs1400976
rs1400975
rs6434978
rs1518078
rs4673996
rs1996465
rs1996464
rs67434847
rs1356487
rs180739716
rs1829317
rs6434979
rs1356486
rs1356485
rs6757941
rs4674510
rs6434980
rs4674515
rs1356493
rs1356494
rs1996467
rs10208704
rs6434981
rs35457548
rs1518097
rs13020013
rs6434983
rs1533540
rs1533541
rs1518099
rs1518100
rs6740484
rs13015153
rs6743457
rs6434984
rs6434985
rs7605650
rs12693863
rs118045864
rs1878665
rs1878666
rs1878667
rs1878668
rs10439328
rs4675232
rs4673212
rs76498867
rs4673214
rs4673215
rs4673217
rs4675238
rs13013140
rs34119476
rs118185838
rs79585452
rs16830376
rs6434987
rs74359326
rs1518101
rs2344696
rs7600810
rs7600760
rs6434988
rs1850569
rs6742486
rs1878671
rs1607331
rs12995024
rs12615678
rs13405503
rs4675339
rs4675340
rs10931829
rs12478592
rs13005095
rs34696411
rs11897530
rs11893063
rs34335526
rs80314705
rs1533542
rs1400982
rs1400983
rs12105585
rs4675429
rs10208482
rs72928115
rs1400984
rs7570167
rs11884596
rs10497820
rs1533528
rs7585666
rs7588872
rs10197229
rs11887855
rs10177265
rs143321667
rs72928140
rs6705243
rs4673338
rs11674671
rs10931830
rs10931831
rs2344697
rs1533535
rs1533534
rs2048968
rs16830407
rs1518086
rs141784825
rs4675598
rs10189746
rs10202112
rs1533533
rs62180106
rs12619940
rs75484307
rs1518085
rs145515943
rs1518083
rs12617209
rs6715822
rs80003829
rs12617311
rs12475832
rs6761022
rs16830436
rs16824421
rs1518082
rs1518081
rs4145998
rs4145999
rs16830440
rs1518080
rs16830444
rs7566892
rs1518079
rs75789705
rs10497821
rs10497822
rs1356488
rs77934879
rs55905347
rs1400974
rs1996466
rs17829022
rs12986948
rs11680034
rs7582813
rs75647135
rs16830466
rs938856
rs72930032
rs1518075
rs1518073
rs17829392
rs12991894
rs13025012
rs7608145
rs7581846
rs145913611
rs1400971
rs9332426
rs67373417
rs1518070
rs1533532
rs17233334
rs1013162
rs1878663
rs144749341
rs1533529
rs7587759
rs79669877
rs1518069
rs7592377
rs187083852
rs1878662
rs2048966
rs12693864
rs6748596
rs60304523
rs1829319
rs2030222
rs1829318
rs1400969
rs57753199
rs74265593
rs2138985
rs1607330
rs34016699
rs13035389
rs13010061
rs62180140
rs4672570
rs13423048
rs13030622
rs61093613
rs1518068
rs10497823
rs10497824
rs2344699
rs1568241
rs1568238
rs62180142
rs17240117
rs17829897
rs56349335
rs13388993
rs17829915
rs188328020
rs12693865
rs16824424
rs10189905
rs78970352
rs13019967
rs13020190
rs12619265
rs62180144
rs62180145
rs62180146
rs62180147
rs10931832
rs79398556
rs193143075
rs7599528
rs78897531
rs10931833
rs13408846
rs73982470
rs4413098
rs73982471
rs2344700
rs10451571
rs74265601
rs12478955
rs140996193
rs146801448
rs12996291
rs73982472
rs13413152
rs72915221
rs16830536
rs12470248
rs12470251
rs12474120
rs10175562
rs75982036
rs150025667
rs117228881
rs10931835
rs1533536
rs1533537
rs1533538
rs1533539
rs1850566
rs2693277
rs2693278
rs1518089
rs58055552
rs59079358
rs1608945
rs1850567
rs1850568
rs62180151
rs12613387
rs16830559
rs1464957
rs1518092
rs12622284
rs1518093
rs34665604
rs1400980
rs2693284
rs1852261
rs7564969
rs1518094
rs10497825
rs2693285
rs16830570
rs2693286
rs16830580
rs79680212
rs1917933
rs79849554
rs1518095
rs1878664
rs7593276
rs149636442
rs35545050
rs1356491
rs1356492
rs1400981
rs1358059
rs77736737
rs2678406
rs2678407
rs7582043
rs181494136
rs186371988
rs2678408
rs1249091
rs60819009
rs1249092
rs2203766
rs2678409
rs1249093
rs1249094
rs13408909
rs1249095
rs1249096
rs1914615
rs72613715
rs147424468
rs112633721
rs75626366
rs7597529
rs73982489
rs55642416
rs57909385
rs13020849
rs10192749
rs72613718
rs78503690
rs78340765
rs55784237
rs72613719
rs143961801
rs56244529
rs56322003
rs6739922
rs73982500
rs72915262
rs7584200
rs72613720
rs72613721
rs72613722
rs75693035
rs66460581
rs11679410
rs67103685
rs111366862
rs13019591
rs60090550
rs34122762
rs1405108
rs4674268
rs117611368
rs74818197
rs59673407
rs61024583
rs13030809
rs756329
rs756340
rs73057412
rs72915265
rs73057415
rs12621933
rs59358261
rs57930369
rs73057418
rs4674327
rs4674333
rs35785988
rs116879093
rs12614240
rs75269068
rs56038930
rs12328463
rs16830631
rs13023912
rs13024106
rs16830635
rs73985309
rs73057427
rs73057429
rs73057432
rs141600319
rs12987656
rs117800760
rs62178774
rs12693868
rs12053051
rs67480108
rs12693869
rs148688705
rs140266082
rs79961576
rs142064917
rs16830637
rs16830639
rs16830640
rs16830642
rs16830644
rs76189856
rs16830647
rs7596739
rs1456525
rs1456524
rs62178775
rs6756227
rs80096783
rs7581614
rs1456523
rs16830660
rs1456522
rs16830667
rs1020705
rs4674552
rs1456521
rs1456520
rs1350203
rs73059417
rs1869984
rs73059418
rs73059419
rs6434989
rs35634139
rs12989676
rs16830681
rs16830684
rs1840751
rs1379013
rs16830687
rs7590624
rs983402
rs16830694
rs6735756
rs4673006
rs1526070
rs73059434
rs76211027
rs76517147
rs34435982
rs73059437
rs76590976
rs6735661
rs7585551
rs7558826
rs2345170
rs6754915
rs149500266
rs6743850
rs1456547
rs1456548
rs7564883
rs6650780
rs61272313
rs11695021
rs77442588
rs34517419
rs1026415
rs12693870
rs186441765
rs720527
rs12477199
rs1585118
rs12105021
rs2168544
rs188314887
rs16830715
rs75911088
rs77446886
rs12614229
rs16830723
rs16830725
rs77892206
rs16830727
rs12693871
rs966744
rs10205216
rs34489860
rs149410310
rs2219315
rs57130343
rs12465472
rs12473502
rs12473576
rs4491667
rs1563491
rs1984930
rs73061418
rs881516
rs7592570
rs60090952
rs55956047
rs9288299
rs7423224
rs6751571
rs6759265
rs6434991
rs4675033
rs13029829
rs6434993
rs6714279
rs6714524
rs1379007
rs4533423
rs1379008
rs1379010
rs16830753
rs74476994
rs74691110
rs7572632
rs10209920
rs76791040
rs7576497
rs17243099
rs1159772
rs117571795
rs77587842
rs974392
rs974393
rs12693872
rs78977423
rs75873801
rs75151573
rs12615032
rs2091340
rs67963931
rs62178842
rs62178843
rs62178845
rs1119401
rs10200311
rs2124695
rs2124696
rs2124697
rs117088771
rs78436879
rs66774941
rs117375749
rs6739678
rs193093350
rs6739860
rs1119058
rs4675214
rs6743116
rs73061459
rs6705128
rs2345175
rs4675220
rs141024420
rs983522
rs1947530
rs2168543
rs1456544
rs1840752
rs190796483
rs4145757
rs73061464
rs1158687
rs10497826
rs10206567
rs79229476
rs6737927
rs143512570
rs1456529
rs7559736
rs921889
rs34920085
rs6434996
rs77358516
rs55932156
rs1563484
rs1563485
rs11687364
rs12998141
rs76068544
rs1120719
rs11884583
rs12612141
rs73061479
rs12616381
rs141421674
rs11532563
rs139086060
rs77041497
rs13019013
rs13019823
rs79555863
rs10187067
rs74528981
rs80069397
rs147048037
rs16830816
rs16830817
rs6711976
rs6725590
rs16830832
rs16830833
rs1563486
rs7557245
rs4675253
rs6737832
rs2881064
rs6723079
rs34917418
rs6707648
rs13020716
rs144819300
rs147174673
rs4410227
rs17184323
rs117457274
rs16830850
rs141518799
rs16830857
rs74957472
rs78146733
rs994261
rs12612837
rs148392475
rs143784780
rs7562062
rs6732825
rs117498634
rs62180225
rs10931843
rs117817795
rs78002165
rs76244629
rs79076184
rs77856706
rs139672468
rs78242655
rs139581183
rs76621391
rs74682158
rs1376590
rs73983686
rs67666702
rs79296449
rs79645648
rs73063420
rs116847355
rs1451488
rs12986901
rs1451487
rs1451486
rs77893927
rs2345457
rs12624145
rs4144848
rs1530873
rs76928953
rs4673248
rs141832838
rs3963519
rs16831039
rs1376584
rs1451484
rs141969586
rs16831047
rs1349505
rs16831051
rs6733580
rs77064030
rs1451483
rs1901321
rs1817081
rs2345458
rs537045037
rs12471454
rs148132193
rs1451473
rs921465
rs921464
rs1868915
rs138233192
rs75026977
rs1376595
rs2198156
rs1562874
rs4673254
rs1562873
rs11883544
rs145410966
rs1376593
rs9288302
rs1451503
rs2122846
rs55857304
rs4101817
rs2345459
rs10208243
rs2198154
rs6760109
rs6731445
rs2881160
rs6743084
rs7566154
rs190198918
rs1868914
rs1868913
rs1901323
rs10931853
rs60642146
rs896350
rs41422946
rs6730991
rs16831103
rs12693881
rs16831114
rs1376587
rs2122844
rs2345460
rs16831119
rs76431349
rs6755019
rs1584661
rs1584660
rs9973950
rs149835443
rs10931854
rs10931855
rs59097191
rs59447251
rs78774981
rs4675342
rs1470755
rs4675343
rs16831122
rs6435004
rs117358533
rs6713045
rs6742079
rs181748779
rs13407911
rs12618784
rs6750308
rs75608973
rs10177617
rs56317974
rs7567954
rs4675353
rs11683241
rs11683244
rs2084737
rs12693886
rs146465523
rs62178712
rs79353396
rs111545241
rs113157823
rs111796899
rs12611560
rs12618091
rs183843595
rs12611626
rs139436966
rs7571105
rs181005873
rs1376586
rs10497829
rs148823641
rs13033985
rs10497830
rs6715416
rs537836529
rs4270295
rs78692566
rs7573661
rs7600726
rs13012540
rs189439476
rs6717968
rs62178718
rs78696503
rs1982411
rs141279067
rs724268
rs12053525
rs7568495
rs13029216
rs10804088
rs1376591
rs12995376
rs13036202
rs12615841
rs4338918
rs12616812
rs17195503
rs7609143
rs79894986
rs13029315
rs28853425
rs138537916
rs200953869
rs1349507
rs16831165
rs114887897
rs1016569
rs148174270
rs80029196
rs117559092
rs62178732
rs79581823
rs7558362
rs76109428
rs7559104
rs78131318
rs55848302
rs76443788
rs113218183
rs2084735
rs2084736
rs114332371
rs7560391
rs117019395
rs112327607
rs78486820
rs12620840
rs12617552
rs28770543
rs76604962
rs76639183
rs60461384
rs10931858
rs75228550
rs11690732
rs114439464
rs73983974
rs73983977
rs57091525
rs56350102
rs55635514
rs80328240
rs78875578
rs62178735
rs76027670
rs12329345
rs57772917
rs58496425
rs74618693
rs79427695
rs79602403
rs4673288
rs1451482
rs55981047
rs75965489
rs56706472
rs61393798
rs57157065
rs78334571
rs138834914
rs144659264
rs112919553
rs111420664
rs62178738
rs78906158
rs113864518
rs113476977
rs74746305
rs10178237
rs10201630
rs260767
rs113341373
rs78921662
rs117240006
rs75411827
rs13406628
rs59181556
rs10167367
rs10180359
rs10167946
rs11687524
rs112994916
rs61527140
rs200469539
rs260746
rs111994537
rs12621352
rs12621356
rs12615027
rs12621439
rs141319801
rs12615048
rs180822258
rs138135251
rs200065311
rs139777172
rs75412321
rs140436548
rs10208056
rs185466
rs76610462
rs75070256
rs260754
rs12476703
rs79500745
rs260755
rs73983986
rs17195804
rs77088010
rs73983987
rs62178742
rs184459636
rs1374360
rs7561479
rs139036048
rs117180062
rs260758
rs4377271
rs4459679
rs4280387
rs4449074
rs73983989
rs111535042
rs2084217
rs2084218
rs11692189
rs77858279
rs11695125
rs76185896
rs79787058
rs78505241
rs7593422
rs62181087
rs260761
rs148449784
rs12105015
rs2881208
rs145986049
rs994185
rs12105045
rs10497831
rs1813849
rs2007258
rs10200842
rs10177591
rs10192948
rs7607656
rs13399622
rs6732702
rs6735461
rs6735464
rs4673309
rs182624122
rs6758846
rs10445789
rs6745135
rs13415419
rs17196295
rs36011427
rs12618312
rs7592248
rs7592464
rs1374355
rs1446636
rs1900327
rs7557687
rs1446637
rs138704235
rs895526
rs7605111
rs7605371
rs6704641
rs733156
rs10497832
rs2009622
rs13419333
rs16831252
rs1374361
rs75667912
rs10194229
rs3748904
rs7600663
rs147858505
rs145011269
rs4675475
rs971698
rs76538713
rs147250339
rs7569519
rs7596078
rs1446642
rs34314977
rs11686971
rs7596049
rs930616
rs75482841
rs11694834
rs2011269
rs4673313
rs13002186
rs2166517
rs13023773
rs139348276
rs151149762
rs1037135
rs2121378
rs1011831
rs1011832
rs1011833
rs12618905
rs12623257
rs11688413
rs12105988
rs34377036
rs13426349
rs13426462
rs117810143
rs7605085
rs17197938
rs1374356
rs1374357
rs13392193
rs1446640
rs12614117
rs1867871
rs7574192
rs10177011
rs34119395
rs7597624
rs10153805
rs3828186
rs10460398
rs7595322
rs67288417
rs1838859
rs7557738
rs1542182
rs4144841
rs75866682
rs55980974
rs10497835
rs142183252
rs6716222
rs7571383
rs16831358
rs16831366
rs12478559
rs2167006
rs62178602
rs12611848
rs80241823
rs142270096
rs1823126
rs13028839
rs75850524
rs1348812
rs10931863
rs7585392
rs77699765
rs1014497
rs79027521
rs143111474
rs1446646
rs1348813
rs2305262
rs17265387
rs78664260
rs13397495
rs1868427
rs17199540
rs7598128
rs62178606
rs6708487
rs150601540
rs987281
rs6748419
rs1466032
rs7607687
rs10931865
rs12992313
rs150543046
rs12052310
rs2345728
rs1374359
rs4675559
rs138224485
rs140392943
rs4673339
rs11679306
rs17266097
rs7577003
rs6435016
rs6730784
rs10206384
rs13026246
rs80148161
rs142747956
rs4675576
rs79691269
rs141580785
rs16831466
rs76401131
rs142918137
rs182340578
rs71424226
rs10497836
rs13400686
rs1992949
rs1992950
rs35286168
rs6435017
rs1449064
rs1449065
rs13035409
rs2345729
rs1542242
rs1542243
rs6726276
rs16831496
rs137887406
rs1542241
rs895882
rs78506129
rs16831510
rs77819386
rs6705250
rs4673346
rs7588300
rs991501
rs13005579
rs13392032
rs79968223
rs7579004
rs150494098
rs12616011
rs6752494
rs12052451
rs76542716
rs78006118
rs4675601
rs13014796
rs114693875
rs147928666
rs4675614
rs75806828
rs6714133
rs6714667
rs145355758
rs34092509
rs35598091
rs142737918
rs6709324
rs4675617
rs138918585
rs190759912
rs13013628
rs6740159
rs145207866
rs117093419
rs190949180
rs139016250
rs77849350
rs62178636
rs35731967
rs74641811
rs74580901
rs1449063
rs7603866
rs11692301
rs6706918
rs79355259
rs6704623
rs17589374
rs2197866
rs17627634
rs58865786
rs6737075
rs78847752
rs17443541
rs149497140
rs191306447
rs190308767
rs72933469
rs6754400
rs62178643
rs112873926
rs57063522
rs142364718
rs145443102
rs78208648
rs58391637
rs60805168
rs6726842
rs17589451
rs78004632
rs7571841
rs17589521
rs77293010
rs78722199
rs1979122
rs17589549
rs141204004
rs17627784
rs1376136
rs10187618
rs4675686
rs17528188
rs187577137
rs1450570
rs1979121
rs12613054
rs150827966
rs78446287
rs6739539
rs6728457
rs1450568
rs13020883
rs2346107
rs10184573
rs6435020
rs76266649
rs75523613
rs13017862
rs4675692
rs4675693
rs4675694
rs4675695
rs971326
rs971325
rs971324
rs4675697
rs6726848
rs77226755
rs4675698
rs4675699
rs6755597
rs17589818
rs10182928
rs4675702
rs192614665
rs7562008
rs6742907
rs2122535
rs10196195
rs10196380
rs4675704
rs4675705
rs62180572
rs10497837
rs4675708
rs4234081
rs2034487
rs146881920
rs2122534
rs998183
rs4234082
rs4675712
rs74266451
rs10497838
rs58313928
rs6711399
rs6711524
rs6753800
rs6725254
rs4675716
rs1823490
rs1823489
rs1823488
rs13016697
rs13017811
rs35916771
rs13022887
rs186063652
rs144461187
rs12613262
rs12622777
rs12613941
rs6709301
rs6712608
rs74366796
rs148061915
rs7594660
rs11677019
rs79306589
rs11682950
rs141670637
rs6721266
rs896083
rs137951148
rs7576031
rs7558643
rs7572945
rs6723090
rs6711570
rs56190952
rs4675719
rs12693889
rs149778260
rs768637
rs755276
rs1450571
rs4675720
rs1450566
rs4675721
rs1376133
rs1376134
rs2122532
rs2122533
rs6730854
rs6759297
rs1450567
rs4507037
rs12693892
rs1823487
rs190817762
rs2034486
rs58275904
rs7591758
rs6714578
rs6743286
rs983677
rs12693893
rs11688833
rs1868723
rs1868724
rs1961468
rs6435022
rs1450565
rs1450564
rs1450563
rs17590093
rs139187541
rs10206526
rs60315704
rs986750
rs77617607
rs12467197
rs13419888
rs7597643
rs4675732
rs4673381
rs4673382
rs1901151
rs1901150
rs76706214
rs1450562
rs7609357
rs75207288
rs77833142
rs4675733
rs4673383
rs4675734
rs7578193
rs4675735
rs1450561
rs1450560
rs1450559
rs78394027
rs1376132
rs12053332
rs12053334
rs117810210
rs12052634
rs11691837
rs12693894
rs12477506
rs4624324
rs10191530
rs57791827
rs10194512
rs7562843
rs113658130
rs4673384
rs10931866
rs28890501
rs12611510
rs149819797
rs145839112
rs190352965
rs78251380
rs80333946
rs6435024
rs76007253
rs76215843
rs11687527
rs148796844
rs4675752
rs6713670
rs4675753
rs4673399
rs115190035
rs150041639
rs10460321
rs10460322
rs10460323
rs2346109
rs2346110
rs2346111
rs6713009
rs6713172
rs2122531
rs4673403
rs6705635
rs2167214
rs10190623
rs76167996
rs10179211
rs56134680
rs6711885
rs12477586
rs72920213
rs77443884
rs1966826
rs7563529
rs17590164
rs9677698
rs145504477
rs34965205
rs6748653
rs10931871
rs75332696
rs74555071
rs10931872
rs139294425
rs17590172
rs4675773
rs11897400
rs10804091
rs13422028
rs6435027
rs12471414
rs12464280
rs7584959
rs6706697
rs4675778
rs74266469
rs7557859
rs6435028
rs16831778
rs78196746
rs7562009
rs10497839
rs17590230
rs114946905
rs11682017
rs190496437
rs11893245
rs2881433
rs4673417
rs144346586
rs4673418
rs6727276
rs2346583
rs12469814
rs149553521
rs12620740
rs16831803
rs141811281
rs12990142
rs115660646
rs13023127
rs16831808
rs2198034
rs1450576
rs1450575
rs138945841
rs142797405
rs1450574
rs4673423
rs74590782
rs4673424
rs1077797
rs1077798
rs1077799
rs74624081
rs12693895
rs1584597
rs1584596
rs7604565
rs76457553
rs118161637
rs78742227
rs6722631
rs6707520
rs6722895
rs1839497
rs10211241
rs6716039
rs79510958
rs6748229
rs12693896
rs80305221
rs75108080
rs13034045
rs6739372
rs145074497
rs10169750
rs74909321
rs1851745
rs1851746
rs10176671
rs17529211
rs6741826
rs1523820
rs10804092
rs77215661
rs1976879
rs2049369
rs78564926
rs16831877
rs4673433
rs1357582
rs4672541
rs4673435
rs7423980
rs74575547
rs4493243
rs4514863
rs4258779
rs13009877
rs1357584
rs76765694
rs4500928
rs78610360
rs13030515
rs74695031
rs56001314
rs145525789
rs55677436
rs75025095
rs77470177
rs60768713
rs112980739
rs113418610
rs59401112
rs59734838
rs75412706
rs111304264
rs141967537
rs12477383
rs115657970
rs6719793
rs75392536
rs12052622
rs74646889
rs1523819
rs12616048
rs10931873
rs13404330
rs187994853
rs7608660
rs7576880
rs4673448
rs4673449
rs4673450
rs1880163
rs1996948
rs1996947
rs61668987
rs79671899
rs17590502
rs1916721
rs1996946
rs59114056
rs6435032
rs75371460
rs146149628
rs4672548
rs6722046
rs76367311
rs74520366
rs79278738
rs60188303
rs76890116
rs74331296
rs59418887
rs11695675
rs75866549
rs78614156
rs2030651
rs149172015
rs4672552
rs190361906
rs77031138
rs76463154
rs61163635
rs80305660
rs11685147
rs17444907
rs75922020
rs12693898
rs75997092
rs74953746
rs6740832
rs79968238
rs13001681
rs12693899
rs73055036
rs12693900
rs113188082
rs4673478
rs79987012
rs73055038
rs57494719
rs34210468
rs77212423
rs6759018
rs72922367
rs55904833
rs4530349
rs55898319
rs76805211
rs75213349
rs12474380
rs72922370
rs72922372
rs72922373
rs2346585
rs2346586
rs72922377
rs72922378
rs11687699
rs12619654
rs12613280
rs57215693
rs4673480
rs13008446
rs72922385
rs72922387
rs12233186
rs150262215
rs11692783
rs12611847
rs12611872
rs56358947
rs72922395
rs1523814
rs72922398
rs1523815
rs1523816
rs12373788
rs7572473
rs34090087
rs74842836
rs58952852
rs12615435
rs76887650
rs71424235
rs35149856
rs17628789
rs74830094
rs7556874
rs56787861
rs11677090
rs111540744
rs75039367
rs77687979
rs10931875
rs11695200
rs7561312
rs7578914
rs34142673
rs79662034
rs74732932
rs13015748
rs11686453
rs35733345
rs79458137
rs12473679
rs12473716
rs36031708
rs11694792
rs11689723
rs11673846
rs80037019
rs6723607
rs6752100
rs6739000
rs75368398
rs34476507
rs77532620
rs6711594
rs12471389
rs6759644
rs17529497
rs72924420
rs6710237
rs6743271
rs12693901
rs4353632
rs141521331
rs13427853
rs13402371
rs10931878
rs77555997
rs77009790
rs4673491
rs4519507
rs12693902
rs11677946
rs75767792
rs4673493
rs4673494
rs78440649
rs77584397
rs7589545
rs7605378
rs2030653
rs10194076
rs75177981
rs13401645
rs2346662
rs76340383
rs2346663
rs13383225
rs7574287
rs7574313
rs148166180
rs7577763
rs4672562
rs77526497
rs1523818
rs80135297
rs78577713
rs2577853
rs139119214
rs2689762
rs2577852
rs6748716
rs2103094
rs118055330
rs1837188
rs74369072
rs117475299
rs2689763
rs2140486
rs2164889
rs34345745
rs6718118
rs769954
rs769955
rs796363
rs769956
rs12470986
rs147160432
rs769957
rs769958
rs2689765
rs12053011
rs797163
rs10203122
rs72924472
rs6738494
rs6710393
rs2689766
rs58319901
rs17628965
rs75070444
rs2949005
rs2577850
rs191136083
rs10497841
rs1012596
rs1000507
rs1012597
rs146158694
rs72924480
rs11680333
rs75812392
rs79252301
rs13023099
rs77561972
rs1347753
rs117846486
rs79785418
rs769964
rs769965
rs7579950
rs79189297
rs55852473
rs4673506
rs4673507
rs4673508
rs769960
rs2280599
rs812179
rs4672566
rs4673509
rs4672567
rs769961
rs4672569
rs717915
rs2949006
rs796364
rs78028520
rs7597487
rs142945835
rs189843981
rs13034702
rs75913276
rs17590956
rs1916722
rs140233177
rs17629007
rs2918044
rs4673525
rs140717179
rs57009982
rs812760
rs59218738
rs17629013
rs80264650
rs71424239
rs17529746
rs75128779
rs769948
rs138455445
rs769949
rs17590963
rs769950
rs76396194
rs769951
rs3891919
rs769952
rs58960344
rs189542311
rs11693528
rs10192004
rs57871695
rs117530909
rs6761647
rs11694369
rs6707609
rs2196711
rs60258078
rs4672586
rs10180850
rs17629031
rs281785
rs281784
rs188146
rs74805508
rs12466394
rs281783
rs2164888
rs1509837
rs281782
rs166848
rs281781
rs281780
rs147648025
rs78867334
rs79041316
rs13005686
rs1704190
rs1396973
rs61271411
rs1704189
rs148135395
rs76768270
rs281761
rs72926348
rs78081308
rs1658807
rs56155997
rs74420517
rs79683117
rs1704186
rs79672713
rs139926613
rs76003299
rs76471141
rs281786
rs190374914
rs35594306
rs80301370
rs1124639
rs117569965
rs557139782
rs55687232
rs12474280
rs166849
rs12475460
rs12475497
rs141860563
rs281789
rs35220450
rs7573018
rs78419528
rs117480521
rs67567146
rs117193033
rs281788
rs188147
rs281787
rs149517855
rs76799107
rs12475089
rs176010
rs13016447
rs61005383
rs7592587
rs79284723
rs1509834
rs281759
rs281760
rs79676765
rs141729817
rs150129946
rs12476690
rs17591036
rs3098341
rs971232
rs10202253
rs13389195
rs281763
rs17629103
rs6435036
rs17629121
rs281762
rs138052846
rs79092034
rs7573592
rs17629127
rs141321779
rs166846
rs281769
rs11680723
rs281771
rs10497844
rs281773
rs281774
rs176008
rs1509835
rs1704193
rs114667746
rs80155830
rs1658810
rs1704191
rs12621809
rs7572840
rs4410273
rs17629151
rs78154454
rs67647314
rs4673611
rs4673612
rs192354106
rs3811535
rs281764
rs281765
rs2292309
rs281766
rs74586459
rs76518299
rs281767
rs166845
rs7598665
rs281768
rs116904529
rs76708904
rs17591211
rs17591218
rs78117995
rs73068746
rs74344465
rs10178177
rs4263095
rs281776
rs79282081
rs12475205
rs12471064
rs11895190
rs145990642
rs281777
rs166847
rs12469748
rs176009
rs12470693
rs281794
rs77836178
rs6716162
rs281793
rs17629251
rs4673627
rs117138741
rs17591280
rs281792
rs281791
rs6706499
rs17445724
rs7569510
rs17591301
rs12479402
rs77323563
rs72930112
rs17629311
rs12613291
rs4673632
rs17445774
rs6743396
rs75498363
rs6435040
rs60387175
rs75358934
rs149952042
rs4673634
rs79603115
rs1509833
rs151251122
rs1396972
rs6435041
rs6435042
rs17591364
rs118144094
rs74504823
rs7565480
rs7606317
rs1605900
rs117393169
rs75958502
rs183088915
rs2136585
rs6414157
rs72930137
rs35790853
rs143318288
rs1509832
rs117830405
rs75447699
rs10221945
rs6716026
rs1509831
rs2202923
rs3106091
rs111313530
rs112915868
rs2202922
rs10177800
rs115651055
rs10166751
rs113745127
rs72930163
rs7608932
rs56865961
rs3106089
rs203759
rs77324082
rs3094771
rs78502713
rs1396970
rs169428
rs203757
rs142431636
rs79879216
rs203772
rs4673648
rs12464998
rs13019888
rs3115422
rs175950
rs77175589
rs203771
rs172161
rs4673650
rs203770
rs10497845
rs6754555
rs17629472
rs203769
rs6435043
rs203768
rs10175678
rs6733523
rs203767
rs203766
rs203765
rs138680016
rs76365581
rs188102
rs4673652
rs4673653
rs7604950
rs17629496
rs203763
rs203762
rs16832223
rs78634999
rs203761
rs3106088
rs12477694
rs1509830
rs150481396
rs203760
rs13016744
rs12619136
rs2097790
rs56225698
rs2079196
rs148850595
rs138959273
rs75506514
rs3094768
rs78242106
rs79953652
rs3094767
rs3115414
rs78527234
rs74771155
rs79156935
rs368312570
rs3094766
rs4673660
rs79333757
rs3115413
rs11688168
rs11694236
rs11688194
rs34381014
rs11897782
rs11903185
rs28602861
rs11899065
rs10931882
rs10931883
rs3094765
rs3115412
rs56285751
rs2079195
rs117438958
rs10198088
rs3115420
rs11679658
rs13019274
rs2189472
rs2189471
rs10169915
rs113193814
rs3115421
rs993282
rs34686330
rs7585414
rs12474561
rs17530524
rs76568708
rs76402307
rs10497846
rs74266484
rs3115424
rs139933704
rs3094762
rs3094761
rs76579345
rs3115418
rs117728027
rs13001540
rs2107300
rs6716313
rs75029739
rs16832386
rs74706215
rs3115423
rs17591813
rs56216998
rs17629742
rs13020005
rs76525565
rs12473681
rs10497847
rs2347286
rs150661810
rs7601886
rs188046269
rs190741491
rs3094759
rs79414399
rs3094758
rs76366998
rs59074612
rs16832421
rs12467109
rs12470989
rs12471029
rs76640898
rs12468434
rs76751571
rs10182513
rs117903863
rs12470843
rs10755016
rs7561683
rs3115419
rs35509480
rs12465030
rs78954994
rs974395
rs12467210
rs56279339
rs11691873
rs12478674
rs10931887
rs148672715
rs3094757
rs12477304
rs12473133
rs12475997
rs34802998
rs4673702
rs4673704
rs56155086
rs4673705
rs35650986
rs80109866
rs34053966
rs79576506
rs13026730
rs4375846
rs61044978
rs79354854
rs116755292
rs145363923
rs112403441
rs34141563
rs71424248
rs143522557
rs4493245
rs188291788
rs7603910
rs4497857
rs58868886
rs117277319
rs12478082
rs7588746
rs75834865
rs67346028
rs34320296
rs146003197
rs59580441
rs11690371
rs62180559
rs115020233
rs115831882
rs4673727
rs192644492
rs72932280
rs11680258
rs78216504
rs13400375
rs12996313
rs13029537
rs12613687
rs7608668
rs2881593
rs75523874
rs1105964
rs12470336
rs9677594
rs145903684
rs142671922
rs1106399
rs1106400
rs3963373
rs149646769
rs74724807
rs77321003
rs74266489
rs74266490
rs12992228
rs115717210
rs12693906
rs77853713
rs79370848
rs74938253
rs11684895
rs11684942
rs12476809
rs1919366
rs112305133
rs12472801
rs34582889
rs34510964
rs1919367
rs13020689
rs13021136
rs7565005
rs17629838
rs116861362
rs35186260
rs34243580
rs7580413
rs34077440
rs12467723
rs6722487
rs72932296
rs147442905
rs59695400
rs1569175
rs139143083
rs78716988
rs35897370
rs10931888
rs1569178
rs75671770
rs2881594
rs75155905
rs11674293
rs12468065
rs4673743
rs4261699
rs79849897
rs12471164
rs35572201
rs12467923
rs141127951
rs12469150
rs6710542
rs34860212
rs117549189
rs75464225
rs80102178
rs78020282
rs56382011
rs145604102
rs117522106
rs115507811
rs11679676
rs67724317
rs62181771
rs12616825
rs1881539
rs78314287
rs75329942
rs80324977
rs12620298
rs12467694
rs55906940
rs138330130
rs11675980
rs11688872
rs35102285
rs35187439
rs74442931
rs79053279
rs62181774
rs7565417
rs6722092
rs6740981
rs12467362
rs118031896
rs13030683
rs55683046
rs12463436
rs142580432
rs150928350
rs11897245
rs376100508
rs34527307
rs4672686
rs4673762
rs35618222
rs1919365
rs13022467
rs34104936
rs36086821
rs7586284
rs7586320
rs74993507
rs143911669
rs2347288
rs139746951
rs111631180
rs74453925
rs149828043
rs11685663
rs12621336
rs60724775
rs11890894
rs7595283
rs74182323
rs4673781
rs4673782
rs1534599
rs4673785
rs77946538
rs74663158
rs112486506
rs33997940
rs79662953
rs1653297
rs72613725
rs1653299
rs1653301
rs17592067
rs10445790
rs10445791
rs13013634
rs10445792
rs151255629
rs1729421
rs952530
rs4673802
rs137966978
rs79725795
rs1729412
rs183822816
rs140202330
rs6705678
rs76080951
rs67459198
rs1729413
rs56184321
rs76112266
rs12989421
rs12989072
rs1653285
rs1369843
rs17592108
rs1992054
rs2697942
rs1729419
rs1729420
rs67282999
rs60863148
rs13000891
rs1217456
rs11899350
rs192186056
rs1217429
rs148361386
rs4343451
rs78988795
rs983407
rs2078279
rs1144428
rs34876636
rs1144429
rs765849
rs12474847
rs2015897
rs11689664
rs296798
rs80257808
rs141418192
rs66897193
rs10931889
rs10931890
rs17592192
rs296797
rs1972848
rs296796
rs79742168
rs182424
rs10497856
rs12466429
rs10804097
rs10931892
rs17630114
rs78037592
rs11889306
rs17630131
rs4673814
rs13033341
rs1369842
rs13035874
rs295134
rs35200468
rs12614633
rs186136599
rs17630167
rs72916349
rs13025972
rs17531061
rs150398891
rs17592304
rs17592318
rs10931893
rs138214049
rs77089299
rs66613891
rs1079210
rs79201361
rs295119
rs58329762
rs17446700
rs117453894
rs55985986
rs12472861
rs77955927
rs34940029
rs12476370
rs12469091
rs67282317
rs10931894
rs17630220
rs12623470
rs12987691
rs11895785
rs146062392
rs12104649
rs13027098
rs4233994
rs4516415
rs13007517
rs55726540
rs12474914
rs10804098
rs842830
rs4673837
rs4233996
rs4393736
rs67910407
rs73054578
rs13035260
rs117167788
rs12992100
rs12999182
rs118094144
rs6739563
rs145604488
rs4673854
rs6743217
rs201794179
rs13006859
rs67228091
rs55700082
rs12621262
rs10497858
rs4673855
rs1347554
rs1347553
rs1347552
rs17630248
rs66473269
rs17630254
rs4145969
rs295136
rs66621598
rs68089021
rs296801
rs10931895
rs4673871
rs11688415
rs80302192
rs295118
rs55826210
rs73054585
rs10497859
rs17630277
rs67484322
rs1835721
rs1835720
rs1835719
rs116844056
rs11687313
rs17630293
rs295117
rs13003304
rs68130469
rs10931896
rs11691757
rs142080113
rs4672726
rs80085751
rs295137
rs1436162
rs1816541
rs117806549
rs138915693
rs117588579
rs2060122
rs12620699
rs12464359
rs148477257
rs79863144
rs74329910
rs4673891
rs17592517
rs12612420
rs1436164
rs77622038
rs295139
rs138947399
rs11888462
rs295140
rs1367856
rs1367857
rs1367858
rs59273177
rs7559005
rs11696001
rs10931897
rs4673904
rs295141
rs4673905
rs4673906
rs4516413
rs13026151
rs13005573
rs138906849
rs66980399
rs7584810
rs6435048
rs117032043
rs55677233
rs56326533
rs4673912
rs3739121
rs3739120
rs10931898
rs12614621
rs12618057
rs74853338
rs67190025
rs183028288
rs7580924
rs3769484
rs3769483
rs3769482
rs3769481
rs76786730
rs295149
rs3769479
rs17592552
rs10931899
rs296818
rs10931900
rs17531435
rs7599609
rs3820888
rs3769477
rs3769476
rs147264310
rs67067836
rs2347758
rs7578220
rs116635504
rs7605146
rs34693942
rs159321
rs13028959
rs1347551
rs78681500
rs3769474
rs159320
rs56914477
rs17531484
rs978656
rs76913544
rs78427180
rs1431766
rs66515236
rs7423647
rs77385322
rs3769473
rs3769472
rs3739119
rs62179512
rs3892099
rs3769471
rs117772532
rs295114
rs151163136
rs62179513
rs62179514
rs295113
rs58137520
rs140001745
rs6435049
rs59915718
rs57154222
rs58515775
rs4673948
rs995521
rs1369845
rs59465555
rs883999
rs891704
rs3769468
rs2881718
rs62179519
rs17531568
rs3769467
rs79382893
rs11890234
rs17447138
rs1966710
rs1470010
rs985256
rs35592099
rs112847403
rs115255061
rs3769466
rs295142
rs17447186
rs7575286
rs1900706
rs117053293
rs13036124
rs4673988
rs3769464
rs3754800
rs80131360
rs6720374
rs3820883
rs295145
rs2033804
rs3769461
rs17531631
rs1975583
rs1550293
rs77397280
rs295126
rs2163548
rs1369841
rs295127
rs192680
rs78412932
rs295129
rs295130
rs6743157
rs35058285
rs295131
rs79469955
rs71424255
rs296789
rs296790
rs7583574
rs35417285
rs295132
rs3856513
rs3769459
rs296769
rs295111
rs295112
rs10497857
rs296781
rs3769456
rs296780
rs295124
rs3754798
rs994280
rs12990174
rs295121
rs295120
rs3754797
rs16833091
rs78573518
rs6708345
rs74500929
rs76678206
rs3754796
rs3769454
rs842826
rs3754794
rs842827
rs7598349
rs842828
rs6721026
rs1020111
rs842829
rs34074599
rs34305260
rs3769453
rs3769452
rs3769451
rs3769450
rs148373489
rs3739118
rs842823
rs3820881
rs4674015
rs842825
rs7585698
rs733365
rs116934104
rs78478595
rs78318430
rs75058685
rs114856758
rs148637997
rs150590514
rs139549853
rs145016316
rs7605374
rs3845810
rs4674036
rs79387952
rs1217061
rs10497860
rs13024020
rs76427118
rs893355
rs117355342
rs893356
rs78405697
rs6706953
rs6749529
rs3769449
rs3769448
rs1370557
rs2278514
rs2278515
rs3820880
rs143653379
rs201141345
rs35722187
rs138445913
rs77881505
rs17447424
rs16833241
rs117837119
rs13004819
rs4672791
rs13417802
rs78660881
rs115800520
rs12990298
rs73059817
rs140853215
rs1437777
rs12613642
rs7565519
rs73986894
rs73986895
rs1866148
rs79793802
rs1595404
rs1347692
rs4674061
rs4674063
rs4674064
rs7561109
rs2043766
rs2043767
rs6713851
rs756259
rs12052506
rs12987090
rs2028201
rs17630736
rs56813199
rs78917047
rs2289196
rs4674068
rs1561296
rs3754793
rs893357
rs3754791
rs75384063
rs3769446
rs60451274
rs3754790
rs3769445
rs920249
rs6722649
rs2881744
rs1370558
rs13004353
rs17630807
rs17447598
rs10197006
rs16833388
rs11893875
rs4674075
rs12471202
rs10497862
rs111882910
rs75023355
rs10191055
rs17630837
rs75341789
rs3754789
rs1866149
rs3769443
rs3769442
rs3769441
rs3769440
rs3769439
rs80166257
rs3769438
rs3769437
rs6719516
rs35893078
rs4672797
rs1318721
rs3769435
rs3769434
rs2043768
rs6728592
rs72924110
rs72924113
rs6742588
rs4674085
rs4674086
rs17447723
rs74984633
rs186882367
rs17447765
rs6730788
rs149924780
rs6435050
rs12996705
rs6435051
rs1561295
rs2043773
rs2043772
rs141056454
rs2118406
rs6740095
rs17532259
rs3769433
rs6747833
rs1469957
rs11885025
rs139487641
rs17532280
rs17532294
rs2083118
rs2241805
rs6723687
rs6711475
rs141634848
rs6728002
rs117391169
rs12470550
rs76386593
rs12618037
rs6761689
rs2099599
rs3769432
rs3820879
rs12475663
rs73042206
rs117996228
rs7585275
rs58702724
rs181880325
rs733054
rs2043770
rs2043769
rs116983060
rs189594864
rs6719002
rs6751614
rs6435052
rs6752286
rs11690787
rs4674108
rs13019534
rs7607644
rs7580913
rs7607825
rs150121493
rs60923018
rs58449436
rs9288311
rs17630975
rs17447933
rs10497863
rs79328589
rs17630981
rs16833578
rs117421269
rs3795969
rs10497864
rs12233018
rs10931901
rs12233042
rs75843277
rs62279312
rs713396
rs3769431
rs713397
rs11884301
rs7591915
rs11896250
rs6718287
rs6435053
rs12477444
rs12693915
rs78627107
rs12987074
rs967725
rs77623450
rs10084263
rs6729205
rs76290670
rs4674123
rs6712529
rs11678067
rs3739116
rs56314305
rs4674126
rs191716717
rs13425012
rs11692630
rs35727668
rs77880297
rs11684530
rs11695772
rs62279320
rs76431356
rs117837103
rs12989236
rs10931902
rs1347691
rs12373820
rs4674129
rs13031098
rs78284794
rs112850887
rs12476587
rs1542022
rs4674131
rs62279322
rs1542021
rs11681741
rs7569099
rs16833664
rs35277151
rs6761600
rs999576
rs35741037
rs842930
rs700633
rs842941
rs58909877
rs58936208
rs34341856
rs17636455
rs80131174
rs842940
rs842939
rs1036533
rs10497850
rs10497851
rs10497852
rs527881104
rs79280263
rs1015501
rs62279324
rs842938
rs58536537
rs149460333
rs842937
rs138525733
rs13000072
rs842936
rs842935
rs11676862
rs842934
rs842933
rs111927943
rs73044134
rs79518335
rs13003775
rs66897439
rs55949021
rs7581259
rs7607860
rs113664883
rs150111548
rs6746120
rs6746425
rs12053340
rs13018042
rs7571894
rs78066874
rs7599165
rs2577283
rs10445730
rs2577282
rs34434766
rs842932
rs149081469
rs2347861
rs1099019
rs1099018
rs1099017
rs77592679
rs842931
rs866846
rs73044153
rs13022577
rs149342976
rs6751873
rs35384270
rs2347862
rs2347863
rs2715901
rs2577280
rs6755626
rs55837410
rs2881746
rs17532679
rs35987478
rs12052989
rs117267701
rs75048316
rs17532700
rs6756511
rs139565777
rs3764778
rs139475754
rs12470563
rs12466318
rs10931906
rs10931907
rs11677893
rs75080399
rs12467426
rs140542300
rs75839152
rs12622081
rs7594798
rs13026134
rs4674194
rs62279328
rs7602386
rs17593621
rs4674197
rs12621063
rs2072034
rs4470327
rs12993621
rs12618843
rs77837136
rs76312525
rs9288313
rs17448345
rs11689822
rs78673877
rs17532777
rs13400369
rs17448359
rs17448366
rs1527944
rs1527945
rs1527946
rs140417936
rs1527947
rs73044180
rs1918720
rs2463488
rs78789724
rs1527948
rs7597590
rs2463489
rs2463490
rs4674211
rs78201797
rs2465657
rs11694112
rs1405984
rs1405985
rs17448443
rs2465664
rs117511269
rs10179964
rs12993144
rs17448457
rs2470897
rs2463492
rs1405986
rs4337457
rs6742109
rs2248130
rs2293524
rs12997909
rs2293525
rs2293526
rs2293527
rs2293528
rs13406379
rs2293529
rs10187029
rs34299045
rs186410034
rs6737912
rs10931908
rs140949441
rs2960200
rs2470902
rs17593811
rs10497865
rs4672858
rs10497866
rs10206891
rs12478624
rs6735253
rs10497853
rs1986390
rs2960199
rs2516310
rs146011185
rs75169215
rs7572503
rs2465665
rs7560168
rs6754573
rs6712290
rs6725945
rs2347866
rs10179330
rs6730068
rs17636860
rs34303220
rs139451600
rs2348020
rs79879339
rs16833885
rs4672863
rs10931909
rs17533098
rs10460401
rs74505358
rs16833889
rs6753463
rs6753383
rs6724797
rs4672864
rs59699466
rs143935618
rs4672865
rs4672866
rs6761252
rs6761375
rs6761840
rs13023526
rs12478294
rs17533140
rs4428003
rs7563294
rs7563522
rs4614918
rs34380410
rs3795968
rs2348021
rs35482626
rs4035107
rs16833921
rs6745304
rs6732225
rs6720189
rs7597713
rs79594747
rs1986414
rs1986415
rs139649816
rs6711025
rs2465658
rs4508579
rs4621154
rs2254576
rs2960198
rs10207809
rs78913864
rs1989739
rs35217482
rs17448796
rs2256977
rs2465661
rs2465662
rs17533238
rs4622702
rs17533245
rs10172572
rs78163497
rs2470900
rs2465663
rs10432435
rs76410817
rs4541241
rs79824701
rs138902600
rs78108343
rs77257914
rs7587871
rs35987427
rs11887334
rs7420798
rs112758857
rs12988162
rs80139349
rs10192320
rs2347865
rs10180210
rs12617551
rs113776432
rs111289546
rs111293911
rs4456685
rs75881783
rs118064746
rs56009945
rs2715912
rs2715911
rs73051022
rs79507664
rs2715910
rs13404701
rs12620402
rs2348023
rs17594160
rs34436757
rs868810
rs2348024
rs4503970
rs35482569
rs7586707
rs10192757
rs13393615
rs78054346
rs2540069
rs2287013
rs2287012
rs2287011
rs4674302
rs4672890
rs4674303
rs13385678
rs2348025
rs10931910
rs3769835
rs3769833
rs3815503
rs3815502
rs2241080
rs2241079
rs62279335
rs57502521
rs55712692
rs3769832
rs3769831
rs3820973
rs12472360
rs12612263
rs12612264
rs7585422
rs117874037
rs6435060
rs2348026
rs79367668
rs35778058
rs73055181
rs34892292
rs2287010
rs2287008
rs2287007
rs4674311
rs2540068
rs2715904
rs2715905
rs2540067
rs6730363
rs2715908
rs2715907
rs3731722
rs2540066
rs1050884
rs1050887
rs36046548
rs2715906
rs150318239
rs2540064
rs11691962
rs111932301
rs74827976
rs7563682
rs7602947
rs79266846
rs11683915
rs11684227
rs144504069
rs11678615
rs79191216
rs6729738
rs878403
rs13430167
rs2348110
rs111937377
rs2002328
rs74944410
rs78511664
rs72933958
rs7605110
rs7589650
rs139095106
rs80219013
rs13410894
rs12993432
rs12993867
rs12473437
rs17602570
rs4674325
rs75740672
rs142430567
rs13421834
rs6731511
rs2715898
rs2540062
rs2715897
rs2715896
rs2540061
rs2715895
rs868396
rs10931911
rs2540060
rs2247030
rs2247016
rs2540059
rs72922807
rs117376910
rs2540058
rs2540057
rs2715894
rs6435063
rs13428164
rs6735028
rs2540056
rs34622419
rs11674297
rs11674621
rs2348111
rs2243822
rs2540055
rs2540054
rs2540053
rs2348113
rs2253612
rs117927150
rs2540052
rs2715891
rs72922819
rs2540051
rs7572113
rs72922821
rs2715892
rs2715893
rs2715902
rs2540050
rs111611533
rs7590397
rs7563722
rs10931912
rs138945970
rs11896227
rs6707459
rs11899250
rs78577145
rs4142282
rs7589014
rs62189273
rs79513574
rs75081853
rs77948071
rs2348114
rs117588862
rs9679668
rs9679113
rs4674353
rs112934441
rs12053387
rs138259529
rs10931914
rs4674357
rs16834195
rs16834207
rs4672912
rs12613052
rs79735035
rs73988396
rs13034298
rs7580858
rs7583548
rs7584595
rs59478147
rs950233
rs4674359
rs10200697
rs4416197
rs4396694
rs2348115
rs7603058
rs2348116
rs72922851
rs2348117
rs10804105
rs28568991
rs28367378
rs6734086
rs12052644
rs11686992
rs9989845
rs9989756
rs6738605
rs13017660
rs10931915
rs9989887
rs9989889
rs118128593
rs13030432
rs7582287
rs7608693
rs10188735
rs10165231
rs10165359
rs58530208
rs951183
rs12693923
rs951185
rs951184
rs2348118
rs2881834
rs10168978
rs10169230
rs10171534
rs10171996
rs11677204
rs10172238
rs74655057
rs11684485
rs10804106
rs10804107
rs10931916
rs12105229
rs139615103
rs56004049
rs10432515
rs10432436
rs10931917
rs78264763
rs10931918
rs2348119
rs2348121
rs13025464
rs13392387
rs2348122
rs16834352
rs2348123
rs2348124
rs4581881
rs2348125
rs1002414
rs2348126
rs116228383
rs112222310
rs116989276
rs72927008
rs6758797
rs73991104
rs73057059
rs73057060
rs79026301
rs77497620
rs74267212
rs16834375
rs73057062
rs73057063
rs148645238
rs1001250
rs1001249
rs61744314
rs73991105
rs10931919
rs10931920
rs11693950
rs4674400
rs11695319
rs11888596
rs77342565
rs17382808
rs41422845
rs16834398
rs76205000
rs78073076
rs75567357
rs75402839
rs16834409
rs78682276
rs16834415
rs144101754
rs116592105
rs148247712
rs76121863
rs16824534
rs185240970
rs7575806
rs10432437
rs75991597
rs10185328
rs79185883
rs16834435
rs61743436
rs76914831
rs16834438
rs77496058
rs11674071
rs78612610
rs74318575
rs74824116
rs2348128
rs75840073
rs74930980
rs78681790
rs16834441
rs16834446
rs79598176
rs10181489
rs17382850
rs16834453
rs74883022
rs16834458
rs114651654
rs115551553
rs116105645
rs77083322
rs116509698
rs116035455
rs74605182
rs77278842
rs16834464
rs75155968
rs62623595
rs16834467
rs74983672
rs10202088
rs72927013
rs16834492
rs77794577
rs12622452
rs74488434
rs76072275
rs11683632
rs16834512
rs6720418
rs16834518
rs17382927
rs10515941
rs10515942
rs2881836
rs150367671
rs2348129
rs72927023
rs72927026
rs13028496
rs11904425
rs11893944
rs6739821
rs6754947
rs17467483
rs10931921
rs78680879
rs10931922
rs11674530
rs77356501
rs66572662
rs7609464
rs148750477
rs13030323
rs11679030
rs3752658
rs3752657
rs6709766
rs6738318
rs6738319
rs78198093
rs10931923
rs12996354
rs12465041
rs17838652
rs13022238
rs4674449
rs4672951
rs4672952
rs12994624
rs577559923
rs4625890
rs13030504
rs4473366
rs10931924
rs6755945
rs72927048
rs72927051
rs72927052
rs142900857
rs3754937
rs2270282
rs2270281
rs2270280
rs6709748
rs12475785
rs72927061
rs11685853
rs2881880
rs11688852
rs2287006
rs3815501
rs12995928
rs12995960
rs80007393
rs17467616
rs3731721
rs3731720
rs3731719
rs12477038
rs57402075
rs60440072
rs10804108
rs6728680
rs117774186
rs6733316
rs116954309
```
