## Supplementary material for "Characterization of shared and ancestry-specific signals driving complex traits using multi-ancestry fine-mapping": susiex_nc3.cs80.cs

```
CS_ID	SNP	BP	REF_ALLELE	ALT_ALLELE	REF_FRQ	BETA	SE	-LOG10P	CS_PIP	OVRL_PIP
1	rs11680723	200810957	G,G	C,C	0.83499,0.888889	0.0407715,0.0452813	0.00532652,0.0136019	13.7118,3.05975	0.167438	0.167438
1	rs281768	200825240	T,T	A,A	0.227634,0.239087	-0.0350217,-0.0384968	0.0047153,0.0100221	12.9552,3.91209	0.124519	0.124519
1	rs35220450	200780737	C,C	T,T	0.832008,0.904762	0.0400394,0.0418236	0.00528849,0.0145623	13.4315,2.38953	0.041345	0.041345
1	rs56155997	200768491	T,T	C,C	0.832008,0.904762	0.040137,0.0403679	0.00528849,0.0145623	13.4933,2.25415	0.0377443	0.0377443
1	rs1658810	200816382	T,T	C,C	0.177932,0.195437	-0.0386775,-0.0415795	0.00516962,0.01078	13.1345,3.94027	0.034931	0.034931
1	rs281774	200814572	T,T	C,C	0.178926,0.199405	-0.0385458,-0.0413704	0.00515836,0.0106986	13.104,3.95768	0.0346705	0.0346705
1	rs281771	200812202	A,A	C,C	0.178926,0.200397	-0.0385458,-0.0410192	0.00515836,0.0106787	13.104,3.91209	0.0346443	0.0346443
1	rs176008	200814720	T,T	A,A	0.178926,0.200397	-0.0385458,-0.0412935	0.00515836,0.0106787	13.104,3.95768	0.0336177	0.0336177
1	rs1509835	200814809	G,G	C,C	0.178926,0.199405	-0.0384982,-0.0414213	0.00515836,0.0106986	13.0737,3.96615	0.0330601	0.0330601
1	rs35594306	200775125	C,C	T,T	0.832008,0.905754	0.0397105,0.0413532	0.00528849,0.0146307	13.2244,2.3273	0.0255167	0.0255167
1	rs281766	200820505	G,G	T,T	0.178926,0.198413	-0.0382174,-0.0416111	0.00515836,0.0107187	12.8947,3.98482	0.0224543	0.0224543
1	rs4673611	200819177	A,A	C,C	0.178926,0.200397	-0.0382649,-0.04107	0.00515836,0.0106787	12.9249,3.92052	0.0220696	0.0220696
1	rs4410273	200818258	C,C	T,T	0.178926,0.200397	-0.0382174,-0.0411818	0.00515836,0.0106787	12.8947,3.93908	0.0213974	0.0213974
1	rs166845	200823360	A,A	T,T	0.178926,0.200397	-0.0382174,-0.0410192	0.00515836,0.0106787	12.8947,3.91209	0.0204878	0.0204878
1	rs281776	200834282	G,G	T,T	0.178926,0.204365	-0.0384982,-0.0388338	0.00515836,0.0106009	13.0737,3.60374	0.018907	0.018907
1	rs4263095	200830137	T,T	G,G	0.178926,0.204365	-0.0384075,-0.0388901	0.00515836,0.0106009	13.0157,3.61275	0.0170655	0.0170655
1	rs11694369	200741720	A,A	G,G	0.832008,0.904762	0.0396643,0.0382542	0.00528849,0.0145623	13.1955,2.0647	0.0150775	0.0150775
1	rs10178177	200829993	A,A	G,G	0.178926,0.204365	-0.0382649,-0.0388338	0.00515836,0.0106009	12.9249,3.60374	0.0140109	0.0140109
1	rs281769	200809709	C,C	T,T	0.178926,0.183532	-0.0384982,-0.0381252	0.00515836,0.0110428	13.0737,3.2554	0.0134288	0.0134288
1	rs166846	200806854	A,A	G,G	0.178926,0.183532	-0.0384982,-0.0379612	0.00515836,0.0110428	13.0737,3.23153	0.0129285	0.0129285
1	rs11895190	200838613	A,A	G,G	0.178926,0.204365	-0.0381698,-0.0388338	0.00515836,0.0106009	12.8646,3.60374	0.0124072	0.0124072
1	rs281763	200794870	T,T	C,C	0.17992,0.183532	-0.0384624,-0.0358895	0.00514721,0.0110428	13.104,2.93785	0.012029	0.012029
1	rs281794	200846666	T,T	C,C	0.178926,0.203373	-0.0381266,-0.0386836	0.00515836,0.0106201	12.8372,3.56861	0.0114287	0.0114287
1	rs71424239	200725473	C,C	T,T	0.831014,0.90377	0.0392209,0.0395013	0.00527606,0.014495	12.9765,2.192	0.0112758	0.0112758
1	rs281762	200799201	G,G	C,C	0.178926,0.183532	-0.038455,-0.0375765	0.00515836,0.0110428	13.0461,3.17591	0.0111965	0.0111965
2	rs140001745	201199831	C,C	T,T	0.962227,0.848214	-0.0369435,-0.0759491	0.0103707,0.0119134	3.4346,9.73796	0.142825	0.142825
2	rs3820883	201221350	T,T	A,A	0.962227,0.847222	-0.0364479,-0.0750649	0.0103707,0.0118816	3.35598,9.57612	0.0875207	0.0875207
2	rs66515236	201191522	T,T	C,C	0.962227,0.847222	-0.0361512,-0.0753354	0.0103707,0.0118816	3.30938,9.64019	0.081154	0.081154
2	rs67067836	201182065	T,T	C,C	0.962227,0.847222	-0.0361976,-0.0746188	0.0103707,0.0118816	3.31664,9.47092	0.0578821	0.0578821
2	rs3769479	201175831	A,A	T,T	0.962227,0.847222	-0.0362486,-0.0743619	0.0103707,0.0118816	3.32463,9.41064	0.0519144	0.0519144
2	rs17592552	201176071	T,T	C,C	0.962227,0.847222	-0.0359981,-0.0743619	0.0103707,0.0118816	3.28546,9.41064	0.047784	0.047784
2	rs3769481	201173620	G,G	A,A	0.962227,0.847222	-0.0359471,-0.0742069	0.0103707,0.0118816	3.27751,9.37434	0.0435618	0.0435618
2	rs295131	201230274	G,G	A,A	0.037773,0.152778	0.0347004,0.0755824	0.0103707,0.0118816	3.08625,9.69888	0.0429168	0.0429168
2	rs295127	201227189	G,G	A,A	0.037773,0.152778	0.0347004,0.0754796	0.0103707,0.0118816	3.08625,9.67443	0.0408253	0.0408253
2	rs295130	201229984	C,C	T,T	0.037773,0.152778	0.0344546,0.0756368	0.0103707,0.0118816	3.04923,9.71184	0.0406319	0.0406319
2	rs192680	201228890	C,C	T,T	0.037773,0.152778	0.0345027,0.0754252	0.0103707,0.0118816	3.05646,9.6615	0.0372454	0.0372454
2	rs78412932	201229063	A,A	G,G	0.962227,0.847222	-0.0343372,-0.0755289	0.0103707,0.0118816	3.03166,9.68615	0.0370963	0.0370963
2	rs296789	201232722	T,T	G,G	0.037773,0.152778	0.0344012,0.0754074	0.0103707,0.0118816	3.04122,9.65729	0.0357129	0.0357129
2	rs295112	201236017	C,C	T,T	0.037773,0.152778	0.0344012,0.07539	0.0103707,0.0118816	3.04122,9.65316	0.0354129	0.0354129
2	rs295126	201226852	A,A	C,C	0.037773,0.152778	0.0344546,0.0753224	0.0103707,0.0118816	3.04923,9.6371	0.0348779	0.0348779
3	rs1451488	199990107	G,G	A,A	0.474155,0.660714	0.032266,0.0212126	0.00395959,0.00902845	15.4347,1.7259	0.178504	0.178504
3	rs3963519	200007302	T,T	C,C	0.442346,0.673611	0.0312521,0.024825	0.00398085,0.00911656	14.383,2.18924	0.0379837	0.0379837
3	rs4673248	200004974	T,T	G,G	0.442346,0.673611	0.031208,0.0248878	0.00398085,0.00911656	14.3446,2.1983	0.0354892	0.0354892
3	rs1901321	200013580	C,C	T,T	0.442346,0.675595	0.0308848,0.0252087	0.00398085,0.00913095	14.0653,2.23912	0.021462	0.021462
3	rs1451483	200013002	C,C	G,G	0.442346,0.675595	0.0308848,0.0252087	0.00398085,0.00913095	14.0653,2.23912	0.021462	0.021462
3	rs6733580	200011446	T,T	G,G	0.558648,0.324405	-0.030846,-0.0251092	0.00398179,0.00913095	14.0257,2.22465	0.0205897	0.0205897
3	rs1451484	200010088	G,G	T,T	0.442346,0.674603	0.0308848,0.0249906	0.00398085,0.00912373	14.0653,2.21033	0.0201949	0.0201949
3	rs1817081	200013936	T,T	C,C	0.558648,0.324405	-0.0308032,-0.0253073	0.00398179,0.00913095	13.989,2.2535	0.0199978	0.0199978
3	rs12471454	200014483	C,C	T,T	0.444334,0.676587	0.0307337,0.0253281	0.00397904,0.00913824	13.9476,2.25359	0.0199899	0.0199899
3	rs16831039	200008807	T,T	C,C	0.441352,0.676587	0.030725,0.0251818	0.00398179,0.00913824	13.922,2.23229	0.0172291	0.0172291
3	rs4144848	200001233	A,A	G,G	0.558648,0.327381	-0.0307238,-0.0255555	0.00398179,0.00910944	13.921,2.29881	0.0170903	0.0170903
3	rs1376584	200008894	G,G	A,A	0.441352,0.676587	0.0307109,0.0252288	0.00398179,0.00913824	13.91,2.23912	0.0169876	0.0169876
3	rs2345458	200014017	T,T	G,G	0.557654,0.324405	-0.0307489,-0.0253073	0.00398085,0.00913095	13.9486,2.2535	0.0169787	0.0169787
3	rs921464	200015504	A,A	G,G	0.558648,0.324405	-0.0306663,-0.0252601	0.00398179,0.00913095	13.8718,2.24661	0.0152881	0.0152881
3	rs2345457	200000022	G,G	A,A	0.442346,0.672619	0.0306694,0.0251637	0.00398085,0.00910944	13.8806,2.24121	0.0149742	0.0149742
3	rs1530873	200002567	C,C	G,G	0.558648,0.326389	-0.0306773,-0.0251823	0.00398179,0.00911656	13.8812,2.24106	0.0149076	0.0149076
3	rs55848302	200089792	G,G	A,A	0.456262,0.684524	0.0302944,0.0249417	0.00396952,0.00919868	13.6353,2.17398	0.014817	0.014817
3	rs7559104	200089482	T,T	G,G	0.45825,0.684524	0.0303327,0.02489	0.00396816,0.00919868	13.6767,2.16662	0.0143123	0.0143123
3	rs921465	200015428	T,T	G,G	0.558648,0.324405	-0.0306192,-0.0252601	0.00398179,0.00913095	13.8316,2.24661	0.0140022	0.0140022
3	rs16831051	200010684	T,T	C,C	0.442346,0.675595	0.0306548,0.0251617	0.00398085,0.00913095	13.8682,2.23229	0.0137833	0.0137833
3	rs12611560	200048332	G,G	A,A	0.54175,0.325397	-0.029921,-0.0249431	0.00396816,0.00912373	13.3289,2.20347	0.0134673	0.0134673
3	rs1376595	200016332	A,A	T,T	0.558648,0.324405	-0.0305721,-0.0253591	0.00398179,0.00913095	13.7915,2.26108	0.0131599	0.0131599
3	rs12624145	200000088	G,G	C,C	0.558648,0.314484	-0.0306773,-0.0247482	0.00398179,0.00920651	13.8812,2.14353	0.0122354	0.0122354
3	rs1349505	200010583	C,C	T,T	0.442346,0.675595	0.0306108,0.0249634	0.00398085,0.00913095	13.8306,2.20354	0.0120673	0.0120673
3	rs1451473	200015094	A,A	C,C	0.442346,0.675595	0.0304738,0.0254072	0.00398085,0.00913095	13.7141,2.26811	0.0104904	0.0104904
3	rs62178712	200045031	A,A	C,C	0.459245,0.674603	0.0297773,0.0251418	0.0039675,0.00912373	13.2126,2.23229	0.0101968	0.0101968
3	rs2345459	200021703	G,G	A,A	0.559642,0.324405	-0.0304423,-0.025062	0.00398274,0.00913095	13.6752,2.21781	0.0101779	0.0101779
3	rs4101817	200020735	T,T	C,C	0.441352,0.675595	0.0304809,0.0248642	0.00398179,0.00913095	13.7141,2.18924	0.00982511	0.00982511
3	rs55857304	200020274	C,C	T,T	0.441352,0.675595	0.0304809,0.0248642	0.00398179,0.00913095	13.7141,2.18924	0.00982511	0.00982511
3	rs10208243	200022547	T,T	A,A	0.559642,0.324405	-0.0303952,-0.0251092	0.00398274,0.00913095	13.6353,2.22465	0.00944032	0.00944032
3	rs12618091	200048386	A,A	G,G	0.54175,0.325397	-0.0297373,-0.0248913	0.00396816,0.00912373	13.1751,2.19598	0.00943766	0.00943766
3	rs1868915	200015561	A,A	C,C	0.442346,0.675595	0.0304298,0.0253079	0.00398085,0.00913095	13.6767,2.25359	0.00942258	0.00942258
3	rs6731445	200023080	C,C	A,A	0.559642,0.324405	-0.0303952,-0.025062	0.00398274,0.00913095	13.6353,2.21781	0.00932663	0.00932663
3	rs6760109	200022979	A,A	G,G	0.559642,0.324405	-0.0303952,-0.025062	0.00398274,0.00913095	13.6353,2.21781	0.00932663	0.00932663
3	rs7566154	200026252	T,T	C,C	0.441352,0.675595	0.0304369,0.0248121	0.00398179,0.00913095	13.6767,2.18174	0.00893555	0.00893555
3	rs2198154	200022591	T,T	C,C	0.441352,0.675595	0.0304369,0.0248121	0.00398179,0.00913095	13.6767,2.18174	0.00893555	0.00893555
3	rs2881160	200025082	T,T	C,C	0.559642,0.324405	-0.0303524,-0.0250101	0.00398274,0.00913095	13.599,2.21029	0.00850184	0.00850184
3	rs4270295	200054867	G,G	A,A	0.54175,0.325397	-0.0297373,-0.0244478	0.00396816,0.00912373	13.1751,2.13245	0.00841241	0.00841241
3	rs896350	200028704	A,A	G,G	0.559642,0.324405	-0.0303524,-0.0249629	0.00398274,0.00913095	13.599,2.20347	0.00839989	0.00839989
3	rs60642146	200028698	C,C	T,T	0.441352,0.675595	0.030388,0.0248121	0.00398179,0.00913095	13.6353,2.18174	0.00816175	0.00816175
3	rs1562874	200016797	C,C	T,T	0.559642,0.324405	-0.0303052,-0.0251092	0.00398274,0.00913095	13.5593,2.22465	0.00799325	0.00799325
3	rs111796899	200047674	G,G	A,A	0.54175,0.325397	-0.0296476,-0.0248913	0.00396816,0.00912373	13.1004,2.19598	0.00799188	0.00799188
3	rs79353396	200045039	T,T	C,C	0.54175,0.325397	-0.0296005,-0.0251883	0.00396816,0.00912373	13.0613,2.23905	0.00792343	0.00792343
3	rs111545241	200045258	T,T	C,C	0.54175,0.325397	-0.0296005,-0.0251411	0.00396816,0.00912373	13.0613,2.23219	0.00782503	0.00782503
3	rs7573661	200055972	G,G	A,A	0.54175,0.325397	-0.0296946,-0.0243959	0.00396816,0.00912373	13.1395,2.12507	0.00766876	0.00766876
3	rs12693886	200044448	A,A	G,G	0.54175,0.325397	-0.0295578,-0.0252401	0.00396816,0.00912373	13.0258,2.24661	0.00742387	0.00742387
3	rs2084737	200043951	C,C	T,T	0.54175,0.325397	-0.0295578,-0.0251411	0.00396816,0.00912373	13.0258,2.23219	0.00723138	0.00723138
3	rs6715416	200054222	G,G	A,A	0.540755,0.325397	-0.0296897,-0.0243959	0.0039675,0.00912373	13.1395,2.12507	0.00713738	0.00713738
```
