## Supplementary material for "Characterization of shared and ancestry-specific signals driving complex traits using multi-ancestry fine-mapping": susiex_nc3.cs80.snp

```
BP	SNP	PIP(CS1)	LogBF(CS1,Pop1)	LogBF(CS1,Pop2)	PIP(CS2)	LogBF(CS2,Pop1)	LogBF(CS2,Pop2)	PIP(CS3)	LogBF(CS3,Pop1)	LogBF(CS3,Pop2)
199490128	rs2054122	2.38604e-13	-1.22804	-1.72887	9.53178e-12	-1.26493	-1.86542	1.69276e-15	-1.14136	-1.76759
199490528	rs16830272	5.3619e-12	-1.73157	1.88693	1.74409e-10	-1.87061	1.64703	5.44241e-14	-1.41446	1.97595
199491225	rs72924234	5.19433e-12	-1.76332	1.88693	1.70098e-10	-1.89563	1.64703	5.21121e-14	-1.45787	1.97595
199491347	rs16830274	2.43205e-11	-1.78078	3.44814	1.06168e-09	-1.90926	3.49189	2.16794e-13	-1.48197	3.42561
199491679	rs78829512	6.94855e-13	-1.88801	-7.42646e-10	5.0581e-11	-1.46141	-7.42646e-10	7.75368e-15	-1.38715	-7.42646e-10
199492100	rs10445788	2.67723e-13	-1.13372	-1.70804	1.04652e-11	-1.17256	-1.86437	1.9019e-15	-1.04261	-1.74985
199492201	rs1455351	1.29699e-10	-0.21215	3.55342	1.32069e-09	-0.444626	2.24556	9.54097e-13	0.113725	3.31173
199493482	rs4850855	4.14186e-13	-1.14951	-1.25589	1.44395e-11	-1.18803	-1.52698	2.75904e-15	-1.05912	-1.36131
199493711	rs12693853	4.34895e-13	-1.13372	-1.22289	1.50313e-11	-1.17256	-1.50228	2.89056e-15	-1.04261	-1.33126
199494159	rs7557664	4.66732e-13	-1.08465	-1.20131	1.58903e-11	-1.11541	-1.50386	2.81458e-15	-1.08717	-1.31333
199494728	rs16830276	6.29077e-12	-1.63481	1.94994	1.99349e-10	-1.79792	1.708	6.59652e-14	-1.28589	2.0397
199494983	rs58884306	3.89275e-11	-1.65611	3.79385	1.65058e-09	-1.81509	3.83899	3.62072e-13	-1.31406	3.77059
199494989	rs10180895	2.0604e-10	0.170889	3.63323	2.03328e-09	-0.0838746	2.3163	1.38809e-12	0.390001	3.41037
199495088	rs75297448	6.99533e-13	-1.8813	-7.42646e-10	5.11663e-11	-1.4499	-7.42646e-10	7.84844e-15	-1.375	-7.42646e-10
199495674	rs12477961	2.01238e-10	0.0664546	3.71408	2.31179e-09	-0.181831	2.54263	1.54715e-12	0.415444	3.49341
199495830	rs10931821	5.84971e-13	-0.948843	-1.1113	1.91878e-11	-0.981607	-1.4491	3.47992e-15	-0.951533	-1.23677
199495867	rs11892399	2.21143e-10	0.200465	3.67439	2.57955e-09	-0.0882195	2.55861	1.57509e-12	0.467948	3.4588
199496171	rs17814334	6.93285e-13	-1.27685	-0.613418	8.55664e-11	-0.264598	-0.671089	1.39131e-14	-0.195293	-0.607187
199496577	rs7565660	7.10837e-13	-1.86527	-7.42646e-10	4.48362e-11	-1.58197	-7.42646e-10	4.92169e-15	-1.84166	-7.42646e-10
199497115	rs1455350	2.793e-13	-1.04445	-1.75497	1.20756e-11	-1.03009	-1.8637	1.67694e-15	-1.1436	-1.77475
199497285	rs1455349	4.33214e-13	-0.555114	-1.80536	2.24652e-11	-0.410444	-1.86257	2.90863e-15	-0.574531	-1.7931
199497835	rs73060033	6.32179e-13	-1.98254	-7.42646e-10	4.25786e-11	-1.63363	-7.42646e-10	6.45944e-15	-1.56977	-7.42646e-10
199498030	rs73060036	5.81726e-13	-2.06571	-7.42646e-10	3.54025e-11	-1.8182	-7.42646e-10	5.29837e-15	-1.76792	-7.42646e-10
199498173	rs10497818	2.16692e-09	1.44131	4.7158	1.18606e-07	1.86566	4.43292	1.94585e-11	1.69228	4.74845
199498921	rs1809194	2.73148e-09	1.64255	4.7461	1.46355e-07	2.03513	4.47368	2.22393e-11	1.79029	4.78401
199499356	rs11687833	2.05414e-09	0.692628	5.41103	3.62707e-08	0.0860457	5.02774	9.02119e-12	0.242451	5.42957
199499443	rs9941524	2.96478e-09	1.61054	4.86007	1.15353e-07	2.00149	4.26929	2.30535e-11	1.75766	4.8526
199500000	rs897399	2.73421e-09	1.61054	4.77911	1.06771e-07	2.00149	4.19198	2.12617e-11	1.75766	4.77169
199500597	rs73060037	5.81542e-13	-2.06602	-7.42646e-10	3.53726e-11	-1.81904	-7.42646e-10	5.29352e-15	-1.76883	-7.42646e-10
199501331	rs10183691	8.22603e-13	-1.71923	-7.42646e-10	5.77282e-11	-1.32924	-7.42646e-10	7.57538e-15	-1.41041	-7.42646e-10
199501864	rs6729990	8.41137e-13	-1.69695	-7.42646e-10	5.95725e-11	-1.29779	-7.42646e-10	7.80435e-15	-1.38063	-7.42646e-10
199502003	rs115021983	9.01519e-13	-1.62763	-7.42646e-10	4.76106e-11	-1.52192	-7.42646e-10	5.57715e-15	-1.71664	-7.42646e-10
199502268	rs61293934	8.50083e-13	-1.68637	-7.42646e-10	6.04635e-11	-1.28294	-7.42646e-10	7.91491e-15	-1.36657	-7.42646e-10
199504423	rs7587930	1.32429e-09	0.874319	4.79036	4.75863e-08	1.1826	4.20272	8.71494e-12	0.854544	4.78293
199504765	rs992005	3.01562e-09	1.48704	5.00057	1.49112e-07	1.8716	4.65588	2.36161e-11	1.63171	5.00266
199504838	rs10497819	8.15469e-13	-1.72794	-7.42646e-10	5.70187e-11	-1.3416	-7.42646e-10	7.48727e-15	-1.42211	-7.42646e-10
199505642	rs10199690	8.24166e-13	-1.71734	-7.42646e-10	5.78836e-11	-1.32655	-7.42646e-10	7.59469e-15	-1.40787	-7.42646e-10
199506556	rs7569314	4.56494e-09	1.68514	5.21707	2.25137e-07	2.07539	4.86409	3.54044e-11	2.11752	4.92176
199507100	rs73060047	6.0104e-13	-2.03305	-7.42646e-10	3.8327e-11	-1.73882	-7.42646e-10	5.77204e-15	-1.68229	-7.42646e-10
199507693	rs7575928	5.59594e-13	-2.1045	-7.42646e-10	2.90535e-11	-2.01584	-7.42646e-10	4.25666e-15	-1.98683	-7.42646e-10
199507941	rs7602269	2.84469e-09	1.65086	4.7784	1.65389e-07	2.19167	4.4394	2.20312e-11	1.78445	4.78045
199508651	rs78687293	6.24829e-13	-1.99423	-7.42646e-10	4.16035e-11	-1.65679	-7.42646e-10	6.30183e-15	-1.59447	-7.42646e-10
199508657	rs6741671	6.75041e-13	-1.91694	-7.42646e-10	4.29878e-11	-1.62406	-7.42646e-10	5.7419e-15	-1.68752	-7.42646e-10
199508685	rs112036605	7.28373e-13	-1.84089	-7.42646e-10	3.04359e-11	-1.96936	-7.42646e-10	1.43154e-14	-0.773977	-7.42646e-10
199509142	rs113618227	6.24205e-13	-1.99523	-7.42646e-10	4.15202e-11	-1.6588	-7.42646e-10	6.28836e-15	-1.59661	-7.42646e-10
199509389	rs17814767	6.68918e-13	-1.92605	-7.42646e-10	2.87595e-11	-2.02601	-7.42646e-10	5.6503e-15	-1.70361	-7.42646e-10
199509406	rs10210447	1.46983e-10	-0.972977	4.43934	4.51787e-08	-0.178146	5.51155	2.50899e-12	-0.135694	4.52801
199510173	rs73060048	6.11542e-13	-2.01572	-7.42646e-10	3.98018e-11	-1.70107	-7.42646e-10	6.01055e-15	-1.6418	-7.42646e-10
199510208	rs10166210	8.39181e-13	-1.69928	-7.42646e-10	5.93777e-11	-1.30106	-7.42646e-10	7.78017e-15	-1.38374	-7.42646e-10
199513555	rs7601848	7.00187e-09	1.69744	5.63254	3.49799e-07	1.91586	5.46428	3.73878e-11	1.77267	5.32112
199513652	rs115090143	2.87654e-12	-0.467365	-7.42646e-10	1.13225e-10	-0.655605	-7.42646e-10	8.92844e-15	-1.24607	-7.42646e-10
199514275	rs12693854	7.7276e-09	1.60429	5.82431	3.84205e-07	1.82005	5.6539	4.10604e-11	1.6786	5.50889
199514757	rs10931822	5.11468e-09	1.01938	5.99654	2.01029e-07	1.002	5.82422	2.11643e-11	0.847187	5.67757
199515390	rs76527543	5.50294e-11	-2.59578e-10	2.48391	3.98248e-09	-2.59578e-10	2.90468	4.58821e-13	-2.59578e-10	2.69335
199516058	rs191320028	2.40343e-12	-0.647055	-7.42646e-10	9.00001e-11	-0.885169	-7.42646e-10	1.19568e-14	-0.954012	-7.42646e-10
199516059	rs1455344	5.89768e-09	1.45671	5.70165	2.73111e-07	1.66733	5.46533	4.4249e-11	1.49657	5.76571
199517208	rs75006308	1.97968e-12	-2.59578e-10	-0.841017	8.59043e-11	-2.59578e-10	-0.931746	1.36297e-14	-2.59578e-10	-0.823065
199518159	rs13393754	4.87161e-09	1.05686	5.91037	2.10323e-07	1.13242	5.739	1.94903e-11	0.849188	5.59317
199519513	rs72924263	9.63411e-12	0.741356	-7.42646e-10	7.44787e-10	1.22812	-7.42646e-10	8.69646e-14	1.03019	-7.42646e-10
199519691	rs1455343	1.78794e-09	-0.312006	6.27687	4.24997e-08	-0.788909	6.06118	5.76424e-12	-0.678693	5.90281
199520404	rs7562655	3.94152e-09	1.12347	5.6319	1.74386e-07	1.26964	5.4144	1.23726e-11	0.68142	5.30651
199520605	rs7601948	3.72326e-09	0.888372	5.81003	1.68299e-07	1.07896	5.56956	1.59844e-11	0.75508	5.48897
199521392	rs139307501	4.4856e-12	-0.0230799	-7.42646e-10	3.42381e-10	0.450944	-7.42646e-10	1.5566e-14	-0.690225	-7.42646e-10
199521868	rs1455342	5.31439e-09	1.10675	5.94747	1.94212e-07	1.20717	5.58456	2.75042e-11	1.15384	5.63294
199522842	rs7592562	3.53116e-09	0.853732	5.7917	1.52337e-07	1.0644	5.48447	3.20218e-11	1.08836	5.8505
199522858	rs9973442	7.4351e-09	1.62403	5.76598	4.09374e-07	2.0112	5.5262	5.60596e-11	2.053	5.44585
199523122	rs17229285	4.5201e-13	-0.544169	-1.77384	1.98323e-11	-0.533949	-1.86372	2.89819e-15	-0.587836	-1.78339
199524632	rs73060057	6.18982e-13	-2.00363	-7.42646e-10	4.08177e-11	-1.67586	-7.42646e-10	6.17481e-15	-1.61484	-7.42646e-10
199524736	rs62178234	5.93748e-13	-2.04525	-7.42646e-10	2.6566e-11	-2.10535	-7.42646e-10	3.78013e-15	-2.10556	-7.42646e-10
199524767	rs149311647	5.63166e-13	-2.09813	-7.42646e-10	2.78245e-11	-2.05906	-7.42646e-10	3.77985e-15	-2.10563	-7.42646e-10
199528517	rs114980767	8.51609e-13	-1.68458	-7.42646e-10	4.81671e-11	-1.5103	-7.42646e-10	5.76253e-15	-1.68394	-7.42646e-10
199529606	rs17229432	4.63045e-09	0.933519	5.98294	2.05423e-07	1.1081	5.73975	2.88875e-11	1.17761	5.65824
199529912	rs13431124	1.87018e-12	-2.05954	1.16162	1.06643e-10	-2.09875	1.38326	1.38814e-14	-1.974	1.16924
199530324	rs7566330	5.32865e-09	1.07396	5.98294	2.37329e-07	1.25248	5.73975	3.34256e-11	1.32352	5.65824
199531599	rs79154702	5.09349e-09	1.07388	5.93789	2.78465e-07	1.45666	5.6954	3.63782e-11	1.45227	5.61414
199531800	rs78033739	7.19687e-13	-2.59578e-10	-1.85289	3.38872e-11	-2.59578e-10	-1.86194	4.9663e-15	-2.59578e-10	-1.83264
199532248	rs116726510	6.15206e-13	-2.00975	-7.42646e-10	3.51706e-11	-1.82477	-7.42646e-10	4.44717e-15	-1.94305	-7.42646e-10
199532320	rs35645546	2.71907e-09	0.815701	5.56839	1.17783e-07	1.0259	5.26573	2.53901e-11	1.08047	5.62633
199533539	rs12476463	1.03318e-13	-2.04481	-1.74908	1.02494e-11	-1.72862	-1.32914	1.19811e-15	-1.65872	-1.59585
199533641	rs2343636	3.76222e-09	1.317	5.39181	1.61945e-07	1.51723	5.0928	2.27326e-11	1.14718	5.44906
199533654	rs4266009	3.22126e-09	1.14105	5.41252	1.55995e-07	1.45952	5.11308	2.5075e-11	1.22446	5.46985
199533724	rs74583552	6.94684e-13	-1.88825	-7.42646e-10	2.27576e-10	0.0425051	-7.42646e-10	9.20302e-15	-1.21578	-7.42646e-10
199534174	rs34479423	3.4991e-09	1.20073	5.43557	1.77073e-07	1.56369	5.13565	2.79574e-11	1.31013	5.49299
199534274	rs77927451	5.61434e-13	-2.10121	-7.42646e-10	2.70187e-11	-2.08845	-7.42646e-10	3.98918e-15	-2.05173	-7.42646e-10
199534281	rs12997439	3.46573e-09	1.17037	5.45635	1.75024e-07	1.5317	5.156	2.76792e-11	1.27927	5.51386
199534950	rs76315705	2.74735e-09	1.08313	5.31131	1.3851e-07	1.43974	5.01398	2.18976e-11	1.19058	5.36824
199535083	rs140985759	7.13973e-13	-2.59578e-10	-1.86086	3.38026e-11	-2.59578e-10	-1.86444	5.03229e-15	-2.59578e-10	-1.81944
199535275	rs10196804	2.76471e-09	1.11067	5.29007	1.31763e-07	1.34584	5.05795	1.41972e-11	1.14529	4.98019
199536340	rs7568972	5.20288e-09	1.43284	5.60018	2.17891e-07	1.57932	5.32744	2.33296e-11	1.31813	5.30403
199536602	rs11691766	5.74537e-09	1.5112	5.621	2.44212e-07	1.67293	5.34788	3.1054e-11	1.58373	5.32444
199536786	rs56927594	7.15921e-13	-2.59578e-10	-1.85814	3.37751e-11	-2.59578e-10	-1.86526	4.99563e-15	-2.59578e-10	-1.82675
199537086	rs10203265	5.18931e-09	1.43022	5.60018	2.00696e-07	1.49712	5.32744	3.03892e-11	1.58249	5.30403
199537508	rs62178236	6.11751e-13	-2.01538	-7.42646e-10	2.66943e-11	-2.10053	-7.42646e-10	3.81179e-15	-2.09722	-7.42646e-10
199537720	rs79676568	1.96834e-11	-2.59578e-10	1.45582	5.20827e-10	-2.59578e-10	0.870438	1.46955e-13	-2.59578e-10	1.55481
199538613	rs10174785	3.45663e-09	1.47159	5.15251	1.42701e-07	1.65942	4.8241	2.31507e-11	1.38424	5.23022
199538710	rs13031573	4.87135e-09	1.62777	5.3394	2.33958e-07	1.86349	5.11442	2.35754e-11	1.56514	5.0675
199539085	rs10210021	3.20195e-09	1.28979	5.25777	1.72561e-07	1.6821	4.99142	1.97407e-11	1.48655	4.96857
199539101	rs10175313	4.74174e-09	1.5965	5.3437	2.0862e-07	1.78755	5.07574	2.19318e-11	1.50763	5.05274
199539455	rs10186646	4.45797e-09	1.53479	5.3437	2.22899e-07	1.85376	5.07574	2.22758e-11	1.5232	5.05274
199540532	rs1350014	3.32596e-09	1.26452	5.32104	1.74442e-07	1.63087	5.0535	1.87849e-11	1.37496	5.03054
199540717	rs1350013	2.44683e-09	1.23124	5.04736	1.20843e-07	1.59582	4.72145	1.9949e-11	1.34113	5.12449
199540731	rs112943973	2.62215e-12	-0.55996	-7.42646e-10	7.38803e-11	-1.08253	-7.42646e-10	1.93249e-13	1.82866	-7.42646e-10
199541015	rs6711590	2.58669e-09	1.26452	5.06966	1.27908e-07	1.63087	4.74322	2.11033e-11	1.37496	5.14692
199541175	rs6725176	2.4541e-09	1.23421	5.04736	1.21221e-07	1.59894	4.72145	2.00092e-11	1.34415	5.12449
199541190	rs13009398	1.11154e-13	-2.06078	-1.66001	1.21629e-11	-1.78521	-1.10138	1.28227e-15	-1.7145	-1.47219
199541684	rs13396912	2.07697e-09	1.04268	5.07203	1.13593e-07	1.39697	4.85843	1.55629e-11	1.2252	4.99213
199541883	rs10201987	4.96536e-09	1.58326	5.40303	2.12004e-07	1.70233	5.17705	2.71773e-11	1.64491	5.12992
199542024	rs113833771	5.70679e-13	-2.08488	-7.42646e-10	3.98682e-11	-1.6994	-7.42646e-10	1.01804e-14	-1.11485	-7.42646e-10
199542312	rs12693857	4.1828e-09	1.38896	5.42582	1.85411e-07	1.54586	5.19949	2.16559e-11	1.39544	5.15228
199542357	rs13385754	4.21736e-09	1.41998	5.40303	1.87138e-07	1.57757	5.17705	2.18449e-11	1.42649	5.12992
199542428	rs13423255	4.56307e-09	1.49877	5.40303	2.11696e-07	1.70088	5.17705	2.2404e-11	1.45177	5.12992
199542506	rs12693858	4.25548e-09	1.42898	5.40303	1.81241e-07	1.54555	5.17705	2.32616e-11	1.48933	5.12992
199542619	rs34309101	3.78922e-09	1.3304	5.38556	1.76548e-07	1.486	5.21037	2.42477e-11	1.33683	5.32393
199542718	rs1455335	3.3549e-09	1.23213	5.36209	1.38302e-07	1.31546	5.13676	1.371e-11	1.00081	5.08976
199542837	rs1455334	3.86984e-09	1.43836	5.29866	1.62274e-07	1.53774	5.07432	1.69213e-11	1.27348	5.02753
199542954	rs75561723	5.77246e-13	-2.07344	-7.42646e-10	3.21578e-11	-1.91433	-7.42646e-10	4.3831e-15	-1.95756	-7.42646e-10
199543059	rs12693859	3.19581e-09	1.3326	5.21305	1.26972e-07	1.37668	4.99007	1.37299e-11	1.14846	4.94356
199543380	rs13426764	3.46322e-09	1.45331	5.17269	1.3779e-07	1.49816	4.95035	1.4842e-11	1.26592	4.90398
199543967	rs72924296	1.6018e-12	0.0989211	-1.15175	2.00985e-10	1.17668	-1.25843	4.95243e-14	1.55578	-1.08863
199544091	rs11694806	3.53154e-09	1.43249	5.21305	1.57333e-07	1.59108	4.99007	1.9254e-11	1.48659	4.94356
199545018	rs12693860	3.31262e-09	1.45133	5.13022	1.39718e-07	1.55384	4.90856	1.20235e-11	1.09698	4.86233
199545315	rs6741429	3.21328e-09	1.4558	5.09529	1.47368e-07	1.64152	4.87419	1.45732e-11	1.32354	4.82808
199545371	rs6741542	2.94395e-09	1.33334	5.13022	1.46495e-07	1.60121	4.90856	1.18301e-11	1.08076	4.86233
199545806	rs78066355	4.99993e-11	-2.59578e-10	2.38806	6.69476e-09	-2.59578e-10	3.4241	2.61535e-13	-2.59578e-10	2.13125
199548038	rs72924301	6.49727e-10	0.790966	4.16163	2.54604e-07	1.67683	5.38565	7.39374e-12	1.50124	3.97184
199548704	rs117405928	7.46861e-13	-2.59578e-10	-1.81583	3.44091e-11	-2.59578e-10	-1.84666	5.27786e-15	-2.59578e-10	-1.77179
199548761	rs73062044	6.84591e-13	-1.90289	-7.42646e-10	4.92934e-11	-1.48719	-7.42646e-10	7.54528e-15	-1.41439	-7.42646e-10
199548820	rs73062045	6.37768e-13	-1.97373	-7.42646e-10	4.33122e-11	-1.61655	-7.42646e-10	6.57802e-15	-1.55158	-7.42646e-10
199549309	rs2007176	2.22492e-09	1.3614	4.82213	1.35893e-07	1.8222	4.61244	1.72626e-11	1.57731	4.74368
199549486	rs144376634	6.23957e-13	-1.99563	-7.42646e-10	1.56227e-10	-0.333673	-7.42646e-10	7.27068e-15	-1.45146	-7.42646e-10
199550681	rs142848801	5.77693e-12	0.229919	-7.42646e-10	3.76936e-10	0.547094	-7.42646e-10	7.23022e-14	0.84554	-7.42646e-10
199550708	rs59174610	1.18114e-12	-0.0861579	-1.27132	1.65167e-10	1.04989	-1.32791	3.6032e-14	1.36424	-1.21515
199551214	rs7420621	1.35728e-09	0.947628	4.74165	7.95312e-08	1.36568	4.53325	1.39682e-11	1.44555	4.66368
199551237	rs114179387	8.88733e-13	-1.64191	-7.42646e-10	3.75399e-11	-1.75958	-7.42646e-10	1.75339e-14	-0.571179	-7.42646e-10
199551337	rs147812039	9.6566e-10	-2.59578e-10	5.34886	1.16251e-07	-2.59578e-10	6.27853	8.03823e-12	-2.59578e-10	5.55665
199552193	rs113756952	4.90103e-13	-0.716004	-1.52109	2.25951e-11	-0.544845	-1.7224	3.73755e-15	-0.553024	-1.56386
199552561	rs13000380	2.20004e-09	1.34133	4.83095	1.61685e-07	1.9873	4.62113	2.32765e-11	1.86743	4.75245
199552955	rs147456665	6.09149e-13	-2.01964	-7.42646e-10	2.93081e-11	-2.00712	-7.42646e-10	4.12247e-15	-2.01886	-7.42646e-10
199553136	rs144475618	1.98702e-12	-2.59578e-10	-0.837319	1.47205e-10	-2.59578e-10	-0.393155	1.09535e-14	-2.59578e-10	-1.04165
199553600	rs35390433	1.74973e-09	1.24424	4.69902	1.28197e-07	1.77902	4.59732	1.3159e-11	1.40389	4.64566
199553892	rs34349601	1.85054e-09	1.27459	4.72469	1.27313e-07	1.8117	4.55772	1.38524e-11	1.43495	4.66595
199554281	rs7578102	2.34183e-09	1.42533	4.8094	1.73588e-07	1.97385	4.70562	1.23514e-11	1.58919	4.39702
199555016	rs79993383	2.1573e-09	1.27455	4.87811	1.47064e-07	1.68404	4.82961	1.31954e-11	1.52312	4.52919
199555019	rs7581489	1.91784e-09	1.15689	4.87811	1.2983e-07	1.5594	4.82961	1.16806e-11	1.40118	4.52919
199555172	rs74860168	2.19925e-09	1.18686	4.98506	1.40935e-07	1.59115	4.87992	1.25161e-11	1.43225	4.56721
199555185	rs147486120	8.32407e-13	-1.70739	-7.42646e-10	3.88998e-11	-1.72399	-7.42646e-10	5.77083e-15	-1.6825	-7.42646e-10
199556625	rs114115172	5.60295e-13	-2.10324	-7.42646e-10	2.66763e-11	-2.10121	-7.42646e-10	3.87264e-15	-2.08138	-7.42646e-10
199557466	rs12475616	3.2865e-11	-0.774121	2.74257	3.97316e-09	-0.511997	3.41433	1.43745e-13	-1.13856	2.67128
199557725	rs17826222	1.35748e-09	0.906132	4.7833	7.75692e-08	1.12595	4.748	6.06863e-12	0.884387	4.39119
199557971	rs13410413	1.43576e-09	0.825784	4.91971	8.49387e-08	1.12961	4.8351	7.24395e-12	0.917996	4.53461
199558179	rs17826270	1.5131e-09	0.837434	4.96053	8.21534e-08	1.10436	4.82701	7.03077e-12	0.835755	4.58698
199558312	rs75664200	3.92132e-12	-0.157524	-7.42646e-10	2.49138e-10	0.133028	-7.42646e-10	4.66726e-14	0.407843	-7.42646e-10
199558875	rs66729503	1.24281e-09	0.456628	5.14455	5.80852e-08	0.618326	4.96636	5.19415e-12	0.372227	4.74775
199558921	rs17229594	1.28679e-09	0.533829	5.10213	6.03169e-08	0.697907	4.92448	5.37769e-12	0.448155	4.70654
199559177	rs10931828	3.25093e-13	-0.885065	-1.76253	1.54574e-11	-0.789534	-1.85736	2.85213e-15	-0.600432	-1.78682
199560757	rs17229679	5.97374e-13	-0.213213	-1.82595	6.08269e-11	0.477484	-1.75443	3.41827e-15	-0.360481	-1.8457
199561052	rs115532633	1.24693e-12	-1.30327	-7.42646e-10	5.67865e-11	-1.34568	-7.42646e-10	4.98963e-15	-1.82795	-7.42646e-10
199561326	rs17229728	8.32892e-10	0.306388	4.89456	4.10766e-08	0.582434	4.65578	5.62118e-12	0.339215	4.85977
199561360	rs17229763	8.17974e-10	0.30813	4.87475	3.85469e-08	0.53833	4.63632	5.22348e-12	0.285601	4.84
199561402	rs79841123	7.29136e-13	-2.59578e-10	-1.83985	3.45315e-11	-2.59578e-10	-1.84311	5.62597e-15	-2.59578e-10	-1.70792
199561760	rs17826492	1.10949e-09	0.585029	4.90267	6.80621e-08	1.07945	4.66374	9.38316e-12	0.843505	4.86785
199562944	rs6757686	7.46058e-10	0.502365	4.58848	3.1091e-08	0.653689	4.306	3.72155e-12	0.306491	4.48009
199562966	rs10202115	7.49195e-10	0.646899	4.44815	3.55183e-08	0.924035	4.16879	4.53427e-12	0.643164	4.34094
199563611	rs74265587	1.32844e-12	-2.59578e-10	-1.23995	1.11465e-10	-2.59578e-10	-0.671272	1.26609e-14	-2.59578e-10	-0.896796
199564033	rs117538367	7.13351e-13	-2.59578e-10	-1.86173	3.493e-11	-2.59578e-10	-1.83163	4.84032e-15	-2.59578e-10	-1.85833
199564343	rs1400979	2.82671e-09	0.698941	5.72397	1.67902e-06	2.97182	5.97692	1.34925e-10	2.26455	6.11261
199564641	rs146730650	1.98806e-11	1.46579	-7.42646e-10	2.42836e-09	2.40999	-7.42646e-10	6.82751e-14	0.788231	-7.42646e-10
199564895	rs13390918	1.02933e-13	-2.03195	-1.76568	1.27486e-11	-1.52282	-1.31674	1.32583e-15	-1.50568	-1.6476
199564991	rs17229875	1.09375e-13	-2.05468	-1.68225	1.2672e-11	-1.70759	-1.13799	1.24996e-15	-1.68189	-1.53031
199565298	rs1400978	1.06984e-13	-2.00563	-1.75339	1.38462e-11	-1.46857	-1.2884	1.38135e-15	-1.48264	-1.62961
199566409	rs145879806	8.17594e-13	-1.72534	-7.42646e-10	6.05369e-11	-1.28173	-7.42646e-10	7.12453e-15	-1.47177	-7.42646e-10
199566857	rs13386177	1.02993e-13	-2.01799	-1.77906	1.16488e-11	-1.58102	-1.34876	1.31925e-15	-1.49066	-1.66759
199566914	rs1400976	2.53413e-09	0.796378	5.51727	1.57936e-06	3.04786	5.83969	7.42629e-11	2.25618	5.52387
199566963	rs1400975	6.13968e-11	-1.18126	3.77466	1.12693e-08	0.00267867	3.94218	1.30167e-12	-0.345759	4.08185
199567687	rs6434978	8.76146e-10	0.0328181	5.21876	3.98654e-08	0.388418	4.81987	3.79285e-12	-0.201524	5.00708
199567711	rs1518078	5.98376e-09	1.35266	5.8202	5.18895e-06	3.79604	6.28102	1.77156e-10	2.74325	5.90622
199567804	rs4673996	5.14788e-09	1.14276	5.87963	4.40995e-06	3.52084	6.39356	1.49866e-10	2.49411	5.98807
199567888	rs78561150	2.87293e-12	-0.46862	-7.42646e-10	1.14183e-10	-0.647174	-7.42646e-10	1.27024e-14	-0.893523	-7.42646e-10
199568182	rs1996465	1.15084e-13	-2.00536	-1.68068	1.49116e-11	-1.54796	-1.13488	1.29206e-15	-1.65087	-1.5282
199568260	rs1996464	1.15178e-13	-2.00083	-1.6844	1.49595e-11	-1.53736	-1.14228	1.29797e-15	-1.64129	-1.53322
199568550	rs148295548	7.01708e-11	2.72698	-7.42646e-10	8.36586e-09	3.64693	-7.42646e-10	9.25145e-14	1.09205	-7.42646e-10
199569317	rs67434847	1.38248e-09	0.245452	5.46223	6.04533e-08	0.832114	4.79253	8.25829e-12	0.0330674	5.55059
199569646	rs1356487	6.94954e-09	1.43345	5.88902	6.39236e-06	3.90145	6.38419	2.15457e-10	2.83884	6.00637
199569808	rs180739716	7.11034e-13	-2.59578e-10	-1.86499	3.70424e-11	-2.59578e-10	-1.77292	4.8062e-15	-2.59578e-10	-1.86541
199570523	rs1829317	1.06634e-13	-2.08221	-1.68009	1.19996e-11	-1.7664	-1.1337	1.07208e-15	-1.83831	-1.5274
199570718	rs6434979	8.7776e-10	0.0454219	5.208	4.31626e-08	0.494776	4.79297	4.39807e-12	-0.0516122	5.00522
199570735	rs142045691	5.59548e-13	-2.10458	-7.42646e-10	2.66025e-11	-2.10398	-7.42646e-10	3.88482e-15	-2.07824	-7.42646e-10
199571480	rs1356486	4.26811e-09	0.875535	5.95944	2.73381e-06	3.11372	6.32251	1.16998e-10	2.23799	5.9966
199571750	rs1356485	7.75537e-10	-0.161617	5.29122	2.92562e-08	0.145549	4.75332	3.20956e-12	-0.372893	5.01147
199572092	rs6757941	6.37108e-10	-0.31951	5.2525	2.44201e-08	-0.00137689	4.71956	2.65913e-12	-0.463059	4.9135
199572540	rs4674510	1.11307e-13	-2.03777	-1.68165	1.43157e-11	-1.58683	-1.13679	1.30521e-15	-1.63945	-1.5295
199572550	rs6434980	6.62983e-10	-0.241693	5.21449	2.79562e-08	-0.00252867	4.85594	2.84494e-12	-0.487866	5.00585
199572622	rs4674515	1.11716e-13	-2.0341	-1.68165	1.41948e-11	-1.59531	-1.13679	1.303e-15	-1.64114	-1.5295
199572781	rs1356493	9.08319e-10	-0.0247399	5.31238	4.2398e-08	0.417576	4.8523	4.46368e-12	-0.12016	5.08857
199572896	rs1356494	3.49071e-09	0.683394	5.95051	1.9048e-06	2.75559	6.31931	1.36038e-10	1.95072	6.43465
199573042	rs1996467	1.11117e-13	-2.05251	-1.66862	1.25399e-11	-1.74499	-1.11107	1.18959e-15	-1.74974	-1.51196
199573800	rs10208704	1.16035e-13	-2.02103	-1.65678	1.43324e-11	-1.63439	-1.08807	1.37795e-15	-1.61855	-1.49617
199573857	rs6434981	7.03223e-10	-0.4774	5.50912	3.19656e-08	0.194813	4.79262	3.08059e-12	-0.158027	4.75559
199574367	rs35457548	1.14644e-13	-2.0105	-1.67937	1.3803e-11	-1.62782	-1.13227	1.30888e-15	-1.63971	-1.52643
199575152	rs139501139	2.37782e-12	-0.657767	-7.42646e-10	1.32809e-10	-0.49607	-7.42646e-10	2.4923e-14	-0.219525	-7.42646e-10
199575198	rs1518097	1.1106e-13	-2.06956	-1.65208	1.24523e-11	-1.78406	-1.07901	1.13598e-15	-1.8179	-1.48991
199575723	rs13020013	3.16761e-09	0.733342	5.80344	1.55599e-06	2.87138	6.00126	1.06875e-10	1.9411	6.20301
199576145	rs6434983	4.00196e-09	0.825657	5.94493	2.49937e-06	3.14236	6.20421	1.6345e-10	2.22769	6.34126
199576537	rs1533540	4.0386e-09	0.721626	6.05807	2.30926e-06	2.94825	6.31921	1.72324e-10	2.16459	6.45723
199576852	rs1533541	4.03707e-09	0.721248	6.05807	2.21918e-06	2.90846	6.31921	1.69154e-10	2.14602	6.45723
199577125	rs1518099	5.38579e-09	0.702378	6.36519	2.43197e-06	2.82986	6.48937	1.56294e-10	1.99705	6.52713
199577379	rs1518100	4.68983e-09	0.904062	6.02514	2.93748e-06	3.04158	6.4665	1.75953e-10	2.1126	6.53006
199578617	rs6740484	3.86977e-09	0.746432	5.99056	2.22879e-06	2.9814	6.25059	1.65779e-10	2.19506	6.38803
199578671	rs13015153	7.24226e-09	1.17734	6.18639	5.48811e-06	3.63439	6.49873	2.59231e-10	2.41686	6.6133
199578766	rs6743457	3.86977e-09	0.746432	5.99056	2.22879e-06	2.9814	6.25059	1.65779e-10	2.19506	6.38803
199578954	rs6434984	7.53512e-09	1.03128	6.3721	2.00985e-06	2.5661	6.56249	2.54475e-10	2.25032	6.76133
199579077	rs6434985	4.06795e-09	0.796376	5.99056	2.38235e-06	3.04803	6.25059	1.76256e-10	2.25634	6.38803
199579490	rs7605650	3.77991e-09	0.790139	5.92336	2.20593e-06	3.0394	6.18228	1.79901e-10	2.3457	6.31915
199579715	rs12693863	3.49408e-09	0.622641	6.01223	2.03613e-06	2.86897	6.27261	1.6517e-10	2.16917	6.41024
199580241	rs118045864	7.13596e-13	-2.59578e-10	-1.86139	3.97031e-11	-2.59578e-10	-1.70355	4.86712e-15	-2.59578e-10	-1.85281
199580726	rs1878665	4.15191e-09	0.441275	6.36609	2.83937e-06	2.704	6.77011	9.14834e-11	1.53582	6.45278
199581322	rs62180063	7.04896e-13	-1.87366	-7.42646e-10	2.83211e-11	-2.04137	-7.42646e-10	3.90883e-15	-2.07208	-7.42646e-10
199581372	rs1878666	5.10932e-09	1.05175	5.96312	3.4491e-06	3.44346	6.22518	1.47985e-10	2.50168	5.96787
199581496	rs1878667	5.47471e-09	1.07536	6.00858	3.72704e-06	3.47475	6.2714	1.59349e-10	2.53019	6.01335
199581514	rs1878668	1.19855e-09	-0.0767965	5.64172	4.56371e-08	0.284586	5.05891	4.0768e-12	-0.480302	5.35806
199581722	rs10439328	2.68375e-10	-0.821759	4.89019	6.39767e-08	0.682841	4.99845	6.29038e-12	0.148929	5.16253
199582579	rs4675232	3.89206e-09	0.783378	5.95936	2.47492e-06	2.97024	6.3665	8.55678e-11	1.88338	6.03837
199582660	rs4673212	5.74388e-09	1.35314	5.7788	3.89182e-06	3.79923	5.99018	1.45617e-10	2.68384	5.76958
199583028	rs76498867	2.27247e-12	-2.59578e-10	-0.703084	1.48764e-10	-2.59578e-10	-0.382621	2.09518e-14	-2.59578e-10	-0.393092
199583046	rs4673214	6.38532e-09	1.35361	5.88419	4.22076e-06	3.72491	6.14563	1.51747e-10	2.59852	5.89614
199583079	rs113368975	5.59694e-13	-2.10432	-7.42646e-10	2.66631e-11	-2.1017	-7.42646e-10	4.39078e-15	-1.95581	-7.42646e-10
199583095	rs4673215	7.26219e-09	1.42341	5.94308	5.21587e-06	3.80383	6.27841	1.50281e-10	2.52413	5.96082
199583323	rs4673217	7.6972e-09	1.56958	5.85508	6.31802e-06	4.0854	6.18853	2.33017e-10	3.05083	5.87272
199583345	rs4675238	5.56148e-09	1.4123	5.68737	3.56069e-06	3.73194	5.96854	1.14651e-10	2.53049	5.68385
199583657	rs13013140	9.56986e-14	-2.04214	-1.82837	9.34995e-12	-1.66541	-1.48419	1.02221e-15	-1.66586	-1.74749
199584179	rs34119476	8.96315e-10	-0.5193	5.79364	2.49356e-08	-0.304057	5.04313	3.79898e-12	-1.05253	5.8597
199585143	rs112673972	2.69817e-12	-0.531378	-7.42646e-10	6.2819e-11	-1.24472	-7.42646e-10	4.95408e-14	0.467482	-7.42646e-10
199585519	rs62180064	2.8348e-12	-0.481983	-7.42646e-10	2.90761e-10	0.28752	-7.42646e-10	2.34662e-14	-0.279753	-7.42646e-10
199587124	rs118185838	2.2655e-12	-2.59578e-10	-0.70616	1.7223e-10	-2.59578e-10	-0.236147	1.60884e-14	-2.59578e-10	-0.657219
199587583	rs79585452	9.04692e-13	-2.59578e-10	-1.62411	5.20723e-11	-2.59578e-10	-1.43235	8.78893e-15	-2.59578e-10	-1.26182
199587590	rs16830376	7.83512e-13	-0.0593525	-1.70857	5.77698e-11	0.325344	-1.65386	5.59653e-15	0.0409408	-1.75411
199588104	rs78019693	2.11563e-12	-0.7746	-7.42646e-10	9.37093e-11	-0.844783	-7.42646e-10	8.47572e-15	-1.29811	-7.42646e-10
199588364	rs6434987	3.8234e-09	0.601118	6.12382	1.50768e-06	2.46944	6.37166	5.5691e-11	1.64648	5.84578
199589231	rs74359326	7.10706e-13	-2.59578e-10	-1.86545	4.11975e-11	-2.59578e-10	-1.6666	4.89861e-15	-2.59578e-10	-1.84636
199589631	rs1518101	1.53093e-08	0.928591	7.18367	8.74607e-06	2.88131	7.71783	3.18074e-10	2.06084	7.17388
199589981	rs2344696	1.6766e-08	1.11442	7.08873	8.9794e-06	3.00535	7.62011	3.36464e-10	2.21194	7.07899
199590484	rs7600810	1.79839e-08	1.11442	7.15886	9.51978e-06	3.00535	7.67855	3.62905e-10	2.21194	7.15464
199590635	rs7600760	1.39986e-13	-1.87147	-1.6187	1.64361e-11	-1.38694	-1.19856	2.39927e-15	-1.04906	-1.51109
199591533	rs6434988	8.15678e-09	0.49956	6.98309	8.70562e-06	3.08467	7.50983	2.82137e-10	2.12313	6.9917
199591850	rs1850569	1.39782e-09	-0.558026	6.27674	7.92239e-08	-0.166216	6.06127	5.2162e-12	-0.923894	6.0481
199592900	rs6742486	9.66274e-09	0.663729	6.98835	9.83831e-06	3.19779	7.51903	2.00082e-10	2.00769	6.76347
199594138	rs1878671	1.70479e-09	-0.426341	6.34358	1.1497e-07	-0.0428621	6.31031	5.87832e-12	-0.824387	6.0681
199594244	rs1607331	2.883e-08	1.30771	7.43751	1.77581e-05	3.19566	8.11171	5.42645e-10	2.40442	7.36447
199594874	rs12995024	1.13669e-13	-2.01837	-1.68005	1.44014e-11	-1.45352	-1.26413	1.57152e-15	-1.41384	-1.56942
199595189	rs12615678	1.19347e-13	-2.00021	-1.64947	1.60369e-11	-1.4001	-1.20999	1.87968e-15	-1.27313	-1.53108
199596585	rs13405503	1.74864e-13	-1.92768	-1.34002	2.45681e-11	-1.40852	-0.775014	3.66447e-15	-0.957159	-1.17947
199598447	rs71424203	5.73353e-13	-2.08021	-7.42646e-10	2.78562e-11	-2.05793	-7.42646e-10	4.11651e-15	-2.02031	-7.42646e-10
199598506	rs4675339	2.07238e-13	-1.90114	-1.1967	3.52951e-11	-1.23563	-0.585612	4.78441e-15	-0.799963	-1.06999
199598568	rs4675340	1.8039e-13	-1.89855	-1.33803	2.61606e-11	-1.33638	-0.784346	3.20896e-15	-1.04447	-1.22489
199600135	rs10931829	8.44381e-09	0.264325	7.25291	1.04553e-05	2.79865	7.97899	2.93802e-10	1.8293	7.32604
199600193	rs12478592	2.3711e-13	-1.79606	-1.16712	4.25252e-11	-1.09006	-0.544819	4.73521e-15	-0.842528	-1.03776
199600528	rs13005095	2.2244e-13	-1.81709	-1.20996	3.9617e-11	-1.10174	-0.60398	4.68032e-15	-0.807492	-1.08446
199600722	rs34696411	1.41921e-13	-1.9797	-1.49674	2.56336e-11	-1.16717	-0.973908	2.60615e-15	-1.09569	-1.38175
199601532	rs11897530	8.6887e-10	-0.84133	6.08457	4.60595e-08	-0.756626	6.10934	3.70892e-12	-1.17838	5.96156
199601684	rs79902697	5.71559e-13	-2.08334	-7.42646e-10	3.14453e-11	-1.93673	-7.42646e-10	4.30083e-15	-1.97651	-7.42646e-10
199601925	rs11893063	9.53754e-10	-0.947738	6.28419	4.69306e-08	-0.873915	6.24536	3.82633e-12	-1.3355	6.14984
199602062	rs34335526	2.78725e-13	-1.63277	-1.16871	5.22404e-11	-0.882123	-0.547002	5.29443e-15	-0.729171	-1.03949
199603004	rs80314705	8.99481e-13	-2.59578e-10	-1.62989	5.26981e-11	-2.59578e-10	-1.4204	7.24627e-15	-2.59578e-10	-1.45483
199604857	rs1533542	3.98072e-08	0.979654	8.0882	2.03599e-05	2.5428	8.90129	5.39393e-10	1.71211	8.05078
199605016	rs1400982	3.53083e-08	0.772559	8.17536	1.78595e-05	2.39143	8.92163	5.6775e-10	1.71329	8.10083
199605159	rs1400983	2.50927e-08	0.38093	8.22545	9.67412e-06	1.72644	8.97354	3.35984e-10	1.13878	8.15073
199605597	rs78702232	5.85084e-13	-2.05995	-7.42646e-10	8.7732e-11	-0.910694	-7.42646e-10	4.95223e-15	-1.83548	-7.42646e-10
199606360	rs12105585	3.10747e-09	-0.586188	7.1038	1.31424e-07	-0.454964	6.85617	1.08176e-11	-1.11513	6.96875
199606419	rs4675429	1.65644e-13	-1.91091	-1.41096	2.32538e-11	-1.34858	-0.889929	2.89326e-15	-1.06739	-1.30554
199606778	rs113762668	6.71389e-13	-1.92236	-7.42646e-10	2.77012e-11	-2.0635	-7.42646e-10	6.11861e-15	-1.62398	-7.42646e-10
199607372	rs75049144	3.38628e-12	-0.304222	-7.42646e-10	2.31611e-10	0.0600805	-7.42646e-10	1.94206e-14	-0.46898	-7.42646e-10
199607722	rs78926214	6.04999e-13	-2.02648	-7.42646e-10	2.66441e-11	-2.10241	-7.42646e-10	3.91753e-15	-2.06985	-7.42646e-10
199608595	rs10208482	2.58482e-10	-0.306674	4.33755	8.46434e-09	-1.06593	4.72456	4.34926e-12	0.830707	4.11174
199608846	rs72928115	1.76597e-10	-0.534032	4.18395	6.05448e-09	-1.24264	4.56621	2.82635e-12	0.550448	3.96098
199609869	rs1400984	1.53249e-13	-2.07366	-1.32599	9.11881e-12	-2.09044	-1.0842	1.78075e-15	-1.99697	-0.86131
199610216	rs79790944	5.79119e-13	-2.0702	-7.42646e-10	2.7202e-11	-2.08169	-7.42646e-10	4.11944e-15	-2.0196	-7.42646e-10
199611990	rs7570167	1.82533e-10	-0.309818	3.99279	4.43065e-09	-1.23801	4.24933	2.38726e-12	0.711243	3.63134
199612407	rs11884596	3.04603e-11	-0.356358	2.24883	1.01861e-09	-0.516668	2.05788	2.28191e-13	0.18437	1.8105
199612796	rs10497820	3.80085e-10	-0.00811953	4.42456	7.60263e-09	-0.954251	4.50552	5.44254e-12	0.926652	4.24004
199614070	rs1533528	3.8858e-11	-0.448284	2.58424	1.12201e-09	-0.675383	2.31328	2.90667e-13	-0.0104494	2.24731
199615995	rs77746171	7.09903e-13	-1.86658	-7.42646e-10	2.85117e-11	-2.03467	-7.42646e-10	1.54421e-14	-0.698216	-7.42646e-10
199616520	rs7585666	3.68886e-10	0.207241	4.17929	6.87091e-09	-0.808592	4.25866	5.05414e-12	1.09422	3.99843
199617158	rs7588872	1.51692e-10	-0.3728	3.8707	3.30174e-09	-1.2308	3.94802	2.05753e-12	0.499401	3.69455
199617622	rs10197229	1.87173e-10	-0.195828	3.90391	4.10733e-09	-1.08861	4.02416	3.16229e-12	0.726425	3.89731
199617826	rs11887855	2.8661e-10	-0.226545	4.36071	7.50922e-09	-0.997204	4.53611	4.30367e-12	0.827146	4.10476
199618658	rs112579711	6.42875e-13	-1.96576	-7.42646e-10	2.671e-11	-2.09994	-7.42646e-10	4.24543e-15	-1.98947	-7.42646e-10
199618879	rs10177265	1.82665e-10	-0.210951	3.89465	3.33486e-09	-1.21015	3.93736	2.25397e-12	0.583212	3.70192
199619810	rs188548383	5.98131e-13	-2.0379	-7.42646e-10	2.65609e-11	-2.10554	-7.42646e-10	3.82065e-15	-2.09489	-7.42646e-10
199620126	rs143321667	7.54859e-13	-2.59578e-10	-1.80518	3.72289e-11	-2.59578e-10	-1.7679	5.84116e-15	-2.59578e-10	-1.67039
199620460	rs72928140	4.69789e-11	-0.115845	2.44159	1.4298e-09	-0.397113	2.27742	2.99324e-13	0.129034	2.13718
199620941	rs6705243	2.14593e-13	-2.08454	-0.978422	1.63005e-11	-2.0746	-0.519179	2.00996e-15	-2.02634	-0.710855
199621041	rs4673338	1.35083e-10	-0.0833886	3.46533	3.06595e-09	-1.09383	3.73696	1.52983e-12	0.680989	3.21661
199621092	rs11674671	1.34681e-10	-0.106058	3.48501	3.07874e-09	-1.10984	3.75714	1.51855e-12	0.654368	3.23583
199621109	rs72928147	1.74284e-12	-0.968439	-7.42646e-10	7.11515e-11	-1.12017	-7.42646e-10	1.11791e-14	-1.02127	-7.42646e-10
199621633	rs10931830	1.92997e-10	0.120923	3.6178	3.63979e-09	-0.943633	3.75833	1.69295e-12	0.656727	3.34218
199621641	rs10931831	1.78282e-10	0.120923	3.53849	3.41907e-09	-0.943633	3.69578	1.55632e-12	0.656727	3.25804
199621887	rs2344697	2.08098e-10	0.00795872	3.8061	3.93791e-09	-1.06487	3.95829	1.92526e-12	0.712549	3.41496
199622708	rs1533535	1.89912e-10	-0.213652	3.93626	3.71455e-09	-1.21855	4.05359	1.70241e-12	0.455705	3.54878
199623007	rs181882122	5.93622e-13	-2.04547	-7.42646e-10	2.6554e-11	-2.1058	-7.42646e-10	3.80959e-15	-2.09779	-7.42646e-10
199623230	rs113904632	7.46003e-13	-1.81698	-7.42646e-10	4.21939e-11	-1.64271	-7.42646e-10	7.73692e-15	-1.38931	-7.42646e-10
199623598	rs1533534	2.21876e-13	-2.10089	-0.928696	1.75376e-11	-2.01806	-0.502569	1.90177e-15	-2.08089	-0.711639
199623902	rs2048968	1.37825e-10	-0.65304	4.05507	3.27069e-09	-1.44749	4.15526	1.81022e-12	0.366246	3.69965
199625153	rs16830407	5.01415e-11	-0.250811	2.64171	1.95032e-09	-0.428331	2.6191	4.09943e-13	0.336852	2.24385
199625393	rs1518086	1.74119e-10	-0.392088	4.02787	3.6847e-09	-1.35374	4.1807	2.76473e-12	0.533878	3.9555
199625641	rs141784825	1.05052e-12	-2.59578e-10	-1.47467	6.12916e-11	-2.59578e-10	-1.26934	8.34422e-15	-2.59578e-10	-1.31375
199627279	rs4675598	4.27809e-11	-1.49779	3.72993	1.66527e-09	-1.98729	4.02005	4.03676e-13	-1.04263	3.60793
199627775	rs10189746	4.78752e-11	-1.54167	3.88631	1.53597e-09	-2.01569	3.96763	5.20623e-13	-1.093	3.91271
199627907	rs10202112	3.25566e-11	-1.57867	3.5377	1.43617e-09	-2.00057	3.88532	3.02266e-13	-1.10295	3.37895
199628323	rs1533533	2.91636e-11	-1.54199	3.39096	9.56105e-10	-2.02322	3.50111	2.77139e-13	-1.10923	3.29843
199629554	rs62180106	2.95504e-11	-0.878749	2.74089	1.30739e-09	-1.64672	3.43753	2.23643e-13	-0.476745	2.45148
199629722	rs12619940	1.04989e-10	-0.0771238	3.20702	2.08061e-09	-1.11828	3.37372	1.39637e-12	0.685021	3.12129
199629836	rs75484307	3.3334e-11	-2.59578e-10	1.98263	1.30754e-09	-2.59578e-10	1.79092	4.57021e-13	-2.59578e-10	2.68941
199630556	rs1518085	9.20742e-11	-1.93258	4.93123	3.46673e-09	-2.07425	4.84023	9.35823e-13	-1.64429	5.05041
199631500	rs145515943	1.75113e-12	-0.354879	-0.608811	1.27453e-10	0.0861907	-0.623427	1.86997e-14	-0.211313	-0.295494
199631942	rs1518083	1.39225e-11	-1.6103	2.71985	7.04421e-10	-2.01828	3.19068	2.31364e-13	-1.0735	3.08218
199632357	rs12617209	5.69328e-12	-1.66114	1.87647	3.11094e-10	-1.97402	2.32913	6.92705e-14	-1.15148	1.95418
199632446	rs6715822	1.08087e-13	-2.02438	-1.72439	4.69143e-12	-2.10549	-1.73375	7.42818e-16	-2.04763	-1.68499
199632484	rs80003829	4.16406e-11	-2.59578e-10	2.20512	5.08776e-09	-2.59578e-10	3.14961	5.03166e-13	-2.59578e-10	2.7856
199632565	rs12617311	1.46242e-11	-0.41164	1.57037	5.69251e-10	-1.04532	2.00466	3.06949e-13	0.646521	1.64485
199632727	rs12475832	1.08064e-13	-2.0307	-1.71829	4.72166e-12	-2.10496	-1.72786	7.43988e-16	-2.05295	-1.6781
199632752	rs6761022	1.07968e-13	-2.02757	-1.7223	4.702e-12	-2.10526	-1.73174	7.42573e-16	-2.05032	-1.68263
199632768	rs78804975	6.3031e-13	-1.9855	-7.42646e-10	2.69685e-11	-2.09031	-7.42646e-10	1.12435e-14	-1.01552	-7.42646e-10
199632946	rs16830436	4.10137e-11	-0.31676	2.50671	1.34418e-09	-1.12095	2.93951	1.10251e-12	0.835279	2.73475
199632982	rs16824421	3.82969e-11	-0.31676	2.43818	1.25097e-09	-1.12095	2.86765	1.02766e-12	0.835279	2.66445
199633659	rs1518082	2.87775e-11	-0.114557	1.9502	9.42733e-10	-1.06464	2.52844	6.56408e-13	0.920273	2.13119
199633768	rs1518081	9.93895e-14	-2.05435	-1.77832	4.26684e-12	-2.07065	-1.86345	6.33155e-16	-2.04257	-1.84978
199634966	rs55759976	6.90769e-13	-1.8939	-7.42646e-10	2.81006e-11	-2.04919	-7.42646e-10	1.44348e-14	-0.765676	-7.42646e-10
199635167	rs4145998	2.33006e-11	-0.243657	1.86818	7.8236e-10	-1.06697	2.3443	5.83424e-13	0.928035	2.00557
199635191	rs4145999	2.07317e-11	-0.245373	1.75309	7.6796e-10	-0.98693	2.24569	6.57718e-13	1.08149	1.97197
199635236	rs16830440	1.06399e-11	-0.398904	1.23956	3.59738e-10	-1.23266	1.73306	2.84388e-13	0.754782	1.46024
199635382	rs1518080	2.40796e-11	-0.227156	1.88457	8.64444e-10	-0.984597	2.3617	6.77981e-13	1.06155	2.02225
199635641	rs16830444	1.42727e-11	-0.358223	1.49262	6.85468e-10	-0.437927	1.58305	1.72962e-13	0.316946	1.40081
199635671	rs7566892	2.18035e-11	-0.416934	1.97505	1.09442e-09	-0.435815	2.04882	2.49095e-13	0.291106	1.79141
199636060	rs1518079	9.0528e-14	-2.0618	-1.86425	4.542e-12	-2.0808	-1.79081	6.60853e-16	-2.02392	-1.82561
199636426	rs75789705	1.17435e-12	-2.59578e-10	-1.36324	4.63899e-11	-2.59578e-10	-1.5479	7.56632e-15	-2.59578e-10	-1.41161
199637897	rs10497821	1.57283e-11	-1.48414	2.71565	6.55445e-10	-1.92267	3.02301	2.39401e-13	-0.997473	3.0403
199637997	rs10497822	1.80627e-11	-1.54614	2.91604	9.58879e-10	-1.93746	3.41824	3.0694e-13	-0.961353	3.25269
199638378	rs1356488	8.74367e-14	-2.09817	-1.86262	4.82196e-12	-2.01645	-1.79534	6.3944e-16	-2.06802	-1.81445
199638435	rs77934879	3.64136e-12	-2.59578e-10	-0.231597	1.18597e-10	-2.59578e-10	-0.609245	2.1026e-14	-2.59578e-10	-0.389556
199638507	rs55905347	2.86241e-11	-0.342372	2.17267	1.98708e-09	-0.0967665	2.30621	4.46614e-13	0.700249	1.96613
199638690	rs1400974	2.89019e-11	-0.369097	2.20905	1.34994e-09	-0.985491	2.80832	9.54956e-13	1.04859	2.37777
199638824	rs1996466	3.00287e-11	-0.330438	2.20864	1.41456e-09	-0.938287	2.80788	1.02639e-12	1.12115	2.37734
199639129	rs17829022	1.69833e-11	-1.71796	3.02623	7.18054e-10	-1.68653	2.87809	1.1432e-13	-1.52269	2.82637
199639932	rs12986948	9.22429e-14	-2.07608	-1.8312	5.15011e-12	-2.05938	-1.68659	7.06675e-16	-2.06342	-1.71908
199640420	rs11680034	9.1663e-14	-2.09423	-1.81936	5.36967e-12	-2.02725	-1.67696	6.94674e-16	-2.0859	-1.71372
199640495	rs7582813	9.45373e-14	-2.09049	-1.79223	5.68838e-12	-2.02128	-1.62528	7.4505e-16	-2.06259	-1.66703
199640496	rs75647135	2.98771e-12	-2.59578e-10	-0.429446	1.14688e-10	-2.59578e-10	-0.642763	1.70218e-14	-2.59578e-10	-0.600818
199640602	rs16830466	3.09178e-11	-0.422909	2.33029	2.04381e-09	-0.15406	2.39165	5.567e-13	0.667543	2.21917
199643122	rs938856	3.73482e-11	-0.159535	2.25587	1.72698e-09	-0.850313	2.91946	1.10467e-12	1.13636	2.43562
199643130	rs74404467	6.08924e-13	-2.02001	-7.42646e-10	2.65544e-11	-2.10578	-7.42646e-10	3.79101e-15	-2.10268	-7.42646e-10
199643909	rs150903113	1.14075e-12	-1.39227	-7.42646e-10	6.60996e-11	-1.19382	-7.42646e-10	8.07772e-15	-1.3462	-7.42646e-10
199644038	rs17233066	5.6369e-13	-2.0972	-7.42646e-10	2.69703e-11	-2.09024	-7.42646e-10	3.91837e-15	-2.06964	-7.42646e-10
199644534	rs72930027	8.48897e-13	-1.68777	-7.42646e-10	5.07305e-11	-1.45845	-7.42646e-10	4.28863e-15	-1.97935	-7.42646e-10
199644718	rs72930032	3.4624e-13	-1.6141	-0.970471	2.28108e-11	-1.33098	-0.926769	1.71422e-15	-1.97351	-0.922849
199644913	rs1518075	3.81523e-11	-0.244253	2.36189	1.68642e-09	-0.980332	3.02572	1.05926e-12	1.04948	2.48053
199645024	rs1518073	2.30857e-11	-0.314928	1.93019	9.59756e-10	-1.04299	2.52469	6.60337e-13	0.903561	2.15387
199645484	rs17829392	1.02477e-13	-1.99319	-1.80888	5.17526e-12	-2.10194	-1.63915	8.07401e-16	-1.97335	-1.6759
199645740	rs12991894	1.00174e-13	-1.96266	-1.86213	5.11165e-12	-1.92074	-1.83272	7.56362e-16	-1.86357	-1.85098
199646763	rs13025012	2.31417e-11	-0.96776	2.58544	1.51222e-09	-1.00552	2.94187	2.72796e-13	-0.522692	2.6961
199650278	rs7608145	5.56166e-11	-0.018473	2.513	2.60147e-09	-0.756642	3.23549	1.38842e-12	1.14212	2.65849
199650365	rs7581846	8.96607e-11	0.365433	2.60665	3.37332e-09	-0.496012	3.23468	2.07047e-12	1.41128	2.78893
199650910	rs145913611	7.22506e-13	-2.59578e-10	-1.84898	3.42603e-11	-2.59578e-10	-1.85099	4.84396e-15	-2.59578e-10	-1.85758
199651195	rs1400971	4.52551e-11	-0.0502982	2.33866	1.71522e-09	-0.851888	2.9142	1.2449e-12	1.28856	2.40294
199651383	rs17233255	5.60981e-13	-2.10202	-7.42646e-10	2.91243e-11	-2.01341	-7.42646e-10	3.80298e-15	-2.09953	-7.42646e-10
199651604	rs9332426	4.40224e-11	-0.092303	2.35305	1.9559e-09	-0.884648	3.07827	1.27589e-12	1.23452	2.48157
199652916	rs115136161	5.58936e-13	-2.10567	-7.42646e-10	2.65541e-11	-2.1058	-7.42646e-10	3.8867e-15	-2.07775	-7.42646e-10
199653732	rs67373417	7.17996e-12	-0.379923	0.827264	3.7417e-10	-0.925822	1.46555	1.252e-13	0.533356	0.861238
199653885	rs1518070	2.21121e-11	-0.620451	2.19262	1.30267e-09	-0.573704	2.36089	2.36058e-13	0.0931969	1.93556
199654149	rs1533532	3.16299e-11	-0.102839	2.03299	1.41313e-09	-0.888041	2.75662	1.11058e-12	1.3346	2.24273
199655056	rs17233334	1.01888e-13	-1.9424	-1.86543	4.39926e-12	-2.10056	-1.80298	7.96728e-16	-1.82982	-1.83274
199655213	rs1013162	9.54338e-14	-2.01047	-1.8628	4.47204e-12	-2.10578	-1.78135	7.31418e-16	-1.93525	-1.81283
199655520	rs1878663	9.48478e-14	-2.01764	-1.8618	4.51103e-12	-2.1046	-1.77385	7.35529e-16	-1.92961	-1.81287
199655774	rs138915503	7.36871e-13	-1.8293	-7.42646e-10	3.94945e-11	-1.70882	-7.42646e-10	3.78663e-15	-2.10384	-7.42646e-10
199656140	rs144749341	1.33199e-12	-2.59578e-10	-1.23728	5.0504e-11	-2.59578e-10	-1.46293	7.69938e-15	-2.59578e-10	-1.39418
199656443	rs1533529	4.84206e-11	-0.493323	2.8493	2.46707e-09	-1.13233	3.55814	1.23412e-12	0.771566	2.91123
199657020	rs7587759	1.01104e-13	-2.02587	-1.78969	4.76807e-12	-2.03759	-1.78545	8.63814e-16	-1.85797	-1.72374
199657333	rs145322362	1.05878e-12	-1.46684	-7.42646e-10	5.94413e-11	-1.29999	-7.42646e-10	2.00591e-14	-0.436629	-7.42646e-10
199657370	rs79669877	3.35141e-12	-2.59578e-10	-0.314572	1.18276e-10	-2.59578e-10	-0.611962	1.4209e-14	-2.59578e-10	-0.781442
199657390	rs1518069	8.78979e-14	-2.09009	-1.86545	4.23161e-12	-2.07696	-1.86544	6.52998e-16	-2.00834	-1.85316
199658565	rs7592377	9.38902e-14	-2.1058	-1.78378	4.46572e-12	-2.08355	-1.805	6.74302e-16	-1.99156	-1.83783
199658620	rs72930068	3.46098e-12	-0.2824	-7.42646e-10	1.41817e-09	1.87214	-7.42646e-10	4.70169e-15	-1.88739	-7.42646e-10
199659149	rs187083852	9.03156e-13	-2.59578e-10	-1.62581	4.11797e-11	-2.59578e-10	-1.66704	5.24516e-15	-2.59578e-10	-1.77801
199660637	rs1878662	1.14044e-13	-1.88077	-1.81435	1.94951e-11	-0.578404	-1.83641	6.68039e-16	-2.02136	-1.81736
199660979	rs2048966	1.18309e-13	-1.82948	-1.82892	5.63346e-12	-1.80719	-1.84907	1.01533e-15	-1.67966	-1.74044
199661246	rs12693864	9.10617e-14	-2.09919	-1.82098	4.78809e-12	-1.98028	-1.83856	6.76198e-16	-2.01229	-1.8143
199661300	rs6748596	1.16116e-13	-1.82865	-1.84847	5.54204e-12	-1.80995	-1.86267	9.90195e-16	-1.66456	-1.78061
199661591	rs193284734	6.04917e-13	-2.02662	-7.42646e-10	2.67458e-11	-2.0986	-7.42646e-10	4.50779e-15	-1.92951	-7.42646e-10
199661922	rs13030399	1.61808e-12	-1.04271	-7.42646e-10	1.35199e-10	-0.478233	-7.42646e-10	3.7958e-15	-2.10142	-7.42646e-10
199662560	rs60304523	9.52899e-14	-2.01653	-1.85826	6.49227e-12	-1.66138	-1.85299	1.12154e-15	-1.45578	-1.86483
199662964	rs1829319	8.91924e-14	-2.09598	-1.84493	4.24078e-12	-2.07933	-1.8609	8.9962e-16	-1.76927	-1.77183
199662981	rs2030222	1.09237e-13	-1.90107	-1.83712	5.43299e-12	-1.83561	-1.85689	9.75243e-16	-1.70453	-1.75585
199663015	rs1829318	8.89081e-14	-2.09437	-1.84974	4.24297e-12	-2.07672	-1.86299	8.82107e-16	-1.77829	-1.78246
199663258	rs1400969	8.85386e-14	-2.10343	-1.84484	4.20022e-12	-2.08729	-1.86255	8.84352e-16	-1.7875	-1.77072
199663538	rs57753199	1.532e-13	-1.76887	-1.63109	5.12458e-12	-2.02779	-1.72315	9.86747e-16	-1.96759	-1.48107
199664044	rs74265593	1.24346e-13	-1.7898	-1.81884	1.88182e-11	-0.613263	-1.83689	6.79866e-16	-2.00918	-1.812
199664499	rs2138985	1.17876e-13	-1.80921	-1.85286	5.65041e-12	-1.7878	-1.86545	9.40194e-16	-1.69437	-1.80261
199664975	rs72932045	1.54122e-12	-1.09138	-7.42646e-10	1.2728e-10	-0.538587	-7.42646e-10	3.78598e-15	-2.10401	-7.42646e-10
199665828	rs1607330	1.1328e-13	-1.84908	-1.85277	5.42283e-12	-1.82914	-1.86522	8.97712e-16	-1.74159	-1.80163
199666011	rs34016699	1.0509e-13	-1.92983	-1.84706	7.35646e-12	-1.55531	-1.83409	1.20228e-15	-1.38782	-1.86327
199666111	rs13035389	1.07624e-13	-1.9095	-1.84357	7.65706e-12	-1.51977	-1.82958	1.25361e-15	-1.34732	-1.86197
199666305	rs34425931	2.08291e-12	-0.790187	-7.42646e-10	1.89402e-10	-0.141109	-7.42646e-10	3.8887e-15	-2.07724	-7.42646e-10
199666476	rs13010061	1.07126e-13	-1.91663	-1.84107	7.58692e-12	-1.53216	-1.8264	1.23735e-15	-1.36141	-1.86093
199666806	rs66900049	2.08183e-12	-0.790708	-7.42646e-10	2.07733e-10	-0.0487286	-7.42646e-10	3.93217e-15	-2.06612	-7.42646e-10
199666822	rs62180140	1.03627e-13	-1.94359	-1.84733	6.99679e-12	-1.5901	-1.84943	1.16113e-15	-1.42052	-1.86541
199667361	rs4672570	8.92813e-14	-2.08914	-1.85077	4.41708e-12	-2.04108	-1.85842	8.06887e-16	-1.87361	-1.77627
199667415	rs13423048	1.50303e-13	-1.63215	-1.7869	2.70503e-11	-0.258818	-1.82846	7.70761e-16	-1.90596	-1.78973
199669305	rs66473570	2.5854e-12	-0.574071	-7.42646e-10	2.71816e-10	0.220146	-7.42646e-10	4.11091e-15	-2.02167	-7.42646e-10
199669458	rs13030622	9.9207e-14	-2.05179	-1.78271	4.35583e-12	-2.0879	-1.82557	6.59033e-16	-2.06668	-1.78561
199669715	rs75222573	2.73131e-12	-0.519171	-7.42646e-10	2.90809e-10	0.287686	-7.42646e-10	4.16568e-15	-2.00843	-7.42646e-10
199669796	rs185987928	1.38371e-12	-1.19918	-7.42646e-10	6.4328e-11	-1.22099	-7.42646e-10	6.81558e-14	0.786482	-7.42646e-10
199669976	rs72932058	2.4495e-12	-0.628071	-7.42646e-10	2.54289e-10	0.153491	-7.42646e-10	4.06072e-15	-2.03396	-7.42646e-10
199669993	rs61093613	1.13231e-13	-1.85641	-1.84587	5.52784e-12	-1.82449	-1.85069	9.35681e-16	-1.74103	-1.76076
199670222	rs72932064	2.77529e-12	-0.503197	-7.42646e-10	2.96568e-10	0.307296	-7.42646e-10	4.18233e-15	-2.00445	-7.42646e-10
199670380	rs72932068	2.41244e-12	-0.643315	-7.42646e-10	2.49538e-10	0.134633	-7.42646e-10	4.04721e-15	-2.03729	-7.42646e-10
199670655	rs76367055	5.56806e-12	0.193094	-7.42646e-10	2.75995e-10	0.235402	-7.42646e-10	4.17841e-15	-2.00538	-7.42646e-10
199670824	rs34957898	2.42937e-12	-0.636321	-7.42646e-10	2.51707e-10	0.143286	-7.42646e-10	4.05337e-15	-2.03577	-7.42646e-10
199670985	rs34798194	2.44806e-12	-0.628657	-7.42646e-10	2.54105e-10	0.152766	-7.42646e-10	4.06019e-15	-2.03408	-7.42646e-10
199671208	rs13006965	2.44806e-12	-0.628657	-7.42646e-10	2.54105e-10	0.152766	-7.42646e-10	4.06019e-15	-2.03408	-7.42646e-10
199671219	rs1518068	9.42893e-14	-2.05595	-1.82939	4.26932e-12	-2.08538	-1.84815	6.34285e-16	-2.063	-1.82757
199671316	rs13007176	2.54449e-12	-0.590021	-7.42646e-10	2.66523e-10	0.200481	-7.42646e-10	4.0957e-15	-2.02538	-7.42646e-10
199671852	rs10497823	1.1394e-13	-1.83925	-1.85679	1.69189e-11	-0.696587	-1.85996	6.37961e-16	-2.03012	-1.85467
199672473	rs10497824	1.24027e-13	-1.75587	-1.85535	2.0465e-11	-0.507462	-1.8588	6.53842e-16	-2.00713	-1.85307
199673517	rs74418978	5.67961e-13	-2.08966	-7.42646e-10	2.91893e-11	-2.01118	-7.42646e-10	5.3762e-15	-1.75333	-7.42646e-10
199674651	rs2344699	9.25345e-14	-2.05026	-1.85387	5.74195e-12	-1.78584	-1.85134	9.01541e-16	-1.67404	-1.86493
199674720	rs1568241	1.15594e-13	-1.82101	-1.86062	1.77276e-11	-0.65049	-1.85937	6.29602e-16	-2.04015	-1.85783
199676343	rs1568238	1.10606e-13	-1.86409	-1.86164	1.66865e-11	-0.708352	-1.86203	6.28646e-16	-2.04054	-1.85896
199676356	rs62180142	1.08015e-13	-1.8841	-1.86534	5.24501e-12	-1.86486	-1.86285	8.06207e-16	-1.80993	-1.8408
199676486	rs17240117	1.1697e-13	-1.80463	-1.86517	5.70733e-12	-1.78108	-1.86215	8.3178e-16	-1.77673	-1.84277
199676607	rs17829897	1.08834e-13	-1.87671	-1.86518	5.28902e-12	-1.85716	-1.86219	8.1159e-16	-1.80141	-1.84267
199676832	rs56349335	1.10507e-13	-1.86158	-1.86506	5.37514e-12	-1.8414	-1.86179	8.25014e-16	-1.784	-1.84367
199677133	rs13388993	1.08744e-13	-1.87991	-1.86281	1.53582e-11	-0.787931	-1.8654	6.10492e-16	-2.06666	-1.86214
199677473	rs17829915	1.09655e-13	-1.8692	-1.86517	5.33074e-12	-1.84934	-1.86215	8.18552e-16	-1.79276	-1.84277
199677480	rs188328020	1.23144e-12	-2.59578e-10	-1.31577	5.79204e-11	-2.59578e-10	-1.32591	1.21062e-14	-2.59578e-10	-0.941595
199678267	rs12693865	1.07834e-13	-1.88582	-1.86529	1.57778e-11	-0.760939	-1.86544	6.16239e-16	-2.05465	-1.86479
199678731	rs16824424	9.74072e-14	-1.99029	-1.86252	6.17157e-12	-1.70395	-1.86107	9.64917e-16	-1.60943	-1.86159
199679110	rs10189905	1.0326e-13	-2.09163	-1.70283	5.99417e-12	-1.78978	-1.80441	9.8377e-16	-1.91931	-1.53237
199679519	rs78970352	7.3478e-13	-2.59578e-10	-1.83214	3.38099e-11	-2.59578e-10	-1.86423	4.80653e-15	-2.59578e-10	-1.86534
199679924	rs13019967	1.05646e-13	-1.90691	-1.86471	1.49713e-11	-0.813858	-1.86499	6.1093e-16	-2.06454	-1.86354
199679995	rs13020190	9.12403e-14	-2.06991	-1.8483	4.33361e-12	-2.05348	-1.8651	1.54086e-15	-1.2562	-1.74678
199680501	rs12619265	1.00352e-13	-1.96176	-1.86127	6.61417e-12	-1.63318	-1.86259	1.05182e-15	-1.52414	-1.86065
199680833	rs62180144	1.19896e-13	-1.78204	-1.86304	5.72724e-12	-1.77627	-1.86348	9.1368e-16	-1.71781	-1.80778
199681355	rs62180145	1.16015e-13	-1.81588	-1.86211	5.63177e-12	-1.79393	-1.86262	9.04807e-16	-1.73183	-1.80352
199681546	rs62180146	1.16587e-13	-1.81588	-1.8572	5.6578e-12	-1.79393	-1.85801	9.20831e-16	-1.73183	-1.78596
199681687	rs72915207	2.4678e-12	-0.620625	-7.42646e-10	2.43189e-10	0.108858	-7.42646e-10	3.93262e-15	-2.06601	-7.42646e-10
199681731	rs62180147	1.2345e-13	-1.75063	-1.86524	5.90946e-12	-1.74459	-1.86383	9.23168e-16	-1.6835	-1.83176
199681995	rs76532278	1.04542e-12	-1.47953	-7.42646e-10	1.074e-10	-0.708422	-7.42646e-10	4.80904e-15	-1.86482	-7.42646e-10
199682085	rs10931832	8.65679e-14	-2.10575	-1.86503	4.19823e-12	-2.09054	-1.85978	8.57476e-16	-1.74568	-1.8434
199682149	rs34452873	2.65929e-12	-0.545895	-7.42646e-10	2.54856e-10	0.155717	-7.42646e-10	3.98701e-15	-2.05227	-7.42646e-10
199682183	rs79398556	1.25715e-12	-2.59578e-10	-1.2951	8.37674e-11	-2.59578e-10	-0.956936	1.38833e-14	-2.59578e-10	-0.804631
199682370	rs193143075	7.22062e-13	-2.59578e-10	-1.8496	3.40081e-11	-2.59578e-10	-1.85838	4.94594e-15	-2.59578e-10	-1.83675
199683385	rs7599528	1.91118e-13	-2.03727	-1.14155	1.59256e-11	-1.55217	-1.06488	2.99447e-15	-2.03389	-0.304657
199683833	rs78897531	3.7614e-13	-2.10081	-0.400941	2.75176e-11	-1.86331	-0.206845	5.87295e-15	-1.4176	-0.247354
199684067	rs10931833	4.3144e-13	-1.69689	-0.66769	4.94538e-11	-0.715237	-0.768704	9.52849e-14	0.704153	0.417405
199684488	rs13408846	2.93432e-13	-1.80061	-0.949456	4.01726e-11	-1.15483	-0.53696	3.62252e-15	-1.60364	-0.544502
199684495	rs73982470	5.23915e-13	-2.09006	-0.0803201	2.89701e-11	-2.087	0.0682829	1.42863e-14	-2.02538	1.24937
199684814	rs78256138	5.75871e-13	-2.07582	-7.42646e-10	2.8277e-11	-2.04293	-7.42646e-10	5.02183e-15	-1.82152	-7.42646e-10
199685026	rs4413098	1.81635e-13	-1.46172	-1.76799	2.48525e-11	-0.38105	-1.79097	1.13192e-14	0.713541	-1.72235
199685051	rs73982471	5.48821e-13	-2.07107	-0.0528671	2.73837e-11	-2.10475	0.0297225	1.56097e-14	-1.99405	1.30663
199685259	rs115332296	1.9702e-12	-0.845818	-7.42646e-10	6.88258e-11	-1.1534	-7.42646e-10	5.33277e-14	0.541142	-7.42646e-10
199685896	rs150753217	6.27697e-13	-1.98965	-7.42646e-10	3.47191e-11	-1.83769	-7.42646e-10	3.81574e-15	-2.09618	-7.42646e-10
199686506	rs2344700	1.05273e-12	-1.50755	0.034985	1.41112e-10	-0.672573	0.237148	2.3693e-13	0.510833	1.52162
199686829	rs115600153	7.09252e-13	-1.8675	-7.42646e-10	7.76346e-11	-1.03297	-7.42646e-10	3.85292e-15	-2.08648	-7.42646e-10
199687132	rs10451571	1.40383e-13	-1.63303	-1.85431	1.76498e-11	-0.669787	-1.84447	1.4647e-14	1.11281	-1.86389
199687351	rs74265601	5.38212e-13	-2.07013	-0.0733262	2.96014e-11	-2.10491	0.107752	1.75774e-14	-1.99237	1.42367
199687583	rs12478955	1.36183e-13	-1.67079	-1.84692	1.66785e-11	-0.736182	-1.83468	1.62638e-14	1.21418	-1.86055
199687990	rs140996193	7.83767e-13	-2.59578e-10	-1.7676	3.38581e-11	-2.59578e-10	-1.8628	4.84778e-15	-2.59578e-10	-1.85679
199688386	rs146801448	7.87272e-13	-2.59578e-10	-1.76313	4.46867e-11	-2.59578e-10	-1.5853	5.10477e-15	-2.59578e-10	-1.80514
199688708	rs12996291	8.9007e-14	-2.10484	-1.83815	4.1761e-12	-2.09992	-1.85569	2.85221e-12	6.21945	-1.69891
199688923	rs73982472	5.46401e-13	-2.06665	-0.0617102	2.99507e-11	-2.10537	0.119939	1.79662e-14	-1.98622	1.4394
199689180	rs13413152	1.47193e-13	-1.58115	-1.85882	1.89336e-11	-0.580369	-1.86368	1.31174e-14	0.982315	-1.84369
199689388	rs72915221	1.6805e-13	-1.50947	-1.79797	2.16716e-11	-0.492139	-1.81684	1.24072e-14	0.842226	-1.75926
199691131	rs16830536	4.83193e-13	-2.06865	-0.182644	2.63854e-11	-2.10513	-0.00704117	1.51885e-14	-1.98974	1.27496
199691562	rs78411817	7.03125e-13	-1.87617	-7.42646e-10	6.13641e-11	-1.26816	-7.42646e-10	2.20148e-14	-0.343598	-7.42646e-10
199693084	rs12470248	2.50918e-13	-1.9982	-0.908383	1.8186e-11	-2.07663	-0.407695	6.63653e-11	8.07843	-0.410815
199693101	rs12470251	2.52405e-13	-1.95712	-0.943559	1.78169e-11	-2.05365	-0.451185	9.20655e-11	8.4492	-0.454259
199693445	rs12474120	1.43176e-13	-1.61196	-1.85567	1.82721e-11	-0.633244	-1.84636	1.38684e-14	1.05868	-1.86438
199693920	rs10175562	9.29906e-14	-2.06792	-1.83129	4.15796e-12	-2.10078	-1.85917	1.47688e-11	7.84749	-1.68254
199694180	rs75982036	4.55892e-13	-2.06641	-0.24304	2.48474e-11	-2.10169	-0.0705379	1.41387e-14	-1.97865	1.19225
199694641	rs150025667	7.10705e-13	-2.59578e-10	-1.86545	3.61643e-11	-2.59578e-10	-1.79691	5.66878e-15	-2.59578e-10	-1.70034
199696022	rs117228881	1.41735e-12	-2.59578e-10	-1.17517	1.22353e-10	-2.59578e-10	-0.578074	1.77043e-14	-2.59578e-10	-0.561505
199696832	rs10931835	7.33243e-13	-1.02186	-0.812368	1.17787e-10	-0.337116	-0.27899	1.53104e-14	-0.391971	-0.314812
199696908	rs1533536	2.18293e-13	-2.01591	-1.02995	1.5327e-11	-2.09666	-0.558699	5.66571e-11	8.07111	-0.561654
199697068	rs1533537	9.16639e-14	-2.0872	-1.82638	4.13201e-12	-2.10517	-1.86104	1.26124e-11	7.67852	-1.6714
199697293	rs1533538	9.3014e-14	-2.08893	-1.81002	4.11603e-12	-2.10546	-1.86463	1.25357e-11	7.63772	-1.63669
199697299	rs1533539	9.23336e-14	-2.08893	-1.81737	4.12091e-12	-2.10546	-1.86345	1.23468e-11	7.63772	-1.65188
199697357	rs1850566	1.5796e-12	-2.59578e-10	-1.06678	5.03448e-11	-2.59578e-10	-1.46609	7.43458e-15	-2.59578e-10	-1.42917
199697433	rs2693277	2.25712e-13	-2.0327	-0.979747	1.62397e-11	-2.10143	-0.496093	5.00264e-11	7.88411	-0.499117
199697571	rs2693278	2.21913e-13	-2.0327	-0.99672	1.59003e-11	-2.10143	-0.517218	4.89819e-11	7.88411	-0.520218
199697894	rs1518089	2.21913e-13	-2.0327	-0.99672	1.59003e-11	-2.10143	-0.517218	4.89819e-11	7.88411	-0.520218
199698365	rs58055552	3.89489e-13	-2.05742	-0.409455	2.08049e-11	-2.10398	-0.245809	1.14109e-14	-1.96286	0.962117
199698376	rs59079358	3.80033e-13	-2.06933	-0.422122	2.05968e-11	-2.10067	-0.259171	1.09774e-14	-1.98393	0.944453
199698669	rs1608945	7.31368e-13	-0.848964	-0.987828	1.18012e-10	-0.118031	-0.496165	1.53279e-14	-0.17621	-0.52943
199698941	rs1850567	2.27842e-13	-2.01179	-0.991262	1.61068e-11	-2.09532	-0.51042	6.20943e-11	8.11452	-0.513429
199698943	rs1850568	2.27842e-13	-2.01179	-0.991262	1.61068e-11	-2.09532	-0.51042	6.20943e-11	8.11452	-0.513429
199699020	rs62180151	1.40511e-13	-1.6416	-1.84482	1.703e-11	-0.684758	-1.86524	1.50535e-14	1.13532	-1.85903
199699037	rs72915232	1.04118e-12	-1.4836	-7.42646e-10	2.94145e-11	-2.00349	-7.42646e-10	7.82755e-15	-1.37766	-7.42646e-10
199699588	rs148154592	6.76175e-13	-1.91526	-7.42646e-10	3.09768e-11	-1.95174	-7.42646e-10	3.91513e-15	-2.07047	-7.42646e-10
199699922	rs12613387	2.87145e-13	-0.9748	-1.79692	1.43819e-11	-0.855834	-1.86317	1.72356e-14	0.944913	-1.53325
199699940	rs16830559	1.67043e-12	-2.59578e-10	-1.01087	9.17522e-11	-2.59578e-10	-0.865889	9.14385e-15	-2.59578e-10	-1.22223
199700312	rs1464957	2.44408e-13	-2.01179	-0.921076	1.75717e-11	-2.09532	-0.42337	6.77355e-11	8.11452	-0.426473
199700545	rs189680958	2.01045e-12	-0.825597	-7.42646e-10	1.30596e-10	-0.51287	-7.42646e-10	1.65739e-14	-0.627485	-7.42646e-10
199700713	rs1518092	2.42657e-13	-2.0071	-0.932956	1.73433e-11	-2.09371	-0.438059	7.00553e-11	8.16287	-0.441147
199700731	rs12622284	6.50389e-13	-0.822132	-1.13201	1.06279e-10	-0.358723	-0.360191	4.75174e-13	4.02468	-1.29631
199700770	rs1518093	9.1396e-14	-2.07891	-1.83759	4.16175e-12	-2.10303	-1.85601	1.46115e-11	7.8518	-1.69755
199701216	rs75768577	2.77105e-12	-0.504728	-7.42646e-10	3.8752e-11	-1.7278	-7.42646e-10	1.87016e-14	-0.506706	-7.42646e-10
199701471	rs34665604	1.94747e-12	-1.59112	0.733702	7.26916e-11	-1.44522	0.346461	4.0882e-14	-0.539934	0.815308
199701715	rs1400980	7.52976e-13	-1.01521	-0.792464	1.25056e-10	-0.301639	-0.254581	1.69914e-14	-0.31193	-0.290679
199701739	rs2693284	6.83906e-13	-0.921616	-0.982272	9.86066e-11	-0.304616	-0.489226	1.47453e-14	-0.221814	-0.522576
199701751	rs1852261	5.18078e-13	-1.23491	-0.946671	6.58072e-11	-0.753378	-0.444873	7.18806e-15	-0.984133	-0.47876
199701773	rs7564969	1.42974e-13	-1.60537	-1.86368	1.65175e-11	-0.715116	-1.86544	1.68533e-14	1.24298	-1.85375
199701913	rs1518094	3.80237e-13	-2.05023	-0.440684	2.01085e-11	-2.10508	-0.278756	1.10581e-14	-1.95068	0.918531
199702022	rs10497825	1.37662e-12	-2.59578e-10	-1.20433	7.10855e-11	-2.59578e-10	-1.1211	7.75295e-15	-2.59578e-10	-1.38724
199702833	rs115943212	2.64513e-12	-0.551234	-7.42646e-10	1.17773e-10	-0.616223	-7.42646e-10	4.13634e-15	-2.0155	-7.42646e-10
199702908	rs2693285	5.3119e-13	-1.35692	-0.799665	7.48071e-11	-0.806661	-0.263407	7.62509e-15	-1.10447	-0.299405
199703163	rs16830570	3.75203e-13	-2.04512	-0.45912	1.9712e-11	-2.10554	-0.298215	1.0868e-14	-1.94223	0.892736
199703219	rs2693286	5.3119e-13	-1.35692	-0.799665	7.48071e-11	-0.806661	-0.263407	7.62509e-15	-1.10447	-0.299405
199703618	rs16830580	3.49018e-13	-2.03508	-0.5415	1.81044e-11	-2.10357	-0.385249	9.75379e-15	-1.93453	0.776868
199703730	rs79680212	1.33295e-12	-2.59578e-10	-1.23656	5.62732e-11	-2.59578e-10	-1.35476	6.38999e-15	-2.59578e-10	-1.58058
199705259	rs34360613	5.84291e-13	-2.06131	-7.42646e-10	2.65671e-11	-2.10531	-7.42646e-10	6.34788e-14	0.715392	-7.42646e-10
199705469	rs1917933	4.92788e-13	-1.23219	-0.999441	6.70733e-11	-0.668514	-0.51068	6.50459e-15	-1.01904	-0.543767
199705655	rs79849554	7.10786e-13	-2.59578e-10	-1.86534	3.97815e-11	-2.59578e-10	-1.70158	4.96735e-15	-2.59578e-10	-1.83243
199705667	rs1518095	4.62578e-13	-1.30097	-0.99392	6.3302e-11	-0.733286	-0.503777	6.41373e-15	-1.03992	-0.536949
199705711	rs1878664	8.99161e-14	-2.10495	-1.82788	4.15713e-12	-2.09964	-1.86052	2.89146e-12	6.20895	-1.67475
199706580	rs7593276	3.8636e-13	-2.05282	-0.422122	2.0513e-11	-2.10475	-0.259171	1.12993e-14	-1.95502	0.944453
199707118	rs149636442	2.31951e-12	-2.59578e-10	-0.682596	9.90298e-11	-2.59578e-10	-0.78956	4.34324e-14	-2.59578e-10	0.335891
199707262	rs1818645	9.84635e-13	-1.53944	-7.42646e-10	1.18915e-10	-0.606568	-7.42646e-10	9.13825e-14	1.07974	-7.42646e-10
199707650	rs35545050	4.6694e-13	-1.20335	-1.08215	6.74855e-11	-0.831156	-0.341911	9.52556e-14	2.40983	-1.28858
199708136	rs72915245	5.05212e-12	0.0958545	-7.42646e-10	3.78758e-11	-1.75067	-7.42646e-10	3.87005e-14	0.220537	-7.42646e-10
199708437	rs1356491	5.42086e-13	-1.26796	-0.868328	7.8102e-11	-0.679117	-0.347848	7.30427e-15	-1.06398	-0.38288
199708456	rs1356492	4.64949e-13	-1.20148	-1.0883	6.63416e-11	-0.567738	-0.622424	6.35991e-15	-0.931191	-0.654109
199708541	rs1400981	3.51959e-13	-2.03085	-0.537348	1.81987e-11	-2.10277	-0.38086	9.87573e-15	-1.92797	0.782732
199708731	rs1358059	4.74802e-13	-1.33403	-0.934776	6.75375e-11	-0.742205	-0.430092	6.60722e-15	-1.083	-0.464156
199709944	rs77736737	2.71315e-13	-0.979983	-1.84845	1.43765e-11	-0.861282	-1.8581	1.52377e-14	0.936398	-1.64794
199710186	rs2678406	9.32535e-14	-2.06903	-1.82735	4.19599e-12	-2.09014	-1.86071	2.4558e-11	8.34705	-1.67357
199710340	rs2678407	6.13159e-13	-1.05998	-0.953105	9.68099e-11	-0.359356	-0.452876	1.31862e-14	-0.36948	-0.486666
199710563	rs7582043	3.37385e-13	-2.03145	-0.579034	1.73628e-11	-2.1057	-0.424952	9.38227e-15	-1.92022	0.723732
199711553	rs553499774	7.39553e-13	-1.82566	-7.42646e-10	3.44171e-11	-1.84643	-7.42646e-10	1.04774e-14	-1.08609	-7.42646e-10
199712154	rs61061880	9.03768e-13	-1.62514	-7.42646e-10	1.03211e-10	-0.748202	-7.42646e-10	1.13312e-13	1.29483	-7.42646e-10
199712368	rs140679988	1.31631e-11	1.05346	-7.42646e-10	5.27336e-10	0.882858	-7.42646e-10	8.33918e-15	-1.31435	-7.42646e-10
199712512	rs181494136	7.69698e-13	-2.59578e-10	-1.78571	3.43102e-11	-2.59578e-10	-1.84954	5.62052e-15	-2.59578e-10	-1.70889
199713080	rs62178764	8.51922e-13	-1.68421	-7.42646e-10	9.90527e-11	-0.789328	-7.42646e-10	1.11583e-13	1.27945	-7.42646e-10
199713092	rs186371988	3.44234e-13	-2.01135	-0.579034	1.73958e-11	-2.1038	-0.424952	9.67824e-15	-1.88917	0.723732
199713224	rs2678408	1.96484e-13	-1.2866	-1.86452	2.32323e-11	-0.430358	-1.80908	2.35095e-15	-0.794802	-1.78569
199715098	rs1249091	9.27822e-14	-2.06558	-1.83588	5.34545e-12	-2.09103	-1.61771	1.82096e-11	8.2072	-1.83281
199717648	rs60819009	1.75226e-13	-2.03004	-1.2356	1.03394e-11	-2.10564	-0.943381	2.00326e-15	-1.91799	-0.822544
199717677	rs1249092	7.46971e-13	-0.822176	-0.993507	1.17401e-10	-0.116124	-0.50326	1.45809e-14	-0.219161	-0.536439
199717928	rs34228724	5.63687e-13	-2.09721	-7.42646e-10	3.16395e-11	-1.93058	-7.42646e-10	2.69833e-14	-0.140096	-7.42646e-10
199718187	rs111501822	7.63078e-13	-1.79435	-7.42646e-10	2.82585e-11	-2.04358	-7.42646e-10	5.87955e-15	-1.66383	-7.42646e-10
199719964	rs2203766	1.36151e-12	-2.59578e-10	-1.21536	6.35552e-11	-2.59578e-10	-1.23307	7.98873e-15	-2.59578e-10	-1.35728
199720886	rs2678409	3.17091e-13	-0.858346	-1.81417	3.04225e-11	-0.104394	-1.8654	4.2913e-15	-0.113328	-1.8654
199721062	rs1249093	2.23473e-13	-1.16845	-1.85397	2.68057e-11	-0.266944	-1.82942	2.56352e-15	-0.646787	-1.84715
199721068	rs1249094	5.62742e-13	-0.926013	-1.17287	8.68858e-11	-0.190356	-0.730029	1.18926e-14	-0.199096	-0.760303
199721429	rs13408909	1.33841e-12	-2.59578e-10	-1.23247	6.24915e-11	-2.59578e-10	-1.24995	7.86886e-15	-2.59578e-10	-1.3724
199722651	rs1249095	9.44817e-14	-2.06077	-1.82253	5.57866e-12	-2.08461	-1.58142	2.42494e-11	8.47968	-1.81885
199723023	rs62178766	6.32257e-13	-1.98241	-7.42646e-10	2.92264e-11	-2.00991	-7.42646e-10	3.99664e-15	-2.04986	-7.42646e-10
199723365	rs1249096	5.0205e-13	-0.950752	-1.26226	7.73661e-11	-0.191091	-0.845341	1.10942e-14	-0.154866	-0.874025
199723740	rs1914615	2.09007e-13	-1.2429	-1.84644	2.77597e-11	-0.385053	-1.67634	2.24936e-15	-0.771263	-1.85341
199723821	rs72613715	1.54204e-13	-2.02262	-1.37081	8.76835e-12	-2.10513	-1.1087	1.69897e-15	-1.90642	-0.998877
199723984	rs147424468	7.77695e-13	-2.59578e-10	-1.77537	4.00846e-11	-2.59578e-10	-1.69399	4.95984e-15	-2.59578e-10	-1.83394
199724298	rs112633721	1.58228e-13	-2.00513	-1.36254	8.87908e-12	-2.10281	-1.09847	1.764e-15	-1.87979	-0.987938
199724314	rs58513831	8.76591e-13	-1.65567	-7.42646e-10	1.00616e-10	-0.773666	-7.42646e-10	1.10276e-13	1.26767	-7.42646e-10
199724337	rs75626366	1.62431e-13	-1.95918	-1.38227	8.76498e-12	-2.09132	-1.12289	1.83703e-15	-1.81309	-1.01407
199724603	rs139512932	8.1659e-13	-1.72657	-7.42646e-10	4.34344e-11	-1.61373	-7.42646e-10	1.10361e-14	-1.03415	-7.42646e-10
199724889	rs7597529	1.58416e-13	-1.98421	-1.38227	8.7033e-12	-2.09839	-1.12289	1.77235e-15	-1.84894	-1.01407
199726916	rs73982489	3.07846e-13	-1.90388	-0.798224	1.41135e-11	-2.08035	-0.657493	8.01062e-15	-1.76303	0.408484
199727901	rs55642416	2.85427e-13	-1.98519	-0.792533	1.39421e-11	-2.09863	-0.651439	7.4019e-15	-1.85037	0.416787
199727926	rs57909385	2.87073e-13	-2.0064	-0.765577	1.42846e-11	-2.10303	-0.622776	7.46068e-15	-1.88169	0.456026
199728932	rs13020849	2.0644e-13	-2.05067	-1.05103	1.13843e-11	-2.08153	-0.871211	4.27786e-11	8.4283	-1.19982
199729534	rs10192749	1.28838e-12	-0.67486	-0.595709	2.19972e-10	0.0888244	-0.0803063	2.63602e-14	0.0658234	-0.229284
199730080	rs138410839	2.98916e-12	-0.42896	-7.42646e-10	4.19271e-10	0.653536	-7.42646e-10	1.63718e-13	1.66283	-7.42646e-10
199730432	rs72613718	1.73269e-13	-1.94504	-1.33182	8.77718e-12	-2.09713	-1.11569	1.95778e-15	-1.84717	-0.916333
199731205	rs78503690	7.12108e-13	-2.59578e-10	-1.86348	3.42046e-11	-2.59578e-10	-1.85262	5.48128e-15	-2.59578e-10	-1.73398
199731601	rs78340765	3.12609e-12	-2.59578e-10	-0.384171	1.62692e-10	-2.59578e-10	-0.29312	1.16633e-14	-2.59578e-10	-0.978868
199732004	rs55784237	1.61477e-13	-1.98725	-1.3601	8.42518e-12	-2.10447	-1.14929	1.78528e-15	-1.90157	-0.954175
199732284	rs72613719	1.64497e-13	-1.98044	-1.34837	8.55035e-12	-2.10366	-1.13534	1.82978e-15	-1.89266	-0.938457
199732927	rs143961801	1.68902e-13	-1.93401	-1.36838	8.42661e-12	-2.09443	-1.15916	1.89037e-15	-1.83322	-0.965317
199734455	rs56244529	1.58677e-13	-1.93649	-1.42835	7.83746e-12	-2.09506	-1.23101	1.73722e-15	-1.83635	-1.04668
199735083	rs56322003	7.11081e-13	-1.23462	-0.630299	8.2932e-11	-0.514529	-0.45243	4.2355e-14	0.543396	-0.232623
199735438	rs6739922	9.76092e-14	-2.05197	-1.79877	4.23158e-12	-2.07717	-1.86523	3.18601e-11	8.54867	-1.61488
199735801	rs73982500	2.7915e-13	-1.90463	-0.895327	1.17087e-11	-2.08601	-0.838636	7.06207e-15	-1.79652	0.315946
199736728	rs145507856	2.14527e-12	-0.760687	-7.42646e-10	3.13315e-11	-1.94036	-7.42646e-10	1.42489e-14	-0.778633	-7.42646e-10
199736794	rs72915262	3.67932e-13	-1.37246	-1.15135	1.87679e-11	-1.22467	-1.22816	1.82858e-15	-1.3134	-1.51837
199737338	rs7584200	1.49771e-13	-2.02104	-1.40156	8.00956e-12	-2.10552	-1.19882	1.61342e-15	-1.9468	-1.01017
199739064	rs72613720	1.51066e-13	-1.96344	-1.45055	7.58515e-12	-2.10097	-1.25781	1.62822e-15	-1.87066	-1.07717
199739191	rs72613721	1.8138e-13	-1.83356	-1.39756	8.33297e-12	-2.07074	-1.19402	1.86803e-15	-1.8057	-1.00473
199739362	rs72613722	1.52446e-13	-1.96537	-1.43952	7.68424e-12	-2.10132	-1.24448	1.64901e-15	-1.87314	-1.062
199739974	rs75588790	9.83626e-13	-1.54046	-7.42646e-10	3.93856e-11	-1.71158	-7.42646e-10	3.83322e-15	-2.09161	-7.42646e-10
199740407	rs75693035	8.10703e-13	-2.59578e-10	-1.73381	3.50399e-11	-2.59578e-10	-1.82849	6.04705e-15	-2.59578e-10	-1.63574
199741289	rs66460581	1.55389e-13	-1.95158	-1.4342	7.75485e-12	-2.0986	-1.23807	1.6907e-15	-1.85547	-1.0547
199742175	rs62178769	1.23087e-12	-1.31623	-7.42646e-10	6.96429e-11	-1.1416	-7.42646e-10	6.10409e-15	-1.62636	-7.42646e-10
199742231	rs11679410	4.3057e-13	-0.634446	-1.73215	4.62813e-11	0.13448	-1.68472	1.8133e-13	3.54066	-1.77566
199742233	rs75402389	5.62851e-13	-2.09869	-7.42646e-10	3.14205e-11	-1.93752	-7.42646e-10	2.63587e-14	-0.163517	-7.42646e-10
199742271	rs67103685	8.78768e-14	-2.09608	-1.8597	4.80264e-12	-2.07664	-1.73917	9.71199e-12	7.6025	-1.85669
199742732	rs111366862	1.49848e-13	-1.95158	-1.47051	7.42134e-12	-2.0986	-1.28203	1.60811e-15	-1.85547	-1.10478
199743569	rs13019591	3.11394e-13	-1.65833	-1.03232	1.63573e-11	-1.28071	-1.3096	1.42845e-14	-0.961985	0.185844
199743677	rs60090550	1.46416e-13	-1.95359	-1.49166	7.22946e-12	-2.09903	-1.30779	1.55741e-15	-1.85805	-1.13424
199744537	rs34122762	9.25567e-14	-2.05375	-1.85013	4.9806e-12	-2.0766	-1.70283	3.15426e-11	8.76921	-1.84543
199745018	rs1405108	6.05094e-13	-1.06917	-0.957158	7.10032e-11	-0.318479	-0.803777	2.17561e-14	0.25677	-0.612189
199745984	rs4674268	1.48356e-13	-1.94523	-1.48686	7.28539e-12	-2.09717	-1.30194	1.58465e-15	-1.84741	-1.12754
199746432	rs117611368	7.12414e-13	-2.59578e-10	-1.86305	3.40082e-11	-2.59578e-10	-1.85838	5.40838e-15	-2.59578e-10	-1.74737
199746548	rs74818197	2.19934e-12	-2.59578e-10	-0.735794	7.71533e-11	-2.59578e-10	-1.03919	9.97673e-15	-2.59578e-10	-1.13506
199746628	rs59673407	2.67847e-13	-1.84676	-0.994535	1.06839e-11	-2.07546	-0.94078	5.93806e-15	-1.81978	0.165844
199746705	rs61024583	4.78791e-13	-1.37758	-0.882867	4.87686e-11	-0.683692	-0.814201	8.47885e-14	0.708686	0.296159
199747826	rs62178771	5.64559e-13	-2.09566	-7.42646e-10	2.7219e-11	-2.08107	-7.42646e-10	4.5006e-15	-1.9311	-7.42646e-10
199748199	rs13030809	9.88347e-14	-2.10567	-1.73259	4.35668e-12	-2.06248	-1.85079	7.39749e-12	6.97077	-1.49718
199748905	rs756329	2.64607e-13	-1.9471	-0.906366	1.09676e-11	-2.0976	-0.892433	6.74925e-15	-1.84978	0.323895
199749033	rs756340	2.25214e-13	-1.5268	-1.48785	1.73551e-11	-1.11211	-1.41898	2.10234e-15	-1.10266	-1.58961
199749618	rs73057412	2.56588e-13	-1.93203	-0.95221	1.05113e-11	-2.09391	-0.938613	6.41687e-15	-1.83073	0.254344
199749831	rs72915265	6.91235e-13	-0.172695	-1.72053	3.68481e-11	0.0846504	-1.86283	6.93917e-14	2.09588	-1.29143
199750020	rs73057415	2.76294e-13	-1.87301	-0.937237	1.08716e-11	-2.07529	-0.923529	7.0629e-15	-1.75758	0.277124
199750038	rs12621933	3.20488e-13	-1.31639	-1.34547	2.58599e-11	-1.0612	-1.07108	4.18659e-15	-1.07063	-0.932797
199750835	rs59358261	2.73543e-13	-1.85231	-0.967936	1.06228e-11	-2.06752	-0.954456	6.91221e-15	-1.73237	0.230349
199750923	rs62178772	8.70075e-13	-1.66313	-7.42646e-10	9.08968e-11	-0.875255	-7.42646e-10	1.70512e-13	1.70349	-7.42646e-10
199750926	rs57930369	2.72258e-13	-1.85231	-0.972645	1.05725e-11	-2.06752	-0.959201	6.86262e-15	-1.73237	0.223149
199750995	rs73057418	2.72258e-13	-1.85231	-0.972645	1.05725e-11	-2.06752	-0.959201	6.86262e-15	-1.73237	0.223149
199751401	rs4674327	2.74381e-13	-1.84925	-0.967936	1.08503e-11	-2.04633	-0.954456	7.40026e-15	-1.66415	0.230349
199751617	rs4674333	2.81609e-13	-1.83874	-0.952444	1.08481e-11	-2.06214	-0.938848	7.1948e-15	-1.71594	0.253988
199751844	rs35785988	2.73785e-13	-1.84688	-0.972489	1.05967e-11	-2.06539	-0.959043	6.90968e-15	-1.72578	0.223389
199752576	rs77099415	9.39929e-13	-1.5859	-7.42646e-10	3.98273e-11	-1.70043	-7.42646e-10	3.89471e-15	-2.07569	-7.42646e-10
199752613	rs1917932	8.5222e-13	-1.68386	-7.42646e-10	8.99996e-11	-0.885175	-7.42646e-10	1.75904e-13	1.73462	-7.42646e-10
199752843	rs116879093	2.40549e-13	-1.46692	-1.48187	1.81363e-11	-1.03412	-1.45295	2.28153e-15	-1.0243	-1.58617
199753674	rs12614240	9.23939e-13	-0.61173	-0.991333	9.92845e-11	-0.140948	-0.646043	1.51296e-14	-0.0910963	-0.627567
199754636	rs75269068	1.50856e-12	-2.59578e-10	-1.1128	4.62114e-11	-2.59578e-10	-1.55175	6.73661e-15	-2.59578e-10	-1.52776
199755426	rs56038930	2.44306e-13	-1.91628	-1.017	9.89017e-12	-2.08954	-1.0039	5.92577e-15	-1.81101	0.155004
199755457	rs16830630	1.96187e-12	-0.850054	-7.42646e-10	1.2708e-10	-0.540166	-7.42646e-10	1.61438e-14	-0.653776	-7.42646e-10
199755743	rs12328463	1.81993e-12	-0.435111	-0.490044	2.89408e-10	0.713874	-0.431019	2.42596e-14	-0.750823	0.504321
199755938	rs16830631	2.79793e-13	-1.80535	-0.992303	1.05689e-11	-2.04806	-0.979007	7.04653e-15	-1.6758	0.193024
199756278	rs13023912	1.78441e-12	-0.58985	-0.355015	2.71378e-10	0.511723	-0.29319	3.35006e-14	-0.604325	0.680574
199756346	rs13024106	1.76759e-12	-0.435111	-0.519224	2.8091e-10	0.713874	-0.460821	2.33468e-14	-0.750823	0.465971
199756415	rs16830635	2.44291e-13	-1.92094	-1.01241	1.02585e-11	-2.09089	-0.965991	5.87749e-15	-1.81683	0.152645
199756679	rs73985309	2.48929e-13	-1.89754	-1.017	9.94774e-12	-2.08374	-1.0039	6.06529e-15	-1.78774	0.155004
199756832	rs73057427	2.48929e-13	-1.89754	-1.017	9.94774e-12	-2.08374	-1.0039	6.06529e-15	-1.78774	0.155004
199756985	rs73057429	2.50697e-13	-1.89046	-1.017	9.97107e-12	-2.0814	-1.0039	6.11847e-15	-1.77901	0.155004
199756991	rs116439467	8.64583e-13	-1.66946	-7.42646e-10	3.90502e-11	-1.72013	-7.42646e-10	1.48903e-13	1.56798	-7.42646e-10
199757247	rs73057432	2.48371e-13	-1.89519	-1.02159	9.90943e-12	-2.08297	-1.00852	6.03993e-15	-1.78484	0.147917
199757295	rs141600319	7.75689e-13	-2.59578e-10	-1.77796	3.93923e-11	-2.59578e-10	-1.71141	4.92425e-15	-2.59578e-10	-1.84114
199758093	rs12987656	9.76853e-14	-2.10544	-1.74451	4.30951e-12	-2.06959	-1.85457	7.21006e-12	6.96514	-1.51722
199758171	rs117800760	7.84999e-13	-2.59578e-10	-1.76603	3.90586e-11	-2.59578e-10	-1.71992	5.04039e-15	-2.59578e-10	-1.81783
199758247	rs62178774	9.7547e-14	-2.10566	-1.74571	4.31974e-12	-2.06686	-1.85493	6.89694e-12	6.92278	-1.51926
199758824	rs12693868	5.66656e-13	-1.04757	-1.04439	6.02919e-11	-0.264918	-1.02086	4.26782e-14	0.242143	0.0762316
199758902	rs12053051	3.48756e-13	-1.5316	-1.04574	1.13073e-11	-1.92667	-1.03285	7.80207e-15	-1.49145	0.110527
199759336	rs67480108	1.54414e-12	-0.478611	-0.610878	1.68906e-10	-0.027126	-0.22851	1.52698e-12	5.04316	-1.14743
199760209	rs114295232	6.55891e-13	-1.94571	-7.42646e-10	2.67818e-11	-2.09726	-7.42646e-10	8.0252e-15	-1.35273	-7.42646e-10
199760671	rs12693869	5.95869e-13	-1.03216	-1.00953	6.37426e-11	-0.244609	-0.985518	4.40039e-14	0.219326	0.129639
199761355	rs148688705	7.49518e-13	-2.59578e-10	-1.81228	3.38895e-11	-2.59578e-10	-1.86187	4.85686e-15	-2.59578e-10	-1.85492
199761701	rs140266082	2.20637e-13	-1.52135	-1.51384	1.63443e-11	-1.10497	-1.48613	2.0678e-15	-1.09548	-1.61335
199761857	rs79961576	2.81475e-13	-1.79936	-0.992303	1.05969e-11	-2.04541	-0.979007	7.09718e-15	-1.66864	0.193024
199762582	rs6707753	8.43581e-13	-1.69405	-7.42646e-10	8.84496e-11	-0.902548	-7.42646e-10	1.8144e-13	1.76561	-7.42646e-10
199762666	rs142064917	2.14068e-13	-1.58506	-1.48035	1.55598e-11	-1.18891	-1.45138	1.95543e-15	-1.17983	-1.58488
199763196	rs16830637	2.72454e-13	-1.82211	-1.00212	1.03896e-11	-2.05527	-0.988903	6.80286e-15	-1.6959	0.17793
199763270	rs17831072	8.95059e-13	-1.63482	-7.42646e-10	9.77368e-11	-0.802702	-7.42646e-10	1.52534e-13	1.59207	-7.42646e-10
199763775	rs16830639	2.84992e-13	-1.6969	-1.08234	1.01696e-11	-1.99583	-1.06975	6.96626e-15	-1.5477	0.0534638
199764256	rs16830640	2.12225e-13	-1.59139	-1.48268	1.53925e-11	-1.19731	-1.45379	1.93515e-15	-1.18827	-1.58686
199764281	rs16830642	2.98762e-13	-1.76957	-0.962495	1.10696e-11	-2.0318	-0.948975	7.69664e-15	-1.63319	0.238659
199764312	rs16830644	2.88969e-13	-1.78766	-0.977725	1.08103e-11	-2.04016	-0.964319	7.35956e-15	-1.65469	0.215375
199764359	rs113443117	1.32786e-12	-1.24039	-7.42646e-10	2.9911e-11	-1.98675	-7.42646e-10	7.09698e-15	-1.47565	-7.42646e-10
199764576	rs76189856	1.35836e-13	-1.65573	-1.86453	6.79256e-12	-1.69969	-1.76946	5.61123e-15	0.152599	-1.86314
199764674	rs16830647	2.96053e-13	-1.77868	-0.962495	1.10228e-11	-2.03604	-0.948975	7.61388e-15	-1.644	0.238659
199765094	rs7596739	3.09856e-13	-1.74794	-0.947662	1.13529e-11	-2.02148	-0.934032	8.07664e-15	-1.60761	0.261269
199766035	rs1456525	3.93864e-13	-0.956259	-1.49944	2.99872e-11	-0.513024	-1.47119	3.24972e-15	-0.655608	-1.60114
199766051	rs1456524	1.74027e-12	-0.552353	-0.417562	2.77662e-10	0.560923	-0.3195	3.05144e-14	-0.641185	0.62407
199766349	rs17241771	8.12443e-13	-1.73166	-7.42646e-10	8.28888e-11	-0.96748	-7.42646e-10	2.04366e-13	1.8846	-7.42646e-10
199766411	rs17241778	8.12443e-13	-1.73166	-7.42646e-10	8.28888e-11	-0.96748	-7.42646e-10	2.04366e-13	1.8846	-7.42646e-10
199766932	rs62178775	8.41825e-13	-0.172674	-1.52346	4.22632e-11	-0.00539995	-1.63566	2.76584e-15	-0.748065	-1.66991
199766938	rs75733302	5.69802e-13	-2.08642	-7.42646e-10	2.76608e-11	-2.06496	-7.42646e-10	2.82579e-14	-0.0939423	-7.42646e-10
199767045	rs6756227	3.95686e-13	-1.54222	-0.908865	1.34762e-11	-1.90965	-0.874409	1.16104e-14	-1.36907	0.385656
199767205	rs80096783	7.29853e-13	-2.59578e-10	-1.83886	3.5795e-11	-2.59578e-10	-1.80717	4.81601e-15	-2.59578e-10	-1.86337
199768126	rs62178776	7.99804e-13	-1.74734	-7.42646e-10	6.18419e-11	-1.2604	-7.42646e-10	4.28943e-15	-1.97916	-7.42646e-10
199768244	rs7581614	3.97584e-13	-1.56814	-0.878163	1.36946e-11	-1.92481	-0.843164	1.18129e-14	-1.39875	0.432624
199768579	rs1456523	4.06345e-13	-1.51021	-0.914294	1.36599e-11	-1.89058	-0.879936	1.19425e-14	-1.33253	0.377322
199769046	rs16830660	3.68764e-13	-1.60726	-0.914294	1.2908e-11	-1.9472	-0.879936	1.06859e-14	-1.44371	0.377322
199769183	rs1456522	5.56394e-13	-1.24274	-0.86749	5.83714e-11	-0.497541	-0.820614	7.40685e-14	0.460583	0.409093
199769228	rs16830667	3.22335e-13	-1.75761	-0.898504	1.21215e-11	-2.02614	-0.863865	9.18723e-15	-1.61903	0.401534
199770190	rs1020705	2.97193e-13	-1.13009	-1.60724	1.97191e-11	-0.830929	-1.57247	2.09051e-15	-0.993161	-1.70475
199771424	rs140058646	6.34028e-13	-1.97962	-7.42646e-10	3.22514e-11	-1.91142	-7.42646e-10	6.88639e-15	-1.50577	-7.42646e-10
199771910	rs4674552	2.96708e-13	-1.79936	-0.939599	1.1403e-11	-2.04541	-0.905696	8.2075e-15	-1.66864	0.338375
199772351	rs1456521	2.68423e-13	-1.22638	-1.61277	1.75539e-11	-0.941355	-1.57835	1.87772e-15	-1.09616	-1.7091
199772591	rs1456520	1.40454e-12	-0.451877	-0.732366	4.9217e-11	-0.832399	-0.656343	3.5085e-14	-0.110676	0.233135
199773556	rs1350203	3.35411e-13	-1.66132	-0.955036	1.20198e-11	-1.97701	-0.921415	9.42712e-15	-1.50625	0.314523
199773949	rs73059417	3.21287e-13	-1.66504	-0.994336	1.15251e-11	-1.97901	-0.961442	8.83054e-15	-1.51057	0.253473
199774402	rs1869984	3.26207e-13	-1.65451	-0.989667	1.16459e-11	-1.97334	-0.956686	9.00443e-15	-1.49835	0.26075
199774549	rs73059418	2.80626e-13	-1.79054	-1.00415	1.07197e-11	-2.04146	-0.971439	7.50338e-15	-1.65811	0.238152
199775089	rs73059419	3.29452e-13	-1.65451	-0.979769	1.17639e-11	-1.97334	-0.946603	9.14424e-15	-1.49835	0.276158
199775467	rs6434989	5.50449e-13	-1.10958	-1.0114	5.85563e-11	-0.346999	-0.967993	5.25166e-14	0.336835	0.18898
199775538	rs35634139	2.00321e-13	-1.4955	-1.63629	1.63811e-11	-0.723869	-1.86498	2.95597e-15	-1.15235	-1.19913
199776050	rs12989676	2.77159e-13	-0.975974	-1.83114	8.60621e-12	-1.37325	-1.85925	2.38763e-10	10.6309	-1.68297
199777052	rs16830681	3.35766e-13	-1.65075	-0.964549	1.19721e-11	-1.9713	-0.931103	9.40386e-15	-1.49398	0.299787
199778042	rs149600422	9.13197e-13	-1.61476	-7.42646e-10	3.07168e-11	-1.96017	-7.42646e-10	4.84121e-15	-1.85815	-7.42646e-10
199778451	rs16830684	3.31455e-13	-1.05967	-1.56855	1.81978e-11	-0.889845	-1.59384	1.12367e-14	0.846715	-1.86284
199778923	rs1840751	5.55856e-13	-1.09463	-1.01657	5.94139e-11	-0.327155	-0.973297	5.08986e-14	0.31357	0.180951
199780624	rs1379013	8.74493e-13	-0.0618472	-1.59622	4.96446e-11	0.214426	-1.69452	2.2178e-15	-0.914939	-1.72386
199780757	rs115894194	5.52962e-12	0.186165	-7.42646e-10	1.13894e-10	-0.649711	-7.42646e-10	3.85298e-15	-2.08647	-7.42646e-10
199781085	rs16830687	4.66472e-12	-2.59578e-10	0.0160753	2.58853e-10	-2.59578e-10	0.17128	1.58656e-13	-2.59578e-10	1.63143
199781256	rs7590624	3.60098e-13	-1.58845	-0.956885	1.20353e-11	-1.93651	-0.960621	1.09151e-14	-1.42206	0.376892
199781454	rs72917342	2.34376e-12	-0.672198	-7.42646e-10	2.84427e-11	-2.03709	-7.42646e-10	1.25944e-13	1.40052	-7.42646e-10
199781586	rs983402	6.10225e-13	-1.16969	-0.848194	6.13921e-11	-0.427177	-0.840522	7.94018e-14	0.433359	0.505847
199781768	rs16830694	3.6376e-13	-1.58845	-0.946768	1.21575e-11	-1.93651	-0.950525	1.10897e-14	-1.42206	0.392769
199782856	rs6735756	3.75841e-13	-1.62924	-0.8733	1.19909e-11	-1.95949	-0.941343	1.13267e-14	-1.46909	0.460934
199782944	rs7571513	8.04878e-13	-1.74102	-7.42646e-10	8.15435e-11	-0.983844	-7.42646e-10	2.1076e-13	1.9154	-7.42646e-10
199783503	rs72917344	2.82893e-12	-0.484054	-7.42646e-10	2.86983e-11	-2.02814	-7.42646e-10	1.54672e-13	1.60599	-7.42646e-10
199783528	rs4673006	3.58157e-13	-1.62924	-0.921494	1.21848e-11	-1.95949	-0.925302	1.10069e-14	-1.46909	0.432298
199783596	rs1526070	2.88131e-12	0.786351	-1.25206	3.10716e-10	1.32741	-0.973513	7.72554e-15	-0.669669	-0.721113
199783797	rs6739754	8.69958e-13	-1.66326	-7.42646e-10	2.99332e-11	-1.98601	-7.42646e-10	5.0217e-15	-1.82155	-7.42646e-10
199784893	rs72917347	2.43442e-12	-0.634245	-7.42646e-10	2.86856e-11	-2.02858	-7.42646e-10	1.33627e-13	1.45974	-7.42646e-10
199785212	rs73059434	3.61372e-13	-1.62573	-0.91607	1.22748e-11	-1.95754	-0.919889	1.11456e-14	-1.46503	0.440756
199786352	rs6733479	7.406e-13	-1.82425	-7.42646e-10	2.79071e-11	-2.0561	-7.42646e-10	6.50852e-15	-1.5622	-7.42646e-10
199786365	rs76211027	8.85972e-13	-2.59578e-10	-1.64502	3.54657e-11	-2.59578e-10	-1.81642	8.43081e-15	-2.59578e-10	-1.30342
199787776	rs76517147	7.32305e-13	-2.59578e-10	-1.83551	4.96896e-11	-2.59578e-10	-1.47918	5.52297e-15	-2.59578e-10	-1.7264
199787870	rs189159106	2.38486e-12	-0.654811	-7.42646e-10	6.37459e-11	-1.23008	-7.42646e-10	3.82845e-15	-2.09285	-7.42646e-10
199787903	rs34435982	3.14538e-13	-0.843821	-1.83678	9.60577e-12	-1.26613	-1.85649	3.6403e-10	11.066	-1.6963
199788607	rs73059437	3.55596e-13	-1.68303	-0.874881	1.23991e-11	-1.98858	-0.878782	1.11174e-14	-1.53151	0.504709
199789697	rs76590976	3.49251e-13	-1.62856	-0.947353	1.21048e-11	-1.94027	-0.951108	1.19064e-14	-1.35009	0.391853
199791152	rs10931837	7.90952e-13	-1.75847	-7.42646e-10	7.90727e-11	-1.01461	-7.42646e-10	2.2354e-13	1.97427	-7.42646e-10
199791732	rs6735661	3.26343e-13	-1.80527	-0.83849	1.21157e-11	-2.04802	-0.842462	1.01801e-14	-1.6757	0.56082
199792082	rs7585551	1.01363e-13	-2.00344	-1.80956	4.11659e-12	-2.10493	-1.86503	1.54383e-15	-1.22171	-1.77934
199792083	rs7558826	6.34046e-13	-1.16969	-0.8099	6.37978e-11	-0.427177	-0.802085	8.41669e-14	0.433359	0.564128
199792247	rs2345170	3.14681e-13	-1.80527	-0.874881	1.16835e-11	-2.04802	-0.878782	9.62458e-15	-1.6757	0.504709
199792878	rs6754915	3.56522e-13	-1.67544	-0.879871	1.23871e-11	-1.98456	-0.883762	1.11298e-14	-1.52267	0.496986
199792967	rs149500266	7.66181e-13	-2.59578e-10	-1.79029	4.45302e-11	-2.59578e-10	-1.58881	5.67342e-15	-2.59578e-10	-1.69952
199794004	rs6743850	4.2765e-13	-1.31893	-1.05448	4.34086e-11	-0.59837	-1.01595	6.6334e-14	0.551358	0.208029
199795231	rs1456547	5.35565e-13	-1.11959	-1.0288	5.73166e-11	-0.314553	-1.02184	4.61779e-14	0.171726	0.22546
199795578	rs1456548	5.22519e-13	-1.11959	-1.05346	5.59146e-11	-0.314553	-1.0466	4.44075e-14	0.171726	0.186367
199796797	rs7564883	1.80855e-13	-1.37187	-1.86215	3.01355e-11	-0.119135	-1.86014	6.7672e-15	0.34215	-1.86538
199797322	rs6650780	1.14212e-13	-1.83683	-1.85682	8.38226e-12	-1.39534	-1.86352	1.45821e-15	-1.19394	-1.86416
199797916	rs61272313	4.25147e-13	-1.4325	-0.946768	1.37589e-11	-1.81277	-0.950525	2.01012e-14	-0.827303	0.392769
199798153	rs12477735	4.19899e-12	-0.0891086	-7.42646e-10	1.6429e-10	-0.283348	-7.42646e-10	5.6604e-15	-1.70182	-7.42646e-10
199798653	rs11695021	7.06002e-13	-0.816065	-1.05602	9.54229e-11	0.425284	-1.25195	1.07154e-14	-0.765512	-0.298121
199798748	rs62178808	8.04878e-13	-1.74102	-7.42646e-10	8.15435e-11	-0.983844	-7.42646e-10	2.1076e-13	1.9154	-7.42646e-10
199798822	rs77442588	8.67092e-14	-2.10508	-1.86407	4.37116e-12	-2.10323	-1.80672	4.01577e-15	-0.18001	-1.86507
199798914	rs72917367	7.98209e-13	-1.74934	-7.42646e-10	8.03594e-11	-0.998471	-7.42646e-10	2.16708e-13	1.94324	-7.42646e-10
199799216	rs149446791	7.32559e-13	-1.83517	-7.42646e-10	2.77645e-11	-2.06122	-7.42646e-10	1.16187e-13	1.31989	-7.42646e-10
199799713	rs34517419	3.18762e-13	-0.818775	-1.84849	9.72793e-12	-1.26828	-1.8417	3.78251e-10	11.145	-1.73705
199800064	rs1026415	1.14718e-13	-1.8488	-1.84044	8.20432e-12	-1.41487	-1.86545	1.43866e-15	-1.21609	-1.85551
199800232	rs1963496	8.02776e-13	-1.74363	-7.42646e-10	7.90543e-11	-1.01485	-7.42646e-10	2.1934e-13	1.95531	-7.42646e-10
199800439	rs12693870	1.14809e-13	-1.8488	-1.83964	8.20443e-12	-1.41487	-1.86544	1.43939e-15	-1.21609	-1.85501
199801248	rs186441765	8.30478e-13	-2.59578e-10	-1.70971	3.63985e-11	-2.59578e-10	-1.79045	5.9213e-15	-2.59578e-10	-1.65676
199801528	rs720527	5.78682e-12	1.56569	-1.33406	8.99339e-10	2.67892	-1.26224	2.12162e-14	0.6146	-0.995148
199802297	rs62178810	5.58897e-13	-2.10574	-7.42646e-10	2.65568e-11	-2.1057	-7.42646e-10	8.62957e-15	-1.28012	-7.42646e-10
199802587	rs12477199	5.57826e-13	-1.24333	-0.864327	5.68761e-11	-0.48739	-0.856716	6.75589e-14	0.296504	0.481182
199802856	rs1585118	5.98036e-13	-1.1417	-0.896357	6.14024e-11	-0.378663	-0.888868	5.98992e-14	0.225344	0.432006
199803314	rs12105021	4.82568e-13	-1.24333	-1.00925	4.91747e-11	-0.48739	-1.00221	5.3953e-14	0.296504	0.256294
199804688	rs35778611	5.58991e-13	-2.10558	-7.42646e-10	3.21649e-11	-1.9141	-7.42646e-10	6.98208e-15	-1.49197	-7.42646e-10
199804887	rs62178811	8.1132e-13	-1.73305	-7.42646e-10	7.88299e-11	-1.01769	-7.42646e-10	2.34459e-13	2.02197	-7.42646e-10
199804994	rs2168544	1.14718e-13	-1.8488	-1.84044	8.20432e-12	-1.41487	-1.86545	1.43866e-15	-1.21609	-1.85551
199805322	rs188314887	8.36014e-13	-2.59578e-10	-1.70306	3.65675e-11	-2.59578e-10	-1.78582	5.96695e-15	-2.59578e-10	-1.64908
199805596	rs1026416	8.02776e-13	-1.74363	-7.42646e-10	7.90543e-11	-1.01485	-7.42646e-10	2.1934e-13	1.95531	-7.42646e-10
199806113	rs16830715	1.10346e-13	-1.88247	-1.84561	8.29955e-12	-1.40358	-1.8652	1.62358e-15	-1.09202	-1.85866
199806339	rs75911088	7.34539e-13	-2.59578e-10	-1.83246	4.58841e-11	-2.59578e-10	-1.55886	5.51484e-15	-2.59578e-10	-1.72787
199806743	rs77446886	8.6711e-14	-2.10433	-1.8648	4.39188e-12	-2.10426	-1.80096	3.88921e-15	-0.211718	-1.86539
199807717	rs12614229	1.11464e-13	-1.87601	-1.84199	7.84248e-12	-1.45999	-1.86544	1.3654e-15	-1.26739	-1.85648
199807917	rs16830723	1.01207e-13	-1.96371	-1.85083	7.14276e-12	-1.55471	-1.86418	1.3476e-15	-1.27544	-1.86155
199808124	rs12466992	8.02776e-13	-1.74363	-7.42646e-10	7.90543e-11	-1.01485	-7.42646e-10	2.1934e-13	1.95531	-7.42646e-10
199808202	rs16830725	4.72668e-13	-1.35725	-0.91607	1.49192e-11	-1.76244	-0.919889	2.33762e-14	-0.72435	0.440756
199808263	rs77892206	1.3016e-12	-2.59578e-10	-1.26036	5.48898e-11	-2.59578e-10	-1.37965	1.62436e-14	-2.59578e-10	-0.647614
199808640	rs17182856	7.88939e-13	-1.76102	-7.42646e-10	7.66922e-11	-1.04518	-7.42646e-10	2.32706e-13	2.01446	-7.42646e-10
199808645	rs16830727	4.86282e-13	-1.37004	-0.874881	1.54115e-11	-1.77109	-0.878782	2.44902e-14	-0.741751	0.504709
199808873	rs12693871	3.68183e-12	0.927305	-1.14785	4.60045e-10	1.5398	-0.793457	1.29022e-14	-0.306081	-0.571836
199808900	rs116577486	5.58938e-13	-2.10567	-7.42646e-10	3.04196e-11	-1.96989	-7.42646e-10	7.19287e-15	-1.46222	-7.42646e-10
199809716	rs966744	1.66939e-12	-0.0984091	-0.913083	1.76443e-10	0.596599	-0.808582	5.43417e-11	8.87396	-1.40623
199810101	rs10205216	6.37789e-13	-1.12551	-0.848194	6.58545e-11	-0.35701	-0.840522	6.28968e-14	0.200333	0.505847
199810113	rs34489860	2.89886e-13	-0.912971	-1.84925	9.60522e-12	-1.28862	-1.83405	3.46013e-10	11.0576	-1.73871
199810768	rs149410310	8.73142e-13	-2.59578e-10	-1.65961	3.77263e-11	-2.59578e-10	-1.75462	6.27138e-15	-2.59578e-10	-1.59932
199811449	rs2198847	1.6643e-12	-1.01455	-7.42646e-10	1.4316e-10	-0.421019	-7.42646e-10	8.32011e-15	-1.31664	-7.42646e-10
199811618	rs2219315	6.42669e-13	-1.13436	-0.831718	6.84783e-11	-0.334479	-0.823984	6.41097e-14	0.194314	0.530968
199811815	rs57130343	4.10845e-13	-1.57561	-0.837882	1.39972e-11	-1.90427	-0.841855	1.94791e-14	-1.02773	0.561754
199812141	rs12465472	6.56727e-13	-1.20756	-0.736885	7.01896e-11	-0.404976	-0.728805	7.57855e-14	0.218323	0.67427
199812152	rs12473502	5.42162e-13	-1.1927	-0.943443	5.82232e-11	-0.384558	-0.936138	5.40058e-14	0.194587	0.35919
199812290	rs12473576	5.04112e-13	-1.26057	-0.948344	5.4867e-11	-0.43901	-0.941058	5.30129e-14	0.183647	0.351574
199812377	rs4491667	5.28678e-13	-1.20756	-0.953773	5.64579e-11	-0.404976	-0.946509	5.44218e-14	0.218323	0.343127
199812569	rs1563491	5.30104e-13	-1.13436	-1.02427	5.64415e-11	-0.334479	-1.0173	4.75715e-14	0.194314	0.232606
199812578	rs4602161	7.83854e-13	-1.76749	-7.42646e-10	7.78157e-11	-1.03064	-7.42646e-10	2.30615e-13	2.00543	-7.42646e-10
199812737	rs1984930	5.15623e-13	-1.22229	-0.964043	5.47559e-11	-0.425274	-0.95682	5.48512e-14	0.242183	0.327126
199813708	rs73061418	4.29926e-13	-1.54669	-0.821402	1.44874e-11	-1.8863	-0.825408	2.08156e-14	-0.986659	0.587047
199814125	rs881516	1.01049e-12	-2.59578e-10	-1.51352	3.82264e-11	-2.59578e-10	-1.74145	8.3915e-15	-2.59578e-10	-1.30809
199814348	rs949450	1.03414e-12	-1.49038	-7.42646e-10	1.52125e-10	-0.360275	-7.42646e-10	4.48299e-15	-1.93502	-7.42646e-10
199814374	rs149213258	8.1278e-13	-1.73125	-7.42646e-10	5.58221e-11	-1.36281	-7.42646e-10	3.79319e-15	-2.10211	-7.42646e-10
199814691	rs7592570	5.20945e-13	-1.22229	-0.953773	5.53234e-11	-0.425274	-0.946509	5.57359e-14	0.242183	0.343127
199818747	rs6759845	6.93421e-13	-1.89007	-7.42646e-10	6.17753e-11	-1.26148	-7.42646e-10	4.2388e-13	2.61414	-7.42646e-10
199819243	rs60090952	4.60027e-13	-1.51703	-0.783389	1.53321e-11	-1.86757	-0.787466	2.30021e-14	-0.944856	0.645127
199819275	rs55956047	4.60027e-13	-1.51703	-0.783389	1.53321e-11	-1.86757	-0.787466	2.30021e-14	-0.944856	0.645127
199820372	rs9288299	5.07979e-13	-1.38043	-0.820836	4.92817e-11	-0.674367	-0.813062	1.10197e-13	0.719436	0.547521
199821329	rs80260750	5.88847e-12	0.249042	-7.42646e-10	2.32858e-10	0.0654484	-7.42646e-10	5.98437e-15	-1.64616	-7.42646e-10
199821811	rs114413253	5.32955e-12	0.149314	-7.42646e-10	8.32629e-11	-0.962977	-7.42646e-10	2.91215e-13	2.23875	-7.42646e-10
199822426	rs7423224	5.23931e-13	-0.334773	-1.83558	3.25567e-11	-0.0367526	-1.86524	2.29615e-15	-0.738665	-1.86541
199822658	rs6751571	5.19514e-13	-1.38043	-0.798384	5.04048e-11	-0.674367	-0.790526	1.14015e-13	0.719436	0.581583
199823346	rs184747352	7.30725e-13	-1.83767	-7.42646e-10	2.87374e-11	-2.02678	-7.42646e-10	1.46827e-14	-0.748645	-7.42646e-10
199823452	rs17242784	6.84188e-13	-1.90348	-7.42646e-10	6.0146e-11	-1.28821	-7.42646e-10	4.51859e-13	2.67806	-7.42646e-10
199824230	rs6759265	5.46378e-13	-1.38043	-0.747966	5.3021e-11	-0.674367	-0.739926	1.23025e-13	0.719436	0.657633
199824382	rs6434991	4.75052e-13	-1.4929	-0.775383	4.50808e-11	-0.809082	-0.767442	1.34627e-13	0.850846	0.61635
199824567	rs4675033	4.80939e-13	-1.48058	-0.775383	4.58944e-11	-0.791196	-0.767442	1.3106e-13	0.823991	0.61635
199824905	rs13029829	6.27483e-13	-1.67641	-0.313582	4.03513e-11	-0.740523	-0.946834	4.7895e-14	-0.765925	1.19962
199825697	rs6434993	5.25149e-13	-1.39306	-0.774965	5.06951e-11	-0.692129	-0.767022	1.21125e-13	0.744524	0.616981
199826222	rs1456536	6.50463e-13	-1.95402	-7.42646e-10	5.41359e-11	-1.39348	-7.42646e-10	5.90178e-13	2.94511	-7.42646e-10
199827324	rs6714279	5.00547e-13	-1.42407	-0.791941	4.62786e-11	-0.76624	-0.78406	1.28572e-13	0.829836	0.591335
199827472	rs6714524	5.06147e-13	-1.42407	-0.780815	4.67983e-11	-0.76624	-0.772894	1.30752e-13	0.829836	0.608151
199827908	rs1379007	5.37798e-13	-1.43631	-0.707919	4.94927e-11	-0.783418	-0.699736	1.49657e-13	0.855404	0.717631
199827930	rs4533423	2.631e-13	-0.996788	-1.86239	8.96338e-12	-1.37869	-1.81314	2.48942e-10	10.7746	-1.78497
199828157	rs1379008	5.22306e-13	-1.44964	-0.723815	4.78039e-11	-0.802184	-0.715688	1.50329e-13	0.883653	0.693858
199828185	rs1379010	5.05733e-13	-1.48779	-0.71791	4.79231e-11	-0.80562	-0.709762	1.44112e-13	0.832582	0.702696
199828394	rs16830753	5.12066e-13	-1.4826	-0.710658	1.68546e-11	-1.84548	-0.71487	2.6948e-14	-0.896697	0.755293
199828405	rs74476994	1.75538e-12	0.731447	-1.69272	1.68045e-11	-0.843512	-1.71982	1.21535e-14	0.834876	-1.77257
199828817	rs74691110	7.29363e-13	-2.59578e-10	-1.83954	3.62628e-11	-2.59578e-10	-1.79419	5.94181e-15	-2.59578e-10	-1.6533
199829150	rs7572632	5.74994e-13	-1.37272	-0.704633	5.42208e-11	-0.694633	-0.697284	1.30779e-13	0.726143	0.71205
199829370	rs10209920	5.40106e-13	-1.4293	-0.71064	4.83883e-11	-0.802413	-0.70331	1.44016e-13	0.831518	0.703095
199829954	rs76791040	1.76655e-12	-2.59578e-10	-0.954924	1.48634e-10	-2.59578e-10	-0.383493	2.47792e-14	-2.59578e-10	-0.22531
199830166	rs7576497	4.40301e-13	-1.41172	-0.932533	4.08884e-11	-0.74895	-0.925185	1.0107e-13	0.804377	0.376118
199830304	rs17243099	2.36724e-13	-1.10369	-1.86112	8.29594e-12	-1.44266	-1.82655	2.29524e-10	10.6653	-1.75683
199830494	rs1159772	4.4067e-13	-1.42612	-0.917291	4.1766e-11	-0.743013	-0.909883	1.03545e-13	0.804984	0.399712
199830636	rs117571795	7.28644e-13	-2.59578e-10	-1.84052	3.38747e-11	-2.59578e-10	-1.86231	4.8393e-15	-2.59578e-10	-1.85854
199830770	rs1840750	6.78254e-13	-1.91219	-7.42646e-10	5.77879e-11	-1.3282	-7.42646e-10	4.88107e-13	2.75522	-7.42646e-10
199831075	rs77587842	7.12268e-13	-2.59578e-10	-1.86325	3.71086e-11	-2.59578e-10	-1.77113	5.39798e-15	-2.59578e-10	-1.74929
199832946	rs75784545	5.63082e-13	-2.09828	-7.42646e-10	2.65671e-11	-2.10531	-7.42646e-10	1.52089e-14	-0.713436	-7.42646e-10
199833494	rs62178838	6.75538e-13	-1.9162	-7.42646e-10	5.74592e-11	-1.33391	-7.42646e-10	4.5244e-13	2.67934	-7.42646e-10
199833560	rs62178839	6.75538e-13	-1.9162	-7.42646e-10	5.74592e-11	-1.33391	-7.42646e-10	4.5244e-13	2.67934	-7.42646e-10
199834736	rs115036255	1.65762e-12	-1.01857	-7.42646e-10	1.20057e-10	-0.597012	-7.42646e-10	2.31383e-14	-0.293827	-7.42646e-10
199835027	rs974392	5.41517e-13	-1.41798	-0.719353	5.17515e-11	-0.727317	-0.71121	1.38501e-13	0.795025	0.700537
199835088	rs974393	4.4517e-13	-1.40558	-0.927675	4.27296e-11	-0.70978	-0.920308	9.83645e-14	0.76972	0.383645
199837434	rs12693872	4.35164e-13	-1.41798	-0.938004	4.15536e-11	-0.727317	-0.930678	9.92829e-14	0.795025	0.367633
199837455	rs78977423	1.23552e-12	-2.59578e-10	-1.31246	6.18134e-11	-2.59578e-10	-1.26086	5.48687e-15	-2.59578e-10	-1.73296
199837598	rs75873801	7.26476e-13	-2.59578e-10	-1.8435	3.671e-11	-2.59578e-10	-1.78193	5.86516e-15	-2.59578e-10	-1.66629
199837658	rs1379011	6.93421e-13	-1.89007	-7.42646e-10	6.17753e-11	-1.26148	-7.42646e-10	4.2388e-13	2.61414	-7.42646e-10
199838204	rs145878762	8.44665e-13	-1.69277	-7.42646e-10	6.24526e-11	-1.25057	-7.42646e-10	3.79101e-15	-2.10268	-7.42646e-10
199838261	rs4453634	6.84188e-13	-1.90348	-7.42646e-10	6.0146e-11	-1.28821	-7.42646e-10	4.51859e-13	2.67806	-7.42646e-10
199838370	rs75151573	1.08075e-13	-1.96994	-1.77894	9.14466e-12	-1.3421	-1.82971	2.42271e-15	-0.741919	-1.80851
199838472	rs2345171	6.88509e-13	-1.89718	-7.42646e-10	6.09091e-11	-1.2756	-7.42646e-10	4.38359e-13	2.64772	-7.42646e-10
199838524	rs2345172	6.88509e-13	-1.89718	-7.42646e-10	6.09091e-11	-1.2756	-7.42646e-10	4.38359e-13	2.64772	-7.42646e-10
199838620	rs12615032	1.68514e-12	0.0956272	-1.09773	1.81942e-10	0.61695	-0.798241	7.53076e-15	-0.88984	-0.526478
199838991	rs2091340	6.56414e-13	-1.22277	-0.722152	1.91487e-11	-1.7064	-0.726343	3.03192e-14	-0.761495	0.737963
199839560	rs67963931	2.26746e-13	-1.143	-1.86488	8.12242e-12	-1.48253	-1.80782	2.00939e-10	10.5702	-1.79478
199840720	rs62178842	4.93782e-13	-1.54481	-0.684801	4.44714e-11	-0.913598	-0.676537	1.77413e-13	0.991054	0.752109
199840764	rs62178843	4.93852e-13	-1.55648	-0.672991	4.42413e-11	-0.930635	-0.664686	1.85614e-13	1.01867	0.769679
199841289	rs138650167	6.51929e-13	-1.95177	-7.42646e-10	2.92604e-11	-2.00874	-7.42646e-10	4.01805e-15	-2.04452	-7.42646e-10
199841437	rs62178844	6.78254e-13	-1.91219	-7.42646e-10	5.77879e-11	-1.3282	-7.42646e-10	4.88107e-13	2.75522	-7.42646e-10
199841949	rs1824103	6.73703e-13	-1.91892	-7.42646e-10	5.701e-11	-1.34175	-7.42646e-10	5.05034e-13	2.78931	-7.42646e-10
199842857	rs62178845	6.07163e-13	-0.189561	-1.83335	3.65316e-11	0.0782202	-1.86502	2.13015e-15	-0.813824	-1.8653
199843454	rs1119401	5.29656e-13	-1.51029	-0.649189	4.84568e-11	-0.863506	-0.640801	1.72775e-13	0.911668	0.805006
199843665	rs10200311	4.49569e-13	-1.38541	-0.938004	4.21835e-11	-0.712273	-0.930678	9.5032e-14	0.751266	0.367633
199843899	rs2124695	4.68688e-13	-1.38541	-0.896357	4.39846e-11	-0.712273	-0.888868	1.01351e-13	0.751266	0.432006
199844006	rs2124696	4.36692e-13	-1.46164	-0.890837	3.97467e-11	-0.819126	-0.883328	1.19733e-13	0.909448	0.440499
199844015	rs2124697	4.71282e-13	-1.38541	-0.890837	4.4229e-11	-0.712273	-0.883328	1.02215e-13	0.751266	0.440499
199844045	rs117088771	7.88234e-13	-2.59578e-10	-1.76191	3.84784e-11	-2.59578e-10	-1.73488	5.00858e-15	-2.59578e-10	-1.82416
199844205	rs78436879	8.70959e-14	-2.10322	-1.86148	4.77046e-12	-2.0744	-1.74814	5.8323e-15	0.187029	-1.85893
199844214	rs9646828	6.82445e-13	-1.90603	-7.42646e-10	5.85029e-11	-1.3159	-7.42646e-10	4.73408e-13	2.72464	-7.42646e-10
199844301	rs74895144	7.80498e-13	-1.77178	-7.42646e-10	5.50356e-11	-1.377	-7.42646e-10	6.38455e-14	0.721152	-7.42646e-10
199844791	rs62180179	6.69637e-13	-1.92497	-7.42646e-10	5.78201e-11	-1.32764	-7.42646e-10	4.80227e-13	2.73894	-7.42646e-10
199844793	rs66774941	2.42578e-13	-1.07527	-1.86511	8.85734e-12	-1.39858	-1.80515	2.44942e-10	10.7711	-1.79767
199846210	rs117375749	7.59239e-13	-2.59578e-10	-1.79939	3.75923e-11	-2.59578e-10	-1.75818	6.5634e-15	-2.59578e-10	-1.55381
199846713	rs72921439	4.76791e-12	0.0379557	-7.42646e-10	5.56846e-10	0.937308	-7.42646e-10	4.22571e-13	2.61104	-7.42646e-10
199847000	rs6739678	6.15358e-13	-1.37054	-0.638967	5.66231e-11	-0.718019	-0.630544	1.4928e-13	0.75037	0.820142
199847105	rs193093350	9.23586e-13	-2.59578e-10	-1.60344	4.92382e-11	-2.59578e-10	-1.48831	6.15076e-15	-2.59578e-10	-1.61874
199847348	rs6739860	6.10991e-13	-1.38325	-0.633373	5.59545e-11	-0.735511	-0.624931	1.54367e-13	0.7756	0.828417
199847549	rs1119058	5.97766e-13	-1.45316	-0.585351	5.6085e-11	-0.781365	-0.576746	1.67592e-13	0.78701	0.899206
199847648	rs4675214	4.65861e-13	-1.47154	-0.816282	4.22416e-11	-0.833083	-0.808491	1.27111e-13	0.855304	0.554439
199847705	rs6743116	2.96267e-13	-1.07527	-1.66517	1.06312e-11	-1.39858	-1.62261	2.38748e-10	10.7711	-1.82328
199848463	rs73061459	5.87001e-13	-1.43097	-0.625715	1.8414e-11	-1.84179	-0.630079	3.09913e-14	-0.884102	0.882495
199848803	rs6705128	4.52135e-13	-1.49622	-0.821504	4.05727e-11	-0.868152	-0.813732	1.33118e-13	0.909413	0.546506
199849681	rs144783815	6.2428e-13	-1.99511	-7.42646e-10	3.05878e-11	-1.96438	-7.42646e-10	4.00708e-15	-2.04725	-7.42646e-10
199849973	rs62180180	6.96167e-13	-1.88612	-7.42646e-10	6.21238e-11	-1.25585	-7.42646e-10	4.15724e-13	2.59471	-7.42646e-10
199850224	rs2345175	6.3968e-13	-1.38541	-0.585328	6.01111e-11	-0.712062	-0.576724	1.61663e-13	0.750961	0.899238
199850438	rs6752114	6.96167e-13	-1.88612	-7.42646e-10	6.21238e-11	-1.25585	-7.42646e-10	4.15724e-13	2.59471	-7.42646e-10
199851159	rs4675220	8.40954e-13	-1.13068	-0.566495	2.29547e-11	-1.6805	-0.570963	4.04111e-14	-0.706533	0.970324
199851370	rs34292303	1.22698e-12	-1.3194	-7.42646e-10	4.06822e-11	-1.67919	-7.42646e-10	2.10211e-12	4.21538	-7.42646e-10
199851743	rs141024420	7.13878e-13	-2.59578e-10	-1.861	3.71241e-11	-2.59578e-10	-1.77071	5.10339e-15	-2.59578e-10	-1.80541
199852010	rs62180181	6.96167e-13	-1.88612	-7.42646e-10	6.21238e-11	-1.25585	-7.42646e-10	4.15724e-13	2.59471	-7.42646e-10
199852892	rs983522	6.46032e-13	-1.33365	-0.627205	6.56789e-11	-0.581461	-0.618742	1.30859e-13	0.60127	0.837533
199853188	rs1947530	4.79698e-13	-1.4315	-0.827056	4.55676e-11	-0.746478	-0.819304	1.21069e-13	0.822986	0.538064
199853194	rs151068560	5.73094e-13	-2.08066	-7.42646e-10	2.90661e-11	-2.01541	-7.42646e-10	7.57001e-15	-1.41112	-7.42646e-10
199853627	rs2168543	1.04545e-13	-1.93475	-1.84734	7.0886e-12	-1.56137	-1.86512	1.43498e-15	-1.2158	-1.85836
199853743	rs1456544	7.48e-12	-0.267343	0.755622	8.59644e-11	-1.10971	0.178666	1.02045e-11	5.14092	0.654344
199854587	rs62180182	7.24356e-13	-1.84643	-7.42646e-10	7.01042e-11	-1.135	-7.42646e-10	3.17117e-13	2.32396	-7.42646e-10
199854809	rs35913038	6.96167e-13	-1.88612	-7.42646e-10	6.48224e-11	-1.21333	-7.42646e-10	3.76818e-13	2.49645	-7.42646e-10
199854897	rs1840752	5.16856e-13	-1.36205	-0.821891	5.31297e-11	-0.598123	-0.81412	9.78535e-14	0.602238	0.545918
199855748	rs190796483	8.08666e-13	-2.59578e-10	-1.73632	3.9581e-11	-2.59578e-10	-1.70663	5.12125e-15	-2.59578e-10	-1.80192
199856054	rs4145757	6.46182e-13	-1.32726	-0.633373	6.74443e-11	-0.548747	-0.624931	1.21599e-13	0.536995	0.828417
199856088	rs11690303	2.07946e-12	-0.791843	-7.42646e-10	3.07772e-11	-1.95821	-7.42646e-10	1.34837e-14	-0.833835	-7.42646e-10
199856541	rs73061464	5.59806e-13	-1.47695	-0.627164	1.83866e-11	-1.84183	-0.631527	3.07783e-14	-0.88884	0.880336
199856710	rs1158687	5.2231e-13	-1.37936	-0.794086	5.47752e-11	-0.595531	-0.786213	9.55681e-14	0.536435	0.58809
199856900	rs10497826	5.14465e-13	-1.54552	-0.64306	1.73228e-11	-1.88556	-0.647394	2.73019e-14	-0.985	0.856641
199856930	rs145815287	9.72049e-12	0.750283	-7.42646e-10	3.16022e-10	0.370831	-7.42646e-10	4.92839e-15	-1.8403	-7.42646e-10
199858376	rs10206567	6.59355e-13	-1.32506	-0.615389	6.69898e-11	-0.573554	-0.606885	1.2786e-13	0.560642	0.854978
199858811	rs79229476	8.81083e-13	-2.59578e-10	-1.65056	3.46844e-11	-2.59578e-10	-1.83869	5.31671e-15	-2.59578e-10	-1.76446
199858970	rs6737927	5.10928e-13	-1.42918	-0.766298	5.10153e-11	-0.694531	-0.758324	1.13008e-13	0.662098	0.63005
199861097	rs143512570	9.12946e-13	-2.59578e-10	-1.61503	7.94958e-11	-2.59578e-10	-1.00928	5.71787e-15	-2.59578e-10	-1.69172
199861714	rs1456529	5.88303e-13	-1.25951	-0.794962	6.30777e-11	-0.453521	-0.787092	8.4628e-14	0.416187	0.586764
199861811	rs149931610	5.72134e-13	-2.08233	-7.42646e-10	2.89731e-11	-2.01861	-7.42646e-10	7.50267e-15	-1.42006	-7.42646e-10
199863029	rs78446848	5.88994e-13	-2.05329	-7.42646e-10	2.66679e-11	-2.10152	-7.42646e-10	1.16951e-14	-0.976148	-7.42646e-10
199863994	rs143798768	1.33045e-12	-1.23843	-7.42646e-10	8.05405e-11	-0.99622	-7.42646e-10	1.94974e-14	-0.465033	-7.42646e-10
199864014	rs7559736	6.40763e-13	-1.44943	-0.519623	6.32027e-11	-0.727834	-0.5108	1.68574e-13	0.696646	0.995413
199864360	rs12478558	7.01907e-13	-1.87791	-7.42646e-10	6.43513e-11	-1.22062	-7.42646e-10	3.75409e-13	2.4927	-7.42646e-10
199864579	rs921889	5.73824e-13	-1.30643	-0.772956	5.84467e-11	-0.551859	-0.765005	9.70689e-14	0.520094	0.620013
199864986	rs34920085	1.64019e-13	-1.46663	-1.86509	5.94119e-12	-1.7914	-1.81167	1.63693e-11	8.08868	-1.82084
199865001	rs6434996	5.11864e-13	-1.47115	-0.722503	4.86764e-11	-0.785414	-0.714372	1.34547e-13	0.770779	0.695822
199865131	rs6712573	7.06559e-13	-1.8713	-7.42646e-10	6.51917e-11	-1.20765	-7.42646e-10	3.64526e-13	2.46328	-7.42646e-10
199865362	rs78610807	8.5785e-13	-1.67728	-7.42646e-10	1.02515e-10	-0.75497	-7.42646e-10	2.97402e-14	-0.0428143	-7.42646e-10
199865834	rs77358516	1.05078e-13	-1.93834	-1.83867	7.05669e-12	-1.5678	-1.86321	1.43144e-15	-1.22402	-1.85262
199866776	rs55932156	1.14866e-12	-0.60555	-0.779807	1.06117e-10	-0.0539932	-0.666442	2.42348e-11	8.0017	-1.34147
199866924	rs12465722	6.85914e-13	-1.90096	-7.42646e-10	6.01864e-11	-1.28753	-7.42646e-10	4.32603e-13	2.63451	-7.42646e-10
199867002	rs12473750	1.14519e-11	0.9142	-7.42646e-10	4.74018e-10	0.776266	-7.42646e-10	4.87221e-15	-1.85177	-7.42646e-10
199867496	rs77659233	5.75413e-13	-2.07662	-7.42646e-10	2.73702e-11	-2.07553	-7.42646e-10	6.48118e-15	-1.56641	-7.42646e-10
199869120	rs1563484	6.27823e-13	-1.46924	-0.520213	2.0561e-11	-1.83682	-0.52476	3.64417e-14	-0.878114	1.03851
199869156	rs1563485	6.34991e-13	-1.45788	-0.520213	2.0118e-11	-1.8586	-0.52476	3.4926e-14	-0.920595	1.03851
199869588	rs11687364	7.21201e-13	-1.29747	-0.553322	7.51426e-11	-0.535	-0.530593	1.34366e-13	0.510338	0.954916
199869741	rs12998141	5.90766e-13	-1.29747	-0.75282	6.14423e-11	-0.535	-0.731882	9.99082e-14	0.510338	0.658599
199869992	rs76068544	1.46973e-12	-2.59578e-10	-1.13888	1.54511e-10	-2.59578e-10	-0.344717	1.6299e-14	-2.59578e-10	-0.644208
199869993	rs4675234	6.84148e-13	-1.90353	-7.42646e-10	6.13762e-11	-1.26796	-7.42646e-10	4.04475e-13	2.56728	-7.42646e-10
199870464	rs1120719	6.20512e-13	-1.27074	-0.730422	6.52272e-11	-0.497829	-0.709275	9.85397e-14	0.462865	0.692279
199870828	rs11884583	6.81025e-13	-1.41639	-0.491721	6.94378e-11	-0.676083	-0.468467	1.66771e-13	0.636405	1.0449
199871031	rs12612141	6.05407e-13	-1.28416	-0.741648	6.33012e-11	-0.51647	-0.720605	9.92137e-14	0.486548	0.675413
199871583	rs76444583	9.22684e-13	-1.60442	-7.42646e-10	1.36426e-10	-0.469199	-7.42646e-10	4.19379e-15	-2.00171	-7.42646e-10
199871656	rs73061479	6.59127e-13	-1.40972	-0.531076	2.14567e-11	-1.79767	-0.521276	3.92506e-14	-0.795972	1.03062
199871820	rs12616381	2.82201e-12	0.356573	-0.843075	3.94869e-10	1.04556	-0.451984	1.31117e-14	-0.685035	-0.176775
199872415	rs145801011	8.84812e-13	-1.64633	-7.42646e-10	2.92315e-11	-2.00973	-7.42646e-10	5.45689e-15	-1.73844	-7.42646e-10
199872786	rs141421674	7.93602e-13	-2.59578e-10	-1.75513	3.53113e-11	-2.59578e-10	-1.82078	5.61457e-15	-2.59578e-10	-1.70995
199872864	rs62180184	6.95835e-13	-1.8866	-7.42646e-10	6.35064e-11	-1.23384	-7.42646e-10	3.73589e-13	2.48784	-7.42646e-10
199872937	rs11532563	5.59841e-13	-1.35124	-0.75282	5.69632e-11	-0.610693	-0.731882	1.05799e-13	0.567625	0.658599
199873256	rs139086060	7.61983e-13	-2.59578e-10	-1.79578	3.60497e-11	-2.59578e-10	-1.80008	6.77421e-15	-2.59578e-10	-1.52219
199873354	rs77041497	7.46835e-13	-1.32411	-0.491758	7.70053e-11	-0.572602	-0.468504	1.48029e-13	0.51725	1.04485
199874054	rs111599001	7.05497e-13	-1.87281	-7.42646e-10	6.52637e-11	-1.20654	-7.42646e-10	3.51145e-13	2.42589	-7.42646e-10
199874486	rs190722339	7.61215e-13	-1.79679	-7.42646e-10	4.60764e-11	-1.55468	-7.42646e-10	1.0278e-14	-1.10531	-7.42646e-10
199874655	rs13019013	6.12266e-13	-1.32411	-0.690436	6.30203e-11	-0.572602	-0.668921	1.10465e-13	0.51725	0.752131
199874791	rs12468687	7.05497e-13	-1.87281	-7.42646e-10	6.52637e-11	-1.20654	-7.42646e-10	3.51145e-13	2.42589	-7.42646e-10
199875008	rs13019823	7.08922e-13	-1.38915	-0.478812	7.1184e-11	-0.664264	-0.455449	1.70612e-13	0.640403	1.06368
199875097	rs1598656	7.05497e-13	-1.87281	-7.42646e-10	6.52637e-11	-1.20654	-7.42646e-10	3.51145e-13	2.42589	-7.42646e-10
199875180	rs12473108	7.05497e-13	-1.87281	-7.42646e-10	6.52637e-11	-1.20654	-7.42646e-10	3.51145e-13	2.42589	-7.42646e-10
199876810	rs79555863	1.82512e-12	-2.59578e-10	-0.922306	1.86379e-10	-2.59578e-10	-0.157198	1.90722e-14	-2.59578e-10	-0.487082
199876894	rs10187067	5.84438e-13	-1.37662	-0.684435	5.88856e-11	-0.646517	-0.662866	1.23031e-13	0.616037	0.761083
199877826	rs74528981	7.12212e-13	-2.59578e-10	-1.86333	3.3873e-11	-2.59578e-10	-1.86236	5.40334e-15	-2.59578e-10	-1.7483
199877938	rs80069397	9.65793e-13	-2.59578e-10	-1.55876	4.80546e-11	-2.59578e-10	-1.51264	6.72405e-15	-2.59578e-10	-1.52962
199878422	rs12472442	6.95835e-13	-1.8866	-7.42646e-10	6.35064e-11	-1.23384	-7.42646e-10	3.73589e-13	2.48784	-7.42646e-10
199878856	rs147048037	7.85539e-13	-2.59578e-10	-1.76534	3.50858e-11	-2.59578e-10	-1.82718	5.54665e-15	-2.59578e-10	-1.72212
199880462	rs16830816	6.17859e-13	-1.40349	-0.60196	6.32851e-11	-0.657676	-0.579654	1.32538e-13	0.568164	0.883394
199880772	rs75814675	8.99754e-13	-1.62959	-7.42646e-10	6.25653e-11	-1.24877	-7.42646e-10	8.75186e-15	-1.26605	-7.42646e-10
199880888	rs9646829	7.02317e-13	-1.87732	-7.42646e-10	6.30567e-11	-1.24095	-7.42646e-10	3.87566e-13	2.52457	-7.42646e-10
199880895	rs16830817	6.34642e-13	-1.48826	-0.490384	2.12298e-11	-1.84914	-0.480435	3.73805e-14	-0.904592	1.09043
199884960	rs72921497	7.75106e-13	-1.77871	-7.42646e-10	2.66883e-11	-2.10075	-7.42646e-10	1.24214e-14	-0.915897	-7.42646e-10
199884966	rs16830824	1.38593e-12	-1.19758	-7.42646e-10	8.59267e-11	-0.931486	-7.42646e-10	1.10864e-14	-1.02959	-7.42646e-10
199885696	rs6711976	7.81768e-13	-1.35202	-0.418131	8.1986e-11	-0.584168	-0.394264	1.57168e-13	0.470423	1.15158
199885817	rs16830825	1.78545e-12	-0.944284	-7.42646e-10	5.17035e-11	-1.43946	-7.42646e-10	4.26747e-15	-1.98429	-7.42646e-10
199885916	rs6725590	7.8659e-13	-1.35202	-0.411981	8.24959e-11	-0.584168	-0.388064	1.58569e-13	0.470423	1.16045
199886387	rs16830832	8.39453e-13	-1.35202	-0.346938	8.80865e-11	-0.584168	-0.322493	1.74116e-13	0.470423	1.25399
199886785	rs4444454	7.21085e-13	-1.85095	-7.42646e-10	6.80947e-11	-1.16408	-7.42646e-10	3.19727e-13	2.33215	-7.42646e-10
199887066	rs16830833	6.84378e-13	-1.43706	-0.466142	2.24908e-11	-1.81577	-0.456106	4.15815e-14	-0.833579	1.12592
199887147	rs1563486	5.91714e-13	-1.38453	-0.664152	5.92664e-11	-0.661709	-0.641228	1.20764e-13	0.595046	0.76348
199887785	rs3916066	7.21085e-13	-1.85095	-7.42646e-10	6.80947e-11	-1.16408	-7.42646e-10	3.19727e-13	2.33215	-7.42646e-10
199887913	rs7557245	1.38631e-13	-1.88325	-1.61664	6.23854e-12	-2.06572	-1.48852	1.98748e-15	-1.17256	-1.57588
199887973	rs185589174	1.0781e-12	-1.44875	-7.42646e-10	4.59327e-11	-1.5578	-7.42646e-10	2.09195e-14	-0.394633	-7.42646e-10
199888022	rs3913345	7.21085e-13	-1.85095	-7.42646e-10	6.80947e-11	-1.16408	-7.42646e-10	3.19727e-13	2.33215	-7.42646e-10
199888532	rs4675253	6.56849e-13	-1.29875	-0.6455	7.0283e-11	-0.50887	-0.62358	1.02396e-13	0.37454	0.818992
199889044	rs6737832	1.60742e-12	-0.679827	-0.369496	4.30912e-11	-1.32006	-0.301601	1.00717e-13	-0.106734	1.28374
199889554	rs2881064	1.43044e-12	0.168887	-1.33486	2.30502e-11	-0.742342	-1.50496	3.44163e-12	6.20458	-1.49619
199893814	rs6723079	2.986e-13	-0.923061	-1.80954	1.22064e-11	-1.02455	-1.85847	9.55546e-10	11.9105	-1.57574
199893818	rs34917418	3.01267e-13	-0.90986	-1.81385	1.23817e-11	-1.01193	-1.85683	9.90009e-10	11.9558	-1.58566
199893820	rs6707648	2.9375e-13	-0.93619	-1.81279	1.20688e-11	-1.0371	-1.85726	9.06457e-10	11.8652	-1.58319
199893878	rs13020716	3.44718e-13	-0.824693	-1.76429	4.0178e-11	0.173431	-1.86509	8.44389e-15	0.504014	-1.80589
199894134	rs112289553	3.86949e-12	-0.17083	-7.42646e-10	5.0327e-11	-1.46644	-7.42646e-10	2.36607e-14	-0.2715	-7.42646e-10
199894270	rs114693517	1.20623e-12	-1.33645	-7.42646e-10	3.0585e-11	-1.96447	-7.42646e-10	1.0061e-14	-1.12664	-7.42646e-10
199894297	rs56170534	5.69267e-13	-2.08736	-7.42646e-10	3.18497e-11	-1.92395	-7.42646e-10	2.29257e-14	-0.303054	-7.42646e-10
199895199	rs138367458	5.65062e-13	-2.09477	-7.42646e-10	3.15537e-11	-1.93329	-7.42646e-10	2.3993e-14	-0.257554	-7.42646e-10
199895541	rs144819300	7.17282e-13	-2.59578e-10	-1.85624	3.42852e-11	-2.59578e-10	-1.85027	4.80632e-15	-2.59578e-10	-1.86538
199899124	rs147174673	1.22346e-13	-1.76704	-1.85782	9.31822e-12	-1.29078	-1.86223	6.69061e-14	2.21302	-1.44504
199899710	rs77267697	7.97424e-13	-1.75032	-7.42646e-10	4.61036e-11	-1.55409	-7.42646e-10	7.45202e-15	-1.42683	-7.42646e-10
199899973	rs4410227	3.20614e-13	-0.910439	-1.75103	3.85267e-11	0.13182	-1.86545	8.92294e-15	0.548926	-1.79562
199900876	rs149720147	2.95272e-12	-0.441227	-7.42646e-10	6.08375e-10	1.02581	-7.42646e-10	3.13565e-13	2.31269	-7.42646e-10
199901247	rs17184323	2.68983e-13	-0.998465	-1.8386	1.18307e-11	-1.06925	-1.84503	8.44565e-10	11.8633	-1.65207
199902299	rs117457274	7.41437e-13	-2.59578e-10	-1.82312	3.58793e-11	-2.59578e-10	-1.80482	6.40438e-15	-2.59578e-10	-1.57833
199902398	rs16830850	2.97674e-12	-2.59578e-10	-0.433126	5.97631e-11	-2.59578e-10	-1.29459	2.7105e-14	-2.59578e-10	-0.135598
199902586	rs141518799	1.75806e-12	-2.59578e-10	-0.959741	5.60445e-11	-2.59578e-10	-1.35883	1.33982e-14	-2.59578e-10	-0.840194
199904243	rs17184442	8.16593e-13	-1.72657	-7.42646e-10	5.9469e-11	-1.29952	-7.42646e-10	3.78238e-15	-2.10496	-7.42646e-10
199904927	rs16830857	9.00554e-14	-2.07798	-1.8533	5.1688e-12	-1.89255	-1.84979	1.05041e-15	-1.54074	-1.8454
199906128	rs74957472	2.09886e-12	-2.59578e-10	-0.782559	9.05318e-11	-2.59578e-10	-0.879279	8.66981e-14	-2.59578e-10	1.02712
199906816	rs78146733	3.17637e-13	-0.965443	-1.70536	1.28959e-11	-0.987839	-1.84024	1.40215e-13	2.86875	-1.36089
199908378	rs994261	1.97945e-13	-1.91316	-1.23056	6.47808e-12	-2.08938	-1.42718	8.90118e-05	23.6387	-1.86197
199909486	rs78035390	8.73395e-13	-1.65932	-7.42646e-10	6.92585e-11	-1.14713	-7.42646e-10	3.81398e-15	-2.09664	-7.42646e-10
199912135	rs12612837	6.18715e-13	-0.958986	-1.04508	1.8003e-11	-1.1097	-1.38474	9.7212e-15	0.545835	-1.70684
199912959	rs75824559	1.92623e-12	-0.86839	-7.42646e-10	1.69778e-10	-0.25049	-7.42646e-10	1.7868e-13	1.75028	-7.42646e-10
199913283	rs72923216	1.12978e-12	-1.40193	-7.42646e-10	3.96379e-11	-1.70519	-7.42646e-10	1.48056e-12	3.86486	-7.42646e-10
199913419	rs145134404	8.03533e-13	-1.74269	-7.42646e-10	5.80827e-11	-1.32311	-7.42646e-10	3.78014e-15	-2.10555	-7.42646e-10
199916225	rs115579549	2.00074e-12	-0.830437	-7.42646e-10	2.77558e-11	-2.06154	-7.42646e-10	9.55541e-15	-1.17821	-7.42646e-10
199917382	rs148392475	4.9194e-12	-2.59578e-10	0.0692332	1.07582e-10	-2.59578e-10	-0.706727	5.08816e-14	-2.59578e-10	0.494187
199918458	rs143784780	1.19271e-12	-2.59578e-10	-1.34772	5.22127e-11	-2.59578e-10	-1.42965	6.33912e-15	-2.59578e-10	-1.58857
199920748	rs7562062	2.47049e-13	-1.1006	-1.82153	1.04975e-11	-1.17762	-1.85622	5.97382e-10	11.451	-1.58598
199921445	rs71424213	5.59515e-13	-2.10464	-7.42646e-10	2.87377e-11	-2.02677	-7.42646e-10	9.51256e-15	-1.1827	-7.42646e-10
199921578	rs145949984	1.97771e-12	-0.842014	-7.42646e-10	7.14208e-11	-1.11639	-7.42646e-10	3.76322e-13	2.49513	-7.42646e-10
199923191	rs6732825	1.14551e-13	-1.83406	-1.85663	6.66409e-12	-1.66761	-1.82064	1.08559e-11	7.55202	-1.69488
199923483	rs113949378	7.14063e-13	-1.86074	-7.42646e-10	5.43527e-11	-1.38949	-7.42646e-10	2.94692e-13	2.25061	-7.42646e-10
199923727	rs148238535	5.60532e-13	-2.10282	-7.42646e-10	2.82049e-11	-2.04549	-7.42646e-10	6.97771e-15	-1.49259	-7.42646e-10
199924248	rs117498634	1.91385e-12	-2.59578e-10	-0.874835	4.50276e-11	-2.59578e-10	-1.57771	1.52599e-14	-2.59578e-10	-0.710085
199926019	rs141542797	8.58561e-13	-1.67645	-7.42646e-10	6.02273e-11	-1.28685	-7.42646e-10	3.65692e-14	0.163893	-7.42646e-10
199926143	rs62180225	3.15083e-13	-0.851962	-1.82691	4.04892e-11	0.172448	-1.85639	8.77627e-15	0.576315	-1.83958
199928465	rs10931843	3.0945e-13	-0.838032	-1.85888	1.33709e-11	-0.974234	-1.81767	9.59258e-10	12.0438	-1.70522
199929517	rs56337824	5.59733e-13	-2.10425	-7.42646e-10	2.71172e-11	-2.08481	-7.42646e-10	9.46139e-15	-1.1881	-7.42646e-10
199931534	rs117817795	7.15449e-13	-2.59578e-10	-1.8588	3.39215e-11	-2.59578e-10	-1.86093	5.05566e-15	-2.59578e-10	-1.81481
199932055	rs78002165	4.0234e-13	-0.608685	-1.82573	1.4399e-11	-0.85351	-1.86431	3.1321e-13	3.87183	-1.56027
199932425	rs72923240	3.60018e-12	-0.242969	-7.42646e-10	3.14707e-11	-1.93592	-7.42646e-10	2.35572e-13	2.0267	-7.42646e-10
199934670	rs114112635	9.84505e-13	-1.53957	-7.42646e-10	3.36386e-11	-1.86931	-7.42646e-10	5.30715e-15	-1.76626	-7.42646e-10
199934785	rs115119874	6.53823e-13	-1.94887	-7.42646e-10	3.17179e-11	-1.9281	-7.42646e-10	1.55043e-14	-0.694195	-7.42646e-10
199934892	rs115945729	1.39865e-12	-1.18845	-7.42646e-10	2.79755e-11	-2.05365	-7.42646e-10	5.87198e-15	-1.66512	-7.42646e-10
199935715	rs76244629	4.1723e-12	-2.59578e-10	-0.0954855	2.93394e-10	-2.59578e-10	0.296538	2.08352e-14	-2.59578e-10	-0.398673
199936513	rs72923244	6.22767e-13	-1.99754	-7.42646e-10	3.06789e-11	-1.9614	-7.42646e-10	3.7832e-14	0.197841	-7.42646e-10
199937292	rs79076184	7.31126e-13	-0.898975	-0.938148	2.156e-11	-1.05372	-1.26042	1.14074e-14	0.636688	-1.63774
199937296	rs77856706	2.42268e-12	-2.59578e-10	-0.639079	6.59969e-11	-2.59578e-10	-1.19537	2.86023e-14	-2.59578e-10	-0.0818279
199938167	rs151013023	8.65487e-13	-1.66842	-7.42646e-10	1.38633e-10	-0.45315	-7.42646e-10	4.26176e-15	-1.98563	-7.42646e-10
199939999	rs137868568	1.15239e-12	-1.38212	-7.42646e-10	1.15263e-10	-0.637761	-7.42646e-10	9.95587e-13	3.46802	-7.42646e-10
199941558	rs139672468	7.5837e-13	-2.59578e-10	-1.80054	3.37896e-11	-2.59578e-10	-1.86483	4.91768e-15	-2.59578e-10	-1.84248
199944332	rs116644349	8.61519e-13	-1.67301	-7.42646e-10	3.09839e-11	-1.95151	-7.42646e-10	1.75638e-13	1.73311	-7.42646e-10
199945106	rs192088566	2.85019e-12	-0.476566	-7.42646e-10	1.92292e-10	-0.125963	-7.42646e-10	2.40787e-14	-0.253986	-7.42646e-10
199947074	rs78242655	1.91745e-12	-0.0195022	-0.853457	5.97999e-11	-0.0891938	-1.20478	2.99801e-11	5.46563	1.40734
199955123	rs139581183	8.58601e-13	-2.59578e-10	-1.6764	5.45594e-11	-2.59578e-10	-1.38569	7.25421e-15	-2.59578e-10	-1.45373
199955881	rs34619758	5.74181e-13	-2.07876	-7.42646e-10	2.66078e-11	-2.10378	-7.42646e-10	2.76112e-14	-0.117094	-7.42646e-10
199958774	rs76621391	3.54684e-12	-2.59578e-10	-0.257897	7.45529e-11	-2.59578e-10	-1.07347	5.03982e-14	-2.59578e-10	0.48464
199959447	rs115307848	2.22088e-12	-0.726048	-7.42646e-10	3.08322e-11	-1.95642	-7.42646e-10	9.02208e-15	-1.23564	-7.42646e-10
199959803	rs76501568	3.28234e-12	-0.335396	-7.42646e-10	4.00196e-11	-1.69561	-7.42646e-10	1.82554e-14	-0.530854	-7.42646e-10
199962415	rs79978546	1.45085e-12	-1.15181	-7.42646e-10	5.58803e-11	-1.36177	-7.42646e-10	2.89751e-14	-0.0688791	-7.42646e-10
199962753	rs767025	7.56627e-13	-1.80284	-7.42646e-10	1.33725e-10	-0.489198	-7.42646e-10	4.12042e-15	-2.01936	-7.42646e-10
199964877	rs148980005	6.1669e-12	0.295243	-7.42646e-10	3.18446e-10	0.378473	-7.42646e-10	4.50634e-13	2.67534	-7.42646e-10
199965874	rs77699667	6.11314e-13	-2.0161	-7.42646e-10	2.65918e-11	-2.10438	-7.42646e-10	1.48948e-14	-0.734304	-7.42646e-10
199966951	rs74682158	4.8624e-12	1.92039	-1.86282	5.33579e-11	0.450876	-1.85883	6.3118e-13	4.42109	-1.40881
199969144	rs77715330	8.92602e-12	0.665017	-7.42646e-10	3.46505e-10	0.462918	-7.42646e-10	5.74046e-15	-1.68778	-7.42646e-10
199969389	rs143956110	6.21512e-13	-1.99955	-7.42646e-10	2.79114e-11	-2.05595	-7.42646e-10	2.65651e-14	-0.155718	-7.42646e-10
199972587	rs1376590	8.22385e-13	-0.643646	-1.07585	2.43451e-11	-0.830712	-1.36194	2.71942e-08	12.7267	0.956541
199972923	rs73983686	8.09065e-13	-2.59578e-10	-1.73583	3.8028e-11	-2.59578e-10	-1.74666	5.48798e-15	-2.59578e-10	-1.73275
199975304	rs16830962	1.37387e-12	-1.20632	-7.42646e-10	6.52584e-11	-1.20663	-7.42646e-10	3.84615e-15	-2.08824	-7.42646e-10
199975848	rs67666702	2.53105e-13	-1.17542	-1.72248	2.73353e-11	-0.213039	-1.86376	1.49225e-14	1.04052	-1.77296
199977712	rs79296449	7.42203e-13	-2.59578e-10	-1.82209	3.50012e-11	-2.59578e-10	-1.8296	5.19139e-15	-2.59578e-10	-1.78831
199980336	rs79645648	7.4758e-13	-2.59578e-10	-1.81487	3.3789e-11	-2.59578e-10	-1.86485	4.88437e-15	-2.59578e-10	-1.84927
199980716	rs73063420	1.03619e-13	-1.95916	-1.83183	6.93596e-12	-1.69851	-1.74975	2.02298e-15	-1.10869	-1.62206
199981623	rs189582220	2.72264e-12	-0.522352	-7.42646e-10	9.16396e-11	-0.867117	-7.42646e-10	9.18595e-13	3.38753	-7.42646e-10
199983384	rs75510369	1.4241e-12	-1.17041	-7.42646e-10	2.65652e-11	-2.10538	-7.42646e-10	7.87864e-15	-1.37116	-7.42646e-10
199983633	rs142848520	1.17051e-12	-1.36652	-7.42646e-10	3.01986e-11	-1.97719	-7.42646e-10	9.72514e-15	-1.1606	-7.42646e-10
199984652	rs192079128	5.59873e-13	-2.104	-7.42646e-10	2.74739e-11	-2.07174	-7.42646e-10	6.32258e-15	-1.59119	-7.42646e-10
199987237	rs116847355	5.2449e-12	-2.59578e-10	0.133304	3.29084e-10	-2.59578e-10	0.411334	3.94746e-14	-2.59578e-10	0.240342
199990107	rs1451488	1.93939e-13	-1.30104	-1.86313	4.89914e-12	-1.93354	-1.86238	0.178504	29.1548	0.225546
199990731	rs1017618	2.14038e-12	-0.762967	-7.42646e-10	1.89802e-10	-0.138998	-7.42646e-10	6.91845e-14	0.801462	-7.42646e-10
199992008	rs115749134	1.11652e-12	-1.41373	-7.42646e-10	4.34662e-11	-1.613	-7.42646e-10	1.91672e-14	-0.482113	-7.42646e-10
199993473	rs144595792	3.52951e-12	-0.262793	-7.42646e-10	3.81106e-11	-1.74449	-7.42646e-10	2.34584e-14	-0.280087	-7.42646e-10
199993534	rs12986901	1.95004e-13	-1.30462	-1.85407	2.17845e-11	-0.496257	-1.80753	2.38252e-14	1.59375	-1.85832
199994740	rs62178664	1.02695e-12	-1.49736	-7.42646e-10	3.91425e-11	-1.71777	-7.42646e-10	6.58422e-14	0.751947	-7.42646e-10
199994868	rs1451487	7.31463e-13	-0.861008	-0.975654	1.8174e-11	-1.17063	-1.31435	1.29999e-08	11.8275	1.11763
199995046	rs1451486	6.00422e-13	-1.05395	-0.980123	1.58145e-11	-1.30342	-1.32064	6.26272e-09	11.1141	1.1007
199997913	rs77893927	8.27454e-13	-2.59578e-10	-1.71335	3.65808e-11	-2.59578e-10	-1.78546	4.8303e-15	-2.59578e-10	-1.86041
200000022	rs2345457	1.1357e-13	-1.89281	-1.80648	4.47287e-12	-2.1046	-1.78235	0.0149742	25.8805	1.02156
200000088	rs12624145	1.11412e-13	-1.89177	-1.8267	4.45531e-12	-2.10373	-1.78716	0.0122354	25.9521	0.747911
200001233	rs4144848	1.14762e-13	-1.88412	-1.80473	4.52859e-12	-2.10291	-1.77166	0.0170903	26.0391	0.995135
200002567	rs1530873	1.12516e-13	-1.89177	-1.81684	4.45556e-12	-2.10373	-1.7871	0.0149076	25.9521	0.945443
200004170	rs77710754	7.49177e-13	-1.81273	-7.42646e-10	1.30872e-10	-0.510761	-7.42646e-10	4.16627e-15	-2.00829	-7.42646e-10
200004398	rs76928953	8.3797e-13	-0.48278	-1.21795	2.82101e-11	-0.524838	-1.52046	1.56442e-14	1.10215	-1.78736
200004958	rs113264639	2.55324e-12	-0.586589	-7.42646e-10	4.005e-11	-1.69485	-7.42646e-10	1.90068e-14	-0.490516	-7.42646e-10
200004974	rs4673248	1.22649e-13	-1.79609	-1.82629	4.46723e-12	-2.08898	-1.79924	0.0354892	26.8947	0.870211
200006557	rs141832838	5.77328e-12	-2.59578e-10	0.229288	3.79492e-10	-2.59578e-10	0.553854	3.55608e-14	-2.59578e-10	0.135928
200006857	rs111585265	7.37743e-13	-1.82811	-7.42646e-10	6.44021e-11	-1.21983	-7.42646e-10	6.32993e-13	3.01514	-7.42646e-10
200007302	rs3963519	1.2349e-13	-1.78737	-1.82817	4.46555e-12	-2.0869	-1.80169	0.0379837	26.9785	0.854318
200008807	rs16831039	1.14037e-13	-1.88392	-1.81126	4.43526e-12	-2.10289	-1.79251	0.0172291	26.0413	1.00105
200008894	rs1376584	1.13964e-13	-1.88625	-1.80957	4.44278e-12	-2.10315	-1.79055	0.0169876	26.0149	1.01325
200009092	rs145503363	6.91161e-13	-1.89334	-7.42646e-10	2.85587e-11	-2.03302	-7.42646e-10	3.90774e-15	-2.07236	-7.42646e-10
200010088	rs1451484	1.16006e-13	-1.85629	-1.82177	4.42601e-12	-2.10052	-1.79697	0.0201949	26.284	0.91716
200010221	rs141969586	8.80732e-13	-2.59578e-10	-1.65096	3.56139e-11	-2.59578e-10	-1.81224	5.13355e-15	-2.59578e-10	-1.79952
200010475	rs16831047	2.07284e-12	1.06967	-1.8647	1.87054e-11	-0.59458	-1.86159	1.84877e-11	6.93325	-0.543699
200010583	rs1349505	1.10798e-13	-1.90225	-1.82176	4.37977e-12	-2.10521	-1.80278	0.0120673	25.7712	0.915008
200010684	rs16831051	1.1232e-13	-1.89518	-1.81518	4.41616e-12	-2.10477	-1.79494	0.0137833	25.8533	0.965892
200011446	rs6733580	1.15744e-13	-1.86337	-1.81697	4.42728e-12	-2.10013	-1.79706	0.0205897	26.2681	0.95236
200011863	rs77064030	1.82466e-12	0.942845	-1.86541	1.72378e-11	-0.68167	-1.85621	1.61451e-11	6.71839	-0.464328
200013002	rs1451483	1.16964e-13	-1.85629	-1.81355	4.44352e-12	-2.10052	-1.79302	0.021462	26.284	0.978014
200013555	rs151187844	6.28903e-13	-1.98773	-7.42646e-10	2.70328e-11	-2.08793	-7.42646e-10	1.20685e-14	-0.944718	-7.42646e-10
200013580	rs1901321	1.16964e-13	-1.85629	-1.81355	4.44352e-12	-2.10052	-1.79302	0.021462	26.284	0.978014
200013936	rs1817081	1.1569e-13	-1.87074	-1.81005	4.45876e-12	-2.10121	-1.7889	0.0199978	26.1878	1.00352
200014017	rs2345458	1.15239e-13	-1.87464	-1.81005	4.45049e-12	-2.10307	-1.7889	0.0169787	26.0241	1.00352
200014452	rs537045037	1.98136e-12	-2.59578e-10	-0.84017	1.16798e-10	-2.59578e-10	-0.624536	1.329e-14	-2.59578e-10	-0.848301
200014483	rs12471454	1.18132e-13	-1.85514	-1.80477	4.49112e-12	-2.10006	-1.78282	0.0199899	26.1387	1.05221
200014778	rs148132193	7.11891e-13	-2.59578e-10	-1.86378	3.39004e-11	-2.59578e-10	-1.86155	4.96503e-15	-2.59578e-10	-1.8329
200015094	rs1451473	1.10151e-13	-1.92346	-1.8064	4.45742e-12	-2.1058	-1.78461	0.0104904	25.5167	1.02949
200015428	rs921465	1.12035e-13	-1.90115	-1.81174	4.43506e-12	-2.10456	-1.79088	0.0140022	25.8436	0.991299
200015504	rs921464	1.12888e-13	-1.89357	-1.81174	4.43796e-12	-2.1039	-1.79088	0.0152881	25.9315	0.991299
200015561	rs1868915	1.09032e-13	-1.93003	-1.81003	4.43871e-12	-2.10574	-1.78887	0.00942258	25.4351	1.00369
200015793	rs138233192	3.04526e-12	-2.59578e-10	-0.410367	1.89434e-10	-2.59578e-10	-0.14094	2.32807e-14	-2.59578e-10	-0.287692
200015883	rs75026977	1.64233e-12	-2.59578e-10	-1.02783	1.81118e-10	-2.59578e-10	-0.185831	1.88008e-14	-2.59578e-10	-0.501416
200016220	rs116548161	5.74699e-13	-2.07786	-7.42646e-10	3.10646e-11	-1.94891	-7.42646e-10	5.98143e-15	-1.64665	-7.42646e-10
200016332	rs1376595	1.11602e-13	-1.9086	-1.80817	4.45142e-12	-2.10507	-1.78669	0.0131599	25.7559	1.01699
200016336	rs2198156	9.46686e-14	-2.07325	-1.80808	4.39321e-12	-2.04539	-1.85953	1.04329e-15	-1.52752	-1.86541
200016797	rs1562874	1.06133e-13	-1.95005	-1.81697	4.40279e-12	-2.10568	-1.79706	0.00799325	25.3219	0.95236
200017123	rs4673254	1.053e-13	-1.96319	-1.81171	4.43602e-12	-2.10437	-1.79085	0.00655814	25.0849	0.991514
200017234	rs1562873	1.03907e-13	-1.97464	-1.81357	4.42839e-12	-2.1039	-1.79304	0.0058409	24.9827	0.977884
200017980	rs11883544	1.02299e-13	-1.98685	-1.81695	4.42429e-12	-2.10082	-1.79705	0.00448669	24.7444	0.952455
200018292	rs145410966	6.12397e-12	-2.59578e-10	0.288257	4.04308e-10	-2.59578e-10	0.617196	3.76711e-14	-2.59578e-10	0.193578
200018995	rs1376593	1.04306e-13	-1.96899	-1.81539	4.44395e-12	-2.10373	-1.78971	0.00585614	25.004	0.959157
200019105	rs9288302	1.02397e-13	-1.98589	-1.81697	4.41782e-12	-2.10227	-1.79706	0.00482786	24.8177	0.95236
200019363	rs1451503	1.04498e-13	-1.96899	-1.81355	4.42928e-12	-2.10373	-1.79302	0.00596762	25.004	0.978014
200019448	rs2122846	1.03181e-13	-1.97668	-1.81854	4.39874e-12	-2.10472	-1.79894	0.00574017	25.003	0.940243
200019792	rs115618589	7.95551e-13	-1.75267	-7.42646e-10	1.1719e-10	-0.621182	-7.42646e-10	4.08639e-15	-2.02765	-7.42646e-10
200020274	rs55857304	1.08035e-13	-1.92438	-1.82487	4.36129e-12	-2.10569	-1.80652	0.00982511	25.5909	0.889747
200020735	rs4101817	1.08035e-13	-1.92438	-1.82487	4.36129e-12	-2.10569	-1.80652	0.00982511	25.5909	0.889747
200021703	rs2345459	1.08069e-13	-1.93039	-1.81854	4.39475e-12	-2.10563	-1.79894	0.0101779	25.5757	0.940243
200022547	rs10208243	1.07497e-13	-1.93728	-1.81697	4.40235e-12	-2.10578	-1.79706	0.00944032	25.4883	0.95236
200022591	rs2198154	1.07159e-13	-1.93093	-1.82647	4.35246e-12	-2.10579	-1.80844	0.00893555	25.5092	0.8765
200022979	rs6760109	1.07327e-13	-1.93728	-1.81854	4.39409e-12	-2.10578	-1.79894	0.00932663	25.4883	0.940243
200023080	rs6731445	1.07327e-13	-1.93728	-1.81854	4.39409e-12	-2.10578	-1.79894	0.00932663	25.4883	0.940243
200025082	rs2881160	1.06488e-13	-1.94343	-1.82025	4.3851e-12	-2.10579	-1.80097	0.00850184	25.409	0.926945
200025189	rs17247467	5.74776e-13	-2.07773	-7.42646e-10	3.24281e-11	-1.90595	-7.42646e-10	7.38712e-15	-1.43558	-7.42646e-10
200025568	rs76469577	8.51268e-13	-1.68498	-7.42646e-10	8.12264e-11	-0.987739	-7.42646e-10	7.45515e-13	3.17876	-7.42646e-10
200025863	rs6743084	1.0469e-13	-1.95729	-1.82342	4.3724e-12	-2.1049	-1.80477	0.00649799	25.1656	0.90164
200026252	rs7566154	1.07159e-13	-1.93093	-1.82647	4.35246e-12	-2.10579	-1.80844	0.00893555	25.5092	0.8765
200027118	rs190198918	1.0803e-12	-2.59578e-10	-1.44671	6.44447e-11	-2.59578e-10	-1.21917	1.12626e-14	-2.59578e-10	-1.01383
200027224	rs1868914	1.13485e-12	-2.59578e-10	-1.39745	4.97992e-11	-2.59578e-10	-1.47698	2.90973e-14	-2.59578e-10	-0.0646706
200027305	rs1868913	1.04614e-13	-1.95654	-1.82489	4.36237e-12	-2.10543	-1.80654	0.00688192	25.235	0.889629
200027490	rs1901323	1.0493e-13	-1.95054	-1.82787	4.34701e-12	-2.10534	-1.81015	0.00685461	25.256	0.864606
200027805	rs35637532	1.28627e-12	-1.2722	-7.42646e-10	3.84169e-11	-1.73648	-7.42646e-10	1.44647e-12	3.84157	-7.42646e-10
200027886	rs17247558	9.77642e-13	-1.54656	-7.42646e-10	7.67027e-11	-1.04504	-7.42646e-10	3.87843e-15	-2.07988	-7.42646e-10
200027959	rs10931853	1.04769e-13	-1.95054	-1.82941	4.33892e-12	-2.10534	-1.81201	0.00676483	25.256	0.851423
200028198	rs143855396	9.39991e-13	-1.58584	-7.42646e-10	7.26446e-11	-1.0994	-7.42646e-10	3.84794e-15	-2.08778	-7.42646e-10
200028698	rs60642146	1.06396e-13	-1.93807	-1.82647	4.35258e-12	-2.10577	-1.80844	0.00816175	25.4187	0.8765
200028704	rs896350	1.06326e-13	-1.94343	-1.82177	4.37711e-12	-2.10579	-1.8028	0.00839989	25.409	0.914881
200029591	rs41422946	5.18539e-13	-1.55684	-0.623855	1.08013e-11	-2.00553	-0.999786	2.44973e-08	11.9159	1.66289
200029749	rs6730991	1.00408e-13	-2.05006	-1.77241	4.73387e-12	-2.05888	-1.77136	0.000944443	22.8832	1.25531
200030162	rs16831103	1.70968e-12	-2.59578e-10	-0.987646	6.31092e-11	-2.59578e-10	-1.24011	8.6923e-14	-2.59578e-10	1.02971
200030731	rs12693881	1.05153e-13	-2.07882	-1.69747	5.05563e-12	-2.02153	-1.74295	2.73333e-05	19.8761	0.719908
200031292	rs144385367	3.18546e-12	-0.365355	-7.42646e-10	1.20437e-10	-0.593852	-7.42646e-10	4.47826e-15	-1.93608	-7.42646e-10
200031387	rs16831114	9.58381e-14	-2.05052	-1.81852	4.59406e-12	-2.0613	-1.79892	0.000776375	23.0022	0.94039
200031543	rs1376587	9.51301e-14	-2.05794	-1.81852	4.62707e-12	-2.05414	-1.79892	0.000659312	22.8388	0.94039
200031866	rs189684514	1.22297e-12	-1.32267	-7.42646e-10	6.00897e-11	-1.28914	-7.42646e-10	6.92191e-15	-1.50062	-7.42646e-10
200032395	rs2122844	9.9529e-14	-2.03141	-1.79985	4.47219e-12	-2.08907	-1.79803	0.00108464	23.1964	1.08059
200032842	rs2345460	9.74585e-14	-2.05449	-1.79779	4.62485e-12	-2.0576	-1.79594	0.000830877	22.9161	1.09433
200033276	rs62178685	9.11827e-13	-1.61626	-7.42646e-10	7.55139e-11	-1.06066	-7.42646e-10	4.89156e-15	-1.8478	-7.42646e-10
200033533	rs16831119	4.72668e-13	-1.67536	-0.59796	1.05965e-11	-2.04631	-0.978142	1.26954e-08	11.215	1.70645
200034593	rs76431349	4.64845e-13	-0.955473	-1.33453	1.72861e-11	-0.990836	-1.54424	7.61381e-15	0.421124	-1.82648
200034595	rs6755019	9.78232e-14	-2.06086	-1.78769	4.68242e-12	-2.05546	-1.78571	0.000811666	22.8279	1.15916
200035225	rs1584661	9.79165e-14	-2.05794	-1.78966	4.67928e-12	-2.05414	-1.7877	0.000810488	22.8388	1.14683
200035339	rs1584660	9.62586e-14	-2.06482	-1.79985	4.66693e-12	-2.04645	-1.79803	0.000644534	22.6759	1.08059
200035340	rs9973950	9.83629e-14	-2.05759	-1.78546	4.67734e-12	-2.0588	-1.78345	0.000887719	22.9036	1.17299
200035442	rs149835443	8.41419e-13	-2.59578e-10	-1.69662	5.09075e-11	-2.59578e-10	-1.45497	9.37237e-15	-2.59578e-10	-1.19755
200035505	rs10931854	9.64574e-14	-2.06482	-1.79779	4.6767e-12	-2.04645	-1.79594	0.000653448	22.6759	1.09433
200035506	rs10931855	9.76585e-14	-2.06482	-1.78541	4.7357e-12	-2.04645	-1.7834	0.000707118	22.6759	1.17326
200035809	rs59097191	9.64574e-14	-2.06482	-1.79779	4.6767e-12	-2.04645	-1.79594	0.000653448	22.6759	1.09433
200035920	rs59447251	9.64574e-14	-2.06482	-1.79779	4.6767e-12	-2.04645	-1.79594	0.000653448	22.6759	1.09433
200036336	rs78774981	5.02713e-12	-2.59578e-10	0.0908958	1.09771e-10	-2.59578e-10	-0.686588	7.37799e-14	-2.59578e-10	0.865772
200036454	rs4675342	9.64574e-14	-2.06482	-1.79779	4.6767e-12	-2.04645	-1.79594	0.000653448	22.6759	1.09433
200036804	rs1470755	9.79036e-14	-2.06432	-1.7834	4.72074e-12	-2.05165	-1.78137	0.000766885	22.7447	1.18559
200036945	rs4675343	9.67353e-14	-2.06789	-1.79184	4.72302e-12	-2.04262	-1.78991	0.000628886	22.5989	1.13297
200037281	rs16831122	4.89212e-13	-0.850566	-1.38835	1.84134e-11	-0.88752	-1.58438	8.73718e-15	0.575506	-1.84323
200037468	rs6435004	9.70329e-14	-2.06482	-1.79184	4.70498e-12	-2.04645	-1.78991	0.000679191	22.6759	1.13297
200037836	rs117358533	9.04837e-14	-2.10524	-1.82129	4.12126e-12	-2.10573	-1.86309	1.84267e-15	-0.961515	-1.86258
200037855	rs114820596	2.72498e-12	-0.521492	-7.42646e-10	2.53693e-10	0.151145	-7.42646e-10	9.82367e-14	1.15207	-7.42646e-10
200037911	rs6713045	9.88412e-14	-2.06086	-1.77734	4.70348e-12	-2.05546	-1.78122	0.000849745	22.8279	1.205
200038009	rs6742079	9.71897e-14	-2.06126	-1.79378	4.67646e-12	-2.05056	-1.79188	0.000730775	22.7615	1.12052
200038336	rs74988179	1.71593e-12	-0.984	-7.42646e-10	2.09903e-10	-0.0383352	-7.42646e-10	8.21492e-14	0.973222	-7.42646e-10
200038779	rs181748779	8.53467e-13	-2.59578e-10	-1.6824	3.63967e-11	-2.59578e-10	-1.7905	4.82867e-15	-2.59578e-10	-1.86074
200038824	rs13407911	1.64853e-13	-2.04599	-1.28066	6.49488e-12	-1.99485	-1.51912	1.7204e-13	3.56653	-1.85412
200039743	rs12618784	9.87913e-14	-2.05759	-1.78111	4.69797e-12	-2.0588	-1.77905	0.000911548	22.9036	1.19948
200040295	rs6750308	9.80399e-14	-2.05449	-1.79184	4.65281e-12	-2.0576	-1.78991	0.00086361	22.9161	1.13297
200040850	rs75608973	1.61091e-12	-2.59578e-10	-1.04715	1.22088e-10	-2.59578e-10	-0.580237	2.06403e-14	-2.59578e-10	-0.408069
200040985	rs10177617	9.69368e-14	-2.07654	-1.78111	4.80913e-12	-2.03542	-1.77905	0.000562452	22.4208	1.19948
200041124	rs56317974	9.77027e-14	-2.05794	-1.79184	4.66893e-12	-2.05414	-1.78991	0.00079933	22.8388	1.13297
200042097	rs7567954	9.58886e-14	-2.07668	-1.79184	4.78327e-12	-2.02995	-1.78991	0.000495396	22.3603	1.13297
200042808	rs4675353	9.71897e-14	-2.06126	-1.79378	4.67646e-12	-2.05056	-1.79188	0.000730775	22.7615	1.12052
200043537	rs11683241	1.00468e-13	-2.02809	-1.79378	4.53401e-12	-2.0815	-1.79188	0.00137442	23.3932	1.12052
200043559	rs11683244	1.00958e-13	-2.02322	-1.79378	4.5222e-12	-2.08411	-1.79188	0.00149928	23.4802	1.12052
200043951	rs2084737	1.11298e-13	-1.92569	-1.79381	4.42524e-12	-2.10575	-1.7919	0.00723138	25.0538	1.12034
200044448	rs12693886	1.11757e-13	-1.92569	-1.78969	4.44374e-12	-2.10575	-1.78773	0.00742387	25.0538	1.14661
200044605	rs146465523	8.70576e-13	-2.59578e-10	-1.66255	6.79015e-11	-2.59578e-10	-1.16692	7.3576e-15	-2.59578e-10	-1.43958
200045031	rs62178712	1.15086e-13	-1.89225	-1.79378	4.4306e-12	-2.10457	-1.79188	0.0101968	25.3973	1.12052
200045039	rs79353396	1.12239e-13	-1.91921	-1.79186	4.43471e-12	-2.10558	-1.78993	0.00792343	25.1327	1.13283
200045258	rs111545241	1.12021e-13	-1.91921	-1.79381	4.42598e-12	-2.10558	-1.7919	0.00782503	25.1327	1.12034
200046413	rs113157823	1.06337e-13	-1.9614	-1.80369	4.38841e-12	-2.10409	-1.80192	0.00467353	24.6831	1.05452
200047674	rs111796899	1.11727e-13	-1.91196	-1.80369	4.38323e-12	-2.10527	-1.80192	0.00799188	25.2196	1.05452
200048332	rs12611560	1.17097e-13	-1.86701	-1.8017	4.41221e-12	-2.1007	-1.79991	0.0134673	25.7278	1.06813
200048386	rs12618091	1.13329e-13	-1.89772	-1.80369	4.38754e-12	-2.10429	-1.80192	0.00943766	25.3859	1.05452
200048544	rs183843595	1.24362e-12	-2.59578e-10	-1.30593	4.57416e-11	-2.59578e-10	-1.56197	8.72494e-15	-2.59578e-10	-1.26913
200048571	rs12611626	1.08025e-13	-1.94565	-1.80369	4.38217e-12	-2.10551	-1.80192	0.00526385	24.802	1.05452
200048710	rs35896946	5.61338e-13	-2.10139	-7.42646e-10	3.04288e-11	-1.96959	-7.42646e-10	8.41041e-15	-1.30584	-7.42646e-10
200050031	rs139436966	7.66943e-12	-2.59578e-10	0.513289	2.62072e-10	-2.59578e-10	0.183638	1.88299e-14	-2.59578e-10	-0.499868
200050126	rs7571105	1.05206e-13	-1.9721	-1.80369	4.39743e-12	-2.10204	-1.80192	0.00350292	24.3948	1.05452
200050321	rs181005873	7.12658e-13	-2.59578e-10	-1.86271	3.42197e-11	-2.59578e-10	-1.85218	5.29246e-15	-2.59578e-10	-1.76903
200051390	rs1376586	1.08176e-13	-1.92069	-1.82726	4.2773e-12	-2.10579	-1.82587	0.0057213	25.064	0.875907
200051520	rs10497829	1.05149e-13	-1.96022	-1.81611	4.33497e-12	-2.10373	-1.81453	0.0037735	24.5587	0.965025
200052219	rs148823641	1.15606e-12	-2.59578e-10	-1.37894	4.51539e-11	-2.59578e-10	-1.5749	8.59778e-15	-2.59578e-10	-1.28381
200052612	rs13033985	1.38674e-13	-2.10077	-1.39881	5.95833e-12	-2.08957	-1.51062	9.50943e-14	2.95936	-1.8398
200053196	rs10497830	3.70103e-13	-1.61044	-0.907488	8.8067e-12	-2.02075	-1.18872	1.12521e-08	11.5657	1.23504
200054222	rs6715416	1.10415e-13	-1.90634	-1.82112	4.30571e-12	-2.10542	-1.81962	0.00713738	25.2348	0.926212
200054732	rs537836529	7.38836e-13	-2.59578e-10	-1.82663	3.62707e-11	-2.59578e-10	-1.79397	4.87797e-15	-2.59578e-10	-1.85059
200054867	rs4270295	1.11559e-13	-1.89772	-1.81943	4.31799e-12	-2.10429	-1.8179	0.00841241	25.3859	0.939525
200055960	rs78692566	1.31443e-12	-2.59578e-10	-1.25055	1.12191e-10	-2.59578e-10	-0.664774	1.75213e-14	-2.59578e-10	-0.571897
200055972	rs7573661	1.10611e-13	-1.90456	-1.82112	4.30829e-12	-2.10482	-1.81962	0.00766876	25.3066	0.926212
200056457	rs7600726	1.10069e-13	-1.90634	-1.82426	4.29197e-12	-2.10542	-1.82282	0.00695884	25.2348	0.90088
200056608	rs13012540	1.22772e-13	-1.75602	-1.86536	6.47114e-12	-1.70375	-1.81388	8.75633e-15	0.59627	-1.86181
200057117	rs189439476	8.22092e-13	-2.59578e-10	-1.71986	3.70481e-11	-2.59578e-10	-1.77276	4.80616e-15	-2.59578e-10	-1.86542
200057942	rs6717968	1.07409e-13	-1.92069	-1.83438	4.24639e-12	-2.10579	-1.83312	0.00537176	25.064	0.812867
200058226	rs79564667	5.61543e-13	-2.10102	-7.42646e-10	3.33306e-11	-1.8785	-7.42646e-10	9.75191e-15	-1.15785	-7.42646e-10
200058398	rs62178718	1.0788e-13	-1.91506	-1.83563	4.2428e-12	-2.10536	-1.8344	0.0057012	25.1353	0.801132
200059212	rs78696503	4.54689e-12	1.80978	-1.81929	2.51173e-11	-0.307842	-1.85358	3.89462e-11	8.08437	-0.949747
200059788	rs116204552	4.35921e-12	-0.0516613	-7.42646e-10	4.62399e-11	-1.55114	-7.42646e-10	3.0535e-14	-0.016442	-7.42646e-10
200060715	rs1982411	5.0158e-13	-1.00803	-1.20592	1.41483e-11	-1.33826	-1.39713	1.64134e-11	5.62483	0.645713
200062794	rs141279067	5.52912e-12	-2.59578e-10	0.186075	3.62266e-10	-2.59578e-10	0.507398	3.40902e-14	-2.59578e-10	0.0936952
200063363	rs80185225	6.91654e-13	-1.89262	-7.42646e-10	4.70479e-11	-1.53381	-7.42646e-10	4.34007e-15	-1.96742	-7.42646e-10
200063722	rs724268	1.04304e-13	-1.9587	-1.8257	4.29275e-12	-2.10467	-1.82339	0.00358832	24.6296	0.843791
200064606	rs12053525	2.6799e-13	-1.7909	-1.04986	7.37284e-12	-2.08361	-1.30357	2.94282e-09	10.5311	0.928484
200066671	rs7568495	1.0032e-13	-1.98912	-1.83423	4.28148e-12	-2.0985	-1.83218	0.00205761	24.1476	0.769631
200067768	rs13029216	1.01168e-13	-1.98208	-1.83285	4.27471e-12	-2.10151	-1.83075	0.00243102	24.3018	0.78219
200067892	rs145050715	7.25575e-13	-1.84474	-7.42646e-10	3.56251e-11	-1.81193	-7.42646e-10	4.94781e-14	0.466216	-7.42646e-10
200068052	rs10804088	9.81102e-14	-2.00499	-1.84063	4.27326e-12	-2.09381	-1.83879	0.00151218	23.9014	0.707857
200068160	rs1376591	1.00895e-13	-1.98209	-1.83554	4.25519e-12	-2.10331	-1.83353	0.00154949	23.8761	0.757504
200068552	rs72927232	1.3107e-12	-1.25339	-7.42646e-10	2.75706e-11	-2.06823	-7.42646e-10	6.15474e-15	-1.61809	-7.42646e-10
200070045	rs72927234	5.80831e-13	-2.06725	-7.42646e-10	2.91343e-11	-2.01307	-7.42646e-10	3.24546e-14	0.0445262	-7.42646e-10
200070523	rs12995376	9.8994e-14	-1.99854	-1.83811	4.26756e-12	-2.09775	-1.83619	0.00180506	24.0534	0.73293
200070593	rs13036202	9.98102e-14	-1.98787	-1.84057	4.24566e-12	-2.10035	-1.83873	0.00207312	24.2163	0.708466
200070923	rs74421497	6.41482e-13	-1.96793	-7.42646e-10	3.02048e-11	-1.97698	-7.42646e-10	4.32763e-15	-1.97029	-7.42646e-10
200071074	rs115320687	2.73115e-12	-0.519232	-7.42646e-10	2.54379e-10	0.153844	-7.42646e-10	9.85557e-14	1.15531	-7.42646e-10
200071537	rs35196392	1.49785e-12	-1.11992	-7.42646e-10	4.45975e-11	-1.5873	-7.42646e-10	2.38344e-12	4.34099	-7.42646e-10
200072082	rs12615841	1.00696e-13	-1.9767	-1.84291	4.22649e-12	-2.10245	-1.84116	0.00238239	24.3797	0.684113
200072852	rs4338918	9.57113e-14	-2.01881	-1.85156	4.25403e-12	-2.09084	-1.84627	0.00110974	23.7212	0.578595
200073190	rs12616812	9.99899e-14	-1.98208	-1.84456	4.24311e-12	-2.10151	-1.83817	0.00215721	24.3018	0.662695
200075653	rs17195503	1.05204e-13	-1.93874	-1.83706	4.24068e-12	-2.10534	-1.83492	0.00188753	24.2586	0.572343
200076219	rs7609143	2.36466e-13	-1.89834	-1.06756	6.73477e-12	-2.10254	-1.37515	1.00315e-09	9.62416	0.759177
200076768	rs79894986	8.50102e-13	-2.59578e-10	-1.68635	5.42635e-11	-2.59578e-10	-1.39113	1.87224e-14	-2.59578e-10	-0.505595
200076905	rs75967607	2.17798e-11	1.55703	-7.42646e-10	8.9286e-10	1.40945	-7.42646e-10	4.12187e-15	-2.01901	-7.42646e-10
200076923	rs13029315	1.08613e-13	-1.91655	-1.82737	4.28234e-12	-2.10559	-1.82489	0.00282893	24.5793	0.656337
200077931	rs28853425	1.07653e-13	-1.91845	-1.83434	4.25069e-12	-2.1058	-1.8321	0.00247975	24.5068	0.59703
200078282	rs185897205	6.15206e-13	-2.00975	-7.42646e-10	2.69312e-11	-2.0917	-7.42646e-10	4.22494e-15	-1.99431	-7.42646e-10
200081158	rs138537916	9.04834e-13	-2.59578e-10	-1.62396	3.53994e-11	-2.59578e-10	-1.81829	4.84963e-15	-2.59578e-10	-1.85641
200081541	rs200953869	1.07736e-12	-2.59578e-10	-1.44944	5.15744e-11	-2.59578e-10	-1.44196	1.18896e-14	-2.59578e-10	-0.959654
200082621	rs1349507	1.128e-13	-1.86903	-1.83706	4.25386e-12	-2.10223	-1.83492	0.00380162	24.9588	0.572343
200084285	rs115033905	6.73021e-12	0.382653	-7.42646e-10	5.49537e-11	-1.37849	-7.42646e-10	3.68657e-14	0.171966	-7.42646e-10
200085369	rs16831165	2.17722e-13	-1.48663	-1.56185	7.80752e-12	-1.54266	-1.78724	2.20784e-14	1.52114	-1.86185
200085972	rs114887897	8.94041e-14	-2.08863	-1.84991	4.16542e-12	-2.09977	-1.85839	2.08321e-15	-0.846985	-1.85442
200086449	rs114735946	5.62352e-13	-2.09958	-7.42646e-10	2.97304e-11	-1.99281	-7.42646e-10	2.71123e-14	-0.135326	-7.42646e-10
200086752	rs1016569	8.98446e-14	-2.09085	-1.84278	4.15475e-12	-2.10106	-1.85967	2.03284e-15	-0.86655	-1.85933
200087389	rs148174270	1.20969e-12	-2.59578e-10	-1.33359	9.67581e-11	-2.59578e-10	-0.812767	1.54366e-14	-2.59578e-10	-0.69857
200087642	rs80029196	2.54276e-13	-1.33106	-1.56223	1.06396e-11	-1.3145	-1.7059	4.48632e-15	-0.0699165	-1.86436
200087849	rs117559092	1.22148e-12	-2.59578e-10	-1.32389	9.80859e-11	-2.59578e-10	-0.799137	1.56597e-14	-2.59578e-10	-0.684223
200087967	rs62178732	1.93903e-13	-1.38708	-1.77726	6.6437e-12	-1.62955	-1.86176	3.41281e-13	4.23436	-1.83697
200088660	rs79581823	2.32014e-13	-1.41536	-1.56955	9.71878e-12	-1.39973	-1.71119	3.90582e-15	-0.208085	-1.86476
200088853	rs7558362	1.95022e-13	-2.08529	-1.0733	6.66424e-12	-2.03279	-1.45544	5.45568e-06	18.2677	0.716922
200089420	rs76109428	2.35436e-13	-1.40072	-1.56955	9.86377e-12	-1.38492	-1.71119	4.00161e-15	-0.183857	-1.86476
200089482	rs7559104	1.31247e-13	-1.76488	-1.78975	4.6021e-12	-2.07797	-1.7805	0.0143123	25.962	0.894802
200089543	rs78131318	8.8336e-14	-2.09454	-1.85602	4.17437e-12	-2.10302	-1.853	1.98421e-15	-0.902225	-1.84787
200089792	rs55848302	1.33125e-13	-1.75285	-1.78757	4.65779e-12	-2.06825	-1.77819	0.014817	25.9836	0.907888
200090168	rs76443788	8.79312e-14	-2.09627	-1.85888	4.18823e-12	-2.10385	-1.84886	1.94678e-15	-0.920861	-1.84828
200090273	rs113218183	8.74256e-14	-2.10204	-1.85888	4.18031e-12	-2.10574	-1.84886	1.80127e-15	-0.998541	-1.84828
200090493	rs2084735	1.45352e-13	-1.60951	-1.84304	4.37873e-12	-2.04308	-1.86514	0.000303239	23.203	-0.200563
200090569	rs2084736	8.79054e-14	-2.09497	-1.86047	4.18317e-12	-2.10323	-1.85068	1.98704e-15	-0.906783	-1.84189
200090862	rs114332371	8.79627e-14	-2.0954	-1.85939	4.19347e-12	-2.10344	-1.84801	1.9671e-15	-0.911333	-1.84742
200091076	rs115399800	5.58952e-13	-2.10564	-7.42646e-10	3.10116e-11	-1.95062	-7.42646e-10	6.34128e-15	-1.58823	-7.42646e-10
200091356	rs7560391	1.24017e-13	-1.74965	-1.86164	4.17814e-12	-2.09388	-1.86124	0.00229289	24.8612	0.164353
200091394	rs66839563	7.74947e-13	-1.77891	-7.42646e-10	4.11737e-11	-1.66718	-7.42646e-10	3.48635e-14	0.116126	-7.42646e-10
200092575	rs117019395	7.181e-13	-2.59578e-10	-1.8551	3.52761e-11	-2.59578e-10	-1.82177	4.82669e-15	-2.59578e-10	-1.86115
200092789	rs78250221	8.56597e-13	-1.67874	-7.42646e-10	1.10138e-10	-0.683245	-7.42646e-10	1.01099e-12	3.48337	-7.42646e-10
200092874	rs112327607	8.76158e-14	-2.0979	-1.86084	4.20029e-12	-2.10454	-1.84528	1.91718e-15	-0.939809	-1.84465
200093309	rs78486820	8.7424e-14	-2.09831	-1.86263	4.21824e-12	-2.1047	-1.84086	1.91632e-15	-0.944747	-1.84016
200093341	rs12620840	2.49979e-13	-1.29019	-1.62014	1.07746e-11	-1.2732	-1.73458	4.79197e-15	-0.00399517	-1.86438
200093360	rs12617552	2.49077e-13	-1.27417	-1.63978	1.07957e-11	-1.25701	-1.74882	4.92515e-15	0.0216813	-1.86264
200093451	rs1597661	2.26305e-12	-0.707242	-7.42646e-10	5.94232e-11	-1.3003	-7.42646e-10	3.96264e-15	-2.0584	-7.42646e-10
200093545	rs13033924	7.80052e-13	-1.77235	-7.42646e-10	4.14878e-11	-1.65958	-7.42646e-10	3.42758e-14	0.0991251	-7.42646e-10
200093993	rs28770543	8.68338e-14	-2.10504	-1.86267	4.19244e-12	-2.10513	-1.84657	1.6991e-15	-1.06856	-1.83666
200094403	rs76604962	8.6905e-14	-2.10516	-1.86174	4.20637e-12	-2.10502	-1.84336	1.67631e-15	-1.07285	-1.84587
200095158	rs76639183	8.68641e-14	-2.10527	-1.86209	4.21115e-12	-2.10488	-1.84236	1.67544e-15	-1.07756	-1.84168
200096010	rs60461384	1.30724e-13	-1.69965	-1.85897	4.23398e-12	-2.08339	-1.85845	0.00369168	25.2836	0.218149
200096296	rs10931858	1.36122e-13	-2.05725	-1.4609	5.11814e-12	-2.03615	-1.71604	1.37711e-06	17.7523	-0.144386
200096327	rs116714674	2.54561e-12	-0.589582	-7.42646e-10	2.33858e-10	0.0697324	-7.42646e-10	8.90694e-14	1.0541	-7.42646e-10
200096573	rs75228550	2.69695e-13	-1.21428	-1.62014	1.16334e-11	-1.19652	-1.73458	5.40751e-15	0.116851	-1.86438
200097223	rs138494086	6.60734e-13	-1.93836	-7.42646e-10	4.35754e-11	-1.61049	-7.42646e-10	4.52545e-15	-1.9256	-7.42646e-10
200097487	rs11690732	1.29233e-13	-1.71057	-1.85952	4.22095e-12	-2.08589	-1.85903	0.00333929	25.1935	0.208007
200098133	rs114439464	8.70539e-14	-2.101	-1.86418	4.23909e-12	-2.10555	-1.83508	1.85766e-15	-0.981689	-1.83431
200098678	rs73983974	2.66693e-13	-1.20583	-1.63978	1.15672e-11	-1.18799	-1.74882	5.48957e-15	0.130177	-1.86264
200098686	rs73983977	2.65568e-13	-1.21006	-1.63978	1.15179e-11	-1.19226	-1.74882	5.45309e-15	0.123509	-1.86264
200098970	rs57091525	2.66693e-13	-1.20583	-1.63978	1.15672e-11	-1.18799	-1.74882	5.48957e-15	0.130177	-1.86264
200099011	rs56350102	2.66693e-13	-1.20583	-1.63978	1.15672e-11	-1.18799	-1.74882	5.48957e-15	0.130177	-1.86264
200099072	rs55635514	2.66693e-13	-1.20583	-1.63978	1.15672e-11	-1.18799	-1.74882	5.48957e-15	0.130177	-1.86264
200099181	rs80328240	8.70783e-14	-2.10131	-1.86359	4.22795e-12	-2.10562	-1.83765	1.84388e-15	-0.986542	-1.8369
200099298	rs78875578	1.23627e-12	-2.59578e-10	-1.31186	3.69259e-11	-2.59578e-10	-1.77607	9.18632e-15	-2.59578e-10	-1.2176
200099588	rs62178735	5.1188e-13	-1.16208	-1.03154	5.42144e-11	-0.290292	-1.10174	8.75531e-14	1.94339	-0.906455
200099642	rs76027670	8.69987e-14	-2.10131	-1.8645	4.24606e-12	-2.10562	-1.83337	1.85188e-15	-0.986542	-1.83257
200099755	rs12329345	2.45395e-13	-1.26259	-1.66625	9.28562e-12	-1.32818	-1.82833	3.78714e-14	2.03888	-1.84
200100125	rs57772917	1.42333e-13	-1.61765	-1.85589	4.31861e-12	-2.06678	-1.85527	0.00518624	25.5735	0.268237
200100266	rs58496425	2.45395e-13	-1.26259	-1.66625	9.28562e-12	-1.32818	-1.82833	3.78714e-14	2.03888	-1.84
200100365	rs74618693	8.73436e-14	-2.09765	-1.86421	4.24438e-12	-2.10444	-1.83495	1.94336e-15	-0.936732	-1.83417
200100466	rs143499126	8.76821e-13	-1.65541	-7.42646e-10	5.51436e-11	-1.37504	-7.42646e-10	3.78673e-15	-2.10381	-7.42646e-10
200100504	rs62178736	5.7635e-13	-2.07499	-7.42646e-10	2.69798e-11	-2.08989	-7.42646e-10	8.06196e-15	-1.34816	-7.42646e-10
200100817	rs79427695	8.66583e-14	-2.1057	-1.86403	4.24303e-12	-2.10392	-1.83578	1.64281e-15	-1.10389	-1.83501
200101312	rs79602403	8.69116e-14	-2.10214	-1.86468	4.25015e-12	-2.10575	-1.83228	1.82885e-15	-1.00017	-1.83146
200101592	rs4673288	1.28525e-13	-1.71057	-1.86502	4.20888e-12	-2.08589	-1.86189	0.00244982	25.1935	-0.101736
200101901	rs139307579	6.82304e-13	-1.90623	-7.42646e-10	2.94751e-11	-2.00143	-7.42646e-10	3.84832e-15	-2.08768	-7.42646e-10
200102022	rs1451482	2.41444e-13	-1.30346	-1.64161	8.97677e-12	-1.36742	-1.82292	3.42499e-14	1.94764	-1.84927
200102313	rs149893382	5.66077e-13	-2.09298	-7.42646e-10	2.66595e-11	-2.10184	-7.42646e-10	4.40893e-15	-1.95168	-7.42646e-10
200102348	rs55981047	2.66693e-13	-1.20583	-1.63978	1.15672e-11	-1.18799	-1.74882	5.48957e-15	0.130177	-1.86264
200102395	rs75965489	8.68995e-14	-2.10545	-1.8615	4.23201e-12	-2.1046	-1.83771	1.65322e-15	-1.08651	-1.84608
200102488	rs56706472	2.66693e-13	-1.20583	-1.63978	1.15672e-11	-1.18799	-1.74882	5.48957e-15	0.130177	-1.86264
200102500	rs61393798	2.50733e-13	-1.26754	-1.63978	1.08682e-11	-1.25032	-1.74882	4.97759e-15	0.0322722	-1.86264
200102568	rs57157065	2.58494e-13	-1.26005	-1.61679	1.1135e-11	-1.24275	-1.73213	5.02765e-15	0.0442254	-1.86459
200102646	rs72927282	5.7424e-13	-2.07866	-7.42646e-10	2.97302e-11	-1.99282	-7.42646e-10	3.56422e-14	0.138215	-7.42646e-10
200104387	rs141065777	2.73201e-12	-0.518916	-7.42646e-10	6.52617e-11	-1.20658	-7.42646e-10	1.95202e-12	4.14131	-7.42646e-10
200104390	rs78334571	2.68689e-13	-1.20159	-1.63656	1.16437e-11	-1.18371	-1.7465	5.52443e-15	0.136853	-1.86299
200104546	rs138834914	3.06992e-13	-1.06832	-1.63656	1.48964e-11	-0.937361	-1.7465	6.27624e-15	0.264444	-1.86299
200104821	rs144659264	8.67054e-14	-2.10559	-1.8636	4.263e-12	-2.10428	-1.83072	1.64894e-15	-1.09501	-1.84017
200105108	rs112919553	8.68342e-14	-2.10559	-1.86211	4.24059e-12	-2.10428	-1.83599	1.64159e-15	-1.09501	-1.84464
200105168	rs146275068	1.53085e-12	-1.09813	-7.42646e-10	8.93589e-11	-0.89232	-7.42646e-10	3.96331e-15	-2.05823	-7.42646e-10
200105379	rs62178737	6.21536e-13	-1.99951	-7.42646e-10	4.2824e-11	-1.62788	-7.42646e-10	7.75218e-15	-1.38734	-7.42646e-10
200106749	rs191784541	1.82524e-12	-0.922241	-7.42646e-10	8.12354e-11	-0.98763	-7.42646e-10	8.48721e-15	-1.29675	-7.42646e-10
200106920	rs111420664	8.72049e-14	-2.10006	-1.86339	4.25487e-12	-2.1053	-1.83162	1.8709e-15	-0.967958	-1.84094
200107956	rs62178738	1.35412e-13	-1.65796	-1.86543	4.25292e-12	-2.07281	-1.86456	0.00395978	25.6187	-0.0467927
200107967	rs114193689	5.67623e-13	-2.09025	-7.42646e-10	3.3193e-11	-1.88264	-7.42646e-10	7.14013e-15	-1.46958	-7.42646e-10
200107970	rs78906158	2.45628e-13	-1.31542	-1.61247	1.05626e-11	-1.2987	-1.72896	4.59916e-15	-0.0446178	-1.86482
200107971	rs113864518	8.67976e-14	-2.10574	-1.86239	4.24656e-12	-2.10371	-1.83516	1.62068e-15	-1.10853	-1.84394
200108346	rs113476977	8.69995e-14	-2.10265	-1.86316	4.24902e-12	-2.10579	-1.8325	1.7937e-15	-1.00935	-1.84169
200109174	rs74746305	2.35475e-13	-1.31542	-1.65468	1.04323e-11	-1.2987	-1.74138	4.61503e-15	-0.0446178	-1.86138
200109611	rs10178237	8.67491e-14	-2.10579	-1.8629	4.25552e-12	-2.10331	-1.83345	1.60942e-15	-1.11694	-1.8425
200109692	rs10201630	8.66528e-14	-2.10579	-1.86401	4.27534e-12	-2.10331	-1.82881	1.61581e-15	-1.11694	-1.83854
200109740	rs260767	1.18715e-13	-2.05017	-1.60482	4.58903e-12	-2.04411	-1.8172	1.17723e-06	17.891	-0.439837
200110005	rs113341373	8.66497e-14	-2.1058	-1.86403	4.2769e-12	-2.10307	-1.82868	1.60855e-15	-1.12155	-1.83843
200110073	rs78921662	2.34347e-13	-1.32333	-1.65157	1.0374e-11	-1.30669	-1.73899	4.5545e-15	-0.0574015	-1.8618
200110423	rs117240006	1.23222e-12	-2.59578e-10	-1.31513	8.49193e-11	-2.59578e-10	-0.943278	1.66484e-14	-2.59578e-10	-0.622998
200110537	rs75411827	8.68802e-14	-2.10333	-1.86385	4.26139e-12	-2.10579	-1.8296	1.77404e-15	-1.02284	-1.83921
200110592	rs13406628	8.67428e-14	-2.1058	-1.86296	4.25747e-12	-2.10307	-1.83323	1.60232e-15	-1.12155	-1.84231
200111303	rs59181556	2.38947e-13	-1.33868	-1.61679	1.02846e-11	-1.3222	-1.73213	4.43021e-15	-0.0822803	-1.86459
200112018	rs10167367	8.6704e-14	-2.10579	-1.86342	4.26698e-12	-2.10259	-1.83148	1.59069e-15	-1.13032	-1.84082
200112469	rs10180359	8.66083e-14	-2.10577	-1.86454	4.29249e-12	-2.10235	-1.82577	1.59186e-15	-1.13449	-1.83592
200112491	rs139590892	7.22678e-13	-1.84874	-7.42646e-10	3.79491e-11	-1.74873	-7.42646e-10	4.24621e-14	0.313299	-7.42646e-10
200112519	rs10167946	8.67327e-14	-2.10546	-1.86342	4.27533e-12	-2.10064	-1.83148	1.544e-15	-1.16011	-1.84082
200112625	rs11687524	1.41728e-13	-1.61236	-1.86543	4.28483e-12	-2.06534	-1.86456	0.00557681	25.9611	-0.0467927
200112851	rs112994916	8.67689e-14	-2.10577	-1.86269	4.25157e-12	-2.10352	-1.83418	1.61521e-15	-1.11274	-1.84311
200113025	rs61527140	2.45864e-13	-1.34258	-1.58435	1.04931e-11	-1.32615	-1.70811	4.39842e-15	-0.0886218	-1.86545
200114359	rs200469539	3.89088e-12	-2.59578e-10	-0.165317	3.35068e-10	-2.59578e-10	0.429353	2.67751e-14	-2.59578e-10	-0.147843
200114739	rs260746	1.35697e-13	-1.65584	-1.86544	4.24421e-12	-2.07566	-1.86376	0.0028051	25.2955	-0.0683438
200115119	rs111994537	8.68138e-14	-2.1034	-1.86454	4.27777e-12	-2.10578	-1.82577	1.77718e-15	-1.02437	-1.83592
200115128	rs12621352	2.41848e-13	-1.31545	-1.62794	8.92815e-12	-1.37892	-1.81685	3.32234e-14	1.92063	-1.85269
200115147	rs12621356	2.32365e-13	-1.41716	-1.56624	9.86453e-12	-1.40154	-1.69449	3.89292e-15	-0.211061	-1.86509
200115323	rs12615027	2.63486e-13	-1.29147	-1.56624	1.12009e-11	-1.27449	-1.69449	4.77874e-15	-0.00604381	-1.86509
200115422	rs12621439	2.42835e-13	-1.2862	-1.65313	9.02667e-12	-1.35085	-1.83394	3.57203e-14	1.98632	-1.84592
200115461	rs141319801	1.09556e-12	-2.59578e-10	-1.43268	5.28088e-11	-2.59578e-10	-1.4183	1.40998e-14	-2.59578e-10	-0.789156
200115482	rs12615048	2.85748e-13	-1.21776	-1.55884	1.12317e-11	-1.27736	-1.68889	3.81272e-15	-0.23218	-1.86479
200115505	rs180822258	8.70529e-13	-2.59578e-10	-1.66261	4.25851e-11	-2.59578e-10	-1.63348	5.34283e-15	-2.59578e-10	-1.75956
200115508	rs138135251	2.34102e-13	-1.42085	-1.5551	9.91112e-12	-1.40527	-1.68605	3.87101e-15	-0.217189	-1.86461
200116008	rs200065311	3.27149e-13	-0.97195	-1.66934	1.31253e-11	-0.988616	-1.82182	5.16214e-14	2.36203	-1.85341
200116012	rs139777172	8.92361e-14	-2.07655	-1.86388	4.60756e-12	-2.07886	-1.77842	2.80707e-15	-0.595775	-1.8074
200116317	rs181818113	2.89999e-12	-0.459245	-7.42646e-10	1.55372e-10	-0.339161	-7.42646e-10	4.8379e-15	-1.85883	-7.42646e-10
200116436	rs75412321	2.35156e-13	-1.43154	-1.53992	9.91879e-12	-1.41608	-1.67447	3.80648e-15	-0.234963	-1.86365
200116883	rs140436548	1.69036e-13	-1.56102	-1.74058	7.4904e-12	-1.54712	-1.82424	3.14034e-15	-0.45523	-1.83575
200117449	rs10208056	8.07948e-13	-2.59578e-10	-1.73721	3.61219e-11	-2.59578e-10	-1.79808	4.97003e-15	-2.59578e-10	-1.83189
200117777	rs185466	1.23604e-13	-2.04471	-1.56991	4.63172e-12	-2.04493	-1.80712	1.00796e-06	17.687	-0.391153
200118526	rs76610462	2.18185e-13	-1.52593	-1.52043	9.1515e-12	-1.51159	-1.65947	3.25053e-15	-0.394562	-1.86193
200118528	rs75070256	2.23428e-13	-1.50219	-1.52043	9.37409e-12	-1.48756	-1.65947	3.38528e-15	-0.353946	-1.86193
200118749	rs189399208	1.78823e-12	-0.942727	-7.42646e-10	1.52486e-10	-0.357907	-7.42646e-10	5.2944e-14	0.533921	-7.42646e-10
200118753	rs530837119	1.69393e-12	-0.996901	-7.42646e-10	1.42667e-10	-0.424465	-7.42646e-10	4.87787e-14	0.451978	-7.42646e-10
200118837	rs260754	1.2321e-13	-2.04837	-1.56945	4.67314e-12	-2.04117	-1.80198	9.62429e-07	17.6202	-0.370568
200118926	rs62178739	6.04046e-13	-2.02806	-7.42646e-10	4.15408e-11	-1.6583	-7.42646e-10	7.93563e-15	-1.36395	-7.42646e-10
200119263	rs12476703	1.25223e-13	-2.04837	-1.55325	4.68433e-12	-2.04117	-1.79959	9.783e-07	17.6202	-0.354211
200119317	rs79500745	8.70891e-14	-2.10551	-1.85927	4.60227e-12	-2.10449	-1.75394	1.74835e-15	-1.08952	-1.78713
200121161	rs260755	1.56728e-13	-1.53365	-1.84354	4.40134e-12	-2.06123	-1.84184	0.00162463	25.0765	-0.395518
200121223	rs62178740	5.97827e-13	-2.03841	-7.42646e-10	3.92395e-11	-1.7153	-7.42646e-10	8.71435e-15	-1.27034	-7.42646e-10
200122793	rs73983986	1.41251e-13	-2.08636	-1.39481	5.4189e-12	-2.10519	-1.58989	2.11589e-15	-1.1072	-1.57863
200123367	rs17195804	1.90031e-13	-1.65088	-1.53364	5.21655e-12	-2.08924	-1.64391	2.82147e-05	20.2746	0.353167
200123477	rs77088010	1.37705e-12	-2.59578e-10	-1.20401	6.24526e-11	-2.59578e-10	-1.25057	1.03607e-14	-2.59578e-10	-1.0973
200123499	rs73983987	1.47436e-13	-2.05855	-1.37976	5.57628e-12	-2.08811	-1.57835	2.48977e-15	-0.956266	-1.56686
200124743	rs62178742	1.38175e-13	-1.64581	-1.85738	4.19215e-12	-2.09543	-1.85633	0.000112019	22.5398	-0.533185
200124996	rs184459636	2.81462e-12	-2.59578e-10	-0.489127	1.71494e-10	-2.59578e-10	-0.240431	1.8291e-14	-2.59578e-10	-0.528904
200125150	rs1374360	3.80684e-13	-1.21709	-1.27265	7.29564e-12	-1.72854	-1.66916	2.58512e-08	13.5373	0.0952474
200125479	rs7561479	1.34842e-13	-1.66772	-1.85989	4.16816e-12	-2.0985	-1.85901	9.19926e-05	22.3778	-0.568112
200125600	rs139036048	8.22632e-13	-2.59578e-10	-1.7192	3.69691e-11	-2.59578e-10	-1.7749	5.2656e-15	-2.59578e-10	-1.77412
200125787	rs117180062	1.43411e-13	-2.09385	-1.37214	5.51086e-12	-2.10577	-1.57249	2.02987e-15	-1.16646	-1.56088
200125880	rs260758	1.42831e-13	-2.10174	-1.36831	5.54139e-12	-2.1032	-1.56953	1.8678e-15	-1.25268	-1.55787
200126011	rs4377271	1.74132e-11	3.10652	-1.77325	7.84889e-11	0.822643	-1.84467	3.60373e-10	10.7087	-1.34916
200126019	rs4459679	1.34917e-13	-1.66772	-1.85933	4.17063e-12	-2.0985	-1.85842	9.27527e-05	22.3778	-0.559883
200126042	rs4280387	1.38296e-13	-1.64581	-1.8565	4.18573e-12	-2.09543	-1.85786	0.000113313	22.5398	-0.521702
200126137	rs4449074	1.48165e-13	-1.5735	-1.85989	4.23607e-12	-2.08234	-1.85901	0.000180615	23.0524	-0.568112
200126591	rs60401572	1.03028e-12	-1.49413	-7.42646e-10	1.55642e-10	-0.337425	-7.42646e-10	2.83804e-12	4.51555	-7.42646e-10
200126854	rs73983989	1.45686e-13	-2.08194	-1.36831	5.53572e-12	-2.10422	-1.56953	2.2268e-15	-1.07688	-1.55787
200127473	rs111535042	1.40262e-13	-2.09339	-1.39481	5.41567e-12	-2.10579	-1.58989	2.0023e-15	-1.16239	-1.57863
200127614	rs2084217	1.37761e-13	-1.64581	-1.86038	4.17676e-12	-2.09543	-1.86001	0.000109263	22.5398	-0.558097
200127707	rs2084218	1.35009e-13	-1.66772	-1.85865	4.17142e-12	-2.0985	-1.85823	9.53452e-05	22.3778	-0.532315
200128048	rs115696717	1.77117e-12	-0.952314	-7.42646e-10	1.50704e-10	-0.369664	-7.42646e-10	5.21843e-14	0.519467	-7.42646e-10
200128358	rs11692189	8.2315e-13	-0.586964	-1.13161	8.9793e-11	0.309896	-1.19737	2.81393e-14	0.915853	-1.014
200129042	rs77858279	1.45811e-13	-1.58892	-1.86048	7.48266e-12	-1.57537	-1.79702	3.36675e-15	-0.504066	-1.7173
200129651	rs11695125	1.39874e-13	-1.63112	-1.85985	4.198e-12	-2.09091	-1.85946	0.000137078	22.7583	-0.549838
200130614	rs76185896	1.48002e-13	-1.57321	-1.86127	7.62624e-12	-1.55947	-1.79392	3.47658e-15	-0.476509	-1.71276
200130618	rs79787058	7.15032e-13	-2.59578e-10	-1.85938	3.76718e-11	-2.59578e-10	-1.75607	8.92491e-15	-2.59578e-10	-1.24647
200130820	rs78505241	9.50464e-13	-2.59578e-10	-1.57476	4.98583e-11	-2.59578e-10	-1.4758	6.16793e-15	-2.59578e-10	-1.61595
200131695	rs7593422	1.43697e-13	-1.60331	-1.8607	4.22612e-12	-2.08289	-1.8608	0.000127167	22.9859	-0.852456
200132758	rs62181087	3.45249e-13	-1.1524	-1.43504	6.28053e-12	-1.78916	-1.75837	1.20912e-08	13.0661	-0.193401
200133190	rs260761	1.81334e-13	-1.36665	-1.86471	9.79178e-12	-1.35047	-1.75296	5.08996e-15	-0.127873	-1.68017
200133843	rs148449784	8.51765e-13	-2.59578e-10	-1.6844	3.44496e-11	-2.59578e-10	-1.84548	4.96257e-15	-2.59578e-10	-1.83339
200134004	rs12105015	1.64515e-12	0.4052	-1.43132	7.43553e-11	0.248407	-1.32453	8.70758e-12	7.49326	-1.85662
200135319	rs140878661	6.09164e-13	-2.01962	-7.42646e-10	4.639e-11	-1.5479	-7.42646e-10	1.5091e-14	-0.721216	-7.42646e-10
200136303	rs114405014	6.93619e-13	-1.88979	-7.42646e-10	2.90763e-11	-2.01506	-7.42646e-10	8.18863e-15	-1.33257	-7.42646e-10
200137608	rs2881208	2.33219e-13	-2.10111	-0.878615	1.16318e-11	-1.99158	-0.939654	8.48751e-14	0.643109	0.362756
200139762	rs72929405	6.04883e-13	-2.02667	-7.42646e-10	2.68554e-11	-2.09451	-7.42646e-10	5.19684e-15	-1.78726	-7.42646e-10
200140451	rs17249384	6.61007e-13	-1.93794	-7.42646e-10	3.18283e-11	-1.92463	-7.42646e-10	1.81844e-14	-0.53475	-7.42646e-10
200140659	rs76527759	6.98337e-11	2.72216	-7.42646e-10	1.74187e-09	2.07773	-7.42646e-10	3.81113e-15	-2.09739	-7.42646e-10
200141100	rs80026169	1.41381e-12	-1.17767	-7.42646e-10	7.97031e-11	-1.00667	-7.42646e-10	5.50086e-14	0.572175	-7.42646e-10
200142125	rs145986049	8.35455e-13	-2.59578e-10	-1.70373	3.58454e-11	-2.59578e-10	-1.80577	5.69319e-15	-2.59578e-10	-1.69604
200142591	rs994185	7.39214e-13	-0.125639	-1.70048	3.20553e-11	-0.25075	-1.66677	3.33102e-12	6.50656	-1.83085
200142635	rs12105045	1.30179e-12	0.480271	-1.74048	5.67645e-11	0.337003	-1.68307	1.14857e-11	7.72636	-1.81282
200142649	rs10497831	1.23955e-12	0.431276	-1.74048	5.41252e-11	0.289391	-1.68307	1.04369e-11	7.6306	-1.81282
200142847	rs1813849	7.37124e-13	-0.139404	-1.68955	3.20123e-11	-0.264073	-1.65479	3.22132e-12	6.47783	-1.8356
200144394	rs2007258	8.26196e-13	-0.0209118	-1.69396	3.57309e-11	-0.149342	-1.65962	4.12608e-12	6.72351	-1.83374
200145071	rs10200842	1.27825e-12	0.462717	-1.74118	5.57574e-11	0.319943	-1.68391	1.1104e-11	7.6921	-1.81236
200145184	rs10177591	1.28871e-12	0.45945	-1.72976	5.63499e-11	0.316768	-1.67017	1.09558e-11	7.68572	-1.81941
200145410	rs143224348	2.36179e-12	-0.664532	-7.42646e-10	1.58892e-10	-0.316759	-7.42646e-10	3.84279e-15	-2.08912	-7.42646e-10
200145750	rs10192948	1.24342e-12	0.431276	-1.73736	5.43292e-11	0.289391	-1.67931	1.04161e-11	7.6306	-1.81481
200145824	rs7607656	1.89367e-13	-2.09881	-1.08922	9.4326e-12	-1.98616	-1.15465	5.29425e-14	0.553715	-0.0198236
200145843	rs13399622	1.1598e-12	0.361656	-1.73736	5.35207e-11	0.274397	-1.67931	9.10586e-12	7.49617	-1.81481
200145883	rs139916397	3.13302e-12	-0.381957	-7.42646e-10	8.75271e-11	-0.913031	-7.42646e-10	3.83024e-15	-2.09239	-7.42646e-10
200146653	rs6732702	7.12125e-13	-0.183139	-1.68032	3.09971e-11	-0.30639	-1.6447	2.92857e-12	6.38619	-1.83923
200146850	rs6735461	8.66694e-13	0.00405669	-1.67108	3.296e-11	-0.255066	-1.63462	1.96095e-12	5.98842	-1.84256
200146853	rs6735464	8.71107e-13	-0.00328743	-1.65866	3.31797e-11	-0.261944	-1.6211	1.9252e-12	5.97403	-1.84656
200146939	rs77798940	6.15886e-11	2.59652	-7.42646e-10	1.80076e-09	2.11098	-7.42646e-10	3.79554e-15	-2.10149	-7.42646e-10
200147409	rs4673309	8.04375e-13	-0.0659165	-1.67573	3.48957e-11	-0.192931	-1.63969	3.73322e-12	6.63063	-1.84092
200147875	rs147964722	1.92383e-12	-0.869634	-7.42646e-10	1.37806e-10	-0.45913	-7.42646e-10	3.97265e-15	-2.05588	-7.42646e-10
200147951	rs182624122	7.74688e-13	-2.59578e-10	-1.77925	4.87097e-11	-2.59578e-10	-1.4991	6.66544e-15	-2.59578e-10	-1.53838
200148941	rs6758846	1.29944e-12	0.475343	-1.73736	5.67063e-11	0.332214	-1.67931	1.13532e-11	7.71675	-1.81481
200149356	rs10445789	7.31476e-13	-0.131884	-1.70476	3.2537e-11	-0.256795	-1.64581	3.27813e-12	6.49353	-1.83382
200150010	rs75589604	8.61467e-11	2.9321	-7.42646e-10	2.47513e-09	2.42907	-7.42646e-10	3.77961e-15	-2.10569	-7.42646e-10
200150750	rs6745135	2.16847e-12	0.744208	-1.49414	7.60959e-11	0.552919	-1.60591	2.14323e-11	8.36387	-1.82653
200151807	rs13415419	4.05245e-12	1.39261	-1.51724	1.38186e-10	1.18032	-1.63669	7.26872e-11	9.57619	-1.81759
200152198	rs17196295	5.71826e-13	-0.619179	-1.4637	7.29855e-11	0.516022	-1.61074	2.61666e-15	-1.00974	-1.46368
200153261	rs36011427	4.06079e-12	1.39261	-1.51518	1.38417e-10	1.18032	-1.63503	7.26322e-11	9.57619	-1.81835
200154177	rs12618312	2.1268e-12	0.709495	-1.47883	7.45369e-11	0.519395	-1.59308	1.99558e-11	8.29724	-1.83128
200154449	rs7592248	4.25687e-12	1.37546	-1.45088	1.45348e-10	1.1637	-1.56954	6.89543e-11	9.54484	-1.83896
200154552	rs34634963	5.11012e-12	0.10727	-7.42646e-10	9.15513e-11	-0.868081	-7.42646e-10	9.40752e-12	5.71395	-7.42646e-10
200154600	rs7592464	4.07531e-12	1.35556	-1.47456	1.39755e-10	1.14441	-1.5895	6.69159e-11	9.50841	-1.83253
200156193	rs1374355	1.74481e-12	0.523033	-1.49034	5.8207e-11	0.281755	-1.60273	1.19631e-11	7.78201	-1.82774
200157595	rs1446636	3.68829e-12	1.26004	-1.47883	1.18886e-10	0.986263	-1.59308	4.76998e-11	9.16865	-1.83128
200158353	rs150378775	2.02956e-12	-0.816134	-7.42646e-10	1.34134e-10	-0.486144	-7.42646e-10	3.92425e-15	-2.06814	-7.42646e-10
200159049	rs1900327	2.17654e-12	0.708732	-1.45495	7.35637e-11	0.458876	-1.5457	1.695e-11	8.13918	-1.83647
200159131	rs7557687	2.04914e-12	0.639919	-1.44645	6.9407e-11	0.393207	-1.5382	1.48261e-11	8.00751	-1.83867
200160217	rs67096136	5.66168e-13	-2.09282	-7.42646e-10	2.98597e-11	-1.98847	-7.42646e-10	1.03213e-14	-1.10111	-7.42646e-10
200160277	rs1446637	3.6846e-12	1.362	-1.58179	1.27289e-10	1.12846	-1.66698	9.04624e-11	9.76413	-1.78675
200160339	rs138704235	1.66192e-12	-2.59578e-10	-1.01598	1.44139e-10	-2.59578e-10	-0.4142	1.7017e-14	-2.59578e-10	-0.601104
200161211	rs147340396	5.97916e-13	-2.03826	-7.42646e-10	2.75446e-11	-2.06917	-7.42646e-10	3.86401e-15	-2.08361	-7.42646e-10
200162370	rs1446638	6.78297e-13	-1.91212	-7.42646e-10	3.19526e-11	-1.92073	-7.42646e-10	1.86391e-14	-0.510054	-7.42646e-10
200162425	rs895526	5.5942e-12	1.78077	-1.583	7.93989e-11	0.639348	-1.64984	1.00672e-07	15.0448	-0.0527089
200162727	rs7605111	5.74379e-12	1.80716	-1.583	8.118e-11	0.661533	-1.64984	1.06405e-07	15.1002	-0.0527089
200162766	rs7605371	2.95655e-13	-1.97781	-0.764711	9.58347e-12	-2.08976	-1.03518	1.08311e-14	-0.734836	-0.318061
200163404	rs74636531	5.86095e-13	-2.05823	-7.42646e-10	3.43991e-11	-1.84695	-7.42646e-10	1.18896e-14	-0.959649	-7.42646e-10
200164252	rs6704641	6.7031e-12	1.98261	-1.604	1.07796e-10	0.963405	-1.66814	9.5599e-08	15.0469	-0.106532
200165219	rs148067631	5.98527e-13	-2.03724	-7.42646e-10	2.75654e-11	-2.06842	-7.42646e-10	3.86178e-15	-2.08419	-7.42646e-10
200165645	rs733156	1.70487e-12	0.535823	-1.52629	6.40051e-11	0.351784	-1.5778	1.42552e-11	7.96084	-1.83128
200166936	rs10497832	3.84839e-12	1.374	-1.5503	1.39112e-10	1.16228	-1.61198	6.99334e-11	9.54217	-1.82219
200167236	rs2009622	2.66132e-13	-1.93024	-0.917478	8.99569e-12	-2.04625	-1.14199	9.7412e-15	-0.736853	-0.422098
200169527	rs13419333	3.08446e-12	1.14634	-1.54392	1.06634e-10	0.898742	-1.61432	4.54901e-11	9.11357	-1.82363
200170068	rs115565442	1.72767e-12	-0.977179	-7.42646e-10	1.44769e-10	-0.409841	-7.42646e-10	3.86879e-15	-2.08237	-7.42646e-10
200170530	rs16831252	7.02959e-12	2.03802	-1.61184	1.02268e-10	0.949299	-1.70668	8.97967e-10	10.4347	-0.162139
200170734	rs1374361	2.34885e-12	0.838645	-1.50867	8.19859e-11	0.603287	-1.58172	2.52328e-11	8.53551	-1.83492
200171604	rs75667912	1.01356e-12	-2.59578e-10	-1.51049	4.6595e-11	-2.59578e-10	-1.54349	8.93922e-15	-2.59578e-10	-1.24487
200173141	rs10194229	3.20716e-12	1.14634	-1.50491	1.10538e-10	0.898742	-1.57836	4.49306e-11	9.11357	-1.83601
200173312	rs3748904	2.48652e-12	0.891506	-1.50457	8.65669e-11	0.654001	-1.57806	2.78614e-11	8.63579	-1.8361
200174375	rs7600663	2.52436e-12	0.891506	-1.48947	8.77429e-11	0.654001	-1.56457	2.77472e-11	8.63579	-1.84021
200174467	rs147858505	5.05697e-12	-2.59578e-10	0.0968142	3.01656e-10	-2.59578e-10	0.324308	5.68709e-14	-2.59578e-10	0.605469
200174769	rs145011269	1.26196e-12	-2.59578e-10	-1.29128	5.612e-11	-2.59578e-10	-1.35749	5.543e-15	-2.59578e-10	-1.72278
200175563	rs141579127	5.88521e-13	-2.0541	-7.42646e-10	2.674e-11	-2.09882	-7.42646e-10	5.84997e-15	-1.66888	-7.42646e-10
200176043	rs4675475	2.55854e-13	-2.06271	-0.824394	8.63503e-12	-2.10376	-1.1254	2.9338e-15	-2.0309	-0.328116
200176760	rs150654982	1.16697e-12	-1.36954	-7.42646e-10	7.77339e-11	-1.03169	-7.42646e-10	3.89318e-15	-2.07609	-7.42646e-10
200178289	rs971698	2.64178e-12	0.909782	-1.46228	9.14984e-11	0.671539	-1.5402	2.85387e-11	8.67036	-1.84666
200178906	rs76538713	1.09604e-12	-2.59578e-10	-1.43225	4.79566e-11	-2.59578e-10	-1.51468	8.11037e-15	-2.59578e-10	-1.34217
200178977	rs147250339	9.57365e-13	-2.59578e-10	-1.56752	5.99972e-11	-2.59578e-10	-1.29068	5.7974e-15	-2.59578e-10	-1.6779
200179501	rs62178567	2.57815e-12	-0.57688	-7.42646e-10	2.31963e-10	0.0615963	-7.42646e-10	3.92084e-15	-2.06901	-7.42646e-10
200179822	rs7569519	2.57662e-13	-2.07946	-0.800605	8.79462e-12	-2.10552	-1.10532	2.95643e-15	-2.05209	-0.299237
200179843	rs7596078	2.58249e-13	-2.07718	-0.800605	8.79301e-12	-2.1057	-1.10532	2.966e-15	-2.04886	-0.299237
200181073	rs1446642	2.79795e-12	0.981739	-1.4768	9.66365e-11	0.740612	-1.55464	3.27877e-11	8.80601	-1.84351
200184625	rs34314977	3.34086e-12	1.1821	-1.49983	1.14768e-10	0.933118	-1.57519	4.79354e-11	9.1799	-1.83761
200184677	rs11686971	2.56052e-13	-2.08572	-0.800605	8.80444e-12	-2.1044	-1.10532	2.92957e-15	-2.06122	-0.299237
200185567	rs7596049	5.70075e-12	1.80791	-1.59127	8.54134e-11	0.752189	-1.68967	6.36238e-10	10.032	-0.103978
200185915	rs930616	2.55106e-13	-2.08943	-0.800605	8.81515e-12	-2.10319	-1.10532	2.91318e-15	-2.06683	-0.299237
200186045	rs75482841	3.34086e-12	1.1821	-1.49983	1.14768e-10	0.933118	-1.57519	4.79354e-11	9.1799	-1.83761
200186232	rs11694834	4.69018e-13	-1.81303	-0.468032	1.25866e-11	-2.0538	-0.798547	4.16393e-15	-2.10579	0.0969325
200187410	rs62178568	2.88111e-12	-0.465776	-7.42646e-10	1.62545e-10	-0.294027	-7.42646e-10	4.27653e-15	-1.98217	-7.42646e-10
200188231	rs2011269	5.40494e-13	-0.490512	-1.64871	1.76168e-11	-0.802988	-1.71314	7.14534e-16	-2.1058	-1.66564
200189323	rs4673313	6.19298e-12	1.89063	-1.59116	9.16228e-11	0.822933	-1.69023	7.3193e-10	10.1773	-0.109199
200189480	rs13002186	6.19127e-12	1.8905	-1.59131	9.1602e-11	0.822825	-1.69035	7.31492e-10	10.1771	-0.109576
200190213	rs2166517	6.62594e-12	1.95382	-1.58678	9.7059e-11	0.877064	-1.68672	8.26624e-10	10.2879	-0.0981289
200191886	rs13023773	3.03321e-12	1.05451	-1.46885	1.04522e-10	0.810505	-1.54609	3.75171e-11	8.94245	-1.84521
200192451	rs139348276	9.52857e-13	-2.59578e-10	-1.57224	5.96048e-11	-2.59578e-10	-1.29724	5.77576e-15	-2.59578e-10	-1.68165
200194098	rs151149762	1.58965e-11	-2.59578e-10	1.24215	5.90569e-10	-2.59578e-10	0.996107	3.64789e-14	-2.59578e-10	0.16142
200194188	rs1037135	2.60587e-13	-2.07643	-0.792339	8.85957e-12	-2.10515	-1.09833	2.93961e-15	-2.06782	-0.289214
200194271	rs2121378	5.94476e-12	1.86224	-1.60368	8.15609e-11	0.71658	-1.70021	5.05728e-10	9.83954	-0.141099
200194278	rs1011831	5.31067e-12	1.65128	-1.50552	1.79623e-10	1.38479	-1.5789	1.13017e-10	10.0358	-1.83583
200194565	rs1011832	2.57277e-13	-2.08095	-0.800605	8.80571e-12	-2.10426	-1.10532	2.8953e-15	-2.07299	-0.299237
200194869	rs1011833	3.78358e-12	1.25571	-1.44899	1.29106e-10	1.0039	-1.52825	5.42767e-11	9.31593	-1.8494
200194977	rs12618905	6.20384e-12	1.9049	-1.60368	8.45502e-11	0.752574	-1.70021	5.44534e-10	9.91347	-0.141099
200195522	rs17250955	4.7123e-12	0.0262234	-7.42646e-10	3.28113e-11	-1.89421	-7.42646e-10	1.53802e-14	-0.702233	-7.42646e-10
200195704	rs12623257	1.01834e-12	-2.59578e-10	-1.50578	3.4035e-11	-2.59578e-10	-1.85759	4.91263e-15	-2.59578e-10	-1.84351
200196207	rs11688413	3.20372e-12	1.1092	-1.46885	1.10161e-10	0.863051	-1.54609	4.1548e-11	9.0445	-1.84521
200196478	rs76272181	9.36159e-13	-1.58992	-7.42646e-10	6.51275e-11	-1.20863	-7.42646e-10	3.84017e-15	-2.0898	-7.42646e-10
200196579	rs62178570	5.99905e-13	-2.03494	-7.42646e-10	2.74001e-11	-2.07443	-7.42646e-10	6.27617e-15	-1.59855	-7.42646e-10
200197340	rs12105988	3.92442e-12	1.35043	-1.50717	1.3871e-10	1.09503	-1.54763	6.5366e-11	9.48998	-1.83754
200198216	rs34377036	7.80486e-12	2.12619	-1.5954	1.1177e-10	1.02508	-1.69362	1.09158e-09	10.5878	-0.119943
200198964	rs13426349	5.58469e-12	1.82795	-1.63188	8.40869e-11	0.769315	-1.72244	5.89987e-10	10.0673	-0.214716
200199050	rs13426462	4.10515e-12	1.36873	-1.48044	1.39929e-10	1.11264	-1.55648	6.72585e-11	9.52347	-1.84248
200199535	rs117810143	7.22379e-13	-2.59578e-10	-1.84916	3.48244e-11	-2.59578e-10	-1.83466	4.80699e-15	-2.59578e-10	-1.86524
200199752	rs75743445	2.13305e-12	-0.766399	-7.42646e-10	2.91517e-11	-2.01247	-7.42646e-10	9.34496e-15	-1.20048	-7.42646e-10
200200128	rs7605085	4.497e-12	1.43524	-1.45579	1.62759e-10	1.2431	-1.53581	7.09132e-11	9.58206	-1.84816
200200185	rs17197938	1.11289e-13	-2.02388	-1.6957	5.86284e-12	-1.75652	-1.85983	4.57391e-14	2.09871	-1.71107
200201571	rs1374356	5.58469e-12	1.82795	-1.63188	8.40869e-11	0.769315	-1.72244	5.89987e-10	10.0673	-0.214716
200201605	rs1374357	5.827e-12	1.87043	-1.63188	8.71978e-11	0.805643	-1.72244	6.35703e-10	10.1419	-0.214716
200201613	rs13392193	4.17644e-12	1.35043	-1.44493	1.41942e-10	1.09503	-1.52459	6.45446e-11	9.48998	-1.85018
200201889	rs1446640	5.45201e-12	1.80791	-1.63588	8.24005e-11	0.752189	-1.72558	5.63489e-10	10.032	-0.225402
200202272	rs12614117	4.13133e-12	1.35043	-1.45579	1.40359e-10	1.09503	-1.53581	6.4675e-11	9.48998	-1.84816
200203656	rs1867871	3.80123e-12	1.64167	-1.8303	5.22182e-11	0.21878	-1.64833	4.0703e-11	8.64918	-1.47044
200204111	rs17198127	2.55695e-12	-0.585139	-7.42646e-10	1.43363e-10	-0.419599	-7.42646e-10	4.43172e-15	-1.94653	-7.42646e-10
200204210	rs150757041	1.71836e-12	-0.982584	-7.42646e-10	1.41627e-10	-0.43178	-7.42646e-10	4.93423e-15	-1.83912	-7.42646e-10
200204388	rs7574192	4.28423e-12	1.40751	-1.47652	1.45762e-10	1.14997	-1.55298	7.21298e-11	9.59434	-1.84343
200205840	rs186582304	7.3571e-13	-1.83087	-7.42646e-10	6.49776e-11	-1.21094	-7.42646e-10	1.38468e-14	-0.807264	-7.42646e-10
200208890	rs77541570	7.92513e-13	-1.7565	-7.42646e-10	2.75306e-11	-2.06968	-7.42646e-10	5.36646e-15	-1.75515	-7.42646e-10
200209588	rs10177011	4.46301e-12	1.44446	-1.47259	1.51574e-10	1.18554	-1.54945	7.70838e-11	9.66169	-1.84435
200210419	rs34119395	9.70024e-14	-2.03458	-1.82239	5.85467e-12	-1.80218	-1.81556	4.98518e-14	2.23273	-1.75899
200211783	rs7597624	2.50319e-13	-2.09275	-0.816222	8.71354e-12	-2.1016	-1.11851	2.84357e-15	-2.07207	-0.318189
200213060	rs10153805	4.61952e-12	1.44537	-1.43903	1.62271e-10	1.24285	-1.53856	9.19741e-11	9.84683	-1.85289
200214273	rs3828186	4.01897e-12	1.70176	-1.83469	6.56453e-11	0.398236	-1.59895	8.23687e-11	9.34959	-1.46594
200214569	rs62178572	2.75846e-12	-0.50928	-7.42646e-10	1.74912e-10	-0.220696	-7.42646e-10	4.42688e-15	-1.94762	-7.42646e-10
200214742	rs10460398	9.72408e-12	2.33872	-1.58807	1.35827e-10	1.20824	-1.68184	1.6559e-09	10.9539	-0.0693894
200215256	rs7595322	5.62794e-12	1.82795	-1.62416	8.45971e-11	0.769315	-1.71639	6.02148e-10	10.0673	-0.194313
200216449	rs67288417	6.79731e-12	2.01651	-1.62393	9.94444e-11	0.930834	-1.71622	8.38086e-10	10.3973	-0.193712
200216744	rs1838859	2.31154e-13	-2.09815	-0.890472	8.70344e-12	-2.09741	-1.12385	2.59932e-15	-2.08118	-0.398881
200218449	rs79665244	5.65704e-13	-2.09364	-7.42646e-10	2.65582e-11	-2.10564	-7.42646e-10	7.14083e-15	-1.46949	-7.42646e-10
200219511	rs7557738	3.80104e-12	1.33219	-1.52087	1.3451e-10	1.07748	-1.56082	6.34773e-11	9.45654	-1.83342
200220394	rs1542182	5.81187e-12	1.87043	-1.63448	8.7879e-11	0.805643	-1.71466	6.30031e-10	10.1419	-0.223678
200220540	rs4144841	8.7183e-12	2.23278	-1.59131	1.22913e-10	1.11685	-1.69035	1.32593e-09	10.7719	-0.109576
200220756	rs116018339	8.57535e-13	-1.67765	-7.42646e-10	5.79372e-11	-1.32562	-7.42646e-10	3.91875e-15	-2.06954	-7.42646e-10
200221987	rs17251748	2.85955e-12	-0.473289	-7.42646e-10	1.88796e-10	-0.144313	-7.42646e-10	4.45967e-15	-1.94024	-7.42646e-10
200222761	rs114447762	6.49409e-13	-1.95565	-7.42646e-10	3.14985e-11	-1.93504	-7.42646e-10	1.42149e-14	-0.781021	-7.42646e-10
200223964	rs76950775	5.36611e-10	4.76132	-7.42646e-10	1.08429e-09	1.6037	-7.42646e-10	2.67152e-12	4.45509	-7.42646e-10
200224764	rs75793074	7.55395e-13	-1.80447	-7.42646e-10	4.88408e-11	-1.49641	-7.42646e-10	5.23236e-15	-1.78045	-7.42646e-10
200225248	rs75866682	8.57418e-13	-2.59578e-10	-1.67778	3.49182e-11	-2.59578e-10	-1.83197	1.05755e-14	-2.59578e-10	-1.07677
200225675	rs55980974	2.62289e-13	-2.08572	-0.776541	8.98547e-12	-2.1044	-1.08497	3.01624e-15	-2.06122	-0.270081
200226313	rs10497835	4.8964e-12	1.52313	-1.45858	1.65333e-10	1.2613	-1.53832	8.86343e-11	9.80455	-1.84759
200226612	rs142183252	8.59723e-13	-2.59578e-10	-1.6751	3.41235e-11	-2.59578e-10	-1.85499	1.23146e-14	-2.59578e-10	-0.924525
200226912	rs6716222	4.19254e-12	1.31478	-1.40543	1.41913e-10	1.06073	-1.49049	6.00639e-11	9.4246	-1.85675
200228383	rs7571383	9.52194e-12	2.34065	-1.611	1.32886e-10	1.2099	-1.70539	1.52575e-09	10.9572	-0.154554
200228543	rs16831358	4.84553e-12	1.87408	-1.81997	8.27783e-11	0.589606	-1.55842	1.28461e-10	9.74471	-1.41664
200228996	rs16831366	8.8313e-13	-0.921782	-0.726454	3.56205e-11	-0.944131	-0.867929	2.67556e-15	-1.83098	-0.620182
200230372	rs12478559	3.5192e-13	-1.91596	-0.652339	1.16637e-11	-2.06446	-0.864039	3.82304e-15	-1.98324	-0.111033
200230553	rs72929501	8.77004e-11	2.94997	-7.42646e-10	1.68545e-10	-0.257777	-7.42646e-10	3.16207e-13	2.32108	-7.42646e-10
200231047	rs16831370	5.58971e-13	-2.10561	-7.42646e-10	2.70905e-11	-2.0858	-7.42646e-10	1.95858e-14	-0.460509	-7.42646e-10
200231736	rs2167006	5.27303e-12	1.75985	-1.62119	8.32693e-11	0.774534	-1.73743	5.01123e-10	9.87803	-0.18874
200232604	rs62178602	6.15492e-13	-1.39699	-0.612301	2.37669e-11	-1.36355	-0.85314	3.65204e-15	-1.62868	-0.511353
200232843	rs12611848	8.14514e-13	-0.275777	-1.45334	3.70514e-11	-0.255178	-1.5175	5.55568e-12	7.03767	-1.85041
200233758	rs80241823	7.53067e-13	-2.59578e-10	-1.80755	5.63003e-11	-2.59578e-10	-1.35428	7.0481e-15	-2.59578e-10	-1.48256
200234951	rs142270096	9.40861e-12	-2.59578e-10	0.717672	6.13532e-10	-2.59578e-10	1.03425	1.2971e-13	-2.59578e-10	1.42999
200235148	rs1823126	3.00843e-13	-1.90687	-0.818249	9.29578e-12	-2.05382	-1.1016	3.1712e-15	-1.97974	-0.301468
200235352	rs13028839	3.58498e-12	1.54457	-1.79177	7.05792e-11	0.381868	-1.51011	6.39836e-11	8.96535	-1.33429
200236272	rs75850524	4.62985e-11	-2.59578e-10	2.31116	2.04404e-09	-2.59578e-10	2.23771	9.20319e-13	-2.59578e-10	3.38941
200236412	rs17198959	5.69857e-13	-2.08632	-7.42646e-10	3.81015e-11	-1.74473	-7.42646e-10	5.36905e-15	-1.75466	-7.42646e-10
200236425	rs1348812	8.4162e-12	2.20704	-1.60084	1.11617e-10	1.05267	-1.72258	9.3887e-10	10.4532	-0.136061
200236967	rs10931863	8.57005e-13	-0.231769	-1.4465	3.90317e-11	-0.210925	-1.50968	6.12093e-12	7.13571	-1.85156
200237383	rs7585392	8.6049e-13	-0.231769	-1.44244	3.9178e-11	-0.210925	-1.50594	6.11648e-12	7.13571	-1.85229
200237986	rs116442814	1.15466e-12	-1.38015	-7.42646e-10	5.67015e-11	-1.34718	-7.42646e-10	1.40451e-14	-0.793042	-7.42646e-10
200238130	rs17199092	1.05035e-12	-1.47483	-7.42646e-10	6.83931e-11	-1.15971	-7.42646e-10	3.82409e-15	-2.09399	-7.42646e-10
200238276	rs77699765	1.57625e-12	-2.59578e-10	-1.0689	6.48597e-11	-2.59578e-10	-1.21275	1.15971e-14	-2.59578e-10	-0.984556
200239651	rs112535104	4.27e-11	2.23025	-7.42646e-10	1.3009e-10	-0.516757	-7.42646e-10	1.79748e-13	1.75624	-7.42646e-10
200241229	rs1014497	3.27604e-13	-1.85762	-0.782278	9.35947e-12	-2.03628	-1.11232	3.38311e-15	-1.97486	-0.241661
200241831	rs79027521	7.41268e-13	-2.59578e-10	-1.82335	5.35868e-11	-2.59578e-10	-1.40368	6.75428e-15	-2.59578e-10	-1.52514
200242703	rs143111474	1.69361e-12	-2.59578e-10	-0.99709	7.29751e-11	-2.59578e-10	-1.09486	6.88695e-15	-2.59578e-10	-1.50569
200243869	rs1446646	3.57511e-13	-1.29524	-1.2573	2.25951e-11	-0.808684	-1.45856	2.21276e-14	0.817815	-1.15631
200244917	rs72931316	1.66498e-11	1.28845	-7.42646e-10	9.01982e-11	-0.88297	-7.42646e-10	1.75363e-13	1.73155	-7.42646e-10
200244975	rs17252512	8.38772e-12	0.602816	-7.42646e-10	3.89518e-11	-1.72266	-7.42646e-10	1.79089e-14	-0.550017	-7.42646e-10
200245245	rs1348813	3.32845e-13	-1.85762	-0.766407	9.48425e-12	-2.03628	-1.09907	3.44945e-15	-1.97486	-0.222242
200246318	rs2305262	3.09003e-13	-1.88414	-0.81422	8.99e-12	-2.04996	-1.13891	3.19177e-15	-1.99391	-0.280824
200246698	rs17199393	1.81828e-12	-0.926065	-7.42646e-10	1.14385e-10	-0.645408	-7.42646e-10	3.95757e-15	-2.05968	-7.42646e-10
200246743	rs79303419	1.05457e-12	-1.47082	-7.42646e-10	3.52123e-11	-1.82359	-7.42646e-10	4.39592e-15	-1.95464	-7.42646e-10
200249002	rs17265387	1.04323e-13	-1.96159	-1.82262	6.9801e-12	-1.62612	-1.8158	3.09741e-14	1.75718	-1.75935
200250773	rs78664260	7.64412e-13	-2.59578e-10	-1.7926	5.90526e-11	-2.59578e-10	-1.30655	5.45936e-15	-2.59578e-10	-1.73798
200251089	rs13397495	9.54179e-13	-0.134731	-1.43613	4.47353e-11	-0.0999958	-1.48422	8.25955e-12	7.43988	-1.85607
200251165	rs145389103	5.60783e-13	-2.10237	-7.42646e-10	2.66734e-11	-2.10131	-7.42646e-10	4.07768e-15	-2.02979	-7.42646e-10
200253220	rs1868427	1.01997e-12	-0.174842	-1.32934	4.68174e-11	-0.153684	-1.38504	6.84895e-12	7.26161	-1.86507
200254002	rs17199540	1.63597e-12	0.558799	-1.59052	8.90606e-12	-1.68563	-1.51262	4.84565e-15	-0.280701	-1.57653
200256073	rs7598128	3.31685e-13	-1.87795	-0.749572	9.51765e-12	-2.04683	-1.085	3.46994e-15	-1.9895	-0.201672
200259436	rs62178606	5.34469e-13	-1.72586	-0.424576	1.50996e-11	-1.86656	-0.803755	4.09639e-15	-1.73069	-0.294519
200260143	rs6708487	3.50759e-13	-1.87795	-0.693659	9.57313e-12	-2.04683	-1.07919	3.66659e-15	-1.9895	-0.146548
200260268	rs150601540	5.91284e-12	-2.59578e-10	0.253174	2.12749e-10	-2.59578e-10	-0.0248676	3.99141e-14	-2.59578e-10	0.251415
200261230	rs987281	3.63021e-13	-1.84359	-0.693659	9.74773e-12	-2.02876	-1.07919	3.75901e-15	-1.96461	-0.146548
200261275	rs6748419	8.37818e-12	2.27533	-1.67365	1.16074e-10	1.14378	-1.77453	7.22035e-10	10.3858	-0.3313
200261404	rs115556215	5.59959e-13	-2.10384	-7.42646e-10	2.66277e-11	-2.10303	-7.42646e-10	4.11083e-15	-2.02169	-7.42646e-10
200262867	rs1466032	3.7172e-13	-1.83642	-0.677142	9.91927e-12	-2.02485	-1.06565	3.85518e-15	-1.95934	-0.126556
200263486	rs116626789	8.98145e-12	0.671209	-7.42646e-10	3.99773e-11	-1.69667	-7.42646e-10	1.88636e-14	-0.498081	-7.42646e-10
200263666	rs7607687	4.73261e-13	-1.7103	-0.56176	1.15917e-11	-1.95026	-0.984437	4.8718e-15	-1.86317	0.0113227
200265471	rs10931865	1.3329e-12	-0.0262794	-1.21032	5.83074e-11	-0.00432495	-1.31493	9.49006e-12	7.58551	-1.86283
200266964	rs146230851	5.59096e-13	-2.10539	-7.42646e-10	2.76425e-11	-2.06563	-7.42646e-10	2.28508e-14	-0.306328	-7.42646e-10
200267033	rs12992313	3.12647e-13	-1.9711	-0.715533	7.09584e-12	-2.08824	-1.33723	2.54771e-15	-2.05258	-0.447542
200267048	rs150543046	7.34551e-13	-2.59578e-10	-1.83245	4.6187e-11	-2.59578e-10	-1.55228	5.25602e-15	-2.59578e-10	-1.77594
200267305	rs12052310	7.01698e-12	2.08168	-1.6573	9.27478e-11	0.977315	-1.83241	4.17235e-10	10.0573	-0.55124
200268635	rs2345728	1.60953e-12	0.14117	-1.18918	6.86177e-11	0.163989	-1.32042	1.36046e-11	7.94324	-1.8604
200269339	rs1374359	1.6014e-12	0.14117	-1.19425	6.83062e-11	0.163989	-1.32497	1.35988e-11	7.94324	-1.86083
200271643	rs4675559	3.25399e-13	-1.96769	-0.678966	7.36225e-12	-2.08998	-1.29863	2.58508e-15	-2.06425	-0.421303
200271853	rs138224485	1.33032e-12	-2.59578e-10	-1.23854	4.99157e-11	-2.59578e-10	-1.47464	9.69379e-15	-2.59578e-10	-1.16383
200272234	rs140392943	9.3149e-13	-2.59578e-10	-1.59492	5.72262e-11	-2.59578e-10	-1.33797	6.05461e-15	-2.59578e-10	-1.63449
200272264	rs62178608	5.67657e-13	-2.09019	-7.42646e-10	2.65724e-11	-2.10511	-7.42646e-10	5.07944e-15	-1.81011	-7.42646e-10
200273376	rs4673339	1.10174e-13	-1.90776	-1.82188	9.98965e-12	-1.22294	-1.86049	4.50087e-13	4.46607	-1.79194
200274212	rs139499212	5.59319e-13	-2.10499	-7.42646e-10	2.65902e-11	-2.10444	-7.42646e-10	4.14952e-15	-2.01232	-7.42646e-10
200275145	rs76822045	6.2856e-13	-1.98828	-7.42646e-10	6.50605e-11	-1.20966	-7.42646e-10	5.51923e-13	2.87809	-7.42646e-10
200275198	rs11679306	2.80387e-13	-2.00829	-0.787247	6.98608e-12	-2.09975	-1.34131	2.29254e-15	-2.07484	-0.53081
200275209	rs17266097	1.88693e-13	-1.33291	-1.85868	1.25262e-11	-1.04953	-1.80763	8.2794e-14	2.82599	-1.84495
200275514	rs7577003	2.89035e-13	-1.98545	-0.779708	7.06936e-12	-2.09316	-1.33605	2.34302e-15	-2.06145	-0.522422
200275655	rs184708212	8.44905e-13	-1.69248	-7.42646e-10	6.17522e-11	-1.26185	-7.42646e-10	2.97672e-14	-0.0419083	-7.42646e-10
200276011	rs6435016	1.35311e-12	0.108629	-1.33017	6.23162e-11	0.131283	-1.38404	1.26395e-11	7.8743	-1.86503
200276167	rs6730784	2.83747e-13	-2.00392	-0.779708	7.03084e-12	-2.09863	-1.33605	2.31761e-15	-2.07236	-0.522422
200277043	rs10206384	2.88977e-13	-1.99044	-0.774919	6.86137e-12	-2.09475	-1.36433	2.32445e-15	-2.06446	-0.527372
200277391	rs13026246	6.7831e-12	2.02559	-1.63511	8.91942e-11	0.92921	-1.82337	3.98757e-10	9.9616	-0.500803
200278278	rs114124633	1.00782e-12	-1.51616	-7.42646e-10	8.3018e-11	-0.965923	-7.42646e-10	3.79161e-15	-2.10252	-7.42646e-10
200278335	rs80148161	8.88015e-13	-2.59578e-10	-1.64272	3.39346e-11	-2.59578e-10	-1.86055	7.16965e-15	-2.59578e-10	-1.46546
200279048	rs115641948	9.14699e-13	-1.61311	-7.42646e-10	6.54417e-11	-1.20382	-7.42646e-10	1.31294e-14	-0.86046	-7.42646e-10
200279075	rs142747956	2.96637e-12	-2.59578e-10	-0.436615	1.46065e-10	-2.59578e-10	-0.400926	1.80046e-14	-2.59578e-10	-0.544689
200279234	rs4675576	2.44844e-13	-2.10498	-0.82611	7.02325e-12	-2.0883	-1.34745	2.55046e-15	-1.92238	-0.576659
200279527	rs79691269	7.10708e-13	-2.59578e-10	-1.86545	3.46385e-11	-2.59578e-10	-1.84001	5.37302e-15	-2.59578e-10	-1.75392
200281091	rs79670270	6.33629e-13	-1.98024	-7.42646e-10	6.65041e-11	-1.18772	-7.42646e-10	5.81135e-13	2.92967	-7.42646e-10
200281631	rs184989965	8.47626e-13	-1.68927	-7.42646e-10	5.89677e-11	-1.30799	-7.42646e-10	1.16103e-14	-0.983421	-7.42646e-10
200282081	rs141580785	9.92629e-13	-2.59578e-10	-1.53135	6.03579e-11	-2.59578e-10	-1.28469	6.43637e-15	-2.59578e-10	-1.57335
200283087	rs16831466	8.04568e-13	-2.59578e-10	-1.7414	3.42798e-11	-2.59578e-10	-1.85043	9.13888e-15	-2.59578e-10	-1.22278
200286760	rs76401131	7.56865e-13	-2.59578e-10	-1.80252	5.12718e-11	-2.59578e-10	-1.44784	7.41792e-15	-2.59578e-10	-1.43142
200288151	rs142918137	7.43245e-13	-2.59578e-10	-1.82068	5.0455e-11	-2.59578e-10	-1.4639	5.3763e-15	-2.59578e-10	-1.75331
200288152	rs182340578	7.43757e-13	-2.59578e-10	-1.81999	5.0559e-11	-2.59578e-10	-1.46184	5.38216e-15	-2.59578e-10	-1.75222
200288689	rs71424226	6.75809e-12	2.02559	-1.6388	8.90669e-11	0.92921	-1.8248	3.9695e-10	9.9616	-0.505345
200288718	rs10497836	2.86538e-13	-2.10174	-0.672097	7.53479e-12	-2.07781	-1.28764	2.94943e-15	-1.95113	-0.402569
200289152	rs13400686	5.95492e-12	1.48219	-1.22192	1.55643e-10	0.990496	-1.32791	7.02034e-13	4.98144	-1.86277
200289918	rs140050444	5.58966e-13	-2.10562	-7.42646e-10	2.66069e-11	-2.10381	-7.42646e-10	3.93418e-15	-2.06561	-7.42646e-10
200290001	rs182236746	8.3607e-13	-1.703	-7.42646e-10	6.08298e-11	-1.2769	-7.42646e-10	2.90737e-14	-0.0654818	-7.42646e-10
200290205	rs1992949	2.95084e-12	-2.59578e-10	-0.441864	1.02177e-10	-2.59578e-10	-0.758276	2.28608e-14	-2.59578e-10	-0.305893
200290359	rs1992950	2.94456e-13	-2.09968	-0.646904	7.65915e-12	-2.07274	-1.27634	3.00056e-15	-1.96235	-0.37416
200290670	rs149740350	6.02572e-13	-2.0305	-7.42646e-10	2.84711e-11	-2.03609	-7.42646e-10	3.7887e-15	-2.10329	-7.42646e-10
200291337	rs35286168	6.84573e-12	2.02792	-1.62825	8.55955e-11	0.886477	-1.82182	4.21495e-10	9.99908	-0.482826
200291535	rs6435017	1.05116e-13	-1.95774	-1.81891	8.7814e-12	-1.35091	-1.86143	6.55538e-13	4.83823	-1.78809
200292599	rs62178610	7.93285e-13	-1.75553	-7.42646e-10	6.32076e-11	-1.23856	-7.42646e-10	4.08471e-15	-2.02806	-7.42646e-10
200293331	rs1449064	3.08386e-13	-2.1026	-0.597757	7.86804e-12	-2.08015	-1.24202	3.22201e-15	-1.94547	-0.319843
200293506	rs1449065	7.43009e-12	1.70215	-1.22056	1.91661e-10	1.19506	-1.32431	9.54445e-13	5.28926	-1.86344
200293924	rs13035409	5.67311e-12	1.83628	-1.6245	7.82989e-11	0.795905	-1.82035	2.76247e-10	9.572	-0.478263
200294206	rs2345729	3.12451e-13	-2.10078	-0.586481	7.80348e-12	-2.07537	-1.25504	3.23659e-15	-1.9567	-0.304094
200294969	rs1542242	3.11502e-13	-2.10078	-0.589524	7.95154e-12	-2.07537	-1.23624	3.21511e-15	-1.9567	-0.310753
200295114	rs1542243	3.11203e-13	-2.10174	-0.589524	7.93216e-12	-2.07781	-1.23624	3.23305e-15	-1.95113	-0.310753
200296044	rs6726276	5.33288e-12	1.76562	-1.61568	6.84308e-11	0.655687	-1.81484	2.66091e-10	9.51036	-0.454076
200296451	rs116730692	1.22379e-12	-1.322	-7.42646e-10	3.59326e-11	-1.80334	-7.42646e-10	4.39264e-15	-1.95538	-7.42646e-10
200296710	rs16831496	4.85625e-13	-1.87687	-0.369399	2.21146e-11	-1.65501	-0.633735	3.46916e-15	-1.93212	-0.259282
200297495	rs115277220	5.61656e-13	-2.10082	-7.42646e-10	2.66101e-11	-2.10369	-7.42646e-10	5.42525e-15	-1.74425	-7.42646e-10
200298752	rs17200971	1.1956e-12	-1.34531	-7.42646e-10	8.00394e-11	-1.00246	-7.42646e-10	3.9128e-15	-2.07106	-7.42646e-10
200300101	rs9646754	3.85451e-10	4.43046	-7.42646e-10	5.41132e-10	0.908683	-7.42646e-10	2.05817e-12	4.19426	-7.42646e-10
200300342	rs137887406	3.6179e-12	-2.59578e-10	-0.238059	1.24323e-10	-2.59578e-10	-0.562097	2.77397e-14	-2.59578e-10	-0.112449
200300924	rs1542241	3.65379e-13	-2.09445	-0.436327	9.05134e-12	-2.06165	-1.12042	3.6582e-15	-1.98299	-0.155353
200303015	rs895882	3.33545e-13	-2.09287	-0.529058	8.7567e-12	-2.0586	-1.15656	3.65361e-15	-1.98794	-0.151657
200304810	rs78506129	7.51593e-12	1.894	-1.40093	1.98742e-10	1.37385	-1.46682	1.24462e-12	5.55569	-1.86441
200305398	rs114828316	6.21322e-13	-1.99986	-7.42646e-10	4.12398e-11	-1.66558	-7.42646e-10	8.96234e-15	-1.24228	-7.42646e-10
200305460	rs16831510	9.07044e-12	2.12569	-1.44463	1.10446e-10	1.04494	-1.72539	6.7933e-10	10.0664	-0.0728818
200305643	rs77819386	9.08901e-13	-2.59578e-10	-1.61947	3.47842e-11	-2.59578e-10	-1.83582	1.3875e-14	-2.59578e-10	-0.805223
200306338	rs187102174	8.32485e-13	-1.70729	-7.42646e-10	6.04556e-11	-1.28307	-7.42646e-10	2.87934e-14	-0.0751689	-7.42646e-10
200307014	rs6705250	3.23058e-12	0.902495	-1.25379	8.863e-11	0.433571	-1.33408	3.02038e-13	4.1247	-1.84947
200307980	rs4673346	3.47373e-13	-2.07516	-0.506149	1.01151e-11	-2.10276	-0.968192	9.39914e-15	-1.21039	0.0156957
200308530	rs7588300	3.49199e-13	-2.06992	-0.506149	1.00911e-11	-2.10513	-0.968192	1.00394e-14	-1.14449	0.0156957
200308924	rs991501	3.49277e-13	-2.06969	-0.506149	1.01007e-11	-2.10419	-0.968192	9.67146e-15	-1.18183	0.0156957
200309455	rs13005579	9.95551e-12	2.13399	-1.35982	9.02683e-11	0.759605	-1.6418	7.29916e-11	7.67089	0.091899
200309493	rs13392032	1.512e-12	0.52141	-1.63193	6.43821e-11	0.376472	-1.59662	1.08791e-14	0.812365	-1.86083
200310250	rs72933407	1.6459e-12	-1.02567	-7.42646e-10	3.38201e-11	-1.86392	-7.42646e-10	4.92895e-15	-1.84019	-7.42646e-10
200310608	rs79968223	1.14283e-12	-2.59578e-10	-1.39044	5.24053e-11	-2.59578e-10	-1.42597	9.2938e-15	-2.59578e-10	-1.20597
200311014	rs7579004	3.35686e-13	-2.08018	-0.535354	9.89674e-12	-2.10088	-0.99189	8.82974e-15	-1.2385	-0.0186894
200312315	rs80158177	5.77962e-13	-2.0722	-7.42646e-10	2.68005e-11	-2.09656	-7.42646e-10	7.79565e-15	-1.38175	-7.42646e-10
200312638	rs150494098	9.83214e-13	-2.59578e-10	-1.54088	4.27667e-11	-2.59578e-10	-1.62922	6.32978e-15	-2.59578e-10	-1.59005
200313235	rs12616011	1.75086e-12	0.633117	-1.59696	7.69881e-11	0.517858	-1.55919	1.12948e-14	0.853384	-1.86436
200313323	rs6752494	4.7208e-12	1.39103	-1.36301	5.21191e-11	0.200171	-1.63162	2.48401e-11	6.59364	0.0912576
200314206	rs12052451	5.04913e-12	1.7772	-1.68193	6.55068e-11	0.539365	-1.74219	2.25855e-11	7.29323	-0.703487
200315218	rs76542716	1.01443e-12	-2.59578e-10	-1.50963	4.11094e-11	-2.59578e-10	-1.66874	7.57496e-15	-2.59578e-10	-1.41047
200316671	rs78006118	1.64702e-12	-2.59578e-10	-1.02499	1.56641e-10	-2.59578e-10	-0.331026	2.20448e-14	-2.59578e-10	-0.342237
200318538	rs4675601	1.17218e-12	0.0396412	-1.40473	1.51298e-11	-0.954386	-1.71393	4.53121e-13	3.32405	-0.643203
200321050	rs13014796	2.11278e-13	-2.10125	-0.977277	2.27617e-11	-1.56968	-0.690222	1.81182e-14	0.180423	-0.718823
200321954	rs147074068	6.21996e-13	-1.99878	-7.42646e-10	6.10315e-11	-1.27359	-7.42646e-10	3.79957e-15	-2.10043	-7.42646e-10
200323452	rs114693875	3.22216e-13	-2.06646	-0.590029	4.69386e-11	-1.26486	-0.271277	1.19344e-14	-0.601672	-0.354218
200324153	rs148053854	5.7765e-13	-2.07274	-7.42646e-10	3.59156e-11	-1.80381	-7.42646e-10	3.82121e-15	-2.09475	-7.42646e-10
200326029	rs115152040	7.60363e-13	-1.79791	-7.42646e-10	3.06336e-11	-1.96288	-7.42646e-10	1.13459e-14	-1.00646	-7.42646e-10
200327185	rs147928666	9.67306e-13	-2.59578e-10	-1.55719	9.22316e-11	-2.59578e-10	-0.860677	6.62789e-15	-2.59578e-10	-1.54403
200327295	rs141778728	2.43684e-12	-0.63325	-7.42646e-10	2.05641e-10	-0.0588485	-7.42646e-10	5.58027e-15	-1.71608	-7.42646e-10
200327718	rs13013675	1.80874e-11	1.37126	-7.42646e-10	2.58001e-10	0.167983	-7.42646e-10	1.4742e-11	6.16314	-7.42646e-10
200328335	rs561493322	9.64583e-13	-1.56001	-7.42646e-10	3.72594e-11	-1.76708	-7.42646e-10	3.99152e-15	-2.05114	-7.42646e-10
200331750	rs143562394	2.55432e-12	-0.586168	-7.42646e-10	2.39571e-10	0.0938706	-7.42646e-10	6.01262e-15	-1.64145	-7.42646e-10
200331893	rs4675614	8.29678e-13	-2.59578e-10	-1.71067	3.45594e-11	-2.59578e-10	-1.8423	4.83687e-15	-2.59578e-10	-1.85905
200331917	rs150506395	9.64436e-13	-1.56016	-7.42646e-10	3.72549e-11	-1.7672	-7.42646e-10	3.99132e-15	-2.05119	-7.42646e-10
200331957	rs75806828	1.52289e-12	-2.59578e-10	-1.10334	5.40793e-11	-2.59578e-10	-1.39453	1.13794e-14	-2.59578e-10	-1.00351
200332082	rs6714133	2.40452e-12	1.1273	-1.7739	3.27149e-11	-0.0469076	-1.85024	1.53781e-12	5.21672	-1.31392
200332499	rs6714667	2.43261e-12	1.1273	-1.76228	3.27801e-11	-0.0469076	-1.84825	1.5617e-12	5.21672	-1.2985
200332785	rs145355758	1.76242e-12	-2.59578e-10	-0.957263	1.65226e-10	-2.59578e-10	-0.277668	2.40371e-14	-2.59578e-10	-0.255716
200336779	rs11680296	3.95249e-12	-0.149607	-7.42646e-10	2.65542e-11	-2.10579	-7.42646e-10	2.14475e-14	-0.369707	-7.42646e-10
200338980	rs80100661	6.54864e-13	-1.94728	-7.42646e-10	2.83779e-11	-2.03937	-7.42646e-10	5.62022e-15	-1.70894	-7.42646e-10
200339193	rs34092509	1.06033e-12	-1.47188	0.00650202	6.24708e-11	-1.96427	0.713989	2.31935e-14	-0.902745	0.6113
200339503	rs146549635	5.82327e-13	-2.06468	-7.42646e-10	3.67688e-11	-1.78033	-7.42646e-10	3.83978e-15	-2.0899	-7.42646e-10
200339940	rs186366752	5.86888e-13	-2.05687	-7.42646e-10	2.83449e-11	-2.04053	-7.42646e-10	3.80652e-15	-2.0986	-7.42646e-10
200340099	rs35598091	1.62943e-12	-1.49655	0.46083	1.04815e-10	-1.9758	1.24302	3.76626e-14	-0.936834	1.13019
200340847	rs142737918	7.93e-13	-2.59578e-10	-1.75588	4.32275e-11	-2.59578e-10	-1.6185	5.47764e-15	-2.59578e-10	-1.73464
200340876	rs116020576	9.72182e-13	-1.55217	-7.42646e-10	2.74071e-11	-2.07418	-7.42646e-10	4.66904e-15	-1.89436	-7.42646e-10
200341539	rs6709324	6.80431e-13	-1.75182	-0.157163	3.09385e-11	-2.07988	0.126901	1.08476e-14	-1.36853	0.317156
200341637	rs11684919	7.4282e-13	-1.82125	-7.42646e-10	3.45566e-11	-1.84238	-7.42646e-10	9.93925e-15	-1.13882	-7.42646e-10
200342749	rs4675617	1.79789e-13	-2.1038	-1.13612	2.51034e-11	-1.63508	-0.526895	8.46265e-15	-0.13781	-1.16184
200344020	rs74778688	6.69186e-13	-1.92565	-7.42646e-10	4.23754e-11	-1.63841	-7.42646e-10	2.13078e-14	-0.376243	-7.42646e-10
200344531	rs62178629	5.60036e-13	-2.10371	-7.42646e-10	2.96407e-11	-1.99583	-7.42646e-10	5.13363e-15	-1.7995	-7.42646e-10
200344766	rs182799091	5.82629e-13	-2.06416	-7.42646e-10	3.94952e-11	-1.7088	-7.42646e-10	5.74403e-15	-1.68715	-7.42646e-10
200347146	rs138918585	8.95842e-13	-2.59578e-10	-1.63394	3.602e-11	-2.59578e-10	-1.8009	4.80907e-15	-2.59578e-10	-1.86481
200347991	rs17519462	7.24131e-12	0.455849	-7.42646e-10	1.25056e-10	-0.556218	-7.42646e-10	2.30782e-12	4.30875	-7.42646e-10
200348562	rs190759912	2.50242e-12	-2.59578e-10	-0.606696	1.82498e-10	-2.59578e-10	-0.178244	1.68998e-14	-2.59578e-10	-0.608012
200348799	rs113305140	7.92743e-13	-1.75621	-7.42646e-10	3.82676e-11	-1.74038	-7.42646e-10	3.80049e-15	-2.10018	-7.42646e-10
200348803	rs13013628	1.21846e-12	-1.50917	0.182799	8.43886e-11	-2.03271	1.08316	2.15898e-14	-1.10216	0.739065
200350433	rs192116435	7.33999e-13	-1.8332	-7.42646e-10	5.38509e-11	-1.39876	-7.42646e-10	1.55685e-14	-0.690063	-7.42646e-10
200351964	rs140713692	5.99347e-13	-2.03587	-7.42646e-10	3.98926e-11	-1.69879	-7.42646e-10	3.94822e-15	-2.06205	-7.42646e-10
200353661	rs1449066	1.09529e-12	-1.43293	-7.42646e-10	2.96512e-11	-1.99548	-7.42646e-10	1.11846e-14	-1.02077	-7.42646e-10
200354055	rs6740159	1.91414e-12	-1.37146	0.496774	1.2175e-10	-1.96979	1.38678	2.56154e-14	-0.943072	0.75095
200354246	rs62178630	5.65699e-13	-2.09365	-7.42646e-10	3.05445e-11	-1.9658	-7.42646e-10	4.89699e-15	-1.84669	-7.42646e-10
200355144	rs35404230	1.45764e-12	-1.14714	-7.42646e-10	3.26641e-11	-1.8987	-7.42646e-10	1.6801e-14	-0.613879	-7.42646e-10
200355755	rs145207866	7.91752e-13	-2.59578e-10	-1.75746	4.15956e-11	-2.59578e-10	-1.65699	6.4703e-15	-2.59578e-10	-1.56809
200357715	rs117093419	7.10942e-13	-2.59578e-10	-1.86512	4.38125e-11	-2.59578e-10	-1.60506	4.88821e-15	-2.59578e-10	-1.84849
200358797	rs62178631	5.68636e-13	-2.08847	-7.42646e-10	2.66272e-11	-2.10305	-7.42646e-10	5.73566e-15	-1.68861	-7.42646e-10
200358968	rs16831540	9.15461e-13	-1.61228	-7.42646e-10	2.78677e-11	-2.05751	-7.42646e-10	7.99451e-15	-1.35656	-7.42646e-10
200359135	rs7608290	3.60852e-12	-0.240655	-7.42646e-10	2.65603e-11	-2.10556	-7.42646e-10	1.06738e-14	-1.06752	-7.42646e-10
200359823	rs34595656	9.51953e-13	-1.57319	-7.42646e-10	2.82249e-11	-2.04477	-7.42646e-10	8.38751e-15	-1.30857	-7.42646e-10
200360419	rs13028654	9.51953e-13	-1.57319	-7.42646e-10	2.82249e-11	-2.04477	-7.42646e-10	8.38751e-15	-1.30857	-7.42646e-10
200361248	rs114568333	7.20493e-13	-1.85177	-7.42646e-10	5.15784e-11	-1.44188	-7.42646e-10	4.80118e-15	-1.86645	-7.42646e-10
200362521	rs11903853	8.74205e-13	-1.65839	-7.42646e-10	2.74899e-11	-2.07116	-7.42646e-10	7.55096e-15	-1.41364	-7.42646e-10
200362695	rs35539112	8.26342e-13	-1.7147	-7.42646e-10	2.70996e-11	-2.08546	-7.42646e-10	7.03699e-15	-1.48413	-7.42646e-10
200364833	rs36017286	8.94692e-13	-1.63523	-7.42646e-10	2.78345e-11	-2.0587	-7.42646e-10	7.66648e-15	-1.39846	-7.42646e-10
200364862	rs79800977	3.86779e-11	2.13131	-7.42646e-10	6.78046e-11	-1.16835	-7.42646e-10	2.89672e-14	-0.0691499	-7.42646e-10
200365733	rs62178634	9.2954e-13	-1.59702	-7.42646e-10	2.81873e-11	-2.04611	-7.42646e-10	8.03282e-15	-1.35178	-7.42646e-10
200366225	rs190949180	2.36879e-12	-2.59578e-10	-0.661574	1.10797e-10	-2.59578e-10	-0.677276	1.50102e-14	-2.59578e-10	-0.726581
200366297	rs139016250	7.46117e-13	-2.59578e-10	-1.81683	3.53822e-11	-2.59578e-10	-1.81877	6.27335e-15	-2.59578e-10	-1.599
200366369	rs148920036	6.98997e-13	-1.88206	-7.42646e-10	2.66611e-11	-2.10178	-7.42646e-10	7.00018e-15	-1.48938	-7.42646e-10
200367226	rs77849350	5.42006e-12	-2.59578e-10	0.166153	4.49259e-10	-2.59578e-10	0.72262	9.79089e-14	-2.59578e-10	1.14872
200368178	rs79375501	7.81884e-13	-1.77	-7.42646e-10	3.38795e-11	-1.86217	-7.42646e-10	4.40587e-15	-1.95238	-7.42646e-10
200369083	rs76316490	8.72764e-13	-1.66004	-7.42646e-10	9.21085e-11	-0.862013	-7.42646e-10	2.39581e-14	-0.259009	-7.42646e-10
200371188	rs62178636	2.69894e-13	-1.24314	-1.59054	1.6781e-11	-1.575	-0.989733	6.10785e-16	-2.10034	-1.82799
200371433	rs79042847	1.33784e-11	1.06969	-7.42646e-10	3.41025e-10	0.446976	-7.42646e-10	4.20074e-15	-2.00005	-7.42646e-10
200373261	rs35731967	4.81865e-13	-1.18001	-1.07403	9.65896e-11	-0.604685	-0.209824	1.50968e-15	-1.85835	-1.16507
200375266	rs148531437	1.66151e-12	-1.01622	-7.42646e-10	5.92661e-11	-1.30294	-7.42646e-10	3.8729e-15	-2.08131	-7.42646e-10
200377256	rs7582965	9.16256e-13	-1.61141	-7.42646e-10	2.7222e-11	-2.08096	-7.42646e-10	7.47127e-15	-1.42425	-7.42646e-10
200378226	rs62178637	8.93365e-13	-1.63671	-7.42646e-10	2.72466e-11	-2.08005	-7.42646e-10	7.14214e-15	-1.4693	-7.42646e-10
200381318	rs147140894	1.43715e-12	-1.16129	-7.42646e-10	4.88853e-11	-1.4955	-7.42646e-10	4.01716e-15	-2.04474	-7.42646e-10
200382182	rs75487899	1.25184e-12	-1.29934	-7.42646e-10	4.68813e-11	-1.53736	-7.42646e-10	4.0704e-15	-2.03157	-7.42646e-10
200382806	rs530878428	5.59185e-13	-2.10523	-7.42646e-10	2.66351e-11	-2.10275	-7.42646e-10	6.66881e-15	-1.53787	-7.42646e-10
200382905	rs35234210	8.67525e-13	-1.66606	-7.42646e-10	2.70697e-11	-2.08657	-7.42646e-10	6.90154e-15	-1.50357	-7.42646e-10
200383008	rs62178639	2.56321e-12	-0.582694	-7.42646e-10	4.61684e-11	-1.55268	-7.42646e-10	1.00253e-13	1.17239	-7.42646e-10
200384660	rs74641811	8.28469e-13	-2.59578e-10	-1.71213	3.55593e-11	-2.59578e-10	-1.81378	4.95042e-15	-2.59578e-10	-1.83584
200386562	rs74580901	7.12792e-13	-2.59578e-10	-1.86252	3.40347e-11	-2.59578e-10	-1.8576	4.81808e-15	-2.59578e-10	-1.86294
200386815	rs17443471	3.32383e-12	-0.322836	-7.42646e-10	5.92482e-11	-1.30324	-7.42646e-10	3.24046e-13	2.34557	-7.42646e-10
200387210	rs115239767	8.98208e-11	2.97386	-7.42646e-10	2.2481e-09	2.33286	-7.42646e-10	5.24019e-12	5.1288	-7.42646e-10
200387421	rs1449063	1.27489e-12	0.252748	-1.53384	2.71882e-09	2.83937	-0.316399	1.06291e-15	-2.06304	-1.31126
200387691	rs16831557	8.39878e-13	-1.69845	-7.42646e-10	2.69641e-11	-2.09047	-7.42646e-10	6.77005e-15	-1.52281	-7.42646e-10
200387733	rs7603866	9.59386e-13	-2.59578e-10	-1.56542	8.88806e-11	-2.59578e-10	-0.897686	5.08081e-15	-2.59578e-10	-1.80984
200388714	rs11692301	2.23368e-13	-1.58083	-1.44206	4.27976e-11	-1.04913	-0.57937	1.50995e-15	-1.26982	-1.75342
200389985	rs6706918	9.70627e-13	-2.59578e-10	-1.55377	9.07517e-11	-2.59578e-10	-0.876853	5.10668e-15	-2.59578e-10	-1.80477
200390947	rs187388309	5.95969e-13	-2.04152	-7.42646e-10	2.72705e-11	-2.07917	-7.42646e-10	4.68225e-15	-1.89153	-7.42646e-10
200391049	rs79355259	1.83174e-13	-1.44511	-1.77616	1.0797e-11	-1.70131	-1.3044	5.1581e-15	-0.398994	-1.39575
200391076	rs6704623	2.78142e-13	-1.48242	-1.32115	2.33254e-11	-1.90607	-0.32937	2.76123e-15	-0.764011	-1.65563
200391220	rs17589374	9.62343e-13	-2.59578e-10	-1.56234	8.93728e-11	-2.59578e-10	-0.892164	5.08757e-15	-2.59578e-10	-1.80851
200394093	rs2197866	1.29203e-12	0.324648	-1.59238	2.64915e-09	2.94324	-0.446227	9.7573e-16	-2.07211	-1.38777
200394767	rs142022815	1.26716e-12	-1.28718	-7.42646e-10	2.81206e-11	-2.04848	-7.42646e-10	4.8984e-15	-1.84641	-7.42646e-10
200395546	rs62178640	8.17053e-13	-1.726	-7.42646e-10	2.68308e-11	-2.09543	-7.42646e-10	6.54992e-15	-1.55586	-7.42646e-10
200395667	rs150617319	1.76938e-12	-0.953326	-7.42646e-10	5.49907e-11	-1.37782	-7.42646e-10	4.07003e-15	-2.03166	-7.42646e-10
200397723	rs17627634	8.99673e-13	-2.59578e-10	-1.62968	8.52175e-11	-2.59578e-10	-0.939774	4.99669e-15	-2.59578e-10	-1.82654
200398652	rs58865786	9.46858e-13	-2.59578e-10	-1.57856	8.6797e-11	-2.59578e-10	-0.921408	5.05257e-15	-2.59578e-10	-1.81542
200399053	rs6737075	4.15084e-13	-0.538491	-1.86474	1.35666e-10	1.29206	-1.76685	9.63109e-16	-1.62413	-1.84877
200399744	rs78847752	2.4904e-12	-2.59578e-10	-0.611508	5.00928e-11	-2.59578e-10	-1.4711	7.30296e-15	-2.59578e-10	-1.44703
200400234	rs139022909	6.07447e-13	-2.02244	-7.42646e-10	3.89298e-11	-1.72322	-7.42646e-10	5.25993e-15	-1.7752	-7.42646e-10
200400593	rs138185524	9.25343e-13	-1.60154	-7.42646e-10	3.52888e-11	-1.82141	-7.42646e-10	1.60945e-14	-0.656839	-7.42646e-10
200402624	rs17443541	5.4115e-13	-0.865497	-1.27251	9.76077e-11	-0.30074	-0.503284	1.09793e-15	-1.99095	-1.35094
200403190	rs78787308	3.38209e-12	-0.305458	-7.42646e-10	5.58592e-11	-1.36215	-7.42646e-10	3.40884e-13	2.39623	-7.42646e-10
200405331	rs11676917	3.37323e-08	8.90226	-7.42646e-10	2.65252e-08	4.80087	-7.42646e-10	4.96702e-11	7.37785	-7.42646e-10
200406809	rs78521385	6.10337e-13	-2.0177	-7.42646e-10	3.28479e-11	-1.89309	-7.42646e-10	8.13001e-15	-1.33975	-7.42646e-10
200411044	rs181277399	5.90983e-13	-2.04992	-7.42646e-10	2.6903e-11	-2.09274	-7.42646e-10	4.08916e-15	-2.02698	-7.42646e-10
200412229	rs149497140	2.29192e-12	-2.59578e-10	-0.694563	8.31143e-11	-2.59578e-10	-0.964763	7.52935e-15	-2.59578e-10	-1.41651
200413148	rs191306447	8.55172e-13	-2.59578e-10	-1.68041	5.81827e-11	-2.59578e-10	-1.32139	5.65175e-15	-2.59578e-10	-1.70335
200413215	rs2178754	1.97702e-11	1.46022	-7.42646e-10	4.94901e-11	-1.48321	-7.42646e-10	2.41357e-14	-0.251623	-7.42646e-10
200413353	rs72933468	1.4863e-12	-1.12767	-7.42646e-10	3.22694e-11	-1.91086	-7.42646e-10	5.20431e-15	-1.78583	-7.42646e-10
200413621	rs62178641	7.16379e-13	-1.8575	-7.42646e-10	3.28694e-11	-1.89244	-7.42646e-10	3.94137e-15	-2.06379	-7.42646e-10
200416487	rs16831568	6.68275e-13	-1.92701	-7.42646e-10	3.14234e-11	-1.93743	-7.42646e-10	4.01619e-15	-2.04498	-7.42646e-10
200417034	rs16831572	1.73852e-12	-0.970918	-7.42646e-10	1.37642e-10	-0.460327	-7.42646e-10	4.88784e-15	-1.84856	-7.42646e-10
200418595	rs190308767	7.56836e-13	-2.59578e-10	-1.80256	4.54885e-11	-2.59578e-10	-1.56752	4.94707e-15	-2.59578e-10	-1.83652
200420920	rs78609825	1.25184e-12	-1.29934	-7.42646e-10	4.68813e-11	-1.53736	-7.42646e-10	4.0704e-15	-2.03157	-7.42646e-10
200421794	rs72933469	1.51398e-13	-1.83017	-1.58162	2.12819e-11	-1.2645	-1.06262	5.00698e-15	-0.188363	-1.63612
200422373	rs1839496	6.93096e-13	-1.89054	-7.42646e-10	2.69603e-11	-2.09062	-7.42646e-10	4.75345e-15	-1.87644	-7.42646e-10
200422755	rs6754400	4.86643e-13	-0.954627	-1.28955	1.71068e-10	-0.0183329	-0.224587	1.54989e-15	-1.87105	-1.12609
200423689	rs79767140	5.86643e-09	7.15305	-7.42646e-10	8.88079e-09	3.70667	-7.42646e-10	1.64289e-11	6.27148	-7.42646e-10
200424238	rs62178643	9.19504e-14	-2.10571	-1.80475	4.26605e-12	-2.07082	-1.86348	9.36349e-16	-1.65682	-1.84426
200424792	rs13016501	1.09106e-12	-1.43681	-7.42646e-10	2.74687e-11	-2.07193	-7.42646e-10	1.16263e-14	-0.982047	-7.42646e-10
200424902	rs112873926	7.84117e-13	-2.59578e-10	-1.76715	3.37738e-11	-2.59578e-10	-1.8653	4.92064e-15	-2.59578e-10	-1.84188
200424937	rs57063522	7.21479e-13	-2.59578e-10	-1.85041	4.38527e-11	-2.59578e-10	-1.60414	4.93515e-15	-2.59578e-10	-1.83893
200425252	rs142364718	7.29499e-13	-2.59578e-10	-1.83935	4.40587e-11	-2.59578e-10	-1.59946	4.87074e-15	-2.59578e-10	-1.85207
200425953	rs62178646	5.59902e-13	-2.10395	-7.42646e-10	3.33892e-11	-1.87675	-7.42646e-10	3.78334e-15	-2.10471	-7.42646e-10
200426566	rs145443102	2.24342e-12	-2.59578e-10	-0.71595	1.45254e-10	-2.59578e-10	-0.406494	1.8728e-14	-2.59578e-10	-0.505297
200427097	rs78208648	5.09571e-13	-0.339295	-1.85884	4.51961e-11	0.280123	-1.85409	2.93967e-15	-0.591225	-1.76579
200427567	rs36151605	5.58865e-13	-2.1058	-7.42646e-10	3.4532e-11	-1.8431	-7.42646e-10	3.78008e-15	-2.10557	-7.42646e-10
200428369	rs114127830	1.17141e-10	3.23942	-7.42646e-10	3.44031e-09	2.75834	-7.42646e-10	8.3294e-12	5.59223	-7.42646e-10
200428813	rs58391637	8.32096e-13	-2.59578e-10	-1.70776	4.50246e-11	-2.59578e-10	-1.57777	4.83269e-15	-2.59578e-10	-1.85991
200430191	rs60805168	1.0369e-12	-2.59578e-10	-1.48772	5.961e-11	-2.59578e-10	-1.29716	4.90537e-15	-2.59578e-10	-1.84498
200430602	rs6726842	2.995e-13	-2.09522	-0.634377	1.19883e-10	-0.813861	0.215395	1.31558e-14	-0.0333675	-0.825085
200430839	rs17589451	1.0369e-12	-2.59578e-10	-1.48772	5.961e-11	-2.59578e-10	-1.29716	4.90537e-15	-2.59578e-10	-1.84498
200431017	rs17528078	6.56135e-13	-1.94534	-7.42646e-10	8.51768e-11	-0.940252	-7.42646e-10	7.73576e-15	-1.38946	-7.42646e-10
200431272	rs78004632	7.21293e-13	-2.59578e-10	-1.85066	3.37741e-11	-2.59578e-10	-1.86529	4.8727e-15	-2.59578e-10	-1.85167
200434444	rs7571841	7.32842e-13	-2.59578e-10	-1.83478	4.47361e-11	-2.59578e-10	-1.5842	4.85219e-15	-2.59578e-10	-1.85588
200434621	rs17589521	8.87106e-13	-2.59578e-10	-1.64374	3.39494e-11	-2.59578e-10	-1.86011	6.59348e-15	-2.59578e-10	-1.54923
200435782	rs116738213	7.80286e-12	0.530537	-7.42646e-10	4.18494e-11	-1.6509	-7.42646e-10	1.98071e-14	-0.449272	-7.42646e-10
200436604	rs77293010	3.89116e-13	-0.602949	-1.86488	3.72816e-11	0.0989557	-1.86544	2.93853e-15	-0.61698	-1.74042
200436730	rs78722199	9.91658e-13	-2.59578e-10	-1.53233	4.50418e-11	-2.59578e-10	-1.57739	5.11196e-15	-2.59578e-10	-1.80373
200436735	rs1979122	7.14456e-13	-2.59578e-10	-1.86019	4.0257e-11	-2.59578e-10	-1.6897	4.95878e-15	-2.59578e-10	-1.83415
200437030	rs62178648	6.35259e-13	-1.97768	-7.42646e-10	2.76934e-11	-2.06379	-7.42646e-10	1.19543e-14	-0.954226	-7.42646e-10
200437943	rs17589549	1.11243e-12	-2.59578e-10	-1.41741	5.01517e-11	-2.59578e-10	-1.46993	5.39725e-15	-2.59578e-10	-1.74943
200438354	rs141204004	1.06217e-12	-2.59578e-10	-1.46364	7.56515e-11	-2.59578e-10	-1.05884	6.4773e-15	-2.59578e-10	-1.56701
200438907	rs17627784	7.13669e-13	-2.59578e-10	-1.86129	3.99893e-11	-2.59578e-10	-1.69637	4.97322e-15	-2.59578e-10	-1.83125
200439041	rs1376136	7.12782e-13	-2.59578e-10	-1.86253	3.9763e-11	-2.59578e-10	-1.70204	5.01108e-15	-2.59578e-10	-1.82366
200439940	rs10187618	7.10997e-13	-2.59578e-10	-1.86504	3.86362e-11	-2.59578e-10	-1.73079	5.06516e-15	-2.59578e-10	-1.81293
200440456	rs4675686	7.10893e-13	-2.59578e-10	-1.86519	3.85229e-11	-2.59578e-10	-1.73373	5.07459e-15	-2.59578e-10	-1.81107
200440820	rs17528188	1.1886e-13	-2.10515	-1.5486	3.90846e-11	-0.992908	-0.726345	7.55698e-15	-0.0524759	-1.36037
200441652	rs187577137	7.14297e-13	-2.59578e-10	-1.86041	4.74676e-11	-2.59578e-10	-1.52493	4.86729e-15	-2.59578e-10	-1.85278
200442061	rs1450570	3.51474e-13	-0.884389	-1.68518	1.36115e-11	-1.56512	-1.20894	3.88147e-13	4.34093	-1.81486
200442604	rs1979121	3.32131e-13	-0.762136	-1.86404	3.94057e-11	0.149808	-1.86088	1.48249e-15	-1.36391	-1.67768
200443546	rs72916415	2.60802e-11	1.73722	-7.42646e-10	6.41054e-11	-1.22445	-7.42646e-10	4.3105e-14	0.328324	-7.42646e-10
200443604	rs12613054	5.44172e-13	-0.285242	-1.8472	5.56646e-11	0.492266	-1.8579	4.65726e-15	-0.330775	-1.56611
200443802	rs150827966	7.10774e-13	-2.59578e-10	-1.86535	3.84817e-11	-2.59578e-10	-1.7348	5.10886e-15	-2.59578e-10	-1.80434
200443861	rs13389019	5.71812e-13	-2.0829	-7.42646e-10	3.12152e-11	-1.94408	-7.42646e-10	3.84099e-15	-2.08958	-7.42646e-10
200444431	rs145556337	1.46723e-12	-1.14058	-7.42646e-10	9.68204e-11	-0.812123	-7.42646e-10	5.17938e-15	-1.79063	-7.42646e-10
200444953	rs78446287	7.10774e-13	-2.59578e-10	-1.86535	3.84817e-11	-2.59578e-10	-1.7348	5.10886e-15	-2.59578e-10	-1.80434
200445194	rs79677478	7.16067e-13	-1.85793	-7.42646e-10	1.06087e-10	-0.720721	-7.42646e-10	9.20735e-15	-1.21531	-7.42646e-10
200445603	rs6739539	3.71253e-13	-0.833098	-1.68173	1.41796e-11	-1.53082	-1.20236	4.37194e-13	4.45808	-1.81302
200446327	rs6728457	3.34063e-13	-0.757683	-1.8627	4.16938e-11	0.20456	-1.85919	1.51244e-15	-1.36608	-1.6555
200446732	rs1450568	1.24205e-12	-1.18774	-0.119453	3.84142e-11	-1.93789	0.201339	7.63825e-13	2.78555	0.41747
200447031	rs13020883	1.1469e-12	-1.24625	-0.140638	3.66313e-11	-1.96236	0.178285	6.50534e-13	2.64924	0.393238
200447353	rs2346107	1.21007e-12	-1.19987	-0.1334	3.76407e-11	-1.94306	0.186163	7.30939e-13	2.7575	0.401519
200448253	rs10184573	2.07961e-13	-1.23094	-1.86341	5.95327e-11	0.559948	-1.8584	1.13446e-15	-1.65309	-1.65607
200448356	rs6435020	3.91889e-13	-0.746123	-1.71461	1.44424e-11	-1.47188	-1.24293	5.22159e-13	4.65377	-1.83111
200448560	rs76266649	7.48209e-13	-2.59578e-10	-1.81403	3.46915e-11	-2.59578e-10	-1.83849	5.16276e-15	-2.59578e-10	-1.79384
200448826	rs138488381	6.55688e-13	-1.94602	-7.42646e-10	2.72115e-11	-2.08134	-7.42646e-10	9.0726e-15	-1.23006	-7.42646e-10
200448943	rs75523613	7.34972e-13	-2.59578e-10	-1.83188	4.76604e-11	-2.59578e-10	-1.52088	6.82446e-15	-2.59578e-10	-1.5148
200449063	rs77187912	6.42838e-13	-1.96582	-7.42646e-10	2.88546e-11	-2.02271	-7.42646e-10	5.39763e-15	-1.74935	-7.42646e-10
200449588	rs13017862	1.9426e-12	-0.719776	-0.14015	4.40314e-11	-1.77696	0.176883	1.49797e-12	3.53454	0.342013
200449911	rs4675692	1.04183e-13	-2.1053	-1.68026	3.17643e-11	-0.980662	-0.945976	6.65374e-15	-0.05022	-1.48992
200449977	rs4675693	4.32697e-13	-0.636301	-1.72537	1.48146e-11	-1.41863	-1.27073	5.49452e-13	4.70661	-1.833
200450012	rs4675694	1.31796e-12	-1.132	-0.115872	3.90493e-11	-1.92539	0.205236	7.37116e-13	2.74587	0.421566
200450013	rs4675695	1.31796e-12	-1.132	-0.115872	3.90493e-11	-1.92539	0.205236	7.37116e-13	2.74587	0.421566
200450244	rs971326	4.83763e-13	-0.528103	-1.72201	1.60725e-11	-1.34404	-1.26383	6.93184e-13	4.93736	-1.83138
200450294	rs971325	4.13402e-13	-0.681919	-1.72537	1.43613e-11	-1.44971	-1.27073	4.97844e-13	4.60798	-1.833
200450386	rs971324	1.3358e-12	-1.10803	-0.126395	3.90083e-11	-1.91499	0.193786	7.68187e-13	2.79919	0.409532
200450808	rs4675697	4.08389e-13	-0.697479	-1.72201	1.4309e-11	-1.46026	-1.26383	4.82063e-13	4.57414	-1.83138
200451027	rs6726848	4.08389e-13	-0.697479	-1.72201	1.4309e-11	-1.46026	-1.26383	4.82063e-13	4.57414	-1.83138
200451082	rs77226755	7.13402e-13	-2.59578e-10	-1.86166	3.39862e-11	-2.59578e-10	-1.85903	4.81195e-15	-2.59578e-10	-1.86421
200451350	rs4675698	4.08389e-13	-0.697479	-1.72201	1.4309e-11	-1.46026	-1.26383	4.82063e-13	4.57414	-1.83138
200451389	rs4675699	4.08389e-13	-0.697479	-1.72201	1.4309e-11	-1.46026	-1.26383	4.82063e-13	4.57414	-1.83138
200451440	rs6755597	4.07019e-13	-0.697479	-1.72537	1.42106e-11	-1.46026	-1.27073	4.8128e-13	4.57414	-1.833
200451907	rs17589818	7.1182e-13	-2.59578e-10	-1.86388	3.74848e-11	-2.59578e-10	-1.76104	5.23137e-15	-2.59578e-10	-1.78064
200452591	rs10182928	3.4639e-13	-0.723168	-1.86098	4.02926e-11	0.16723	-1.85604	1.47813e-15	-1.39316	-1.65138
200453139	rs4675702	3.79457e-13	-0.770957	-1.72201	1.36189e-11	-1.50969	-1.26383	4.10301e-13	4.41295	-1.83138
200453850	rs192614665	2.34807e-12	-2.59578e-10	-0.670358	1.6107e-10	-2.59578e-10	-0.303139	2.49931e-14	-2.59578e-10	-0.216714
200454560	rs7562008	3.77962e-13	-0.755814	-1.7411	1.35941e-11	-1.49956	-1.27579	4.20619e-13	4.44636	-1.83995
200455180	rs6742907	3.91346e-13	-0.726804	-1.73531	1.40364e-11	-1.48007	-1.26326	4.49488e-13	4.51009	-1.8373
200455960	rs2167216	5.66326e-13	-2.09254	-7.42646e-10	3.40314e-11	-1.8577	-7.42646e-10	3.78909e-15	-2.10319	-7.42646e-10
200456277	rs79088541	6.24566e-13	-1.99465	-7.42646e-10	2.86504e-11	-2.02981	-7.42646e-10	3.83508e-15	-2.09112	-7.42646e-10
200456289	rs2122535	3.67101e-13	-0.770957	-1.75511	1.28526e-11	-1.50969	-1.32174	4.04009e-13	4.41295	-1.84683
200456620	rs10196195	3.73331e-13	-0.755814	-1.75343	1.29608e-11	-1.49956	-1.32349	4.19101e-13	4.44636	-1.84357
200456655	rs10196380	3.96058e-13	-0.696718	-1.75343	1.37836e-11	-1.43801	-1.32349	4.38494e-13	4.4916	-1.84357
200456857	rs4675704	3.84624e-13	-0.726012	-1.75343	1.35056e-11	-1.45838	-1.32349	4.11134e-13	4.42717	-1.84357
200456952	rs4675705	3.6772e-13	-0.770957	-1.75343	1.28302e-11	-1.50969	-1.32349	4.05329e-13	4.41295	-1.84357
200457014	rs62180572	5.73586e-13	-0.215259	-1.86454	8.3329e-11	0.900102	-1.86229	2.14653e-15	-0.990689	-1.68077
200457055	rs146432792	1.07273e-12	-1.45374	-7.42646e-10	4.36243e-11	-1.60937	-7.42646e-10	4.19385e-15	-2.00169	-7.42646e-10
200457343	rs10497837	1.07962e-12	-1.19229	-0.25506	3.27122e-11	-1.95079	0.0535589	5.48639e-13	2.61011	0.262016
200457388	rs4675708	3.40397e-13	-0.855609	-1.74599	1.20858e-11	-1.5658	-1.32715	3.38191e-13	4.22421	-1.83591
200457562	rs4234081	3.65415e-13	-0.770957	-1.75972	1.28301e-11	-1.50969	-1.32349	4.04927e-13	4.41295	-1.84456
200457823	rs116192516	6.11672e-13	-2.01551	-7.42646e-10	2.72891e-11	-2.07849	-7.42646e-10	1.09723e-14	-1.03994	-7.42646e-10
200458178	rs2034487	1.11754e-12	-1.16801	-0.244807	3.34159e-11	-1.9407	0.0647497	5.86501e-13	2.66506	0.273798
200458243	rs146881920	1.08236e-12	-2.59578e-10	-1.44481	7.71002e-11	-2.59578e-10	-1.03987	6.49659e-15	-2.59578e-10	-1.56404
200459294	rs2122534	3.62494e-13	-0.799488	-1.73921	1.27929e-11	-1.52871	-1.30738	3.83517e-13	4.34972	-1.83565
200459442	rs998183	1.05793e-13	-2.05186	-1.71837	4.97461e-11	-0.351101	-1.12695	2.66319e-15	-0.910202	-1.54559
200459529	rs72916470	1.0937e-12	-1.43439	-7.42646e-10	2.9148e-11	-2.01259	-7.42646e-10	5.63719e-15	-1.70593	-7.42646e-10
200459793	rs13024651	5.71439e-13	-2.08355	-7.42646e-10	3.24643e-11	-1.90484	-7.42646e-10	3.78084e-15	-2.10537	-7.42646e-10
200460110	rs4234082	1.12022e-12	-1.18982	-0.220614	3.42686e-11	-1.94189	0.0911441	6.23228e-13	2.69802	0.30158
200460112	rs4675712	3.39809e-13	-0.855609	-1.74772	1.21066e-11	-1.5658	-1.32542	3.3691e-13	4.22421	-1.8397
200460345	rs1551085	5.69513e-13	-2.08693	-7.42646e-10	3.28137e-11	-1.89413	-7.42646e-10	3.78322e-15	-2.10474	-7.42646e-10
200461875	rs62180573	5.98761e-13	-2.03685	-7.42646e-10	2.71807e-11	-2.08247	-7.42646e-10	1.15659e-14	-0.987252	-7.42646e-10
200462018	rs74266451	7.44183e-13	-2.59578e-10	-1.81942	3.57554e-11	-2.59578e-10	-1.80828	4.95118e-15	-2.59578e-10	-1.83569
200462218	rs10497838	1.03514e-13	-2.06542	-1.72659	4.49891e-11	-0.433044	-1.14552	2.8201e-15	-0.840774	-1.55777
200462220	rs58313928	7.13093e-13	-2.59578e-10	-1.8621	3.67323e-11	-2.59578e-10	-1.78132	5.26338e-15	-2.59578e-10	-1.77454
200462840	rs6711399	3.62494e-13	-0.799488	-1.73921	1.27929e-11	-1.52871	-1.30738	3.83517e-13	4.34972	-1.83565
200462869	rs184457037	5.99849e-13	-2.03503	-7.42646e-10	2.92113e-11	-2.01043	-7.42646e-10	5.23917e-15	-1.77915	-7.42646e-10
200462940	rs6711524	3.78676e-13	-0.755814	-1.73921	1.31713e-11	-1.49956	-1.30738	4.22433e-13	4.44636	-1.83565
200462959	rs6753800	3.78676e-13	-0.755814	-1.73921	1.31713e-11	-1.49956	-1.30738	4.22433e-13	4.44636	-1.83565
200463248	rs6725254	3.79776e-13	-0.755814	-1.73631	1.32516e-11	-1.49956	-1.30131	4.23032e-13	4.44636	-1.83423
200463370	rs4675716	3.79776e-13	-0.755814	-1.73631	1.32516e-11	-1.49956	-1.30131	4.23032e-13	4.44636	-1.83423
200463433	rs56356935	7.31231e-12	0.465607	-7.42646e-10	2.70355e-10	0.214754	-7.42646e-10	4.31345e-14	0.32901	-7.42646e-10
200463516	rs1823490	3.62494e-13	-0.799488	-1.73921	1.27929e-11	-1.52871	-1.30738	3.83517e-13	4.34972	-1.83565
200463825	rs1823489	3.81247e-13	-0.755814	-1.73245	1.3135e-11	-1.49956	-1.31014	4.23002e-13	4.44636	-1.8343
200463830	rs1823488	3.81247e-13	-0.755814	-1.73245	1.3135e-11	-1.49956	-1.31014	4.23002e-13	4.44636	-1.8343
200464194	rs13016697	1.17218e-12	-1.16857	-0.196521	3.52147e-11	-1.94093	0.117413	6.1915e-13	2.66381	0.329221
200464560	rs13017811	1.17073e-12	-1.15602	-0.210308	3.48732e-11	-1.93565	0.102383	6.26895e-13	2.69206	0.313407
200464855	rs35916771	3.84045e-13	-0.78451	-1.69644	1.32828e-11	-1.51874	-1.27978	4.04561e-13	4.38296	-1.81547
200464953	rs13022887	3.73298e-13	-0.812893	-1.69644	1.30345e-11	-1.5376	-1.27978	3.79828e-13	4.31987	-1.81547
200465036	rs186063652	7.10775e-13	-2.59578e-10	-1.86535	3.37688e-11	-2.59578e-10	-1.86544	4.88889e-15	-2.59578e-10	-1.84835
200465146	rs144461187	7.11088e-13	-2.59578e-10	-1.86491	3.68823e-11	-2.59578e-10	-1.77725	5.166e-15	-2.59578e-10	-1.79322
200465170	rs181225036	8.64922e-13	-1.66907	-7.42646e-10	5.76509e-11	-1.33057	-7.42646e-10	1.27771e-14	-0.887663	-7.42646e-10
200465327	rs12613262	4.01576e-13	-0.726804	-1.70951	1.34716e-11	-1.48007	-1.30433	4.56207e-13	4.51009	-1.82246
200465331	rs12622777	4.07806e-13	-0.711409	-1.70951	1.36122e-11	-1.46968	-1.30433	4.71829e-13	4.54376	-1.82246
200465625	rs12613941	3.94694e-13	-0.740585	-1.71301	1.32586e-11	-1.48934	-1.311	4.41815e-13	4.47986	-1.82429
200465928	rs116760990	5.62394e-13	-2.09951	-7.42646e-10	2.69447e-11	-2.09119	-7.42646e-10	4.73456e-15	-1.88043	-7.42646e-10
200466505	rs6709301	3.93453e-13	-0.740585	-1.71616	1.3179e-11	-1.48934	-1.31702	4.41096e-13	4.47986	-1.82592
200467016	rs6712608	1.10597e-13	-2.07161	-1.6542	4.25029e-11	-0.474319	-1.16109	3.23091e-15	-0.804398	-1.45815
200467531	rs74366796	8.58297e-13	-2.59578e-10	-1.67676	4.04372e-11	-2.59578e-10	-1.68523	4.94786e-15	-2.59578e-10	-1.83636
200467945	rs148061915	9.14808e-13	-2.59578e-10	-1.61299	3.3787e-11	-2.59578e-10	-1.8649	4.83235e-15	-2.59578e-10	-1.85998
200468594	rs7594660	3.81683e-13	-0.770957	-1.71616	1.29135e-11	-1.50969	-1.31702	4.12547e-13	4.41295	-1.82592
200468754	rs11677019	3.63367e-13	-0.812893	-1.7234	1.26287e-11	-1.5376	-1.31141	3.73632e-13	4.31987	-1.83192
200468914	rs79306589	7.18571e-13	-2.59578e-10	-1.85444	3.62083e-11	-2.59578e-10	-1.79569	5.44836e-15	-2.59578e-10	-1.74
200468969	rs11682950	3.45948e-13	-0.812893	-1.77253	1.19672e-11	-1.5376	-1.36521	3.65985e-13	4.31987	-1.8526
200469323	rs141670637	8.8474e-13	-2.59578e-10	-1.64641	4.22615e-11	-2.59578e-10	-1.6411	4.98318e-15	-2.59578e-10	-1.82925
200469388	rs6721266	3.45098e-13	-0.812893	-1.77499	1.18988e-11	-1.5376	-1.37093	3.65655e-13	4.31987	-1.8535
200469826	rs896083	9.83152e-13	-1.14455	-0.396398	2.85936e-11	-1.93077	-0.101027	5.19153e-13	2.71781	0.0990785
200470594	rs137951148	7.29871e-13	-2.59578e-10	-1.83884	4.63335e-11	-2.59578e-10	-1.54912	4.8916e-15	-2.59578e-10	-1.84779
200470616	rs7576031	3.68236e-13	-0.740585	-1.7824	1.22701e-11	-1.48934	-1.38848	4.27984e-13	4.47986	-1.85609
200470709	rs7558643	3.54057e-13	-0.782208	-1.78004	1.18274e-11	-1.53171	-1.38285	3.79139e-13	4.35788	-1.85529
200470934	rs7572945	3.58063e-13	-0.770957	-1.78004	1.20907e-11	-1.50969	-1.38285	4.00605e-13	4.41295	-1.85529
200471401	rs6723090	1.00412e-13	-2.08542	-1.737	3.42912e-11	-0.605091	-1.245	3.10979e-15	-0.71545	-1.58531
200472065	rs6711570	1.08418e-12	-1.04616	-0.396975	2.98418e-11	-1.88741	-0.101659	6.44817e-13	2.93524	0.0984112
200472283	rs56190952	1.03533e-12	-1.09561	-0.393623	2.92962e-11	-1.90954	-0.0979854	5.80725e-13	2.82667	0.102288
200472364	rs4675719	3.88686e-13	-0.681919	-1.78702	1.26244e-11	-1.44971	-1.39963	4.85749e-13	4.60798	-1.8576
200472560	rs78351874	2.33275e-12	-0.676907	-7.42646e-10	6.8231e-11	-1.16208	-7.42646e-10	4.59337e-15	-1.9107	-7.42646e-10
200473658	rs12693889	3.77718e-13	-0.697479	-1.80008	1.22789e-11	-1.46026	-1.41684	4.67922e-13	4.57414	-1.86115
200473800	rs149778260	8.07659e-13	-2.59578e-10	-1.73757	4.36005e-11	-2.59578e-10	-1.60991	5.18417e-15	-2.59578e-10	-1.78971
200474888	rs768637	3.57821e-13	-0.755814	-1.79586	1.19357e-11	-1.49956	-1.40589	4.12262e-13	4.44636	-1.86002
200475044	rs755276	3.79315e-13	-0.697479	-1.79586	1.24141e-11	-1.46026	-1.40589	4.68452e-13	4.57414	-1.86002
200475071	rs76655847	7.55547e-13	-1.80427	-7.42646e-10	1.20006e-10	-0.597439	-7.42646e-10	1.01693e-14	-1.11594	-7.42646e-10
200477380	rs1450571	7.36877e-13	-2.59578e-10	-1.82929	3.478e-11	-2.59578e-10	-1.83594	5.79219e-15	-2.59578e-10	-1.6788
200478354	rs4675720	7.31537e-13	-2.59578e-10	-1.83656	3.50364e-11	-2.59578e-10	-1.82859	5.69432e-15	-2.59578e-10	-1.69585
200478921	rs1450566	7.44012e-13	-2.59578e-10	-1.81965	3.45158e-11	-2.59578e-10	-1.84356	5.91611e-15	-2.59578e-10	-1.65764
200479539	rs4675721	7.39075e-13	-2.59578e-10	-1.82631	3.46904e-11	-2.59578e-10	-1.83852	5.83108e-15	-2.59578e-10	-1.67211
200480249	rs183818313	7.63938e-13	-1.79322	-7.42646e-10	4.56869e-11	-1.56317	-7.42646e-10	8.3174e-15	-1.31697	-7.42646e-10
200480777	rs1376133	7.34664e-13	-2.59578e-10	-1.83229	3.48789e-11	-2.59578e-10	-1.8331	5.75227e-15	-2.59578e-10	-1.68572
200481019	rs1376134	7.44476e-13	-2.59578e-10	-1.81903	3.47415e-11	-2.59578e-10	-1.83704	5.89861e-15	-2.59578e-10	-1.6606
200481331	rs13012419	1.00962e-12	-1.51438	-7.42646e-10	1.82773e-10	-0.176734	-7.42646e-10	1.35751e-14	-0.827079	-7.42646e-10
200481498	rs2122532	7.44012e-13	-2.59578e-10	-1.81965	3.45158e-11	-2.59578e-10	-1.84356	5.91611e-15	-2.59578e-10	-1.65764
200481506	rs2122533	7.45313e-13	-2.59578e-10	-1.8179	3.44751e-11	-2.59578e-10	-1.84474	5.93805e-15	-2.59578e-10	-1.65393
200482025	rs6730854	7.4027e-13	-2.59578e-10	-1.82469	3.4645e-11	-2.59578e-10	-1.83983	5.85193e-15	-2.59578e-10	-1.66854
200482231	rs6759297	7.42864e-13	-2.59578e-10	-1.8212	3.46713e-11	-2.59578e-10	-1.83907	5.83261e-15	-2.59578e-10	-1.67185
200482318	rs10180221	9.92148e-13	-1.53184	-7.42646e-10	1.77082e-10	-0.20837	-7.42646e-10	1.32302e-14	-0.852811	-7.42646e-10
200482513	rs1450567	7.4027e-13	-2.59578e-10	-1.82469	3.4645e-11	-2.59578e-10	-1.83983	5.85193e-15	-2.59578e-10	-1.66854
200482881	rs4507037	7.38022e-13	-2.59578e-10	-1.82773	3.47323e-11	-2.59578e-10	-1.83731	5.81254e-15	-2.59578e-10	-1.6753
200483842	rs12693892	1.82433e-13	-1.81401	-1.41132	2.05549e-11	-0.950805	-1.41108	4.8112e-15	-1.28139	-0.58298
200484107	rs1823487	7.34664e-13	-2.59578e-10	-1.83229	3.48789e-11	-2.59578e-10	-1.8331	5.75227e-15	-2.59578e-10	-1.68572
200484254	rs190817762	4.3172e-12	-2.59578e-10	-0.0613453	1.03729e-10	-2.59578e-10	-0.743196	4.01777e-14	-2.59578e-10	0.257997
200484696	rs2034486	7.36877e-13	-2.59578e-10	-1.82929	3.478e-11	-2.59578e-10	-1.83594	5.79219e-15	-2.59578e-10	-1.6788
200485016	rs58275904	1.13536e-12	-2.59578e-10	-1.397	5.24073e-11	-2.59578e-10	-1.42593	6.03357e-15	-2.59578e-10	-1.63798
200485100	rs7591758	7.36877e-13	-2.59578e-10	-1.82929	3.478e-11	-2.59578e-10	-1.83594	5.79219e-15	-2.59578e-10	-1.6788
200485487	rs6714578	2.71991e-13	-1.14795	-1.67798	2.6607e-10	1.35719	-1.15841	1.09647e-15	-1.86205	-1.48117
200485648	rs6743286	7.30873e-13	-2.59578e-10	-1.83747	3.51331e-11	-2.59578e-10	-1.82584	5.68779e-15	-2.59578e-10	-1.69699
200486976	rs983677	7.35758e-13	-2.59578e-10	-1.83081	3.48288e-11	-2.59578e-10	-1.83453	5.7721e-15	-2.59578e-10	-1.68228
200487146	rs12693893	4.23519e-13	-0.942028	-1.44108	4.81848e-10	2.2179	-1.42525	2.07587e-15	-2.08642	-0.618515
200487162	rs11688833	2.87926e-13	-1.10373	-1.66527	3.08641e-10	1.48112	-1.13393	1.06238e-15	-1.91174	-1.46306
200487486	rs1868723	7.32554e-13	-2.59578e-10	-1.83517	3.49827e-11	-2.59578e-10	-1.83013	5.71338e-15	-2.59578e-10	-1.6925
200487539	rs1868724	7.35758e-13	-2.59578e-10	-1.83081	3.48288e-11	-2.59578e-10	-1.83453	5.7721e-15	-2.59578e-10	-1.68228
200487885	rs1961468	1.55532e-12	-1.06804	-0.0142351	3.71446e-11	-1.88842	0.118259	1.09466e-12	2.91573	0.647154
200488306	rs6435022	7.36877e-13	-2.59578e-10	-1.82929	3.478e-11	-2.59578e-10	-1.83594	5.79219e-15	-2.59578e-10	-1.6788
200488785	rs1450565	7.29579e-13	-2.59578e-10	-1.83924	3.51475e-11	-2.59578e-10	-1.82543	5.65694e-15	-2.59578e-10	-1.70243
200488905	rs1450564	7.29579e-13	-2.59578e-10	-1.83924	3.51475e-11	-2.59578e-10	-1.82543	5.65694e-15	-2.59578e-10	-1.70243
200489109	rs1450563	7.32554e-13	-2.59578e-10	-1.83517	3.49827e-11	-2.59578e-10	-1.83013	5.71338e-15	-2.59578e-10	-1.6925
200489315	rs17590093	7.28636e-13	-2.59578e-10	-1.84053	3.5205e-11	-2.59578e-10	-1.82379	5.63857e-15	-2.59578e-10	-1.70568
200489846	rs139187541	5.98526e-12	-2.59578e-10	0.265347	2.05032e-10	-2.59578e-10	-0.061814	1.65235e-14	-2.59578e-10	-0.63053
200489964	rs10206526	7.33596e-13	-2.59578e-10	-1.83375	3.49302e-11	-2.59578e-10	-1.83163	5.7327e-15	-2.59578e-10	-1.68913
200490231	rs60315704	7.36786e-13	-2.59578e-10	-1.82941	3.47838e-11	-2.59578e-10	-1.83583	5.79056e-15	-2.59578e-10	-1.67909
200490260	rs986750	7.34664e-13	-2.59578e-10	-1.83229	3.48789e-11	-2.59578e-10	-1.8331	5.75227e-15	-2.59578e-10	-1.68572
200490715	rs77617607	2.47673e-12	-2.59578e-10	-0.617014	6.19751e-11	-2.59578e-10	-1.25825	2.26671e-14	-2.59578e-10	-0.314398
200490910	rs2346108	1.00277e-12	-1.52118	-7.42646e-10	1.80537e-10	-0.189044	-7.42646e-10	1.34398e-14	-0.837098	-7.42646e-10
200491038	rs12467197	7.34664e-13	-2.59578e-10	-1.83229	3.48789e-11	-2.59578e-10	-1.8331	5.75227e-15	-2.59578e-10	-1.68572
200491299	rs13419888	7.32554e-13	-2.59578e-10	-1.83517	3.49827e-11	-2.59578e-10	-1.83013	5.71338e-15	-2.59578e-10	-1.6925
200491726	rs7597643	7.39075e-13	-2.59578e-10	-1.82631	3.46904e-11	-2.59578e-10	-1.83852	5.83108e-15	-2.59578e-10	-1.67211
200491877	rs4675732	7.44012e-13	-2.59578e-10	-1.81965	3.45158e-11	-2.59578e-10	-1.84356	5.91611e-15	-2.59578e-10	-1.65764
200492076	rs4673381	7.39075e-13	-2.59578e-10	-1.82631	3.46904e-11	-2.59578e-10	-1.83852	5.83108e-15	-2.59578e-10	-1.67211
200492346	rs4673382	2.81998e-13	-1.09107	-1.69874	3.08439e-10	1.54584	-1.1993	9.99359e-16	-1.92481	-1.51115
200492529	rs1901151	7.32554e-13	-2.59578e-10	-1.83517	3.49827e-11	-2.59578e-10	-1.83013	5.71338e-15	-2.59578e-10	-1.6925
200492565	rs1901150	7.27052e-13	-2.59578e-10	-1.84271	3.50055e-11	-2.59578e-10	-1.82947	5.5832e-15	-2.59578e-10	-1.71555
200492586	rs76706214	9.21408e-13	-2.59578e-10	-1.60581	3.55681e-11	-2.59578e-10	-1.81353	6.16676e-15	-2.59578e-10	-1.61614
200494182	rs1450562	7.39075e-13	-2.59578e-10	-1.82631	3.46904e-11	-2.59578e-10	-1.83852	5.83108e-15	-2.59578e-10	-1.67211
200494603	rs79787309	6.53748e-13	-1.94899	-7.42646e-10	2.72849e-11	-2.07865	-7.42646e-10	7.28466e-15	-1.44954	-7.42646e-10
200494912	rs7609357	7.32554e-13	-2.59578e-10	-1.83517	3.49827e-11	-2.59578e-10	-1.83013	5.71338e-15	-2.59578e-10	-1.6925
200495192	rs75207288	9.36229e-13	-2.59578e-10	-1.58985	5.03061e-11	-2.59578e-10	-1.46685	7.2376e-15	-2.59578e-10	-1.45602
200495510	rs77833142	7.3919e-13	-2.59578e-10	-1.82615	3.46859e-11	-2.59578e-10	-1.83865	5.83309e-15	-2.59578e-10	-1.67177
200495743	rs4675733	7.38022e-13	-2.59578e-10	-1.82773	3.47323e-11	-2.59578e-10	-1.83731	5.81254e-15	-2.59578e-10	-1.6753
200495746	rs74557220	7.62184e-13	-1.79552	-7.42646e-10	1.22367e-10	-0.577955	-7.42646e-10	1.03312e-14	-1.10015	-7.42646e-10
200496036	rs4673383	7.45313e-13	-2.59578e-10	-1.8179	3.44751e-11	-2.59578e-10	-1.84474	5.93805e-15	-2.59578e-10	-1.65393
200496814	rs4675734	7.4027e-13	-2.59578e-10	-1.82469	3.4645e-11	-2.59578e-10	-1.83983	5.85193e-15	-2.59578e-10	-1.66854
200497286	rs7578193	7.31264e-13	-2.59578e-10	-1.83693	3.50513e-11	-2.59578e-10	-1.82817	5.68915e-15	-2.59578e-10	-1.69675
200497711	rs4675735	7.4027e-13	-2.59578e-10	-1.82469	3.4645e-11	-2.59578e-10	-1.83983	5.85193e-15	-2.59578e-10	-1.66854
200497907	rs1450561	7.35432e-13	-2.59578e-10	-1.83125	3.48435e-11	-2.59578e-10	-1.83411	5.76621e-15	-2.59578e-10	-1.6833
200497975	rs1450560	7.38707e-13	-2.59578e-10	-1.82681	3.47048e-11	-2.59578e-10	-1.8381	5.82462e-15	-2.59578e-10	-1.67322
200498080	rs1450559	7.38707e-13	-2.59578e-10	-1.82681	3.47048e-11	-2.59578e-10	-1.8381	5.82462e-15	-2.59578e-10	-1.67322
200498327	rs78394027	7.33246e-13	-2.59578e-10	-1.83423	3.49476e-11	-2.59578e-10	-1.83113	5.72622e-15	-2.59578e-10	-1.69026
200498970	rs1376132	1.68245e-13	-1.54432	-1.76196	4.87961e-11	0.185139	-1.68247	1.14911e-15	-1.46116	-1.83517
200499157	rs12053332	7.31264e-13	-2.59578e-10	-1.83693	3.50513e-11	-2.59578e-10	-1.82817	5.68915e-15	-2.59578e-10	-1.69675
200499206	rs12053334	7.37668e-13	-2.59578e-10	-1.82822	3.47468e-11	-2.59578e-10	-1.83689	5.80626e-15	-2.59578e-10	-1.67638
200499243	rs117810210	2.59826e-12	-2.59578e-10	-0.569113	5.05674e-11	-2.59578e-10	-1.46167	7.36678e-15	-2.59578e-10	-1.43833
200499255	rs12052634	7.39887e-13	-2.59578e-10	-1.82521	3.46593e-11	-2.59578e-10	-1.83941	5.84527e-15	-2.59578e-10	-1.66968
200499399	rs11691837	7.37668e-13	-2.59578e-10	-1.82822	3.47468e-11	-2.59578e-10	-1.83689	5.80626e-15	-2.59578e-10	-1.67638
200499444	rs12693894	7.41093e-13	-2.59578e-10	-1.82358	3.46149e-11	-2.59578e-10	-1.8407	5.86619e-15	-2.59578e-10	-1.66611
200500296	rs12477506	7.31264e-13	-2.59578e-10	-1.83693	3.50513e-11	-2.59578e-10	-1.82817	5.68915e-15	-2.59578e-10	-1.69675
200500431	rs4624324	7.35432e-13	-2.59578e-10	-1.83125	3.48435e-11	-2.59578e-10	-1.83411	5.76621e-15	-2.59578e-10	-1.6833
200501134	rs10191530	7.34352e-13	-2.59578e-10	-1.83272	3.48937e-11	-2.59578e-10	-1.83268	5.74656e-15	-2.59578e-10	-1.68671
200501467	rs57791827	7.25781e-13	-2.59578e-10	-1.84446	3.53978e-11	-2.59578e-10	-1.81833	5.58136e-15	-2.59578e-10	-1.71588
200501827	rs10194512	7.21849e-13	-2.59578e-10	-1.84989	3.57234e-11	-2.59578e-10	-1.80917	5.49727e-15	-2.59578e-10	-1.73106
200501964	rs7562843	7.27497e-13	-2.59578e-10	-1.8421	3.52784e-11	-2.59578e-10	-1.82171	5.61606e-15	-2.59578e-10	-1.70968
200501967	rs191916364	1.69957e-12	-0.993579	-7.42646e-10	4.89607e-11	-1.49396	-7.42646e-10	4.01588e-14	0.257528	-7.42646e-10
200504209	rs113658130	1.49841e-13	-1.59171	-1.83042	4.02473e-11	0.096838	-1.78678	1.06473e-15	-1.51117	-1.86143
200505203	rs4673384	7.26581e-13	-2.59578e-10	-1.84336	3.52461e-11	-2.59578e-10	-1.82263	5.57688e-15	-2.59578e-10	-1.71668
200506820	rs10931866	2.24843e-13	-1.2223	-1.79401	1.89348e-10	1.2587	-1.4001	8.45969e-16	-1.9602	-1.64239
200506846	rs28890501	1.21141e-13	-1.79524	-1.83952	1.1554e-11	-1.1142	-1.82376	1.10371e-15	-1.62464	-1.712
200507558	rs12611510	7.4142e-13	0.0407021	-1.86384	3.61349e-11	0.0677295	-1.86545	3.32539e-15	-0.549774	-1.68395
200508625	rs72918282	1.24372e-12	-1.30584	-7.42646e-10	2.97187e-10	0.30938	-7.42646e-10	2.04576e-14	-0.416961	-7.42646e-10
200508998	rs13026034	8.69352e-13	-1.66396	-7.42646e-10	2.66044e-11	-2.1039	-7.42646e-10	8.03152e-15	-1.35194	-7.42646e-10
200509239	rs140188408	5.59345e-13	-2.10494	-7.42646e-10	3.55779e-11	-1.81326	-7.42646e-10	4.61325e-15	-1.90638	-7.42646e-10
200509555	rs149819797	7.39687e-13	-2.59578e-10	-1.82548	3.44983e-11	-2.59578e-10	-1.84407	5.84639e-15	-2.59578e-10	-1.66949
200509556	rs145839112	7.19456e-13	-2.59578e-10	-1.85321	3.56945e-11	-2.59578e-10	-1.80998	5.44522e-15	-2.59578e-10	-1.74058
200509589	rs190352965	8.15832e-13	-2.59578e-10	-1.7275	3.49669e-11	-2.59578e-10	-1.83058	5.89208e-15	-2.59578e-10	-1.66171
200509706	rs34548502	1.03992e-12	-1.48481	-7.42646e-10	2.00712e-10	-0.0831088	-7.42646e-10	1.55136e-14	-0.6936	-7.42646e-10
200510641	rs78251380	7.51404e-13	-2.59578e-10	-1.80977	3.4255e-11	-2.59578e-10	-1.85115	6.01126e-15	-2.59578e-10	-1.64168
200510941	rs80333946	7.6175e-13	-2.59578e-10	-1.79609	3.40569e-11	-2.59578e-10	-1.85695	6.17368e-15	-2.59578e-10	-1.61502
200512641	rs6435024	4.65203e-13	-0.584049	-1.70519	7.42098e-10	2.94784	-1.72333	1.27938e-15	-2.09379	-1.09515
200513424	rs76007253	7.22384e-13	-2.59578e-10	-1.84915	4.93746e-11	-2.59578e-10	-1.48554	6.68179e-15	-2.59578e-10	-1.53593
200513800	rs76215843	9.90394e-13	-2.59578e-10	-1.53361	5.69367e-11	-2.59578e-10	-1.34304	6.12922e-15	-2.59578e-10	-1.62225
200514558	rs11687527	9.71472e-14	-2.02022	-1.83526	6.17638e-12	-1.90182	-1.66243	7.20995e-16	-1.89881	-1.86363
200514646	rs148796844	5.74657e-12	-2.59578e-10	0.22465	9.93364e-11	-2.59578e-10	-0.786468	2.2386e-14	-2.59578e-10	-0.326878
200514753	rs4675752	9.65818e-14	-2.10241	-1.7589	8.0169e-12	-1.47427	-1.82916	2.21784e-15	-0.931355	-1.70743
200514957	rs6713670	9.74188e-14	-2.0879	-1.76479	8.51519e-12	-1.41057	-1.83256	2.87605e-15	-0.664289	-1.71461
200515160	rs4675753	9.95291e-14	-2.09768	-1.73357	8.57294e-12	-1.42256	-1.81381	2.45282e-15	-0.861203	-1.67687
200515472	rs4673399	1.02298e-13	-1.95781	-1.84601	5.52888e-12	-1.97525	-1.69975	6.80887e-16	-1.96306	-1.85661
200515635	rs115190035	1.55365e-13	-1.86793	-1.518	1.01207e-11	-2.01766	-1.05274	1.1366e-15	-1.87185	-1.43542
200515919	rs150041639	5.18046e-12	1.84677	-1.72583	4.19666e-11	0.144875	-1.79298	6.70765e-16	-2.0881	-1.74655
200517266	rs10460321	1.01105e-13	-1.96777	-1.84778	5.79807e-12	-1.95413	-1.67333	6.86281e-16	-1.95464	-1.85714
200517584	rs10460322	9.60907e-14	-2.01305	-1.85337	5.96742e-12	-1.89748	-1.70119	7.30752e-16	-1.89808	-1.85091
200517598	rs10460323	1.08886e-12	-2.59578e-10	-1.43882	3.38017e-11	-2.59578e-10	-1.86447	7.51233e-15	-2.59578e-10	-1.41877
200518073	rs2346109	9.55721e-14	-2.09912	-1.77271	8.50599e-12	-1.40719	-1.83702	2.28181e-15	-0.885999	-1.72435
200518102	rs2346110	9.77356e-14	-2.10013	-1.74932	8.52997e-12	-1.41792	-1.82348	2.31483e-15	-0.900185	-1.69579
200518223	rs2346111	9.91852e-14	-1.98937	-1.84535	5.88814e-12	-1.96044	-1.6516	6.80338e-16	-1.96397	-1.85651
200518382	rs6713009	9.70533e-14	-1.99307	-1.86338	5.11747e-12	-2.04497	-1.70735	7.59498e-16	-1.88779	-1.82262
200518546	rs6713172	9.70203e-14	-1.99307	-1.86372	5.10173e-12	-2.04497	-1.71044	7.60734e-16	-1.88779	-1.82099
200519274	rs2122531	9.85965e-14	-1.98901	-1.85167	6.04176e-12	-1.93005	-1.65623	7.06138e-16	-1.93061	-1.85265
200519560	rs4673403	5.33866e-13	-0.697343	-1.45422	4.75599e-12	-1.98164	-1.84394	7.73499e-16	-1.94005	-1.7521
200519766	rs116352759	5.59075e-13	-2.10543	-7.42646e-10	2.65541e-11	-2.10579	-7.42646e-10	3.87187e-15	-2.08158	-7.42646e-10
200520136	rs6705635	1.03742e-13	-2.10267	-1.68713	8.44234e-12	-1.4496	-1.80212	2.41977e-15	-0.942254	-1.60939
200520208	rs2167214	1.08886e-12	-2.59578e-10	-1.43882	3.38017e-11	-2.59578e-10	-1.86447	7.51233e-15	-2.59578e-10	-1.41877
200520533	rs10190623	9.97661e-14	-1.96475	-1.86413	5.26973e-12	-2.02374	-1.69926	7.90582e-16	-1.84903	-1.82127
200521238	rs76167996	1.43294e-13	-1.89563	-1.57118	8.98491e-12	-2.01246	-1.17698	1.01983e-15	-1.90267	-1.51301
200522177	rs10179211	9.56279e-14	-2.10484	-1.7664	7.65046e-12	-1.51674	-1.83348	2.0734e-15	-0.989534	-1.71659
200522213	rs56134680	1.00059e-13	-1.97709	-1.84886	5.78445e-12	-1.98414	-1.64566	6.73633e-16	-1.97528	-1.8551
200523358	rs75488568	9.91172e-13	-1.53282	-7.42646e-10	4.4615e-11	-1.58691	-7.42646e-10	1.92947e-14	-0.475482	-7.42646e-10
200523384	rs6711885	9.45435e-14	-2.01823	-1.86442	5.04907e-12	-2.06303	-1.70275	7.3527e-16	-1.9234	-1.81944
200523575	rs12477586	1.01106e-13	-1.96566	-1.84988	5.85842e-12	-1.96767	-1.64943	6.87913e-16	-1.95514	-1.85427
200524317	rs75274998	1.56502e-12	-1.07605	-7.42646e-10	4.34923e-10	0.69019	-7.42646e-10	1.08344e-14	-1.05259	-7.42646e-10
200524744	rs72920213	3.25344e-13	-0.790935	-1.85589	4.90174e-12	-1.94897	-1.84642	7.02375e-16	-2.04641	-1.74219
200525076	rs77443884	1.74985e-13	-1.60867	-1.65834	7.41445e-12	-2.10462	-1.27693	1.19673e-15	-1.66214	-1.59358
200526084	rs62180594	6.15882e-13	-2.00865	-7.42646e-10	8.62485e-11	-0.927747	-7.42646e-10	2.09829e-14	-0.391605	-7.42646e-10
200526429	rs1966826	3.11733e-13	-0.833841	-1.85572	4.99041e-12	-1.93368	-1.84378	6.93436e-16	-2.05525	-1.74616
200526740	rs7563529	9.90748e-14	-1.97045	-1.86538	5.28087e-12	-2.01765	-1.70324	7.99477e-16	-1.84606	-1.81305
200527142	rs151043511	1.61148e-12	-1.0468	-7.42646e-10	4.56343e-10	0.738264	-7.42646e-10	1.11597e-14	-1.023	-7.42646e-10
200527705	rs17590164	1.00801e-13	-1.95954	-1.85902	5.50068e-12	-2.0114	-1.66871	6.64562e-16	-1.99838	-1.84556
200528519	rs9677698	3.31712e-13	-0.762454	-1.86499	5.17852e-12	-1.92184	-1.81862	6.55499e-16	-2.06362	-1.79405
200528553	rs145504477	7.13219e-13	-2.59578e-10	-1.86192	3.37931e-11	-2.59578e-10	-1.86472	4.83881e-15	-2.59578e-10	-1.85865
200528711	rs34965205	1.61741e-13	-1.6134	-1.73231	6.87347e-12	-2.10244	-1.35487	1.08458e-15	-1.6618	-1.69232
200528810	rs6748653	6.65512e-13	-0.579192	-1.35196	4.91328e-12	-1.98319	-1.80985	8.21243e-16	-1.94299	-1.68926
200529580	rs10931871	9.54715e-13	-2.59578e-10	-1.5703	3.43617e-11	-2.59578e-10	-1.84804	6.41597e-15	-2.59578e-10	-1.57652
200529822	rs75332696	8.06202e-13	-2.59578e-10	-1.73937	3.58231e-11	-2.59578e-10	-1.80639	5.26152e-15	-2.59578e-10	-1.77489
200530010	rs74555071	1.94563e-13	-1.53725	-1.6237	8.24009e-12	-1.98912	-1.28685	9.45798e-16	-1.8477	-1.64334
200530580	rs10931872	2.98145e-13	-1.4635	-1.27063	4.14476e-12	-2.09967	-1.86347	1.12326e-15	-1.96504	-1.35404
200531000	rs62180595	6.91349e-13	-1.89306	-7.42646e-10	6.41743e-11	-1.22338	-7.42646e-10	4.30077e-15	-1.97652	-7.42646e-10
200531466	rs150886680	2.20541e-12	-0.733041	-7.42646e-10	5.14498e-11	-1.44437	-7.42646e-10	4.38949e-14	0.346483	-7.42646e-10
200531516	rs139294425	1.70198e-13	-1.49525	-1.7995	7.29604e-12	-1.95251	-1.44514	8.63602e-16	-1.82195	-1.76001
200531721	rs17590172	1.0225e-12	-2.59578e-10	-1.5017	3.40354e-11	-2.59578e-10	-1.85758	6.676e-15	-2.59578e-10	-1.53679
200532141	rs4675773	1.84858e-13	-1.91809	-1.29403	4.49512e-12	-2.01672	-1.86526	1.27111e-15	-1.83535	-1.36008
200532352	rs11897400	9.73967e-13	-2.59578e-10	-1.55033	3.43484e-11	-2.59578e-10	-1.84842	6.37498e-15	-2.59578e-10	-1.58293
200532571	rs7420186	5.59099e-13	-2.10538	-7.42646e-10	5.62989e-11	-1.35431	-7.42646e-10	1.41372e-14	-0.786508	-7.42646e-10
200532581	rs62180596	5.61297e-13	-2.10146	-7.42646e-10	6.25362e-11	-1.24923	-7.42646e-10	1.50335e-14	-0.72503	-7.42646e-10
200532693	rs182851602	7.34779e-13	-1.83214	-7.42646e-10	3.44508e-11	-1.84545	-7.42646e-10	1.25942e-14	-0.902077	-7.42646e-10
200533218	rs149599686	2.69498e-12	-0.532561	-7.42646e-10	9.64975e-11	-0.815463	-7.42646e-10	4.14175e-15	-2.0142	-7.42646e-10
200533351	rs10804091	9.89375e-13	-2.59578e-10	-1.53463	3.42314e-11	-2.59578e-10	-1.85184	6.4705e-15	-2.59578e-10	-1.56806
200533860	rs144292357	5.62724e-13	-2.09892	-7.42646e-10	3.38463e-11	-1.86315	-7.42646e-10	9.15337e-15	-1.22119	-7.42646e-10
200534196	rs13422028	1.77717e-13	-1.94501	-1.30651	4.62875e-12	-1.98773	-1.86497	1.27598e-15	-1.81979	-1.37181
200534302	rs115376586	6.40347e-13	-1.9697	-7.42646e-10	2.69887e-11	-2.08956	-7.42646e-10	5.67203e-15	-1.69977	-7.42646e-10
200535751	rs140184900	8.89491e-13	-1.64106	-7.42646e-10	7.31541e-11	-1.09241	-7.42646e-10	6.1008e-15	-1.6269	-7.42646e-10
200535961	rs6435027	1.16402e-13	-1.8753	-1.79936	6.07218e-12	-2.10501	-1.47625	6.84997e-16	-2.04377	-1.76989
200536068	rs113143425	3.95893e-11	2.15461	-7.42646e-10	5.11773e-11	-1.44968	-7.42646e-10	2.43883e-14	-0.24121	-7.42646e-10
200537429	rs12471414	9.66489e-13	-2.59578e-10	-1.55804	3.4412e-11	-2.59578e-10	-1.84657	6.32865e-15	-2.59578e-10	-1.59023
200537660	rs12464280	9.58796e-13	-2.59578e-10	-1.56603	3.44825e-11	-2.59578e-10	-1.84453	6.28099e-15	-2.59578e-10	-1.59779
200537933	rs7584959	1.79544e-13	-1.93478	-1.30651	4.62984e-12	-1.98749	-1.86497	1.26977e-15	-1.82467	-1.37181
200538126	rs6706697	1.98764e-13	-1.90709	-1.23251	4.53145e-12	-2.00862	-1.86532	1.31435e-15	-1.8578	-1.30417
200538873	rs4675778	9.66489e-13	-2.59578e-10	-1.55804	3.4412e-11	-2.59578e-10	-1.84657	6.32865e-15	-2.59578e-10	-1.59023
200539705	rs34225100	1.00746e-12	-1.51652	-7.42646e-10	5.05341e-11	-1.46233	-7.42646e-10	5.41374e-15	-1.74637	-7.42646e-10
200540173	rs74266469	1.68205e-12	-1.44316	0.439218	2.011e-10	0.143511	-0.224691	1.39464e-14	-1.29982	0.499724
200540264	rs2346582	6.28124e-13	-1.98897	-7.42646e-10	3.38996e-11	-1.86158	-7.42646e-10	7.38338e-15	-1.43608	-7.42646e-10
200540738	rs7557859	1.82472e-13	-1.92395	-1.30116	4.58907e-12	-1.99619	-1.86511	1.25906e-15	-1.83817	-1.36678
200541228	rs6435028	1.80577e-13	-1.91841	-1.31714	4.57205e-12	-2.00042	-1.8646	1.2321e-15	-1.8448	-1.38179
200541688	rs16831778	1.16709e-13	-1.85854	-1.81349	5.86784e-12	-2.10375	-1.51174	6.79318e-16	-2.03494	-1.78704
200541844	rs78196746	1.21237e-13	-1.86977	-1.76419	6.08561e-12	-2.10466	-1.4744	7.04515e-16	-2.04089	-1.74467
200542135	rs7562009	2.21695e-13	-1.51793	-1.51247	4.65159e-12	-2.06747	-1.7803	8.01555e-16	-2.07252	-1.584
200542786	rs10497839	1.3851e-12	-2.59578e-10	-1.19818	6.4065e-11	-2.59578e-10	-1.22508	6.37989e-15	-2.59578e-10	-1.58216
200543236	rs17590230	1.98229e-12	-1.48425	0.644545	2.6632e-10	0.265355	-0.0656358	1.67585e-14	-1.35931	0.742902
200543365	rs114946905	1.18238e-13	-1.84184	-1.81717	6.00309e-12	-2.10084	-1.49186	6.75841e-16	-2.03357	-1.79354
200543981	rs11682017	1.83212e-13	-1.95086	-1.27021	4.68052e-12	-1.97612	-1.86545	1.40918e-15	-1.74907	-1.34324
200544328	rs78725567	9.86731e-13	-1.53731	-7.42646e-10	2.87896e-11	-2.02497	-7.42646e-10	4.84909e-15	-1.85652	-7.42646e-10
200544449	rs190496437	7.20601e-13	-2.59578e-10	-1.85162	3.50175e-11	-2.59578e-10	-1.82913	4.80641e-15	-2.59578e-10	-1.86536
200545423	rs72920246	8.73224e-13	-1.65952	-7.42646e-10	2.66542e-11	-2.10203	-7.42646e-10	9.38226e-15	-1.19649	-7.42646e-10
200545473	rs11893245	9.58629e-13	-2.59578e-10	-1.5662	3.45215e-11	-2.59578e-10	-1.8434	6.25478e-15	-2.59578e-10	-1.60197
200545802	rs2881433	1.77689e-13	-1.9705	-1.28118	4.82033e-12	-1.94676	-1.86537	1.40878e-15	-1.73908	-1.35351
200545948	rs4673417	1.72735e-13	-2.00974	-1.27021	5.06472e-12	-1.89723	-1.86545	1.53185e-15	-1.6656	-1.34324
200546010	rs144346586	7.18373e-13	-2.59578e-10	-1.85472	3.45517e-11	-2.59578e-10	-1.84252	4.81318e-15	-2.59578e-10	-1.86396
200546240	rs4673418	1.76857e-13	-1.97519	-1.28118	4.84534e-12	-1.94159	-1.86537	1.41986e-15	-1.73124	-1.35351
200546412	rs6727276	1.7414e-13	-1.9798	-1.29204	4.87174e-12	-1.93633	-1.8652	1.41667e-15	-1.72333	-1.36368
200547134	rs113433706	3.36541e-12	-0.310402	-7.42646e-10	3.0551e-11	-1.96558	-7.42646e-10	7.56221e-15	-1.41215	-7.42646e-10
200547804	rs72920259	1.12476e-12	-1.40638	-7.42646e-10	2.76964e-11	-2.06368	-7.42646e-10	4.73832e-15	-1.87963	-7.42646e-10
200547937	rs116393510	1.26283e-11	1.01199	-7.42646e-10	1.90603e-10	-0.134785	-7.42646e-10	3.20179e-12	4.63615	-7.42646e-10
200548039	rs2346583	1.77477e-13	-1.96082	-1.29204	4.72608e-12	-1.96669	-1.8652	1.40229e-15	-1.73353	-1.36368
200548183	rs12469814	1.02192e-12	-2.59578e-10	-1.50227	3.40612e-11	-2.59578e-10	-1.85682	6.64278e-15	-2.59578e-10	-1.54178
200548952	rs149553521	2.03567e-12	-2.59578e-10	-0.813129	4.50132e-11	-2.59578e-10	-1.57803	8.41635e-15	-2.59578e-10	-1.30514
200549085	rs12620740	2.04667e-13	-1.60686	-1.50347	4.78102e-12	-2.04436	-1.77597	8.49404e-16	-2.01982	-1.57872
200549453	rs16831803	1.13735e-13	-1.87646	-1.82138	5.91031e-12	-2.10454	-1.50374	6.60681e-16	-2.0511	-1.7987
200549892	rs141811281	7.50565e-13	-2.59578e-10	-1.81088	3.88577e-11	-2.59578e-10	-1.72507	4.85616e-15	-2.59578e-10	-1.85507
200549971	rs12990142	1.69828e-13	-1.98877	-1.30815	4.92669e-12	-1.92557	-1.86474	1.41812e-15	-1.70724	-1.37874
200550167	rs115660646	1.25804e-12	-2.59578e-10	-1.2944	3.77345e-11	-2.59578e-10	-1.75441	6.10439e-15	-2.59578e-10	-1.62631
200552798	rs13023127	1.74341e-13	-1.95086	-1.31984	4.68374e-12	-1.97612	-1.86476	1.34269e-15	-1.74907	-1.39157
200553557	rs16831808	1.1201e-13	-1.89312	-1.82	5.92797e-12	-2.10548	-1.49981	6.56542e-16	-2.05908	-1.797
200554331	rs2198034	1.76728e-13	-1.94703	-1.31006	4.63766e-12	-1.98604	-1.86473	1.34283e-15	-1.76642	-1.37411
200554830	rs1450576	3.06914e-13	-1.20645	-1.49869	4.48934e-12	-2.10495	-1.77832	7.85349e-16	-2.10248	-1.57446
200554976	rs1450575	1.72778e-13	-1.94575	-1.33395	4.66813e-12	-1.98072	-1.8635	1.31754e-15	-1.75672	-1.40283
200555971	rs138945841	1.63947e-13	-1.52159	-1.81058	6.51854e-12	-2.03642	-1.47391	7.28158e-16	-1.96701	-1.78554
200556924	rs142797405	7.10448e-12	-2.59578e-10	0.436773	1.9098e-10	-2.59578e-10	-0.13281	4.97851e-14	-2.59578e-10	0.472401
200559028	rs4673422	5.65345e-13	-2.09427	-7.42646e-10	4.93717e-11	-1.4856	-7.42646e-10	1.13323e-14	-1.00765	-7.42646e-10
200559327	rs1450574	1.07203e-13	-1.91371	-1.84328	5.79324e-12	-2.10578	-1.52251	6.33387e-16	-2.06845	-1.82354
200559431	rs4673423	1.94077e-13	-1.60735	-1.5561	4.85992e-12	-2.04676	-1.7572	8.08585e-16	-2.0272	-1.62058
200560129	rs74590782	1.07541e-13	-1.90773	-1.84611	5.72726e-12	-2.1058	-1.53395	6.32583e-16	-2.06579	-1.82747
200560301	rs4673424	1.57917e-13	-1.92992	-1.43972	4.63741e-12	-1.99401	-1.85682	1.18104e-15	-1.77917	-1.48975
200560627	rs1077797	1.5906e-13	-1.92992	-1.43251	4.63984e-12	-1.99401	-1.85629	1.17968e-15	-1.77917	-1.49091
200560889	rs1077798	1.58542e-13	-1.93528	-1.43041	4.65865e-12	-1.98966	-1.8566	1.19076e-15	-1.77177	-1.48895
200560897	rs1077799	1.64545e-13	-1.89602	-1.43251	4.48763e-12	-2.02736	-1.85629	1.07857e-15	-1.86877	-1.49091
200561005	rs873384	6.15444e-13	-2.00936	-7.42646e-10	3.53374e-11	-1.82004	-7.42646e-10	8.19177e-15	-1.33218	-7.42646e-10
200561602	rs74624081	9.26554e-13	-2.59578e-10	-1.60024	3.46572e-11	-2.59578e-10	-1.83948	6.07526e-15	-2.59578e-10	-1.63109
200561687	rs12693895	1.92552e-13	-1.58807	-1.58328	4.94972e-12	-2.05679	-1.72886	7.87288e-16	-2.02528	-1.6492
200562748	rs1584597	1.52381e-13	-1.96086	-1.44446	4.82424e-12	-1.95687	-1.85446	1.19577e-15	-1.75451	-1.50202
200563990	rs1584596	2.79062e-13	-1.23659	-1.56369	4.69362e-12	-2.10547	-1.73331	7.37071e-16	-2.10214	-1.63825
200564049	rs7604565	1.53197e-13	-1.95089	-1.44909	4.78098e-12	-1.96664	-1.8537	1.17279e-15	-1.7696	-1.50632
200564192	rs76457553	1.53871e-13	-1.53802	-1.85757	6.38428e-12	-1.96734	-1.56381	7.64106e-16	-1.86463	-1.83973
200564529	rs118161637	8.92677e-13	-2.59578e-10	-1.63748	3.51284e-11	-2.59578e-10	-1.82597	5.86671e-15	-2.59578e-10	-1.66602
200565417	rs112104045	5.61486e-13	-2.10112	-7.42646e-10	2.6772e-11	-2.09762	-7.42646e-10	4.00995e-15	-2.04654	-7.42646e-10
200565488	rs78742227	1.68104e-13	-1.61006	-1.69706	9.91631e-12	-1.9846	-1.1062	9.39079e-16	-1.87807	-1.6201
200566118	rs6722631	2.66459e-13	-1.27873	-1.56776	4.70492e-12	-2.10578	-1.73059	7.36897e-16	-2.09884	-1.64178
200566194	rs6707520	2.73823e-13	-1.25469	-1.56454	4.72073e-12	-2.10552	-1.72749	7.49348e-16	-2.09821	-1.62565
200566316	rs6722895	1.85773e-13	-1.63186	-1.57532	4.99596e-12	-2.04205	-1.7343	8.07694e-16	-2.00666	-1.64223
200566940	rs116036960	8.23158e-13	-1.71856	-7.42646e-10	4.38029e-11	-1.60528	-7.42646e-10	1.81785e-14	-0.535073	-7.42646e-10
200567123	rs1839497	2.11403e-13	-1.33231	-1.74563	7.41677e-12	-1.76463	-1.61661	1.22058e-15	-1.4532	-1.78279
200567136	rs10211241	2.6886e-13	-1.2617	-1.57581	4.73098e-12	-2.10577	-1.72508	7.36138e-16	-2.0929	-1.64875
200568358	rs6716039	1.50539e-13	-2.01391	-1.40358	5.33305e-12	-1.84964	-1.86142	1.41919e-15	-1.61788	-1.46734
200568415	rs148066616	1.26328e-12	-1.29024	-7.42646e-10	4.4955e-11	-1.57932	-7.42646e-10	1.46952e-14	-0.747795	-7.42646e-10
200568667	rs79510958	1.38511e-13	-1.6441	-1.85666	6.0139e-12	-2.03264	-1.55827	7.21602e-16	-1.9235	-1.83809
200569338	rs6748229	1.56624e-13	-1.97914	-1.39872	5.00929e-12	-1.91183	-1.86186	1.35888e-15	-1.66582	-1.46283
200569777	rs6738408	5.58902e-13	-2.10573	-7.42646e-10	6.17024e-11	-1.26266	-7.42646e-10	1.57884e-14	-0.676039	-7.42646e-10
200570698	rs12693896	1.53138e-13	-1.99679	-1.40358	5.12974e-12	-1.88851	-1.86142	1.40065e-15	-1.63103	-1.46734
200570845	rs80305221	1.0236e-13	-1.95574	-1.84748	5.70606e-12	-2.10377	-1.53968	6.25078e-16	-2.07579	-1.8294
200571084	rs75108080	9.10919e-13	-2.59578e-10	-1.61725	3.47278e-11	-2.59578e-10	-1.83744	5.96393e-15	-2.59578e-10	-1.64959
200571792	rs76791372	8.42643e-13	-1.69516	-7.42646e-10	4.18985e-11	-1.64973	-7.42646e-10	4.72537e-15	-1.88237	-7.42646e-10
200572132	rs149775568	2.06327e-12	-0.799661	-7.42646e-10	7.0817e-11	-1.12488	-7.42646e-10	8.2872e-15	-1.3206	-7.42646e-10
200572324	rs13034045	2.1162e-13	-1.54742	-1.5295	4.7646e-12	-2.06241	-1.76136	8.00202e-16	-2.04715	-1.61105
200572656	rs6739372	1.54999e-13	-2.00927	-1.37902	5.28239e-12	-1.85724	-1.86337	1.43677e-15	-1.62839	-1.44452
200572684	rs145074497	1.00601e-11	-2.59578e-10	0.784625	1.3953e-10	-2.59578e-10	-0.446701	4.39038e-14	-2.59578e-10	0.346687
200573938	rs10169750	1.4918e-13	-2.05244	-1.37412	5.42111e-12	-1.8306	-1.86408	1.46214e-15	-1.615	-1.44041
200574485	rs111817569	5.59001e-13	-2.10556	-7.42646e-10	2.65981e-11	-2.10414	-7.42646e-10	3.78217e-15	-2.10502	-7.42646e-10
200574864	rs74909321	1.25479e-13	-1.74088	-1.85869	5.75915e-12	-2.06326	-1.57093	6.93716e-16	-1.95923	-1.84178
200575759	rs1851745	1.52732e-13	-2.06931	-1.33371	5.63851e-12	-1.79035	-1.86501	1.60956e-15	-1.54758	-1.41178
200575788	rs1851746	1.5667e-13	-2.04908	-1.32849	5.35881e-12	-1.84109	-1.86515	1.51066e-15	-1.61581	-1.40695
200576095	rs10176671	2.35165e-13	-1.43007	-1.54135	5.05598e-12	-1.9265	-1.83791	9.05299e-16	-2.01267	-1.52214
200576259	rs17529211	1.31654e-13	-1.69296	-1.85857	6.29528e-12	-1.96309	-1.58209	6.31504e-16	-2.04139	-1.85358
200576280	rs6741826	1.51705e-13	-1.84228	-1.56748	2.54519e-11	-0.30032	-1.84787	4.91216e-15	-0.242137	-1.60146
200576450	rs74671843	8.33736e-13	-1.70579	-7.42646e-10	7.66429e-11	-1.04582	-7.42646e-10	2.73488e-14	-0.12664	-7.42646e-10
200576767	rs76432012	1.56723e-10	3.53053	-7.42646e-10	1.36549e-09	1.83429	-7.42646e-10	3.06342e-11	6.89456	-7.42646e-10
200576933	rs1523820	1.24973e-13	-1.94669	-1.65693	6.43743e-12	-1.70792	-1.81493	1.23983e-15	-1.53009	-1.69025
200577141	rs10804092	1.25389e-13	-1.94658	-1.6537	6.42842e-12	-1.70776	-1.81649	1.24375e-15	-1.52989	-1.68729
200577557	rs77215661	1.36008e-12	-2.59578e-10	-1.21641	1.74598e-10	-2.59578e-10	-0.222495	2.24048e-14	-2.59578e-10	-0.326038
200577895	rs1976879	1.22723e-13	-1.97132	-1.65046	6.16854e-12	-1.74748	-1.81804	1.189e-15	-1.57789	-1.68432
200577970	rs2049369	1.21143e-13	-1.98103	-1.6537	6.08023e-12	-1.76344	-1.81649	1.16267e-15	-1.5973	-1.68729
200578072	rs78564926	1.68686e-13	-1.43849	-1.86517	5.26454e-12	-2.03636	-1.68763	5.94174e-16	-2.09563	-1.86027
200578170	rs2049370	9.21217e-13	-1.60601	-7.42646e-10	8.25836e-11	-0.971169	-7.42646e-10	2.29363e-14	-0.302592	-7.42646e-10
200578583	rs16831877	1.71975e-13	-1.41913	-1.86523	5.30567e-12	-2.03002	-1.68618	5.95816e-16	-2.09312	-1.86002
200578618	rs4673433	1.11544e-13	-2.09785	-1.61943	4.71021e-12	-2.03297	-1.80228	8.55818e-16	-1.92053	-1.67048
200578867	rs1357582	1.64531e-13	-1.67635	-1.65227	4.96283e-12	-2.10014	-1.68286	6.91634e-16	-2.08254	-1.72147
200579456	rs4672541	1.11489e-13	-2.09693	-1.62086	4.74681e-12	-2.03022	-1.79729	8.53643e-16	-1.91616	-1.6774
200579502	rs4673435	1.46248e-13	-1.7943	-1.6521	4.98629e-12	-2.10576	-1.67253	7.08901e-16	-2.05309	-1.72626
200579776	rs7423980	1.04654e-13	-2.10171	-1.67935	4.94397e-12	-2.0827	-1.70412	6.31571e-16	-2.06189	-1.83297
200579812	rs112288977	1.0213e-12	-1.50288	-7.42646e-10	5.64074e-11	-1.35238	-7.42646e-10	6.84463e-15	-1.51185	-7.42646e-10
200579956	rs74575547	9.44669e-13	-2.59578e-10	-1.58087	3.4607e-11	-2.59578e-10	-1.84093	6.10295e-15	-2.59578e-10	-1.62654
200580494	rs4493243	1.04132e-13	-2.10101	-1.68504	4.9722e-12	-2.08427	-1.69685	6.27366e-16	-2.06407	-1.83747
200580518	rs4514863	1.03427e-13	-2.10438	-1.68846	5.04021e-12	-2.07401	-1.69352	6.3529e-16	-2.05018	-1.83881
200580530	rs141153617	2.14865e-12	-0.759114	-7.42646e-10	1.12716e-10	-0.66011	-7.42646e-10	5.46459e-15	-1.73702	-7.42646e-10
200580715	rs4258779	1.03284e-13	-2.10576	-1.68846	5.10228e-12	-2.06177	-1.69352	6.4545e-16	-2.03431	-1.83881
200581094	rs13394184	9.31724e-13	-1.59467	-7.42646e-10	5.54971e-11	-1.36865	-7.42646e-10	6.93754e-15	-1.49837	-7.42646e-10
200581329	rs13009877	1.03108e-13	-2.10171	-1.69423	4.9763e-12	-2.0827	-1.6976	6.27764e-16	-2.06189	-1.83901
200581508	rs78895008	1.67369e-12	-1.00892	-7.42646e-10	1.0758e-10	-0.706744	-7.42646e-10	5.56841e-14	0.58438	-7.42646e-10
200581710	rs1523821	5.13197e-11	2.41412	-7.42646e-10	9.01641e-10	1.41924	-7.42646e-10	6.267e-14	0.702569	-7.42646e-10
200582181	rs111524498	1.10648e-12	-1.42277	-7.42646e-10	4.75465e-11	-1.52327	-7.42646e-10	7.55582e-15	-1.413	-7.42646e-10
200582601	rs1357584	9.30496e-14	-2.05017	-1.84841	5.75298e-12	-2.10575	-1.52952	7.15956e-16	-2.07835	-1.6911
200582805	rs76765694	1.80712e-13	-1.36951	-1.8653	5.16585e-12	-2.05623	-1.68668	5.98224e-16	-2.089	-1.86011
200582952	rs4500928	1.49509e-13	-1.56898	-1.85537	4.81696e-12	-2.09391	-1.71893	6.24456e-16	-2.09727	-1.80891
200583248	rs78610360	1.9149e-13	-1.39941	-1.77747	1.66685e-11	-1.04195	-1.52951	2.83463e-15	-0.671158	-1.72225
200583975	rs13030515	1.63373e-13	-1.48388	-1.85179	6.98113e-12	-2.07857	-1.3632	7.11186e-16	-2.10448	-1.67166
200584170	rs74695031	1.86778e-13	-1.34427	-1.85752	5.82219e-12	-2.04952	-1.57378	6.10837e-16	-2.08501	-1.84323
200585163	rs56001314	1.88127e-13	-1.37141	-1.82318	1.53802e-11	-1.00765	-1.64425	2.74045e-15	-0.631371	-1.79582
200585395	rs145525789	2.39183e-12	-2.59578e-10	-0.651893	1.28628e-10	-2.59578e-10	-0.528057	1.81788e-14	-2.59578e-10	-0.535056
200585400	rs55677436	1.86157e-13	-1.3809	-1.82422	1.51665e-11	-1.01926	-1.64663	2.70021e-15	-0.64483	-1.79715
200586051	rs75025095	2.99223e-13	-0.880118	-1.8504	7.98091e-12	-1.83498	-1.47295	9.46686e-16	-1.80562	-1.68449
200586096	rs77470177	2.89965e-13	-0.907057	-1.85489	7.83989e-12	-1.84756	-1.47819	9.15071e-16	-1.81887	-1.7052
200586124	rs142667152	6.78117e-13	-1.91239	-7.42646e-10	4.83708e-11	-1.50608	-7.42646e-10	4.74445e-15	-1.87834	-7.42646e-10
200586170	rs60768713	3.0133e-13	-0.867186	-1.85632	7.917e-12	-1.82888	-1.48708	9.27945e-16	-1.7992	-1.7109
200586379	rs112980739	8.82305e-14	-2.09814	-1.85362	4.35537e-12	-2.05466	-1.85891	6.06898e-16	-2.10223	-1.83248
200587404	rs113418610	2.52124e-13	-2.09078	-0.811003	8.85152e-12	-1.7066	-1.49779	1.17739e-15	-1.85287	-1.41915
200587560	rs59401112	3.0954e-13	-0.844423	-1.8522	8.24632e-12	-1.79284	-1.48237	9.5845e-16	-1.78689	-1.69087
200587588	rs59734838	3.0954e-13	-0.844423	-1.8522	8.24632e-12	-1.79284	-1.48237	9.5845e-16	-1.78689	-1.69087
200588269	rs75412706	1.7831e-13	-1.42975	-1.81843	1.44713e-11	-1.07926	-1.63355	2.53707e-15	-0.714541	-1.78976
200588572	rs111304264	1.70791e-13	-1.42611	-1.86515	4.84697e-12	-2.07575	-1.73088	6.39942e-16	-2.09144	-1.79025
200589119	rs141967537	1.12968e-12	-2.59578e-10	-1.40202	3.70885e-11	-2.59578e-10	-1.77167	5.49021e-15	-2.59578e-10	-1.73235
200590047	rs12477383	1.45286e-13	-1.59964	-1.85336	6.54725e-12	-2.09809	-1.40785	7.10127e-16	-2.0929	-1.68472
200591390	rs115657970	1.9466e-13	-1.31154	-1.84891	6.14184e-12	-2.04038	-1.52948	6.22589e-16	-2.07931	-1.82987
200592140	rs6719793	2.96403e-13	-0.883385	-1.8566	8.0361e-12	-1.8121	-1.48894	9.20266e-16	-1.80633	-1.71208
200592159	rs75392536	1.66322e-13	-1.45384	-1.86394	4.74627e-12	-2.08135	-1.74627	6.30307e-16	-2.09523	-1.80164
200592510	rs12052622	2.83972e-13	-0.923015	-1.85982	7.70386e-12	-1.83136	-1.5119	8.89525e-16	-1.82578	-1.72661
200592536	rs74646889	1.95451e-13	-1.31154	-1.84485	6.25026e-12	-2.04038	-1.51198	6.26238e-16	-2.07931	-1.82403
200592864	rs1523819	2.84687e-13	-0.923015	-1.8573	7.84623e-12	-1.83136	-1.49359	8.99868e-16	-1.82578	-1.71505
200593119	rs12616048	7.80119e-13	-2.10239	0.330131	2.21435e-11	-1.95243	-0.334999	2.9568e-15	-2.05447	-0.296732
200593126	rs10931873	1.10392e-12	0.144658	-1.56975	1.28121e-11	-1.71125	-1.12335	1.65171e-15	-1.18513	-1.74837
200593293	rs75097012	1.23475e-12	-1.31308	-7.42646e-10	3.15107e-11	-1.93465	-7.42646e-10	9.56463e-15	-1.17724	-7.42646e-10
200594308	rs13404330	1.76735e-13	-1.45075	-1.8063	1.44738e-11	-1.10518	-1.60746	2.49931e-15	-0.744741	-1.77456
200594635	rs6715055	6.07551e-13	-2.02227	-7.42646e-10	3.46408e-11	-1.83995	-7.42646e-10	8.28906e-15	-1.32038	-7.42646e-10
200595160	rs6718573	6.1836e-13	-2.00464	-7.42646e-10	3.65008e-11	-1.78765	-7.42646e-10	8.76036e-15	-1.26508	-7.42646e-10
200595260	rs187994853	5.95982e-12	-2.59578e-10	0.261087	2.63867e-10	-2.59578e-10	0.190463	1.94015e-14	-2.59578e-10	-0.469965
200595482	rs7608660	1.72638e-13	-1.47421	-1.8063	1.40595e-11	-1.13422	-1.60746	2.41599e-15	-0.778646	-1.77456
200596814	rs62180620	9.30614e-13	-1.59586	-7.42646e-10	3.9243e-11	-1.71521	-7.42646e-10	5.35778e-15	-1.75676	-7.42646e-10
200597218	rs7576880	5.53727e-13	-0.257295	-1.85774	1.02715e-11	-1.53073	-1.52488	1.20834e-15	-1.52952	-1.71655
200597281	rs4673448	1.3736e-13	-1.72091	-1.78819	1.04828e-11	-1.4475	-1.58775	1.69413e-15	-1.14992	-1.75822
200597617	rs4673449	5.12078e-13	-0.336183	-1.85705	1.00374e-11	-1.57435	-1.50432	1.16104e-15	-1.57319	-1.71281
200597674	rs115751770	6.60026e-13	-1.93943	-7.42646e-10	3.62392e-11	-1.79484	-7.42646e-10	4.53405e-15	-1.9237	-7.42646e-10
200597681	rs4673450	1.41139e-13	-1.70996	-1.772	1.09577e-11	-1.43321	-1.55772	1.7565e-15	-1.13272	-1.73927
200598086	rs1880163	4.73397e-13	-0.41339	-1.85838	9.5383e-12	-1.61627	-1.5134	1.1068e-15	-1.61516	-1.71869
200598114	rs1996948	1.70061e-13	-1.4371	-1.85845	6.38891e-12	-2.07483	-1.45558	6.87649e-16	-2.10461	-1.70518
200598138	rs1996947	1.47047e-13	-1.66	-1.78096	1.14992e-11	-1.36853	-1.57417	1.8783e-15	-1.05522	-1.74972
200598430	rs61668987	2.50427e-13	-1.05711	-1.85143	4.87629e-12	-2.00498	-1.79561	6.38947e-16	-2.05025	-1.83299
200599832	rs79671899	2.44419e-13	-1.07619	-1.85664	4.94444e-12	-2.00212	-1.7846	6.56557e-16	-2.0366	-1.81946
200600151	rs62180621	5.67869e-13	-2.08982	-7.42646e-10	3.37996e-11	-1.86453	-7.42646e-10	4.0457e-15	-2.03766	-7.42646e-10
200600171	rs17590502	2.5235e-13	-1.04546	-1.85543	4.98871e-12	-1.99221	-1.78559	6.57569e-16	-2.02846	-1.82605
200600633	rs10497840	1.08762e-12	-1.43996	-7.42646e-10	7.30604e-11	-1.09369	-7.42646e-10	2.66657e-14	-0.151936	-7.42646e-10
200600920	rs35586462	5.80281e-13	-2.0682	-7.42646e-10	7.86429e-11	-1.02006	-7.42646e-10	1.44849e-14	-0.762209	-7.42646e-10
200601021	rs1916721	5.894e-13	-0.192656	-1.85995	1.04538e-11	-1.49443	-1.54359	1.22803e-15	-1.49319	-1.73672
200601052	rs62180623	1.87285e-12	-0.896492	-7.42646e-10	3.96708e-10	0.598221	-7.42646e-10	1.25044e-14	-0.909237	-7.42646e-10
200601828	rs1996946	1.68363e-13	-1.50645	-1.79914	1.32013e-11	-1.17431	-1.63035	2.28483e-15	-0.825574	-1.78345
200602354	rs59114056	1.24624e-13	-1.78714	-1.81927	8.26322e-12	-1.40788	-1.86528	7.9158e-16	-1.81018	-1.85885
200602642	rs6435032	7.15308e-13	-0.00245005	-1.85655	1.2517e-11	-1.33761	-1.52028	1.36255e-15	-1.40413	-1.72183
200602977	rs7565214	7.55275e-13	-1.80463	-7.42646e-10	4.84562e-11	-1.50432	-7.42646e-10	1.37874e-14	-0.811558	-7.42646e-10
200603261	rs75371460	2.87528e-13	-0.909405	-1.86098	5.35564e-12	-1.93932	-1.76751	7.09436e-16	-1.99613	-1.78247
200603472	rs146149628	1.22166e-12	-2.59578e-10	-1.32374	5.39865e-11	-2.59578e-10	-1.39625	6.80479e-15	-2.59578e-10	-1.51769
200603517	rs4672548	1.50494e-13	-1.55497	-1.86282	5.76665e-12	-2.08895	-1.54394	6.82197e-16	-2.10575	-1.712
200603845	rs1523817	8.00471e-13	-1.74651	-7.42646e-10	5.08825e-11	-1.45546	-7.42646e-10	1.6653e-14	-0.622726	-7.42646e-10
200604281	rs6435033	7.15197e-13	-1.85915	-7.42646e-10	4.23873e-11	-1.63813	-7.42646e-10	1.40031e-14	-0.796033	-7.42646e-10
200604664	rs6722046	1.41875e-13	-1.65366	-1.8231	1.03382e-11	-1.18599	-1.86314	2.5026e-15	-0.672917	-1.84506
200604669	rs148982710	1.37631e-12	-1.20455	-7.42646e-10	4.16471e-11	-1.65575	-7.42646e-10	7.10173e-15	-1.47498	-7.42646e-10
200604734	rs76367311	2.53908e-12	1.04749	-1.63964	2.74207e-11	-1.06694	-1.00674	1.89505e-15	-1.21755	-1.57852
200605177	rs74520366	1.20885e-13	-1.77156	-1.86531	8.99971e-12	-1.32285	-1.86494	8.01719e-16	-1.88026	-1.77605
200605192	rs79278738	7.41167e-13	-2.59578e-10	-1.82348	4.24475e-11	-2.59578e-10	-1.63671	5.2577e-15	-2.59578e-10	-1.77562
200605956	rs7590405	6.50533e-13	-1.95392	-7.42646e-10	3.70418e-11	-1.77293	-7.42646e-10	1.10894e-14	-1.02932	-7.42646e-10
200606106	rs60188303	9.57316e-14	-2.00892	-1.86124	6.06379e-12	-1.72393	-1.85872	7.07883e-16	-2.06253	-1.71826
200606148	rs10931874	6.44382e-13	-1.96342	-7.42646e-10	3.65218e-11	-1.78707	-7.42646e-10	1.08097e-14	-1.05487	-7.42646e-10
200606622	rs76890116	1.1367e-13	-1.83796	-1.86045	8.1729e-12	-1.42642	-1.85774	8.0846e-16	-1.93415	-1.71379
200606708	rs74331296	1.1367e-13	-1.83796	-1.86045	8.1729e-12	-1.42642	-1.85774	8.0846e-16	-1.93415	-1.71379
200606880	rs59418887	1.15019e-13	-1.82616	-1.86045	8.32723e-12	-1.40771	-1.85774	8.16149e-16	-1.92468	-1.71379
200607333	rs11695675	4.32046e-13	-0.645234	-1.71794	9.25307e-12	-1.95107	-1.20896	1.04563e-15	-2.03121	-1.35949
200607352	rs11679085	6.5286e-13	-1.95035	-7.42646e-10	3.72378e-11	-1.76766	-7.42646e-10	1.1195e-14	-1.01985	-7.42646e-10
200608114	rs75866549	9.53931e-13	-2.59578e-10	-1.57112	4.79478e-11	-2.59578e-10	-1.51487	5.73721e-15	-2.59578e-10	-1.68834
200608827	rs78614156	8.22228e-13	-2.59578e-10	-1.71969	3.74134e-11	-2.59578e-10	-1.76295	6.9582e-15	-2.59578e-10	-1.49539
200609141	rs113875462	7.42163e-13	-1.82214	-7.42646e-10	3.13981e-11	-1.93823	-7.42646e-10	4.56282e-15	-1.91737	-7.42646e-10
200609796	rs75853365	5.71727e-13	-2.08305	-7.42646e-10	3.73683e-11	-1.76416	-7.42646e-10	3.91033e-15	-2.07169	-7.42646e-10
200610103	rs2030651	1.24099e-13	-1.74602	-1.8646	9.1243e-12	-1.32604	-1.848	2.52454e-15	-0.773698	-1.73556
200610193	rs2030652	6.48913e-13	-1.95641	-7.42646e-10	3.69052e-11	-1.77663	-7.42646e-10	1.10159e-14	-1.03598	-7.42646e-10
200610641	rs4672550	6.71611e-13	-1.92203	-7.42646e-10	3.8804e-11	-1.72646	-7.42646e-10	1.20415e-14	-0.946955	-7.42646e-10
200610777	rs149172015	8.86581e-13	-2.59578e-10	-1.64434	3.3828e-11	-2.59578e-10	-1.86369	5.67606e-15	-2.59578e-10	-1.69906
200610780	rs4672551	6.48013e-13	-1.9578	-7.42646e-10	3.68292e-11	-1.77869	-7.42646e-10	1.0975e-14	-1.03969	-7.42646e-10
200611171	rs4672552	1.20531e-13	-1.77504	-1.86477	8.73348e-12	-1.36905	-1.84877	2.38105e-15	-0.830095	-1.73768
200611211	rs190361906	7.16027e-13	-2.59578e-10	-1.85799	3.42442e-11	-2.59578e-10	-1.85146	4.86845e-15	-2.59578e-10	-1.85254
200611991	rs72922352	9.24972e-13	-1.60195	-7.42646e-10	2.6612e-11	-2.10362	-7.42646e-10	8.87933e-15	-1.25159	-7.42646e-10
200612130	rs77031138	1.14325e-13	-1.87466	-1.818	7.88403e-12	-1.48568	-1.83447	8.36694e-16	-1.96326	-1.65035
200612621	rs76463154	1.13643e-13	-1.87941	-1.81923	7.81499e-12	-1.49348	-1.83546	8.31393e-16	-1.96699	-1.65297
200612715	rs61163635	1.10307e-13	-1.91307	-1.81538	6.76651e-12	-1.82862	-1.64437	9.75555e-16	-1.67788	-1.78218
200612910	rs80305660	1.12878e-13	-1.87306	-1.83234	7.85647e-12	-1.48306	-1.84058	8.0595e-16	-1.96201	-1.68904
200612911	rs11685147	1.02482e-13	-2.00816	-1.79386	7.04788e-12	-1.80547	-1.62679	1.25638e-15	-1.61005	-1.59703
200613137	rs17444907	2.67776e-13	-1.28418	-1.55737	1.21064e-10	1.17612	-1.76478	2.07791e-15	-1.08876	-1.61519
200613244	rs75922020	1.14286e-13	-1.87625	-1.81676	7.87144e-12	-1.48828	-1.83346	8.37863e-16	-1.96451	-1.6477
200613685	rs12693897	6.56023e-13	-1.94551	-7.42646e-10	3.87995e-11	-1.72657	-7.42646e-10	1.12878e-14	-1.01159	-7.42646e-10
200613782	rs12693898	1.34148e-13	-1.70295	-1.82981	1.05914e-11	-1.21475	-1.81019	2.92378e-15	-0.698495	-1.66394
200614125	rs75997092	1.153e-13	-1.86206	-1.82211	8.06268e-12	-1.46515	-1.83259	8.36207e-16	-1.95333	-1.66086
200614623	rs74953746	8.56162e-13	-2.59578e-10	-1.67925	3.38021e-11	-2.59578e-10	-1.86446	5.33209e-15	-2.59578e-10	-1.76157
200614737	rs6740832	1.35625e-13	-1.70968	-1.81213	1.08027e-11	-1.22477	-1.78041	2.99853e-15	-0.711102	-1.62609
200614747	rs79968238	1.13163e-13	-1.87844	-1.82444	7.83415e-12	-1.49187	-1.83462	8.2129e-16	-1.96623	-1.66597
200614772	rs13001681	1.34099e-13	-1.70295	-1.83018	1.06605e-11	-1.21475	-1.80369	2.9166e-15	-0.698495	-1.6664
200614942	rs114087161	7.33884e-13	-1.83336	-7.42646e-10	3.11294e-11	-1.94683	-7.42646e-10	4.52139e-15	-1.92649	-7.42646e-10
200615303	rs12693899	1.23081e-13	-1.77953	-1.83933	9.10118e-12	-1.36182	-1.81476	2.60541e-15	-0.783655	-1.69407
200615496	rs11887310	6.8725e-13	-1.89901	-7.42646e-10	4.16101e-11	-1.65664	-7.42646e-10	1.26854e-14	-0.894862	-7.42646e-10
200615686	rs62178280	6.53007e-13	-1.95012	-7.42646e-10	4.30221e-11	-1.62327	-7.42646e-10	4.49523e-15	-1.9323	-7.42646e-10
200616257	rs75260059	8.97145e-13	-1.63249	-7.42646e-10	2.75375e-11	-2.06943	-7.42646e-10	4.467e-15	-1.9386	-7.42646e-10
200616345	rs73055036	1.17473e-13	-1.84681	-1.81869	7.1594e-12	-1.75014	-1.66641	1.07076e-15	-1.58155	-1.7854
200616368	rs12693900	1.26332e-13	-1.75702	-1.83577	9.72525e-12	-1.32802	-1.78223	2.78273e-15	-0.738734	-1.67315
200617819	rs75098781	2.84908e-10	4.12821	-7.42646e-10	1.09762e-10	-0.686668	-7.42646e-10	2.7897e-14	-0.106797	-7.42646e-10
200618063	rs113188082	3.69995e-13	-1.90463	-0.613584	1.97289e-11	-0.854008	-1.54889	2.57844e-15	-1.32823	-1.1599
200618190	rs4673478	1.2307e-13	-1.77169	-1.84726	9.62427e-12	-1.31828	-1.80241	2.68026e-15	-0.744851	-1.70455
200618356	rs79987012	7.2193e-13	-2.59578e-10	-1.84978	3.63688e-11	-2.59578e-10	-1.79127	4.86549e-15	-2.59578e-10	-1.85315
200618406	rs73055038	1.14431e-13	-1.88187	-1.80987	6.99299e-12	-1.79144	-1.64863	1.0298e-15	-1.63196	-1.77398
200618907	rs114867096	9.97035e-13	-1.52692	-7.42646e-10	8.524e-11	-0.93951	-7.42646e-10	1.98501e-14	-0.447106	-7.42646e-10
200619315	rs6715760	8.83417e-13	-1.64791	-7.42646e-10	6.06338e-11	-1.28013	-7.42646e-10	2.60645e-14	-0.174742	-7.42646e-10
200619805	rs57494719	7.65778e-13	-2.59578e-10	-1.79082	4.07927e-11	-2.59578e-10	-1.67648	6.84045e-15	-2.59578e-10	-1.51246
200619835	rs34210468	2.24267e-13	-2.0177	-1.00117	1.26406e-11	-1.07365	-1.77442	1.58801e-15	-1.61367	-1.35916
200620233	rs116779211	7.97861e-13	-1.74977	-7.42646e-10	2.65635e-11	-2.10544	-7.42646e-10	3.9069e-15	-2.07257	-7.42646e-10
200620538	rs77212423	7.57884e-13	-2.59578e-10	-1.80118	4.02416e-11	-2.59578e-10	-1.69008	6.65851e-15	-2.59578e-10	-1.53942
200620763	rs6759018	3.05265e-13	-1.71749	-0.993043	1.06699e-11	-1.90994	-1.10761	1.40291e-15	-1.94536	-1.15141
200621040	rs72922367	1.31337e-12	-0.0531295	-1.19823	5.02959e-11	0.36296	-1.83002	1.9736e-15	-0.983765	-1.77169
200621396	rs55904833	1.29394e-12	-0.0608226	-1.20544	4.95126e-11	0.354523	-1.83728	1.95765e-15	-0.989451	-1.77412
200621420	rs4530349	3.30615e-13	-0.961827	-1.66893	8.84522e-12	-2.10545	-1.09965	1.02039e-15	-2.10083	-1.3143
200621681	rs55898319	1.25684e-12	-0.0899177	-1.20544	4.79569e-11	0.322599	-1.83728	1.91607e-15	-1.01092	-1.77412
200622535	rs76805211	7.7413e-13	-2.59578e-10	-1.77997	4.16355e-11	-2.59578e-10	-1.65603	6.97111e-15	-2.59578e-10	-1.49354
200623091	rs114200704	3.08384e-12	-0.397779	-7.42646e-10	5.84387e-10	0.985584	-7.42646e-10	1.26653e-14	-0.896451	-7.42646e-10
200623434	rs75213349	1.4974e-12	-2.59578e-10	-1.12022	3.67788e-11	-2.59578e-10	-1.78006	9.03031e-15	-2.59578e-10	-1.23473
200623861	rs12474380	7.23463e-13	-2.59578e-10	-1.84766	3.52965e-11	-2.59578e-10	-1.8212	4.92259e-15	-2.59578e-10	-1.84148
200623934	rs111579897	8.01065e-13	-1.74577	-7.42646e-10	3.33314e-11	-1.87848	-7.42646e-10	4.85995e-15	-1.85429	-7.42646e-10
200623979	rs72922370	1.35928e-12	0.00321596	-1.22021	5.29545e-11	0.424716	-1.84026	2.04162e-15	-0.942008	-1.77956
200624031	rs72922372	1.17815e-12	-0.133148	-1.22686	4.55584e-11	0.275129	-1.84111	1.82587e-15	-1.04272	-1.79054
200624244	rs62178282	1.47506e-12	-1.13525	-7.42646e-10	1.77321e-10	-0.207017	-7.42646e-10	2.70123e-14	-0.13902	-7.42646e-10
200624646	rs72922373	1.2758e-12	-0.0412173	-1.23916	5.02549e-11	0.376022	-1.84389	1.96202e-15	-0.974954	-1.78639
200624886	rs147479632	3.22871e-12	-0.35187	-7.42646e-10	8.1244e-11	-0.987523	-7.42646e-10	7.53829e-15	-1.41532	-7.42646e-10
200625156	rs2346585	5.1173e-13	-0.578454	-1.61546	1.01884e-11	-2.0665	-0.99723	1.11713e-15	-2.09763	-1.22692
200625581	rs2346586	4.77851e-13	-1.53666	-0.725752	1.60396e-11	-1.995	-0.614919	2.091e-15	-2.02616	-0.67151
200625944	rs72922377	1.34866e-12	-0.131215	-1.09363	5.93253e-11	0.426111	-1.72806	2.45436e-15	-0.934047	-1.6034
200626419	rs72922378	1.51878e-12	0.0567854	-1.16283	7.13142e-11	0.63843	-1.75631	2.72925e-15	-0.788242	-1.64305
200626678	rs11687699	4.31586e-13	-1.64672	-0.717528	1.7307e-11	-1.92756	-0.606305	2.19329e-15	-1.98682	-0.663093
200626770	rs62178284	1.22093e-12	-1.32434	-7.42646e-10	1.28446e-10	-0.529475	-7.42646e-10	2.25389e-14	-0.32007	-7.42646e-10
200627441	rs12619654	1.57276e-12	0.0646523	-1.13577	7.23952e-11	0.647291	-1.75013	2.81862e-15	-0.7821	-1.61697
200627464	rs12613280	1.44136e-12	0.00446645	-1.16283	6.72299e-11	0.579453	-1.75631	2.62022e-15	-0.829009	-1.64305
200627816	rs62178285	1.09002e-12	-1.43775	-7.42646e-10	1.14849e-10	-0.641362	-7.42646e-10	1.73526e-14	-0.581574	-7.42646e-10
200628057	rs57215693	7.28959e-13	-2.59578e-10	-1.84009	3.57065e-11	-2.59578e-10	-1.80965	4.96548e-15	-2.59578e-10	-1.8328
200628118	rs4673480	5.09934e-09	8.66758	-1.65466	4.71892e-12	-2.06521	-1.76819	1.28229e-15	-1.91985	-1.26682
200628500	rs13008446	5.28915e-13	-1.54686	-0.614018	1.82683e-11	-1.98181	-0.498003	2.33465e-15	-2.03024	-0.55721
200628933	rs72922385	1.42754e-12	-0.0422972	-1.1257	6.46532e-11	0.526669	-1.74261	2.62216e-15	-0.865325	-1.60599
200629222	rs72922387	1.51692e-12	0.00959092	-1.11686	6.88012e-11	0.585233	-1.73899	2.74436e-15	-0.825022	-1.60074
200629725	rs12233186	7.63968e-13	-2.59578e-10	-1.79318	3.80581e-11	-2.59578e-10	-1.74587	5.22847e-15	-2.59578e-10	-1.7812
200629932	rs150262215	2.51906e-12	-2.59578e-10	-0.600069	1.51886e-10	-2.59578e-10	-0.361852	1.91205e-14	-2.59578e-10	-0.484553
200630389	rs11692783	4.42232e-13	-1.81544	-0.524433	6.66981e-11	-0.840031	-0.344772	7.26909e-15	-1.03293	-0.418749
200630771	rs12611847	1.20053e-12	-0.00520265	-1.33599	8.39306e-11	0.853854	-1.80884	2.79783e-15	-0.685254	-1.72122
200630840	rs12611872	1.27448e-12	0.0463966	-1.32782	6.70577e-11	0.626726	-1.80615	2.51439e-15	-0.796348	-1.71694
200631293	rs56358947	1.12357e-12	-0.0276518	-1.37979	6.06826e-11	0.543207	-1.82253	2.3111e-15	-0.853964	-1.74363
200631433	rs62178287	9.01151e-13	-1.62804	-7.42646e-10	8.59913e-11	-0.930734	-7.42646e-10	1.29125e-14	-0.877116	-7.42646e-10
200632032	rs79772072	8.19463e-11	2.88211	-7.42646e-10	1.18497e-09	1.69249	-7.42646e-10	1.00399e-11	5.77901	-7.42646e-10
200632245	rs72922395	1.3518e-12	0.153177	-1.3757	7.44816e-11	0.74688	-1.82131	2.66704e-15	-0.712773	-1.74157
200632573	rs1523814	7.65645e-13	-2.59578e-10	-1.79099	3.81654e-11	-2.59578e-10	-1.74305	5.24085e-15	-2.59578e-10	-1.77883
200632705	rs72922398	1.30198e-12	0.161255	-1.42132	7.41962e-11	0.755957	-1.83423	2.62458e-15	-0.706428	-1.76397
200632835	rs1523815	1.21771e-12	-0.111381	-1.2156	3.10363e-11	-1.84186	-0.10796	1.54029e-15	-1.96162	-1.04173
200632991	rs1523816	1.26823e-12	-0.0707339	-1.2156	3.15028e-11	-1.82695	-0.10796	1.55745e-15	-1.95054	-1.04173
200633615	rs12373788	3.51354e-09	8.37726	-1.73684	4.35152e-12	-2.07533	-1.83912	1.13135e-15	-1.92417	-1.38774
200634215	rs11884020	5.63999e-13	-2.09666	-7.42646e-10	3.556e-11	-1.81376	-7.42646e-10	1.1013e-14	-1.03624	-7.42646e-10
200634917	rs7572473	2.47636e-13	-1.14154	-1.7782	6.92039e-11	0.705797	-1.85372	7.33565e-15	0.422597	-1.86517
200635553	rs17529441	2.42723e-12	-0.637201	-7.42646e-10	2.74465e-10	0.229843	-7.42646e-10	7.74764e-14	0.914659	-7.42646e-10
200636212	rs34090087	9.51644e-14	-2.01077	-1.86533	5.59394e-12	-1.87723	-1.78607	1.1565e-15	-1.58522	-1.7047
200637001	rs74842836	8.32227e-13	-2.59578e-10	-1.7076	4.21728e-11	-2.59578e-10	-1.64321	5.96453e-15	-2.59578e-10	-1.64948
200637828	rs112774585	2.13723e-12	-0.764444	-7.42646e-10	2.33598e-10	0.068622	-7.42646e-10	6.44726e-14	0.730925	-7.42646e-10
200638403	rs58952852	8.53065e-13	-2.59578e-10	-1.68287	4.34214e-11	-2.59578e-10	-1.61403	6.13865e-15	-2.59578e-10	-1.62071
200638509	rs12615435	9.11973e-14	-2.06346	-1.85522	7.11517e-12	-1.72646	-1.69629	1.46656e-15	-1.43866	-1.61374
200638997	rs76887650	3.40442e-12	-2.59578e-10	-0.298877	4.34922e-11	-2.59578e-10	-1.6124	9.18952e-15	-2.59578e-10	-1.21725
200639507	rs71424235	8.87232e-14	-2.09843	-1.84775	8.27044e-12	-1.5881	-1.68419	1.86472e-15	-1.2437	-1.5685
200639707	rs62178289	5.78194e-13	-2.0718	-7.42646e-10	2.65655e-11	-2.10537	-7.42646e-10	3.85845e-15	-2.08505	-7.42646e-10
200639855	rs35149856	8.9115e-14	-2.09323	-1.84855	8.0741e-12	-1.62521	-1.67111	1.75122e-15	-1.29179	-1.58321
200639940	rs112544124	2.33019e-12	-0.678003	-7.42646e-10	2.60679e-10	0.178311	-7.42646e-10	7.30638e-14	0.856019	-7.42646e-10
200640512	rs17628789	8.74936e-14	-2.09918	-1.86096	7.9057e-12	-1.58515	-1.73225	1.69437e-15	-1.26323	-1.64477
200640602	rs16824477	1.03036e-12	-1.49405	-7.42646e-10	1.43206e-10	-0.420697	-7.42646e-10	7.56701e-15	-1.41152	-7.42646e-10
200640785	rs74830094	8.43716e-13	-2.59578e-10	-1.69389	4.28622e-11	-2.59578e-10	-1.62699	6.06066e-15	-2.59578e-10	-1.6335
200640800	rs149186757	5.98003e-13	-2.03811	-7.42646e-10	5.16102e-11	-1.44126	-7.42646e-10	4.84345e-15	-1.85769	-7.42646e-10
200640997	rs7556874	6.65884e-13	-0.180575	-1.75002	1.94584e-11	-2.02035	-0.39635	1.41572e-15	-1.86503	-1.22265
200641484	rs56787861	1.24899e-13	-2.01268	-1.59152	7.15643e-12	-1.90854	-1.50843	1.25474e-15	-1.69198	-1.5164
200641554	rs11677090	5.96647e-13	-0.175218	-1.86516	7.24507e-12	-2.09366	-1.311	6.01655e-16	-2.09358	-1.84981
200641773	rs111540744	1.26249e-13	-2.01436	-1.57909	7.24079e-12	-1.91099	-1.49426	1.26793e-15	-1.69554	-1.50239
200641836	rs112241802	1.626e-12	-1.03783	-7.42646e-10	1.49085e-10	-0.380466	-7.42646e-10	5.58133e-14	0.586697	-7.42646e-10
200641859	rs75039367	9.95158e-13	-2.59578e-10	-1.52881	5.18154e-11	-2.59578e-10	-1.43729	7.31034e-15	-2.59578e-10	-1.44602
200641913	rs77687979	9.7705e-13	-2.59578e-10	-1.54717	5.07517e-11	-2.59578e-10	-1.45803	7.16181e-15	-2.59578e-10	-1.46655
200642377	rs10931875	7.10683e-13	-0.00654907	-1.85893	9.51091e-12	-2.06379	-1.06875	8.71798e-16	-1.98657	-1.58595
200642386	rs11695200	6.9424e-13	-0.0299584	-1.85893	9.54317e-12	-2.0604	-1.06875	8.76746e-16	-1.9809	-1.58595
200642571	rs7561312	1.76932e-12	0.74494	-1.6983	2.14119e-11	-2.09693	-0.224104	1.25045e-15	-2.10472	-1.10709
200642797	rs17529462	2.63426e-12	-0.555349	-7.42646e-10	3.04222e-10	0.332776	-7.42646e-10	8.70843e-14	1.03156	-7.42646e-10
200643157	rs62178290	5.64036e-13	-2.09659	-7.42646e-10	3.06263e-11	-1.96312	-7.42646e-10	3.85187e-15	-2.08676	-7.42646e-10
200643494	rs7578914	5.96274e-13	-0.324024	-1.71698	2.26599e-11	-2.00748	-0.2569	1.58901e-15	-1.82202	-1.15018
200643501	rs148058229	8.86778e-13	-1.64411	-7.42646e-10	3.63996e-11	-1.79042	-7.42646e-10	1.10318e-14	-1.03453	-7.42646e-10
200645386	rs34142673	8.65034e-13	0.175188	-1.84413	1.14748e-11	-2.09133	-0.853498	8.88444e-16	-2.0306	-1.523
200645397	rs13029410	8.22899e-13	-1.71887	-7.42646e-10	1.47201e-10	-0.39318	-7.42646e-10	3.31513e-14	0.0657678	-7.42646e-10
200645611	rs143899190	2.48652e-12	-0.613067	-7.42646e-10	2.82939e-10	0.260252	-7.42646e-10	8.02014e-14	0.949227	-7.42646e-10
200646017	rs79662034	9.50391e-13	-2.59578e-10	-1.57483	4.82247e-11	-2.59578e-10	-1.50911	6.85782e-15	-2.59578e-10	-1.50992
200646220	rs74732932	5.16469e-13	-1.56557	-0.619122	7.67131e-11	0.450975	-1.49588	3.08077e-15	-1.18101	-1.12912
200646588	rs13015748	5.67902e-13	-0.427125	-1.66263	2.76895e-11	-1.95401	-0.109919	1.88187e-15	-1.75866	-1.04439
200646596	rs185924663	3.63414e-12	-0.23358	-7.42646e-10	4.35987e-10	0.692633	-7.42646e-10	3.58801e-13	2.44745	-7.42646e-10
200646900	rs141319324	1.6233e-12	-1.03949	-7.42646e-10	1.4877e-10	-0.382579	-7.42646e-10	5.56661e-14	0.584058	-7.42646e-10
200647299	rs114385272	1.47251e-11	1.1656	-7.42646e-10	3.91974e-10	0.586214	-7.42646e-10	6.73135e-15	-1.52854	-7.42646e-10
200647424	rs11686453	6.18495e-13	-0.324024	-1.68039	2.48918e-11	-2.00748	-0.16296	1.70362e-15	-1.82202	-1.08053
200647433	rs76033756	1.66761e-12	-1.01256	-7.42646e-10	1.53944e-10	-0.348394	-7.42646e-10	5.80927e-14	0.626726	-7.42646e-10
200647533	rs35733345	1.28762e-08	9.5666	-1.62742	4.38868e-12	-2.05378	-1.85218	6.91632e-16	-1.97323	-1.83078
200648001	rs79458137	7.46846e-13	-2.59578e-10	-1.81585	9.80258e-11	-2.59578e-10	-0.79975	6.01419e-15	-2.59578e-10	-1.64119
200648219	rs12473679	6.32167e-13	-0.30216	-1.68039	2.47663e-11	-2.01254	-0.16296	1.68898e-15	-1.83066	-1.08053
200648286	rs12473716	6.17402e-13	-0.143127	-1.86306	8.41763e-12	-2.04637	-1.20828	6.18087e-16	-2.08411	-1.83233
200648765	rs36031708	9.172e-14	-2.06786	-1.84511	7.11235e-12	-1.75583	-1.66732	1.56533e-15	-1.40858	-1.57864
200649068	rs11694792	6.46144e-13	-0.280161	-1.68052	2.518e-11	-2.01746	-0.141475	1.68812e-15	-1.83915	-1.07254
200649093	rs147416660	9.06777e-11	2.98336	-7.42646e-10	1.30954e-09	1.79245	-7.42646e-10	5.93613e-14	0.648328	-7.42646e-10
200649544	rs11689723	6.48066e-13	-0.280161	-1.67755	2.59808e-11	-2.01746	-0.110168	1.71298e-15	-1.83915	-1.05792
200649730	rs11673846	7.09477e-13	-0.222468	-1.64471	2.86774e-11	-2.01637	-0.0125045	1.84426e-15	-1.83198	-0.991255
200650249	rs80037019	9.89726e-13	-2.59578e-10	-1.53428	5.27594e-11	-2.59578e-10	-1.41924	7.36126e-15	-2.59578e-10	-1.43908
200650677	rs6723607	7.0055e-13	-0.242994	-1.63685	2.97231e-11	-2.0032	0.0101462	1.90877e-15	-1.81318	-0.975676
200650760	rs6752100	7.76232e-13	0.0880777	-1.86534	7.98163e-12	-2.05928	-1.24856	6.22535e-16	-2.06671	-1.84256
200650890	rs6739000	6.897e-13	-0.0371623	-1.85829	9.10794e-12	-2.02678	-1.14905	6.34796e-16	-2.07172	-1.81805
200650920	rs75368398	8.54512e-13	-2.59578e-10	-1.68118	4.43357e-11	-2.59578e-10	-1.59319	6.21318e-15	-2.59578e-10	-1.60864
200651344	rs78059688	5.36805e-12	0.156512	-7.42646e-10	5.64892e-11	-1.35093	-7.42646e-10	3.94086e-15	-2.06391	-7.42646e-10
200651678	rs34476507	8.74373e-13	-0.0902378	-1.56796	3.07396e-11	-2.03894	0.0795087	2.12408e-15	-1.85096	-0.831013
200653515	rs17445046	2.33921e-12	-0.67414	-7.42646e-10	2.61956e-10	0.183196	-7.42646e-10	7.34714e-14	0.861581	-7.42646e-10
200653745	rs77131187	1.67367e-12	-1.00894	-7.42646e-10	1.54653e-10	-0.343794	-7.42646e-10	5.84269e-14	0.632462	-7.42646e-10
200654425	rs77532620	9.52629e-13	-2.59578e-10	-1.57248	5.26962e-11	-2.59578e-10	-1.42044	7.19834e-15	-2.59578e-10	-1.46146
200655136	rs6711594	6.26369e-13	-0.137535	-1.85423	1.02845e-11	-2.03099	-1.02335	6.30004e-16	-2.09505	-1.80229
200655175	rs148229233	1.67367e-12	-1.00894	-7.42646e-10	1.54653e-10	-0.343794	-7.42646e-10	5.84269e-14	0.632462	-7.42646e-10
200655189	rs12471389	8.19629e-13	-2.59578e-10	-1.72286	4.35144e-11	-2.59578e-10	-1.61189	5.89567e-15	-2.59578e-10	-1.6611
200656221	rs6759644	7.45275e-13	0.0458843	-1.86384	8.56783e-12	-2.09021	-1.14676	6.66834e-16	-2.01344	-1.82709
200656557	rs17529497	5.95187e-13	-0.264475	-1.77836	7.99093e-12	-2.05422	-1.25245	9.11296e-16	-1.7305	-1.7977
200657205	rs13026455	6.01231e-13	-2.03273	-7.42646e-10	3.48459e-11	-1.83404	-7.42646e-10	7.44947e-15	-1.42717	-7.42646e-10
200657567	rs72924420	3.7053e-13	-0.683224	-1.83355	3.41278e-11	-0.20494	-1.64993	1.3229e-15	-1.34891	-1.80658
200658051	rs6710237	8.85848e-13	-0.168948	-1.47621	3.64811e-11	-2.04569	0.257508	2.26389e-15	-1.89406	-0.724171
200659103	rs11691006	2.61903e-10	4.04402	-7.42646e-10	1.8799e-10	-0.148591	-7.42646e-10	2.82088e-14	-0.0956798	-7.42646e-10
200661154	rs6743271	1.01507e-12	-0.157321	-1.35167	3.41958e-11	-2.05227	0.199395	2.3419e-15	-1.85647	-0.727888
200661519	rs79026875	2.34794e-12	-0.670415	-7.42646e-10	2.1457e-10	-0.0163459	-7.42646e-10	4.12027e-14	0.283188	-7.42646e-10
200663178	rs114304616	2.20428e-12	-0.733554	-7.42646e-10	1.98802e-10	-0.0926699	-7.42646e-10	3.79717e-14	0.201527	-7.42646e-10
200663361	rs12693901	8.88368e-13	0.221342	-1.86366	1.07061e-11	-1.90847	-1.1057	6.12264e-16	-2.08079	-1.84512
200663487	rs4353632	8.42015e-13	0.157834	-1.85374	1.22291e-11	-1.89474	-0.986422	6.32226e-16	-2.07185	-1.82197
200663740	rs141521331	9.48202e-13	-2.59578e-10	-1.57714	3.38269e-11	-2.59578e-10	-1.86372	4.92831e-15	-2.59578e-10	-1.84032
200663758	rs115750421	7.24082e-13	-1.8468	-7.42646e-10	3.0974e-11	-1.95183	-7.42646e-10	3.78462e-15	-2.10437	-7.42646e-10
200665925	rs13427853	1.29776e-12	-2.59578e-10	-1.26332	6.8789e-11	-2.59578e-10	-1.15394	1.42312e-14	-2.59578e-10	-0.779881
200666171	rs13402371	1.36482e-12	-2.59578e-10	-1.21293	7.26552e-11	-2.59578e-10	-1.09926	1.52219e-14	-2.59578e-10	-0.712577
200666527	rs62178292	6.97138e-13	-1.88473	-7.42646e-10	8.90007e-11	-0.896336	-7.42646e-10	1.3704e-14	-0.817624	-7.42646e-10
200666787	rs10931878	1.14762e-12	-0.00867721	-1.37759	3.06959e-11	-2.08476	0.123906	1.90567e-15	-1.9423	-0.848181
200666793	rs77555997	7.10771e-13	-2.59578e-10	-1.86536	4.00288e-11	-2.59578e-10	-1.69538	4.89281e-15	-2.59578e-10	-1.84755
200667181	rs77009790	1.0152e-12	-2.59578e-10	-1.50887	3.38717e-11	-2.59578e-10	-1.8624	6.99246e-15	-2.59578e-10	-1.49048
200668156	rs148130445	5.78381e-13	-2.07148	-7.42646e-10	5.85712e-11	-1.31474	-7.42646e-10	3.78241e-15	-2.10495	-7.42646e-10
200668733	rs62178293	5.95004e-13	-2.04314	-7.42646e-10	3.72592e-11	-1.76708	-7.42646e-10	5.76978e-15	-1.68268	-7.42646e-10
200668760	rs75322863	2.12995e-12	-0.767855	-7.42646e-10	1.90703e-10	-0.134262	-7.42646e-10	3.63175e-14	0.156985	-7.42646e-10
200669108	rs4673491	1.51856e-08	9.83975	-1.7356	4.66389e-12	-2.04559	-1.79954	7.88069e-16	-1.95619	-1.71729
200669246	rs148654084	6.28122e-13	-1.98897	-7.42646e-10	5.93608e-11	-1.30135	-7.42646e-10	3.97602e-15	-2.05503	-7.42646e-10
200669520	rs4519507	7.87761e-13	0.0950323	-1.85755	1.09095e-11	-1.9067	-1.08865	6.32906e-16	-2.07503	-1.81771
200670094	rs12693902	3.01454e-13	-0.867685	-1.8554	9.37802e-12	-2.1058	-1.04081	6.77866e-16	-2.00541	-1.81871
200670347	rs71424237	6.38293e-13	-1.97291	-7.42646e-10	3.20291e-11	-1.91833	-7.42646e-10	5.87919e-15	-1.6639	-7.42646e-10
200670394	rs11677946	1.08743e-12	-0.0823042	-1.35784	3.33158e-11	-2.06597	0.187018	2.33717e-15	-1.8493	-0.73707
200672412	rs74342327	5.67739e-11	2.51512	-7.42646e-10	2.90159e-11	-2.01714	-7.42646e-10	6.82137e-15	-1.51525	-7.42646e-10
200672626	rs75767792	7.99183e-13	-2.59578e-10	-1.74812	4.3657e-11	-2.59578e-10	-1.60862	5.85878e-15	-2.59578e-10	-1.66737
200673267	rs4673493	1.06317e-12	-0.215734	-1.24697	4.05295e-11	-2.0481	0.365148	2.6241e-15	-1.82422	-0.646361
200673551	rs4673494	1.20966e-12	-0.0593681	-1.27425	3.9223e-11	-2.0676	0.35188	2.67657e-15	-1.83677	-0.614007
200674835	rs62178295	1.01892e-12	-1.50521	-7.42646e-10	2.26868e-10	0.0393863	-7.42646e-10	5.03336e-14	0.483358	-7.42646e-10
200674953	rs78440649	7.17999e-13	-2.59578e-10	-1.85524	4.6669e-11	-2.59578e-10	-1.5419	4.81219e-15	-2.59578e-10	-1.86416
200675018	rs77584397	7.17999e-13	-2.59578e-10	-1.85524	4.6669e-11	-2.59578e-10	-1.5419	4.81219e-15	-2.59578e-10	-1.86416
200675287	rs140117255	1.74244e-09	5.93909	-7.42646e-10	8.97058e-10	1.41414	-7.42646e-10	3.19302e-13	2.33082	-7.42646e-10
200676102	rs7589545	7.42014e-09	8.87377	-1.48577	5.63354e-12	-2.05728	-1.59896	7.72636e-16	-2.04591	-1.64735
200676926	rs7605378	1.76733e-08	8.80361	-0.547755	1.88622e-11	-0.748431	-1.69939	3.741e-15	-0.572176	-1.54379
200677625	rs2030653	7.03737e-09	8.82942	-1.49438	5.65838e-12	-2.06019	-1.59165	7.75253e-16	-2.04915	-1.64073
200677663	rs10194076	2.43395e-08	9.09542	-0.519516	2.16626e-11	-0.620123	-1.68927	4.07163e-15	-0.501512	-1.52976
200677772	rs75177981	7.90926e-13	-2.59578e-10	-1.7585	3.53374e-11	-2.59578e-10	-1.82004	5.25732e-15	-2.59578e-10	-1.77569
200678364	rs111526949	6.46785e-13	-1.95969	-7.42646e-10	2.92414e-11	-2.0094	-7.42646e-10	4.53179e-15	-1.9242	-7.42646e-10
200678434	rs13401645	1.0685e-12	-2.59578e-10	-1.4577	6.5262e-11	-2.59578e-10	-1.20657	1.18386e-14	-2.59578e-10	-0.963952
200679124	rs17529531	1.4089e-12	-1.18115	-7.42646e-10	4.11281e-10	0.634296	-7.42646e-10	7.4655e-14	0.877564	-7.42646e-10
200679158	rs2346662	2.43395e-08	9.09542	-0.519516	2.16626e-11	-0.620123	-1.68927	4.07163e-15	-0.501512	-1.52976
200680154	rs76340383	1.05272e-11	-2.59578e-10	0.830011	1.86679e-10	-2.59578e-10	-0.155588	2.86215e-14	-2.59578e-10	-0.0811566
200680359	rs2346663	9.01773e-13	-2.59578e-10	-1.62735	4.91143e-11	-2.59578e-10	-1.49083	6.71582e-15	-2.59578e-10	-1.53085
200680558	rs13383225	8.31131e-13	-2.59578e-10	-1.70892	4.34954e-11	-2.59578e-10	-1.61232	7.75128e-15	-2.59578e-10	-1.38746
200680999	rs7574287	6.52351e-09	8.74499	-1.48577	5.5875e-12	-2.06549	-1.59896	7.65592e-16	-2.05507	-1.64735
200681040	rs7574313	6.79025e-09	8.78917	-1.48988	5.62226e-12	-2.06275	-1.59549	7.70353e-16	-2.05201	-1.64421
200681297	rs148166180	2.08759e-12	-0.794487	0.00654467	8.43589e-10	2.63646	-1.28377	6.15778e-15	-1.15215	-0.46545
200681501	rs115097558	1.30383e-12	-1.25865	-7.42646e-10	2.95414e-11	-1.99919	-7.42646e-10	7.14057e-15	-1.46952	-7.42646e-10
200681753	rs7577763	2.50207e-08	9.09542	-0.49191	2.1882e-11	-0.620123	-1.67919	4.12844e-15	-0.501512	-1.5159
200681830	rs4672562	1.10512e-12	-2.59578e-10	-1.424	6.81063e-11	-2.59578e-10	-1.16391	1.24429e-14	-2.59578e-10	-0.914166
200682148	rs77526497	7.38836e-13	-2.59578e-10	-1.82663	3.44815e-11	-2.59578e-10	-1.84456	4.82536e-15	-2.59578e-10	-1.86143
200683331	rs183463039	5.62856e-12	0.203901	-7.42646e-10	1.90274e-10	-0.136514	-7.42646e-10	5.23036e-15	-1.78083	-7.42646e-10
200684704	rs1523818	8.11444e-09	8.87377	-1.39632	5.20533e-12	-2.05728	-1.67801	7.28213e-16	-2.04591	-1.70656
200684869	rs80135297	4.9712e-12	-2.59578e-10	0.0797087	2.20781e-10	-2.59578e-10	0.0121901	1.67632e-14	-2.59578e-10	-0.616128
200685633	rs78577713	8.56721e-13	-2.59578e-10	-1.6786	4.602e-11	-2.59578e-10	-1.5559	6.31632e-15	-2.59578e-10	-1.59218
200686388	rs2577853	7.51754e-09	8.78917	-1.38813	5.15049e-12	-2.06275	-1.68313	7.20385e-16	-2.05201	-1.71127
200686904	rs139119214	8.15171e-13	-2.59578e-10	-1.72831	3.39118e-11	-2.59578e-10	-1.86122	4.8347e-15	-2.59578e-10	-1.8595
200687204	rs2689762	6.12058e-09	8.66086	-1.4654	5.46838e-12	-2.07046	-1.61553	7.50005e-16	-2.06067	-1.66232
200687248	rs2577852	3.1696e-08	9.30045	-0.460458	2.387e-11	-0.54486	-1.6675	4.53592e-15	-0.423339	-1.49995
200687374	rs6748716	9.42022e-13	-2.59578e-10	-1.58368	5.18551e-11	-2.59578e-10	-1.43653	7.0702e-15	-2.59578e-10	-1.47943
200687891	rs62178297	1.3255e-12	-1.24217	-7.42646e-10	3.51928e-10	0.478448	-7.42646e-10	7.25179e-14	0.848518	-7.42646e-10
200687954	rs2103094	6.65775e-09	8.74499	-1.4654	5.49565e-12	-2.06549	-1.61553	7.54216e-16	-2.05507	-1.66232
200688321	rs118055330	7.12867e-13	-2.59578e-10	-1.86241	3.62101e-11	-2.59578e-10	-1.79564	4.89109e-15	-2.59578e-10	-1.8479
200688448	rs1837188	5.09347e-12	0.387	-0.282993	2.17584e-11	-1.74514	-0.559837	1.94881e-15	-1.39614	-1.37196
200688654	rs74369072	4.96301e-12	-2.59578e-10	0.0780594	2.20423e-10	-2.59578e-10	0.0105697	1.67411e-14	-2.59578e-10	-0.61745
200689060	rs117475299	7.16024e-13	-2.59578e-10	-1.85799	4.59053e-11	-2.59578e-10	-1.5584	4.81831e-15	-2.59578e-10	-1.86289
200689555	rs2689763	2.85889e-08	9.1777	-0.440876	2.29844e-11	-0.590061	-1.6601	4.37151e-15	-0.47028	-1.48993
200690102	rs2140486	6.55059e-09	8.74499	-1.48163	5.48273e-12	-2.06549	-1.61789	7.62834e-16	-2.05507	-1.65096
200690771	rs2164889	8.26101e-13	-2.59578e-10	-1.71499	4.31741e-11	-2.59578e-10	-1.61974	7.60432e-15	-2.59578e-10	-1.4066
200690939	rs17529600	1.36266e-12	-1.21452	-7.42646e-10	3.9932e-10	0.604784	-7.42646e-10	8.49278e-14	1.00649	-7.42646e-10
200691693	rs34345745	1.10383e-11	1.14301	-0.26559	1.6988e-11	-2.00845	-0.544025	1.16275e-15	-1.92231	-1.36222
200691852	rs6718118	6.03692e-09	8.66086	-1.47917	5.45247e-12	-2.07046	-1.61845	7.53978e-16	-2.06067	-1.65703
200692159	rs769954	3.35425e-08	9.38111	-0.484496	2.4626e-11	-0.514931	-1.66625	4.64874e-15	-0.392273	-1.50645
200692595	rs769955	6.86877e-09	8.82942	-1.51863	5.68774e-12	-2.06019	-1.58648	7.90186e-16	-2.04915	-1.62165
200693668	rs796363	2.42284e-08	9.12471	-0.553381	2.18822e-11	-0.609443	-1.68986	4.05793e-15	-0.490415	-1.54423
200693720	rs769956	5.69208e-09	8.87377	-1.75089	6.54819e-12	-2.05728	-1.44851	8.3217e-16	-2.04591	-1.57312
200694778	rs12470986	1.26531e-12	-2.59578e-10	-1.28863	5.11836e-11	-2.59578e-10	-1.44956	6.43985e-15	-2.59578e-10	-1.57281
200694992	rs113521793	7.78265e-13	-1.77464	-7.42646e-10	3.42234e-11	-1.85207	-7.42646e-10	5.54635e-15	-1.72217	-7.42646e-10
200695427	rs147160432	1.53969e-12	-2.59578e-10	-1.09237	7.62089e-11	-2.59578e-10	-1.0515	8.60861e-15	-2.59578e-10	-1.28255
200695524	rs769957	2.19357e-08	9.10112	-0.629203	2.08793e-11	-0.625524	-1.7207	3.87701e-15	-0.499219	-1.58103
200695578	rs140447390	4.28892e-12	-0.0679185	-7.42646e-10	2.83018e-10	0.260529	-7.42646e-10	1.14659e-14	-0.995941	-7.42646e-10
200695743	rs10202415	7.56841e-13	-1.80256	-7.42646e-10	3.26296e-11	-1.89976	-7.42646e-10	5.35509e-15	-1.75727	-7.42646e-10
200695901	rs769958	2.46998e-08	9.21399	-0.623388	2.15247e-11	-0.600913	-1.71487	3.94506e-15	-0.48447	-1.57838
200696352	rs2689765	3.80713e-09	8.44786	-1.72718	6.11472e-12	-2.08166	-1.49262	7.85504e-16	-2.07347	-1.60328
200696369	rs12053011	3.92e-13	-1.34444	-1.11601	1.10403e-10	0.421292	-1.10213	2.06682e-14	0.546119	-0.95284
200696387	rs797163	2.99358e-08	9.31564	-0.532782	2.30807e-11	-0.563704	-1.68228	4.28647e-15	-0.445857	-1.53399
200696446	rs10203122	4.0784e-13	-1.36262	-1.05821	1.14069e-10	0.388071	-1.03625	2.12472e-14	0.512085	-0.891176
200696661	rs72924472	9.31089e-14	-2.03314	-1.8648	6.87501e-12	-2.02856	-1.42853	7.1607e-16	-2.10006	-1.66923
200697058	rs6738494	4.00653e-09	8.48898	-1.71725	6.06138e-12	-2.07457	-1.50847	7.83027e-16	-2.06336	-1.61654
200697246	rs6710393	5.54664e-09	8.56334	-1.46634	5.39139e-12	-2.07028	-1.6299	7.47323e-16	-2.06445	-1.66212
200697530	rs17529642	1.36171e-12	-1.21521	-7.42646e-10	3.68903e-10	0.525555	-7.42646e-10	6.63013e-14	0.758895	-7.42646e-10
200697539	rs2689766	2.44325e-08	9.11874	-0.539027	2.09232e-11	-0.659535	-1.68459	4.12671e-15	-0.480731	-1.5371
200697947	rs58319901	6.75781e-13	-1.71307	-0.202771	1.64059e-11	-2.04498	-0.542356	1.08762e-15	-2.10179	-1.24953
200698610	rs17628965	1.27747e-12	-2.59578e-10	-1.27907	5.1891e-11	-2.59578e-10	-1.43584	6.41411e-15	-2.59578e-10	-1.57681
200699091	rs75070444	8.37762e-13	-2.59578e-10	-1.70097	4.37539e-11	-2.59578e-10	-1.6064	7.8804e-15	-2.59578e-10	-1.37094
200699827	rs62178318	7.16279e-13	-1.85764	-7.42646e-10	9.04079e-11	-0.880649	-7.42646e-10	1.28448e-14	-0.882379	-7.42646e-10
200699952	rs17445200	6.87602e-13	-1.8985	-7.42646e-10	8.52621e-11	-0.93925	-7.42646e-10	1.19467e-14	-0.954863	-7.42646e-10
200700250	rs72924476	7.33486e-13	-1.8339	-7.42646e-10	9.70417e-11	-0.80984	-7.42646e-10	1.38551e-14	-0.806664	-7.42646e-10
200700610	rs2949005	1.43356e-10	3.93928	-0.497906	5.23117e-12	-2.0013	-1.72904	1.05041e-15	-1.66456	-1.72158
200700685	rs2577850	8.75038e-08	11.621	-1.76555	2.53216e-10	1.64032	-1.49106	8.57626e-14	2.88156	-1.86529
200701000	rs191136083	7.12748e-13	-2.59578e-10	-1.86258	4.40217e-11	-2.59578e-10	-1.6003	4.80603e-15	-2.59578e-10	-1.86544
200701788	rs10497841	6.89222e-12	-1.97792	2.38436	8.11161e-10	-1.93308	3.24657	4.4193e-15	-1.8246	-0.124731
200702030	rs1012596	1.7305e-12	-2.59578e-10	-0.975541	7.21742e-11	-2.59578e-10	-1.1059	7.58423e-15	-2.59578e-10	-1.40924
200702885	rs1000507	3.01962e-12	-1.85013	1.4313	9.90596e-12	-2.07769	-1.01415	2.947e-15	-1.85861	-0.495913
200702887	rs1012597	1.86582e-12	-2.59578e-10	-0.900254	7.51247e-11	-2.59578e-10	-1.06583	7.95599e-15	-2.59578e-10	-1.36139
200703947	rs146158694	8.50414e-13	-2.59578e-10	-1.68599	7.63776e-11	-2.59578e-10	-1.04929	1.15704e-14	-2.59578e-10	-0.986864
200704087	rs72924480	1.12999e-13	-2.09578	-1.60855	2.1638e-10	-2.09474	2.08679	6.48111e-16	-2.10528	-1.76373
200704682	rs11680333	6.12383e-12	-1.88658	2.17481	5.56012e-10	-2.0994	3.03521	3.5133e-15	-1.91314	-0.265616
200705308	rs75812392	1.35915e-13	-1.76336	-1.75633	8.01961e-12	-1.97982	-1.32327	1.23009e-15	-1.7261	-1.50213
200705475	rs79252301	7.28929e-13	-2.59578e-10	-1.84013	3.6051e-11	-2.59578e-10	-1.80005	4.81348e-15	-2.59578e-10	-1.86389
200705623	rs13023099	1.12641e-12	0.24944	-1.65436	7.53065e-12	-2.07566	-1.29034	6.19897e-16	-2.04815	-1.86537
200705699	rs77561972	1.55822e-12	-2.59578e-10	-1.08041	4.81998e-11	-2.59578e-10	-1.50962	7.08094e-15	-2.59578e-10	-1.47791
200705773	rs1347753	8.64514e-13	-2.59578e-10	-1.66954	5.19806e-11	-2.59578e-10	-1.43411	6.39104e-15	-2.59578e-10	-1.58042
200706140	rs117846486	1.20319e-12	-2.59578e-10	-1.33898	3.43034e-11	-2.59578e-10	-1.84974	6.60414e-15	-2.59578e-10	-1.54762
200706232	rs79785418	1.06141e-12	-2.59578e-10	-1.46436	3.8703e-11	-2.59578e-10	-1.72906	4.81798e-15	-2.59578e-10	-1.86296
200706428	rs769964	1.68754e-12	-2.59578e-10	-1.00068	7.1297e-11	-2.59578e-10	-1.11813	7.4346e-15	-2.59578e-10	-1.42917
200706838	rs769965	2.02583e-13	-2.0638	-1.05676	1.01697e-11	-1.89538	-1.17019	8.92455e-16	-2.08037	-1.46873
200707606	rs7579950	9.03306e-13	-2.59578e-10	-1.62565	5.34398e-11	-2.59578e-10	-1.40642	6.69866e-15	-2.59578e-10	-1.53341
200708880	rs79189297	1.40707e-12	-2.10481	0.922371	2.00209e-11	-1.84474	-0.543468	7.92397e-15	-1.32603	-0.0393917
200709099	rs55852473	3.42437e-13	-1.83607	-0.75955	7.97471e-11	-1.85975	0.853629	9.71751e-16	-1.84987	-1.6141
200710108	rs4673506	1.38856e-13	-2.10558	-1.39269	4.36526e-10	-2.06957	2.76343	7.57198e-16	-2.09412	-1.61932
200710167	rs4673507	2.81966e-11	1.29518	0.520068	8.61807e-12	-2.07443	-1.15669	7.26005e-16	-2.10579	-1.64972
200710298	rs4673508	1.31591e-13	-2.05631	-1.4957	3.06227e-10	-2.08831	2.42765	7.23401e-16	-2.06722	-1.69189
200710706	rs769960	1.90659e-11	2.24448	-0.820535	4.3546e-12	-2.10205	-1.8117	6.19433e-16	-2.0529	-1.86137
200711019	rs2280599	8.66491e-13	-2.59578e-10	-1.66726	5.14145e-11	-2.59578e-10	-1.44506	6.4363e-15	-2.59578e-10	-1.57336
200711349	rs812179	8.77002e-13	-2.59578e-10	-1.6552	5.23211e-11	-2.59578e-10	-1.42758	6.53096e-15	-2.59578e-10	-1.55876
200711474	rs4672566	1.4861e-13	-2.09367	-1.33671	5.04462e-10	-2.09675	2.93526	7.79722e-16	-2.10564	-1.5785
200711563	rs4673509	1.47387e-13	-2.09644	-1.34221	4.95099e-10	-2.09888	2.91866	7.76522e-16	-2.1057	-1.58254
200711738	rs4672567	1.48758e-13	-2.10303	-1.32636	5.19449e-10	-2.08788	2.95566	7.82998e-16	-2.10556	-1.57438
200712141	rs769961	3.81841e-11	1.9246	0.193861	5.0693e-12	-2.09776	-1.66402	5.96254e-16	-2.10025	-1.85216
200713124	rs111724274	5.66843e-13	-2.09163	-7.42646e-10	2.96397e-11	-1.99587	-7.42646e-10	3.7845e-15	-2.1044	-7.42646e-10
200713751	rs4672569	1.77613e-13	-1.73168	-1.52042	2.22477e-11	-2.06461	-0.218129	1.52986e-15	-1.82276	-1.18738
200714766	rs717915	6.68172e-10	4.27177	0.708827	5.51788e-12	-2.10562	-1.57137	6.12231e-16	-2.10547	-1.82049
200714979	rs114631582	5.50996e-12	0.182604	-7.42646e-10	6.18179e-11	-1.26079	-7.42646e-10	1.32816e-14	-0.848932	-7.42646e-10
200715272	rs113015046	5.65195e-13	-2.09454	-7.42646e-10	3.1653e-11	-1.93015	-7.42646e-10	3.87052e-15	-2.08193	-7.42646e-10
200715388	rs2949006	0.000974143	18.5544	0.618693	6.0916e-12	-1.97677	-1.6013	8.17538e-16	-1.80506	-1.83171
200716119	rs796364	0.00118776	18.6853	0.686092	6.09157e-12	-1.99906	-1.57902	7.88858e-16	-1.84903	-1.82346
200717204	rs78028520	1.4274e-13	-2.04476	-1.42593	2.58737e-11	-2.05457	-0.0771794	1.30814e-15	-2.08607	-1.08064
200717641	rs7597487	5.62863e-12	1.73074	-1.52682	1.05463e-11	-1.9507	-1.0785	6.86896e-16	-1.95682	-1.85407
200717695	rs142945835	1.22313e-13	-2.05059	-1.57453	8.9731e-12	-2.10465	-1.0861	1.16829e-15	-2.06778	-1.212
200718954	rs189843981	1.18225e-12	-2.59578e-10	-1.35653	3.60893e-11	-2.59578e-10	-1.79899	4.86711e-15	-2.59578e-10	-1.85281
200719755	rs13034702	5.19759e-12	1.66922	-1.54498	1.12114e-11	-1.93804	-1.03001	6.92678e-16	-1.9444	-1.85811
200720195	rs75913276	7.47536e-13	-2.59578e-10	-1.81493	3.54692e-11	-2.59578e-10	-1.81631	6.7092e-15	-2.59578e-10	-1.53184
200720378	rs56324332	5.70634e-12	0.217624	-7.42646e-10	3.94338e-11	-1.71036	-7.42646e-10	7.41942e-15	-1.43121	-7.42646e-10
200720420	rs17590956	1.83888e-13	-2.09808	-1.1193	4.75772e-08	-1.95825	7.34338	8.47573e-16	-2.09169	-1.50901
200720735	rs17445291	5.60279e-12	0.199311	-7.42646e-10	3.91379e-11	-1.71789	-7.42646e-10	7.34669e-15	-1.44106	-7.42646e-10
200721361	rs1916722	2.13496e-13	-1.71646	-1.35163	3.10886e-11	-2.01787	0.0697296	1.92424e-15	-1.79844	-0.982343
200721495	rs140233177	7.1604e-13	-2.59578e-10	-1.85797	3.61719e-11	-2.59578e-10	-1.7967	4.91618e-15	-2.59578e-10	-1.84278
200721555	rs17629007	2.2272e-13	-1.67787	-1.34792	3.19079e-11	-1.99905	0.076925	2.00126e-15	-1.76406	-0.97748
200721831	rs137887282	1.88886e-12	-0.887977	-7.42646e-10	5.97475e-11	-1.29485	-7.42646e-10	9.61631e-15	-1.17185	-7.42646e-10
200721858	rs185975051	7.20324e-13	-1.85201	-7.42646e-10	6.24079e-11	-1.25129	-7.42646e-10	7.36492e-15	-1.43859	-7.42646e-10
200723316	rs2918044	7.85992e-10	4.09239	1.05061	5.92174e-12	-2.1042	-1.50215	6.40855e-16	-2.09379	-1.78648
200723653	rs4673525	1.13012e-13	-2.0648	-1.63942	1.44334e-11	-2.0324	-0.68303	9.809e-16	-2.09661	-1.35799
200723672	rs140717179	7.12216e-13	-2.59578e-10	-1.86333	4.40623e-11	-2.59578e-10	-1.59938	4.806e-15	-2.59578e-10	-1.86545
200724359	rs57009982	1.13012e-13	-2.0648	-1.63942	1.44334e-11	-2.0324	-0.68303	9.809e-16	-2.09661	-1.35799
200724372	rs812760	8.1749e-10	4.00458	1.1777	6.04106e-12	-2.10534	-1.48106	6.54383e-16	-2.09259	-1.76678
200724582	rs59218738	1.45844e-07	9.98459	0.381753	8.88034e-11	0.694332	-1.59289	1.75653e-14	-0.106459	-0.46293
200724865	rs17629013	1.12698e-13	-2.0648	-1.64219	1.4342e-11	-2.0324	-0.689387	9.76826e-16	-2.09661	-1.36216
200724932	rs80264650	1.16422e-12	-2.59578e-10	-1.3719	4.14501e-11	-2.59578e-10	-1.66049	5.91821e-15	-2.59578e-10	-1.65728
200725095	rs150266458	1.42444e-12	-1.17018	-7.42646e-10	1.6088e-10	-0.304319	-7.42646e-10	5.73193e-15	-1.68926	-7.42646e-10
200725473	rs71424239	0.0112758	21.2814	0.340554	7.63701e-12	-1.74182	-1.61015	8.89161e-16	-1.7345	-1.81829
200726221	rs17529746	1.25034e-07	9.85778	0.354613	8.16354e-11	0.619568	-1.60228	1.63763e-14	-0.155127	-0.484353
200728329	rs75128779	1.04461e-12	-2.59578e-10	-1.48031	3.87457e-11	-2.59578e-10	-1.72796	5.52888e-15	-2.59578e-10	-1.72533
200728475	rs769948	0.00279391	19.2492	0.977507	6.41242e-12	-1.99909	-1.52765	7.67545e-16	-1.90175	-1.79812
200729020	rs77109202	2.03817e-12	-0.811899	-7.42646e-10	6.36587e-11	-1.23144	-7.42646e-10	9.3482e-15	-1.20013	-7.42646e-10
200729434	rs138455445	7.31269e-13	-2.59578e-10	-1.83693	4.34876e-11	-2.59578e-10	-1.6125	5.73885e-15	-2.59578e-10	-1.68806
200729558	rs769949	0.00279391	19.2492	0.977507	6.41242e-12	-1.99909	-1.52765	7.67545e-16	-1.90175	-1.79812
200729888	rs17590963	1.93316e-12	-2.59578e-10	-0.864797	3.60631e-11	-2.59578e-10	-1.79971	7.02211e-15	-2.59578e-10	-1.48625
200730028	rs769950	0.00267146	19.1894	0.992565	6.41891e-12	-2.00329	-1.52245	7.64878e-16	-1.90756	-1.79579
200730120	rs62178322	4.64887e-12	0.0126706	-7.42646e-10	2.49436e-10	0.134222	-7.42646e-10	2.66472e-14	-0.152631	-7.42646e-10
200731617	rs35302860	6.2805e-13	-1.98909	-7.42646e-10	2.96696e-11	-1.99486	-7.42646e-10	4.66864e-15	-1.89445	-7.42646e-10
200731756	rs76396194	1.12649e-12	-2.59578e-10	-1.40485	4.05875e-11	-2.59578e-10	-1.68152	5.79407e-15	-2.59578e-10	-1.67848
200731990	rs769951	2.17506e-13	-2.10268	-0.946801	9.6525e-08	-1.9818	8.07438	9.40412e-16	-2.09826	-1.39849
200733320	rs62178324	7.56523e-12	0.499609	-7.42646e-10	4.07177e-11	-1.67832	-7.42646e-10	8.34752e-15	-1.31335	-7.42646e-10
200733728	rs114703921	5.81434e-13	-2.06621	-7.42646e-10	5.10466e-11	-1.45224	-7.42646e-10	7.73781e-15	-1.3892	-7.42646e-10
200734336	rs3891919	1.17452e-13	-2.06339	-1.60229	1.56551e-11	-2.03426	-0.599924	1.03699e-15	-2.09593	-1.30306
200734368	rs769952	0.00299522	19.3038	0.992565	6.39684e-12	-2.00673	-1.52245	7.64811e-16	-1.90765	-1.79579
200735662	rs58960344	1.62446e-13	-2.02603	-1.31533	1.47754e-11	-2.10562	-0.586394	1.68575e-15	-2.04701	-0.866094
200735795	rs189542311	7.72755e-13	-2.59578e-10	-1.78175	3.63068e-11	-2.59578e-10	-1.79298	5.59251e-15	-2.59578e-10	-1.71389
200736507	rs11693528	0.00341255	19.6017	0.825075	6.08211e-12	-1.9855	-1.59412	7.66321e-16	-1.87806	-1.82341
200737833	rs143999331	5.89091e-13	-2.05313	-7.42646e-10	4.44414e-11	-1.59081	-7.42646e-10	3.90333e-15	-2.07349	-7.42646e-10
200738168	rs115821645	5.6678e-13	-2.09174	-7.42646e-10	5.85083e-11	-1.31581	-7.42646e-10	6.79704e-15	-1.51883	-7.42646e-10
200738790	rs10192004	6.21894e-12	1.88869	-1.58504	1.24904e-11	-1.99059	-0.869429	6.85576e-16	-1.94831	-1.8645
200738949	rs115250022	5.77212e-13	-2.0735	-7.42646e-10	5.26793e-11	-1.42076	-7.42646e-10	7.49255e-15	-1.42141	-7.42646e-10
200738974	rs57871695	1.06415e-12	-2.59578e-10	-1.46177	6.74366e-11	-2.59578e-10	-1.17379	8.56193e-15	-2.59578e-10	-1.28799
200739370	rs74450459	1.05433e-10	3.13412	-7.42646e-10	2.84565e-11	-2.0366	-7.42646e-10	8.80152e-15	-1.26039	-7.42646e-10
200739479	rs77775343	7.51363e-10	5.09794	-7.42646e-10	9.13032e-10	1.43179	-7.42646e-10	2.18778e-13	1.95275	-7.42646e-10
200739865	rs117530909	7.14904e-13	-2.59578e-10	-1.85956	3.39142e-11	-2.59578e-10	-1.86115	4.84044e-15	-2.59578e-10	-1.85831
200740997	rs148120474	8.63733e-13	-1.67044	-7.42646e-10	6.27868e-11	-1.24524	-7.42646e-10	4.09215e-15	-2.02624	-7.42646e-10
200741418	rs183119117	6.6528e-13	-1.9315	-7.42646e-10	2.79525e-11	-2.05447	-7.42646e-10	4.48884e-15	-1.93372	-7.42646e-10
200741624	rs6761647	9.61169e-13	-1.8911	0.327538	1.67765e-08	-1.62749	5.97024	1.83532e-15	-1.93999	-0.888112
200741720	rs11694369	0.0150775	21.7289	0.183652	7.36238e-12	-1.70815	-1.68045	9.03366e-16	-1.69372	-1.84323
200741782	rs184281450	1.84593e-12	-0.91097	-7.42646e-10	2.0943e-10	-0.0405909	-7.42646e-10	6.50393e-15	-1.56291	-7.42646e-10
200742162	rs6707609	6.81179e-12	1.98451	-1.58981	1.23417e-11	-2.01161	-0.86039	6.76666e-16	-1.96113	-1.86476
200742168	rs77349913	1.92104e-11	1.4315	-7.42646e-10	3.70826e-10	0.530752	-7.42646e-10	1.55854e-13	1.61361	-7.42646e-10
200742555	rs77073936	7.88908e-12	0.541526	-7.42646e-10	4.10553e-11	-1.67006	-7.42646e-10	8.1003e-15	-1.34341	-7.42646e-10
200742891	rs62178326	7.88908e-12	0.541526	-7.42646e-10	4.10553e-11	-1.67006	-7.42646e-10	8.1003e-15	-1.34341	-7.42646e-10
200743984	rs2196711	1.7614e-13	-2.02168	-1.23875	3.94385e-08	-2.04246	7.23998	9.01356e-16	-1.96784	-1.57133
200746546	rs60258078	1.14354e-13	-2.06457	-1.62783	1.48137e-11	-2.03271	-0.656719	9.98111e-16	-2.0965	-1.34071
200747537	rs4672586	1.07345e-13	-2.04085	-1.71481	1.16108e-11	-2.05804	-0.875005	8.857e-16	-2.08382	-1.47287
200747690	rs10180850	5.97357e-12	1.8532	-1.58981	1.26752e-11	-1.98494	-0.86039	7.04282e-16	-1.92113	-1.86476
200749367	rs17629031	1.65883e-13	-1.69843	-1.62199	1.53665e-11	-2.00919	-0.643595	1.37832e-15	-1.7824	-1.33205
200749566	rs281785	0.00380383	19.5992	0.936151	6.26308e-12	-1.98569	-1.56462	7.77629e-16	-1.87832	-1.8085
200749749	rs281784	0.00365642	19.5992	0.896627	6.22271e-12	-1.98569	-1.57108	7.73324e-16	-1.87832	-1.81405
200749777	rs150338907	6.37314e-13	-1.97445	-7.42646e-10	2.6787e-11	-2.09706	-7.42646e-10	4.19334e-15	-2.00182	-7.42646e-10
200750213	rs7589702	8.72499e-12	0.642239	-7.42646e-10	4.27914e-11	-1.62864	-7.42646e-10	8.55387e-15	-1.28893	-7.42646e-10
200750444	rs188146	0.00374805	19.4786	1.04196	6.58818e-12	-1.99451	-1.5052	7.84196e-16	-1.89051	-1.7879
200750990	rs74805508	6.49559e-11	-2.59578e-10	2.64976	1.40949e-10	-2.59578e-10	-0.43658	1.03069e-13	-2.59578e-10	1.20009
200751020	rs12466394	1.65991e-13	-1.69485	-1.62492	1.52926e-11	-2.00745	-0.650166	1.37673e-15	-1.77921	-1.33639
200751129	rs6738002	8.72499e-12	0.642239	-7.42646e-10	4.27914e-11	-1.62864	-7.42646e-10	8.55387e-15	-1.28893	-7.42646e-10
200751582	rs281783	0.00390447	19.4786	1.08284	6.56813e-12	-1.99451	-1.50824	7.85664e-16	-1.89051	-1.78603
200751772	rs2164888	6.73317e-12	1.91988	-1.53679	1.13438e-11	-1.99018	-0.966132	6.91529e-16	-1.94491	-1.85926
200752207	rs1509837	6.55703e-12	1.95157	-1.59498	1.26678e-11	-1.99547	-0.85044	6.8328e-16	-1.95117	-1.865
200752487	rs56023288	8.91873e-12	0.664201	-7.42646e-10	4.31859e-11	-1.61947	-7.42646e-10	8.65708e-15	-1.27694	-7.42646e-10
200753138	rs62178328	8.91873e-12	0.664201	-7.42646e-10	4.31859e-11	-1.61947	-7.42646e-10	8.65708e-15	-1.27694	-7.42646e-10
200753271	rs148890552	5.68893e-13	-2.08802	-7.42646e-10	2.83395e-11	-2.04072	-7.42646e-10	3.84014e-15	-2.08981	-7.42646e-10
200753649	rs116010331	7.89675e-11	2.84508	-7.42646e-10	7.57339e-09	3.54742	-7.42646e-10	1.15503e-12	3.61657	-7.42646e-10
200753673	rs281782	0.00395259	19.4786	1.09509	6.59624e-12	-1.99451	-1.50397	7.87254e-16	-1.89051	-1.78401
200753901	rs166848	0.00395259	19.4786	1.09509	6.59624e-12	-1.99451	-1.50397	7.87254e-16	-1.89051	-1.78401
200754346	rs7584814	8.91873e-12	0.664201	-7.42646e-10	4.31859e-11	-1.61947	-7.42646e-10	8.65708e-15	-1.27694	-7.42646e-10
200754393	rs281781	0.00462148	19.5992	1.13086	6.7388e-12	-1.98569	-1.49141	8.01725e-16	-1.87832	-1.77799
200754964	rs62178329	8.91873e-12	0.664201	-7.42646e-10	4.31859e-11	-1.61947	-7.42646e-10	8.65708e-15	-1.27694	-7.42646e-10
200756210	rs142872121	6.37977e-12	0.32918	-7.42646e-10	6.06498e-11	-1.27986	-7.42646e-10	4.45396e-14	0.361064	-7.42646e-10
200756331	rs281780	7.32163e-10	3.93033	1.14172	6.14293e-12	-2.10014	-1.46953	6.56616e-16	-2.08507	-1.7709
200757411	rs147648025	1.54378e-12	-2.59578e-10	-1.08972	3.44067e-11	-2.59578e-10	-1.84673	6.14782e-15	-2.59578e-10	-1.61922
200758032	rs78867334	1.514e-12	-2.59578e-10	-1.1092	3.43063e-11	-2.59578e-10	-1.84965	6.08106e-15	-2.59578e-10	-1.63014
200758126	rs79041316	7.18008e-13	-2.59578e-10	-1.85523	4.47421e-11	-2.59578e-10	-1.58407	5.00795e-15	-2.59578e-10	-1.82429
200758548	rs13005686	1.8139e-13	-2.10322	-1.12784	5.28713e-12	-1.86347	-1.85623	2.72428e-15	-0.80598	-1.62713
200759100	rs75974110	9.97723e-09	7.68411	-7.42646e-10	7.39345e-11	-1.0818	-7.42646e-10	1.35531e-14	-0.828702	-7.42646e-10
200759184	rs16832017	9.8857e-12	0.767136	-7.42646e-10	4.5114e-11	-1.57579	-7.42646e-10	9.16242e-15	-1.2202	-7.42646e-10
200759645	rs16832020	9.8857e-12	0.767136	-7.42646e-10	4.5114e-11	-1.57579	-7.42646e-10	9.16242e-15	-1.2202	-7.42646e-10
200760026	rs10497842	9.8857e-12	0.767136	-7.42646e-10	4.5114e-11	-1.57579	-7.42646e-10	9.16242e-15	-1.2202	-7.42646e-10
200760629	rs1704190	8.69434e-10	4.05603	1.18786	6.21587e-12	-2.10333	-1.45455	6.63549e-16	-2.09175	-1.75372
200760944	rs1396973	7.23796e-12	1.98337	-1.52798	1.1065e-11	-2.00065	-0.980545	6.83872e-16	-1.9573	-1.858
200762120	rs61271411	1.07844e-13	-2.08532	-1.6657	1.42154e-11	-1.98646	-0.744189	9.40676e-16	-2.09869	-1.39778
200763224	rs1704189	8.71038e-13	-1.93365	0.271627	1.32118e-08	-1.69216	5.79605	1.70765e-15	-1.9771	-0.923097
200763283	rs78153252	3.87756e-11	2.13384	-7.42646e-10	6.4082e-11	-1.22482	-7.42646e-10	4.05203e-15	-2.0361	-7.42646e-10
200763672	rs144846863	1.26425e-12	-1.28947	-7.42646e-10	4.80677e-11	-1.51237	-7.42646e-10	3.78272e-15	-2.10487	-7.42646e-10
200763773	rs148135395	7.38889e-13	-2.59578e-10	-1.82656	3.38081e-11	-2.59578e-10	-1.86428	4.8435e-15	-2.59578e-10	-1.85768
200763926	rs76768270	1.08709e-13	-2.07204	-1.671	1.35487e-11	-2.0219	-0.756791	9.31985e-16	-2.09985	-1.40591
200764044	rs150640115	1.634e-12	-1.03293	-7.42646e-10	5.31801e-11	-1.4113	-7.42646e-10	7.78311e-15	-1.38336	-7.42646e-10
200764603	rs281761	2.4826e-13	-2.09987	-0.817364	1.37244e-07	-2.04585	8.49039	1.02504e-15	-2.1056	-1.30498
200765082	rs9917349	1.07618e-11	0.85205	-7.42646e-10	4.5509e-11	-1.56707	-7.42646e-10	9.18192e-15	-1.21808	-7.42646e-10
200765116	rs147444738	5.31716e-09	7.05474	-7.42646e-10	2.47864e-10	0.127898	-7.42646e-10	3.07936e-14	-0.008009	-7.42646e-10
200766628	rs72926348	2.4351e-13	-1.95441	-0.982137	7.76086e-08	-2.08251	7.95696	1.18177e-15	-1.88444	-1.38386
200767076	rs114847522	5.69404e-13	-2.08712	-7.42646e-10	2.89069e-11	-2.0209	-7.42646e-10	3.81395e-15	-2.09665	-7.42646e-10
200767508	rs78081308	1.09999e-13	-2.0733	-1.65793	1.40023e-11	-2.01987	-0.725886	9.50287e-16	-2.10037	-1.38593
200767512	rs1658807	0.00569505	19.7201	1.21885	7.15063e-12	-1.97654	-1.44124	8.29195e-16	-1.86579	-1.75682
200767840	rs143320257	8.3342e-13	-1.70617	-7.42646e-10	6.99169e-11	-1.13767	-7.42646e-10	5.62092e-15	-1.70882	-7.42646e-10
200768491	rs56155997	0.0377443	22.3456	0.484506	8.82055e-12	-1.62505	-1.58285	1.02373e-15	-1.6092	-1.80266
200769221	rs74420517	1.07248e-12	-2.59578e-10	-1.45398	5.08601e-11	-2.59578e-10	-1.4559	5.17196e-15	-2.59578e-10	-1.79206
200769247	rs78107755	1.09868e-11	0.872738	-7.42646e-10	4.59135e-11	-1.55822	-7.42646e-10	9.28673e-15	-1.20673	-7.42646e-10
200769334	rs79683117	1.07304e-13	-2.07204	-1.68401	1.30326e-11	-2.0219	-0.795625	9.02056e-16	-2.09985	-1.43855
200769539	rs1704186	0.00453897	19.7201	0.991955	6.48193e-12	-1.97654	-1.53942	7.93876e-16	-1.86579	-1.80035
200769914	rs116615797	5.72826e-13	-2.08113	-7.42646e-10	2.92646e-11	-2.0086	-7.42646e-10	3.80067e-15	-2.10014	-7.42646e-10
200770014	rs79672713	7.24469e-13	-2.59578e-10	-1.84627	4.79246e-11	-2.59578e-10	-1.51535	5.09789e-15	-2.59578e-10	-1.80649
200770116	rs139926613	7.80892e-13	-2.59578e-10	-1.77127	3.44609e-11	-2.59578e-10	-1.84515	5.08822e-15	-2.59578e-10	-1.80839
200770159	rs76003299	1.09017e-13	-2.07443	-1.66577	1.37716e-11	-2.01801	-0.744364	9.38562e-16	-2.10083	-1.39789
200770933	rs2136584	1.12172e-11	0.893496	-7.42646e-10	4.63249e-11	-1.5493	-7.42646e-10	9.3934e-15	-1.19531	-7.42646e-10
200771462	rs76471141	1.08699e-13	-2.07204	-1.67109	1.35456e-11	-2.0219	-0.757016	9.3185e-16	-2.09985	-1.40605
200771531	rs72926357	3.99388e-12	-0.139189	-7.42646e-10	2.7203e-11	-2.08165	-7.42646e-10	6.60706e-15	-1.54718	-7.42646e-10
200772720	rs281786	0.00460213	19.6596	1.06626	6.61816e-12	-1.98116	-1.514	7.98106e-16	-1.8721	-1.78873
200772896	rs183372316	5.7899e-13	-2.07042	-7.42646e-10	2.98647e-11	-1.9883	-7.42646e-10	3.78661e-15	-2.10384	-7.42646e-10
200773512	rs35529623	7.92405e-13	-1.75664	-7.42646e-10	1.07759e-10	-0.705082	-7.42646e-10	5.21727e-15	-1.78334	-7.42646e-10
200774223	rs190374914	4.89398e-12	-2.59578e-10	0.0640536	1.9338e-10	-2.59578e-10	-0.120322	1.77994e-14	-2.59578e-10	-0.556151
200775125	rs35594306	0.0255167	21.7888	0.649821	8.75227e-12	-1.70037	-1.5153	9.85176e-16	-1.6858	-1.76445
200775612	rs80301370	1.05152e-12	-2.59578e-10	-1.47372	3.43246e-11	-2.59578e-10	-1.84912	4.80698e-15	-2.59578e-10	-1.86525
200775744	rs1124639	4.94449e-12	1.66358	-1.58926	1.31161e-11	-1.96231	-0.848832	7.21627e-16	-1.89697	-1.8646
200775769	rs117569965	1.37995e-12	-2.59578e-10	-1.2019	3.40199e-11	-2.59578e-10	-1.85803	5.76694e-15	-2.59578e-10	-1.68317
200776119	rs557139782	4.12108e-12	-2.59578e-10	-0.107839	4.65925e-11	-2.59578e-10	-1.54354	6.05267e-15	-2.59578e-10	-1.63481
200776353	rs62178345	1.19891e-11	0.960045	-7.42646e-10	4.72491e-11	-1.52955	-7.42646e-10	9.45544e-15	-1.18872	-7.42646e-10
200776865	rs62178346	1.17197e-11	0.937316	-7.42646e-10	4.72119e-11	-1.53033	-7.42646e-10	9.62364e-15	-1.17109	-7.42646e-10
200778502	rs55687232	2.70755e-13	-2.09241	-0.738084	1.72504e-07	-2.0633	8.73649	1.08708e-15	-2.1052	-1.24662
200778850	rs12474280	9.92703e-14	-2.09385	-1.74001	1.19438e-11	-1.97324	-0.93153	8.26762e-16	-2.10579	-1.51976
200778866	rs166849	3.58138e-10	3.0002	1.35676	2.68526e-11	-2.09949	0.00486589	1.18788e-15	-2.02884	-1.2343
200779795	rs12475460	9.92703e-14	-2.09385	-1.74001	1.19438e-11	-1.97324	-0.93153	8.26762e-16	-2.10579	-1.51976
200779963	rs12475497	1.34082e-13	-1.80826	-1.72499	1.14207e-11	-2.05826	-0.891291	1.06277e-15	-1.87932	-1.49511
200780291	rs141860563	2.13301e-13	-2.01545	-1.05355	7.91335e-08	-2.04766	7.94157	1.03518e-15	-1.95988	-1.44085
200780698	rs281789	0.00777212	20.079	1.17081	7.10082e-12	-1.94757	-1.4772	8.49956e-16	-1.82684	-1.77105
200780737	rs35220450	0.041345	22.2176	0.703696	9.379e-12	-1.64286	-1.50364	1.0463e-15	-1.6273	-1.76275
200780827	rs7573018	7.05436e-12	2.01077	-1.58108	1.23097e-11	-2.01025	-0.86435	6.70175e-16	-1.97145	-1.86409
200781336	rs141817975	6.14235e-12	0.291254	-7.42646e-10	6.15989e-11	-1.26434	-7.42646e-10	5.1805e-14	0.512171	-7.42646e-10
200781883	rs78419528	1.0067e-13	-2.07587	-1.74399	1.10465e-11	-2.04041	-0.942457	8.24273e-16	-2.10217	-1.52639
200781947	rs148336682	9.02656e-13	-1.62637	-7.42646e-10	5.59617e-11	-1.36031	-7.42646e-10	5.09094e-15	-1.80785	-7.42646e-10
200782690	rs62178347	1.23139e-11	0.986773	-7.42646e-10	4.82437e-11	-1.50871	-7.42646e-10	9.89195e-15	-1.14359	-7.42646e-10
200782758	rs117480521	1.15689e-12	-2.59578e-10	-1.37821	3.37958e-11	-2.59578e-10	-1.86464	5.2822e-15	-2.59578e-10	-1.77097
200782926	rs67567146	7.58059e-13	-1.92526	0.124308	1.07832e-08	-1.6792	5.57997	1.54924e-15	-1.96983	-1.02772
200783381	rs117193033	1.03233e-11	-2.59578e-10	0.810447	7.76281e-11	-2.59578e-10	-1.03305	9.06975e-15	-2.59578e-10	-1.23037
200783705	rs281788	0.00647183	19.9572	1.10954	6.8754e-12	-1.9577	-1.49933	8.27e-16	-1.84035	-1.78492
200783985	rs188147	7.42811e-13	-1.92526	0.103988	1.03671e-08	-1.6792	5.54061	1.52897e-15	-1.96983	-1.04089
200784238	rs281787	6.56541e-10	3.77564	1.18739	6.16006e-12	-2.09563	-1.47126	6.62926e-16	-2.0783	-1.76811
200784600	rs149517855	8.16391e-13	-2.59578e-10	-1.72681	4.53548e-11	-2.59578e-10	-1.57046	5.31595e-15	-2.59578e-10	-1.7646
200784687	rs76799107	3.15256e-12	-2.59578e-10	-0.375739	2.04234e-09	-2.59578e-10	2.23687	3.76432e-14	-2.59578e-10	0.192839
200784811	rs72926384	6.10217e-13	-2.01789	-7.42646e-10	1.7809e-10	-0.202689	-7.42646e-10	3.91038e-15	-2.07168	-7.42646e-10
200784857	rs12475089	9.87175e-14	-2.09092	-1.74853	1.1561e-11	-1.98231	-0.955029	8.15261e-16	-2.10556	-1.534
200785035	rs176010	7.25548e-13	-1.92855	0.0837687	9.91755e-09	-1.68427	5.50136	1.50482e-15	-1.97268	-1.05396
200785854	rs13016447	0.00709479	19.9572	1.20144	7.24287e-12	-1.9577	-1.44726	8.43057e-16	-1.84035	-1.76569
200786433	rs61005383	2.78116e-13	-2.09092	-0.712745	1.85915e-07	-2.06584	8.81391	1.1081e-15	-2.10486	-1.22781
200786516	rs7592587	6.89083e-10	3.81258	1.19883	6.17636e-12	-2.09711	-1.46714	6.62652e-16	-2.08076	-1.76606
200787036	rs79284723	9.85164e-14	-2.09092	-1.75057	1.14952e-11	-1.98231	-0.960737	8.12461e-16	-2.10556	-1.53744
200787166	rs116378534	6.66765e-13	-1.92927	-7.42646e-10	5.24911e-11	-1.42434	-7.42646e-10	4.4104e-15	-1.95135	-7.42646e-10
200787264	rs60738719	1.25794e-11	1.0081	-7.42646e-10	4.86991e-11	-1.49932	-7.42646e-10	1.00105e-14	-1.13168	-7.42646e-10
200787401	rs61176471	1.23139e-11	0.986773	-7.42646e-10	4.82437e-11	-1.50871	-7.42646e-10	9.89195e-15	-1.14359	-7.42646e-10
200787553	rs1509834	6.50339e-12	1.94311	-1.59474	1.21775e-11	-1.99962	-0.885771	6.78183e-16	-1.95889	-1.86476
200787719	rs281759	0.00734964	19.9572	1.23673	7.19852e-12	-1.9577	-1.4534	8.486e-16	-1.84035	-1.75914
200787804	rs281760	0.00734964	19.9572	1.23673	7.19852e-12	-1.9577	-1.4534	8.486e-16	-1.84035	-1.75914
200788859	rs79676765	4.30183e-11	-2.59578e-10	2.23767	1.13007e-10	-2.59578e-10	-0.65753	7.88198e-14	-2.59578e-10	0.93185
200789984	rs141729817	7.16461e-13	-2.59578e-10	-1.85738	3.37734e-11	-2.59578e-10	-1.86531	4.85896e-15	-2.59578e-10	-1.85449
200790050	rs150129946	1.09419e-12	-2.59578e-10	-1.43394	3.39323e-11	-2.59578e-10	-1.86061	5.15904e-15	-2.59578e-10	-1.79456
200790216	rs12476690	1.30312e-13	-1.81162	-1.75015	1.06526e-11	-2.0596	-0.959574	1.01646e-15	-1.88225	-1.53674
200792104	rs17591036	2.16976e-13	-2.01203	-1.0399	8.27454e-08	-2.05035	7.98889	1.05002e-15	-1.95554	-1.43096
200792498	rs3098341	0.00830487	20.0181	1.29806	7.39971e-12	-1.95268	-1.43086	8.64282e-16	-1.83363	-1.74754
200792881	rs971232	0.00830487	20.0181	1.29806	7.39971e-12	-1.95268	-1.43086	8.64282e-16	-1.83363	-1.74754
200793205	rs10202253	7.08362e-12	2.0243	-1.59046	1.23412e-11	-2.02552	-0.846518	6.70632e-16	-1.97019	-1.86466
200793324	rs77160058	8.48841e-13	-1.68784	-7.42646e-10	5.04551e-11	-1.4639	-7.42646e-10	4.48632e-15	-1.93428	-7.42646e-10
200793784	rs16832051	1.37393e-11	1.09631	-7.42646e-10	5.06496e-11	-1.46005	-7.42646e-10	1.05196e-14	-1.08207	-7.42646e-10
200794445	rs13389195	7.56215e-12	2.0518	-1.5526	1.15734e-11	-2.02044	-0.915836	6.6564e-16	-1.98084	-1.86148
200794870	rs281763	0.012029	20.6917	0.994918	6.92213e-12	-1.91184	-1.53842	9.19224e-16	-1.71964	-1.7999
200795165	rs17629103	1.2174e-12	-2.59578e-10	-1.32724	3.38163e-11	-2.59578e-10	-1.86404	5.46349e-15	-2.59578e-10	-1.73723
200795571	rs6435036	7.08666e-12	2.16448	-1.73022	1.62979e-11	-2.02578	-0.568163	6.56716e-16	-2.00074	-1.85508
200795985	rs17629121	1.04761e-13	-2.08672	-1.69331	1.34874e-11	-1.9934	-0.789826	8.96886e-16	-2.10481	-1.43933
200798452	rs34603458	3.28203e-12	-0.335491	-7.42646e-10	2.93465e-11	-2.00581	-7.42646e-10	5.11134e-15	-1.80385	-7.42646e-10
200798919	rs111389421	1.07355e-12	-1.45298	-7.42646e-10	3.55354e-11	-1.81445	-7.42646e-10	1.22062e-14	-0.933371	-7.42646e-10
200799201	rs281762	0.0111965	20.2473	1.36766	7.70492e-12	-1.9383	-1.40483	9.15163e-16	-1.79017	-1.73379
200799927	rs138052846	1.14305e-12	-2.59578e-10	-1.39025	3.51632e-11	-2.59578e-10	-1.82498	5.97657e-15	-2.59578e-10	-1.64747
200800885	rs79092034	9.49886e-14	-2.09242	-1.78553	1.03414e-11	-1.97782	-1.07101	7.56661e-16	-2.10572	-1.60844
200801380	rs139474032	6.06277e-13	-2.02437	-7.42646e-10	3.22275e-11	-1.91216	-7.42646e-10	3.78984e-15	-2.10299	-7.42646e-10
200802347	rs116141669	9.42602e-13	-1.58306	-7.42646e-10	4.66241e-11	-1.54286	-7.42646e-10	1.35827e-14	-0.826519	-7.42646e-10
200802435	rs7573592	7.62965e-12	2.12834	-1.62025	1.38849e-11	-2.02075	-0.733432	6.53852e-16	-1.99498	-1.86521
200803077	rs116725131	3.09786e-10	4.21193	-7.42646e-10	3.31868e-11	-1.88283	-7.42646e-10	1.17862e-14	-0.968384	-7.42646e-10
200803931	rs192918495	3.46923e-10	4.32515	-7.42646e-10	3.39141e-11	-1.86115	-7.42646e-10	1.23698e-14	-0.920054	-7.42646e-10
200804172	rs17629127	1.25271e-12	-2.59578e-10	-1.29864	3.3947e-11	-2.59578e-10	-1.86018	5.5282e-15	-2.59578e-10	-1.72545
200805095	rs115260775	2.91182e-12	-0.455173	-7.42646e-10	5.00271e-10	0.830169	-7.42646e-10	1.20748e-14	-0.944192	-7.42646e-10
200805874	rs141321779	7.16074e-13	-2.59578e-10	-1.85792	6.62381e-11	-2.59578e-10	-1.19172	4.81384e-15	-2.59578e-10	-1.86382
200806489	rs78836822	8.32969e-13	-1.70671	-7.42646e-10	1.08259e-10	-0.700458	-7.42646e-10	1.91749e-14	-0.481713	-7.42646e-10
200806512	rs116104518	1.42447e-12	-1.17016	-7.42646e-10	3.33092e-11	-1.87915	-7.42646e-10	3.78385e-15	-2.10457	-7.42646e-10
200806854	rs166846	0.0129285	20.3029	1.45585	8.00737e-12	-1.93345	-1.37117	9.38246e-16	-1.78353	-1.71552
200808455	rs16832081	1.37393e-11	1.09631	-7.42646e-10	5.06496e-11	-1.46005	-7.42646e-10	1.05196e-14	-1.08207	-7.42646e-10
200809493	rs16832086	1.31588e-11	1.05313	-7.42646e-10	4.9681e-11	-1.47936	-7.42646e-10	1.02666e-14	-1.10642	-7.42646e-10
200809709	rs281769	0.0134288	20.3029	1.49382	8.12605e-12	-1.93345	-1.35646	9.45926e-16	-1.78353	-1.70737
200810957	rs11680723	0.167438	22.7813	1.5386	1.62862e-11	-1.52374	-1.07092	1.36415e-15	-1.4813	-1.64349
200812202	rs281771	0.0346443	20.3642	2.38027	1.21306e-11	-1.92804	-0.961211	1.09732e-15	-1.77615	-1.5663
200813126	rs10497844	1.18371e-13	-1.79244	-1.86545	6.54898e-12	-2.05182	-1.45385	8.53323e-16	-1.86549	-1.72844
200813584	rs281773	8.50254e-13	-1.94344	0.257262	1.69045e-08	-1.70741	6.05776	1.7063e-15	-1.98554	-0.915449
200814333	rs77178067	7.8733e-12	0.539524	-7.42646e-10	3.42946e-11	-1.84999	-7.42646e-10	5.92492e-15	-1.65615	-7.42646e-10
200814572	rs281774	0.0346705	20.3642	2.38103	1.25057e-11	-1.92804	-0.930762	1.08794e-15	-1.77615	-1.57488
200814720	rs176008	0.0336177	20.3642	2.35019	1.24878e-11	-1.92804	-0.932188	1.08366e-15	-1.77615	-1.57882
200814809	rs1509835	0.0330601	20.3029	2.39475	1.25185e-11	-1.93345	-0.924322	1.08382e-15	-1.78353	-1.57129
200815296	rs1704193	2.68866e-13	-2.09264	-0.744853	1.69026e-07	-2.06288	8.71571	1.08159e-15	-2.10525	-1.25163
200815436	rs114667746	1.27153e-12	-2.59578e-10	-1.28373	3.39988e-11	-2.59578e-10	-1.85866	5.56958e-15	-2.59578e-10	-1.71799
200815608	rs62180462	4.65622e-12	0.0142516	-7.42646e-10	2.49842e-10	0.135848	-7.42646e-10	2.66877e-14	-0.151113	-7.42646e-10
200816002	rs80155830	1.0384e-12	-2.59578e-10	-1.48627	4.12682e-11	-2.59578e-10	-1.66489	4.93626e-15	-2.59578e-10	-1.83871
200816360	rs74614106	8.24497e-13	-1.71694	-7.42646e-10	4.9927e-11	-1.47442	-7.42646e-10	4.74489e-15	-1.87825	-7.42646e-10
200816382	rs1658810	0.034931	20.4197	2.33297	1.30632e-11	-1.91201	-0.903177	1.14673e-15	-1.74807	-1.55033
200816393	rs1704191	5.97476e-09	4.17576	2.99559	1.6415e-11	-2.10577	-0.481018	9.91247e-16	-2.10289	-1.34121
200816597	rs62180463	5.58867e-13	-2.1058	-7.42646e-10	4.67021e-11	-1.54119	-7.42646e-10	4.89094e-15	-1.84793	-7.42646e-10
200817333	rs7556976	8.7676e-12	0.64711	-7.42646e-10	4.17857e-11	-1.65243	-7.42646e-10	8.22046e-15	-1.32869	-7.42646e-10
200817685	rs12621809	8.98889e-12	2.24853	-1.57649	1.20842e-11	-2.04032	-0.852756	6.49366e-16	-2.00271	-1.86437
200818233	rs7572840	8.47866e-12	2.21203	-1.59843	1.3418e-11	-2.03576	-0.752627	6.524e-16	-1.997	-1.86541
200818258	rs4410273	0.0213974	19.9424	2.3202	1.18814e-11	-1.96373	-0.946271	1.02351e-15	-1.82548	-1.5866
200818286	rs17629151	8.74904e-13	-2.59578e-10	-1.65759	3.38882e-11	-2.59578e-10	-1.86191	5.04049e-15	-2.59578e-10	-1.81781
200818805	rs78154454	8.73453e-14	-2.10081	-1.86103	6.20945e-12	-1.94357	-1.61534	6.39049e-16	-2.10451	-1.77858
200818928	rs67647314	8.0129e-13	-1.86939	0.123904	8.5676e-09	-1.59535	5.26611	1.61447e-15	-1.92085	-1.03546
200819177	rs4673611	0.0220696	20.0032	2.29031	1.17743e-11	-1.95881	-0.960249	1.02271e-15	-1.81858	-1.59428
200819189	rs4673612	8.73892e-14	-2.10031	-1.86103	6.19217e-12	-1.94636	-1.61534	6.38897e-16	-2.10475	-1.77858
200819359	rs62180489	8.33177e-12	0.596122	-7.42646e-10	4.02619e-11	-1.68958	-7.42646e-10	8.26773e-15	-1.32295	-7.42646e-10
200819656	rs140837833	5.91961e-13	-2.04827	-7.42646e-10	2.65764e-11	-2.10496	-7.42646e-10	3.93327e-15	-2.06584	-7.42646e-10
200819742	rs192354106	1.18573e-12	-2.59578e-10	-1.35359	3.70718e-11	-2.59578e-10	-1.77212	4.81937e-15	-2.59578e-10	-1.86267
200819758	rs3811535	8.64244e-12	2.21203	-1.5793	1.2909e-11	-2.03576	-0.791297	6.53e-16	-1.997	-1.86449
200819794	rs281764	2.89545e-09	4.19993	2.24702	9.9648e-12	-2.10553	-0.980396	7.65145e-16	-2.09775	-1.60525
200819812	rs281765	7.69387e-13	-1.87998	0.0938694	7.9677e-09	-1.61097	5.20914	1.56877e-15	-1.9302	-1.05482
200820355	rs2292309	8.75921e-14	-2.10042	-1.8586	5.96388e-12	-1.98197	-1.61728	6.35165e-16	-2.10573	-1.78345
200820499	rs192902107	2.363e-12	-0.66402	-7.42646e-10	2.88706e-10	0.280428	-7.42646e-10	7.71098e-15	-1.39267	-7.42646e-10
200820505	rs281766	0.0224543	19.9424	2.36841	1.28085e-11	-1.96373	-0.871138	1.04608e-15	-1.82548	-1.56479
200821979	rs6745617	8.39598e-12	0.6038	-7.42646e-10	4.12791e-11	-1.66462	-7.42646e-10	8.80302e-15	-1.26022	-7.42646e-10
200822008	rs183248918	8.87325e-13	-1.6435	-7.42646e-10	6.52006e-11	-1.20751	-7.42646e-10	4.14052e-15	-2.01449	-7.42646e-10
200822307	rs16832105	8.53747e-12	0.620512	-7.42646e-10	4.06505e-11	-1.67997	-7.42646e-10	8.3772e-15	-1.3098	-7.42646e-10
200823059	rs74586459	1.13422e-13	-1.84173	-1.85887	5.5162e-12	-2.07104	-1.60625	7.812e-16	-1.90839	-1.77384
200823063	rs76518299	1.13742e-13	-1.83891	-1.85887	5.52188e-12	-2.07001	-1.60625	7.83111e-16	-1.90595	-1.77384
200823281	rs281767	2.93879e-09	4.19993	2.26187	1.00338e-11	-2.10553	-0.973495	7.68018e-16	-2.09775	-1.6015
200823360	rs166845	0.0204878	19.9424	2.27676	1.16427e-11	-1.96373	-0.966569	1.01218e-15	-1.82548	-1.59773
200823474	rs7598665	1.08493e-11	2.45363	-1.59348	1.24355e-11	-2.06282	-0.801602	6.30371e-16	-2.03154	-1.86522
200823523	rs76225625	8.53747e-12	0.620512	-7.42646e-10	4.06505e-11	-1.67997	-7.42646e-10	8.3772e-15	-1.3098	-7.42646e-10
200823868	rs34998043	6.03004e-13	-2.02979	-7.42646e-10	5.27456e-11	-1.4195	-7.42646e-10	7.53425e-15	-1.41586	-7.42646e-10
200825240	rs281768	0.124519	20.8418	3.182	3.10737e-11	-1.30176	-0.64686	4.06003e-15	-0.838382	-1.19574
200825503	rs116904529	8.39484e-13	-2.59578e-10	-1.69892	6.40055e-11	-2.59578e-10	-1.22601	5.46349e-15	-2.59578e-10	-1.73723
200827086	rs76708904	8.06582e-13	-2.59578e-10	-1.7389	7.187e-11	-2.59578e-10	-1.11012	5.42266e-15	-2.59578e-10	-1.74473
200827421	rs16832106	8.71044e-12	0.640569	-7.42646e-10	4.09749e-11	-1.67202	-7.42646e-10	8.46863e-15	-1.29895	-7.42646e-10
200827654	rs17591211	1.08493e-11	2.45363	-1.59348	1.24355e-11	-2.06282	-0.801602	6.30371e-16	-2.03154	-1.86522
200828102	rs17591218	8.76483e-14	-2.09828	-1.8601	6.23789e-12	-1.95629	-1.59805	6.44659e-16	-2.10541	-1.76894
200829019	rs78117995	7.8768e-13	-2.59578e-10	-1.76262	3.72908e-11	-2.59578e-10	-1.76623	4.86065e-15	-2.59578e-10	-1.85414
200829342	rs73068746	7.03587e-13	-1.93752	0.0620047	6.63803e-09	-1.69817	5.11376	1.51054e-15	-1.98044	-1.04241
200829827	rs74344465	7.79609e-13	-2.59578e-10	-1.77292	3.3825e-11	-2.59578e-10	-1.86378	4.836e-15	-2.59578e-10	-1.85923
200829993	rs10178177	0.0140109	20.0032	1.83595	9.89475e-12	-1.95881	-1.13417	9.20634e-16	-1.81858	-1.69942
200830137	rs4263095	0.0170655	20.1861	1.85025	1.01111e-11	-1.94355	-1.1278	9.43206e-16	-1.7974	-1.69638
200830664	rs2055829	8.50444e-12	0.616635	-7.42646e-10	4.12861e-11	-1.66446	-7.42646e-10	8.48249e-15	-1.29731	-7.42646e-10
200831863	rs10497843	8.71044e-12	0.640569	-7.42646e-10	4.09749e-11	-1.67202	-7.42646e-10	8.46863e-15	-1.29895	-7.42646e-10
200833967	rs144123512	9.46409e-12	0.723552	-7.42646e-10	4.23645e-11	-1.63867	-7.42646e-10	8.86074e-15	-1.25368	-7.42646e-10
200834282	rs281776	0.018907	20.3029	1.83595	1.01489e-11	-1.93345	-1.13417	9.53476e-16	-1.78353	-1.69942
200835895	rs79282081	3.01625e-12	-2.59578e-10	-0.419939	7.01637e-10	-2.59578e-10	1.16844	3.06656e-14	-2.59578e-10	-0.0121739
200837756	rs12475205	8.78035e-14	-2.09385	-1.86276	7.12266e-12	-1.97324	-1.44846	7.20882e-16	-2.10579	-1.6568
200837853	rs12471064	8.79891e-14	-2.09315	-1.86135	7.13284e-12	-1.97554	-1.44473	7.2607e-16	-2.10577	-1.64966
200838410	rs62180490	8.71044e-12	0.640569	-7.42646e-10	4.09749e-11	-1.67202	-7.42646e-10	8.46863e-15	-1.29895	-7.42646e-10
200838613	rs11895190	0.0124072	19.8816	1.83595	9.79866e-12	-1.96857	-1.13417	9.08101e-16	-1.83229	-1.69942
200839090	rs6750873	5.60143e-13	-2.10352	-7.42646e-10	6.66864e-11	-1.18498	-7.42646e-10	6.12905e-15	-1.62227	-7.42646e-10
200839180	rs145990642	1.03791e-12	-2.59578e-10	-1.48674	3.43753e-11	-2.59578e-10	-1.84764	4.84823e-15	-2.59578e-10	-1.8567
200839613	rs281777	1.2937e-13	-2.10496	-1.46408	1.33946e-09	-2.07293	3.88797	6.20704e-16	-2.10478	-1.80744
200839853	rs16832114	9.45712e-12	0.722814	-7.42646e-10	4.34746e-11	-1.6128	-7.42646e-10	9.25816e-15	-1.20981	-7.42646e-10
200840612	rs166847	1.42938e-13	-2.09718	-1.37212	1.89986e-09	-2.05839	4.22295	6.584e-16	-2.08372	-1.76954
200841573	rs186225270	9.73014e-13	-1.55131	-7.42646e-10	3.7283e-11	-1.76644	-7.42646e-10	1.01129e-14	-1.1215	-7.42646e-10
200842168	rs1816657	9.65921e-12	0.743958	-7.42646e-10	4.46771e-11	-1.58552	-7.42646e-10	9.51542e-15	-1.1824	-7.42646e-10
200842391	rs12469748	1.04544e-13	-2.04584	-1.73626	6.51167e-12	-1.64818	-1.8632	6.76413e-16	-1.96737	-1.8589
200842441	rs176009	1.77575e-13	-2.01084	-1.24148	3.91784e-08	-2.06696	7.25786	9.24989e-16	-1.93995	-1.57334
200842975	rs12470693	1.04382e-13	-2.04584	-1.73781	6.51304e-12	-1.64818	-1.86299	6.76179e-16	-1.96737	-1.85925
200843244	rs144947052	5.70891e-13	-2.08451	-7.42646e-10	2.6959e-11	-2.09066	-7.42646e-10	3.82187e-15	-2.09458	-7.42646e-10
200844834	rs7608757	9.2733e-12	0.703186	-7.42646e-10	4.39092e-11	-1.60286	-7.42646e-10	9.29771e-15	-1.20555	-7.42646e-10
200846666	rs281794	0.0114287	19.8265	1.80895	9.5637e-12	-1.97289	-1.15411	8.96178e-16	-1.83841	-1.70652
200847109	rs77836178	1.07862e-12	-2.59578e-10	-1.44827	5.21601e-11	-2.59578e-10	-1.43066	5.20507e-15	-2.59578e-10	-1.78568
200847310	rs16832132	9.2733e-12	0.703186	-7.42646e-10	4.39092e-11	-1.60286	-7.42646e-10	9.29771e-15	-1.20555	-7.42646e-10
200847894	rs6716162	8.41385e-12	2.21203	-1.60611	1.31757e-11	-2.03576	-0.770844	6.52379e-16	-1.997	-1.86544
200847901	rs1509829	9.2733e-12	0.703186	-7.42646e-10	4.39092e-11	-1.60286	-7.42646e-10	9.29771e-15	-1.20555	-7.42646e-10
200847943	rs6758253	5.87364e-13	-2.05606	-7.42646e-10	4.91283e-11	-1.49054	-7.42646e-10	8.064e-15	-1.3479	-7.42646e-10
200847990	rs281793	0.0094642	19.7054	1.74145	9.64584e-12	-1.98217	-1.13629	8.75296e-16	-1.85164	-1.71687
200848254	rs17629251	1.08987e-13	-2.01081	-1.72967	7.117e-12	-1.55849	-1.864	7.14238e-16	-1.91623	-1.85562
200848496	rs115578599	3.19625e-12	-0.361973	-7.42646e-10	6.05819e-11	-1.28098	-7.42646e-10	4.97251e-15	-1.83139	-7.42646e-10
200848812	rs147132969	1.66455e-12	-1.0144	-7.42646e-10	1.26484e-10	-0.544863	-7.42646e-10	2.67501e-14	-0.148775	-7.42646e-10
200848896	rs4673627	9.53461e-12	2.01191	-1.28094	1.32047e-11	-1.89571	-0.908697	7.08087e-16	-1.92931	-1.85119
200849355	rs1509828	9.46395e-12	0.723536	-7.42646e-10	4.42899e-11	-1.59422	-7.42646e-10	9.4056e-15	-1.19401	-7.42646e-10
200849588	rs117138741	7.12889e-13	-2.59578e-10	-1.86238	3.51153e-11	-2.59578e-10	-1.82634	5.03699e-15	-2.59578e-10	-1.81851
200850066	rs17591280	7.93064e-13	-2.59578e-10	-1.7558	3.39612e-11	-2.59578e-10	-1.85976	4.82437e-15	-2.59578e-10	-1.86163
200850378	rs281792	1.04635e-13	-2.10007	-1.68116	6.1318e-10	-2.04518	3.07885	6.04742e-16	-2.07641	-1.86186
200850402	rs281791	1.69561e-09	4.13003	1.78181	8.29134e-12	-2.10374	-1.16602	6.9167e-16	-2.09184	-1.71212
200850814	rs6706499	4.69891e-13	-1.90478	-0.374424	5.10483e-10	-1.11749	1.96787	1.23102e-14	-1.11304	0.188151
200850976	rs6748909	9.66643e-12	0.744706	-7.42646e-10	4.35042e-11	-1.61212	-7.42646e-10	9.10042e-15	-1.22699	-7.42646e-10
200853425	rs17445724	2.97525e-13	-1.58921	-1.147	2.8036e-11	-0.246248	-1.80524	3.26387e-15	-0.784067	-1.46834
200853671	rs74679066	1.12122e-12	-1.40954	-7.42646e-10	7.29714e-11	-1.09491	-7.42646e-10	6.06578e-15	-1.63265	-7.42646e-10
200853730	rs7569510	9.19142e-12	2.26382	-1.5695	1.24397e-11	-2.0159	-0.848187	6.52529e-16	-1.99955	-1.86266
200854215	rs17591301	1.3428e-13	-2.10524	-1.42655	1.56008e-09	-2.06023	4.02774	6.32577e-16	-2.10062	-1.79265
200855731	rs12479402	8.7711e-14	-2.09382	-1.86384	6.9304e-12	-1.97335	-1.47571	7.05642e-16	-2.10579	-1.67817
200856082	rs62180494	8.53734e-12	0.620497	-7.42646e-10	4.24146e-11	-1.63749	-7.42646e-10	8.87487e-15	-1.25209	-7.42646e-10
200857073	rs77323563	7.54175e-13	-2.59578e-10	-1.80608	3.6732e-11	-2.59578e-10	-1.78133	4.81149e-15	-2.59578e-10	-1.86431
200857188	rs72930112	1.64379e-13	-1.9539	-1.37564	2.31687e-08	-2.05639	6.72197	8.9947e-16	-1.8787	-1.66257
200858004	rs17629311	1.12428e-11	2.46951	-1.57374	1.22067e-11	-2.0427	-0.84029	6.3341e-16	-2.02889	-1.86306
200858121	rs12613291	1.09235e-11	2.46951	-1.60254	1.29119e-11	-2.0427	-0.784132	6.3219e-16	-2.02889	-1.86499
200858141	rs4673632	8.76245e-14	-2.09446	-1.86419	7.03291e-12	-1.95343	-1.48095	7.07834e-16	-2.1055	-1.67537
200858230	rs138767393	7.19133e-13	-1.85366	-7.42646e-10	2.91542e-11	-2.01238	-7.42646e-10	4.26182e-15	-1.98562	-7.42646e-10
200858307	rs16832145	7.99431e-12	0.554777	-7.42646e-10	4.12845e-11	-1.66449	-7.42646e-10	8.55593e-15	-1.28869	-7.42646e-10
200859249	rs17445774	8.72993e-08	9.936	-0.0828517	6.81461e-11	0.588703	-1.75203	1.30072e-14	-0.0315158	-0.838295
200860138	rs6743396	0.00139135	17.7612	1.76838	1.12044e-11	-1.80393	-1.16474	1.56381e-15	-1.28231	-1.70588
200860577	rs115397736	5.81933e-13	-2.06535	-7.42646e-10	5.087e-11	-1.45571	-7.42646e-10	7.766e-15	-1.38556	-7.42646e-10
200860724	rs75498363	8.21479e-13	-2.59578e-10	-1.7206	3.94418e-11	-2.59578e-10	-1.71015	4.8074e-15	-2.59578e-10	-1.86516
200861161	rs6435040	0.00140724	17.7726	1.76838	1.10596e-11	-1.81694	-1.16474	1.51369e-15	-1.31489	-1.70588
200861936	rs60387175	1.06209e-13	-2.03785	-1.72845	5.06065e-12	-1.89961	-1.86387	6.58438e-16	-2.01599	-1.83721
200862161	rs75358934	2.76149e-13	-1.64359	-1.16718	2.45524e-11	-0.387471	-1.7967	3.09352e-15	-0.826374	-1.47963
200862299	rs149952042	7.2786e-13	-2.59578e-10	-1.8416	3.41921e-11	-2.59578e-10	-1.85299	4.89537e-15	-2.59578e-10	-1.84702
200863349	rs4673634	0.00128723	17.6696	1.78221	1.09911e-11	-1.82923	-1.15866	1.4874e-15	-1.33532	-1.70297
200864031	rs16832148	7.99431e-12	0.554777	-7.42646e-10	4.12845e-11	-1.66449	-7.42646e-10	8.55593e-15	-1.28869	-7.42646e-10
200864741	rs62180497	8.00009e-12	0.555499	-7.42646e-10	4.02864e-11	-1.68897	-7.42646e-10	8.20472e-15	-1.3306	-7.42646e-10
200864743	rs62180498	8.00009e-12	0.555499	-7.42646e-10	4.02864e-11	-1.68897	-7.42646e-10	8.20472e-15	-1.3306	-7.42646e-10
200865143	rs79603115	8.3846e-13	-2.59578e-10	-1.70014	4.02854e-11	-2.59578e-10	-1.68899	4.81493e-15	-2.59578e-10	-1.86359
200865225	rs1509833	4.68379e-08	9.37901	-0.148518	5.2163e-11	0.328705	-1.75931	1.00606e-14	-0.258828	-0.867856
200866280	rs151251122	9.22699e-13	-2.59578e-10	-1.60441	2.58302e-10	-2.59578e-10	0.169151	6.61857e-15	-2.59578e-10	-1.54544
200866945	rs77696232	6.03325e-13	-2.02925	-7.42646e-10	3.20248e-11	-1.91847	-7.42646e-10	3.91507e-15	-2.07048	-7.42646e-10
200867028	rs1396972	4.97497e-13	-1.92067	-0.301452	3.41022e-09	-1.65547	4.40502	1.68211e-15	-1.64193	-1.27334
200867144	rs6435041	0.00125215	17.6696	1.75458	1.08586e-11	-1.82923	-1.17079	1.47881e-15	-1.33532	-1.70876
200867197	rs6435042	1.12034e-11	2.48673	-1.59446	1.26881e-11	-2.04398	-0.800334	6.38771e-16	-2.01893	-1.86459
200867498	rs17591364	1.59304e-13	-1.95078	-1.41012	9.47266e-12	-1.27865	-1.85792	4.0668e-15	-0.264547	-1.76791
200868068	rs118144094	7.1291e-13	-2.59578e-10	-1.86235	4.25829e-11	-2.59578e-10	-1.63353	4.8924e-15	-2.59578e-10	-1.84763
200868351	rs74504823	7.38726e-13	-2.59578e-10	-1.82678	3.76871e-11	-2.59578e-10	-1.75566	5.5246e-15	-2.59578e-10	-1.7261
200868926	rs7565480	3.46459e-10	2.60924	1.71457	8.16312e-12	-2.0971	-1.18826	6.96427e-16	-2.08011	-1.71699
200869096	rs7606317	1.08721e-11	2.45262	-1.59038	1.26371e-11	-2.03995	-0.808388	6.41978e-16	-2.01417	-1.86434
200870082	rs115094660	2.28227e-10	3.90639	-7.42646e-10	9.00065e-10	1.41749	-7.42646e-10	7.76458e-14	0.916843	-7.42646e-10
200870197	rs1605900	0.00146121	17.7838	1.7948	1.14714e-11	-1.79201	-1.15311	1.56812e-15	-1.28513	-1.7003
200870398	rs144490189	4.13549e-11	2.19824	-7.42646e-10	2.04755e-10	-0.0631685	-7.42646e-10	2.5588e-13	2.10939	-7.42646e-10
200871874	rs78003233	5.99354e-13	-2.03586	-7.42646e-10	3.16543e-11	-1.93011	-7.42646e-10	3.7831e-15	-2.10477	-7.42646e-10
200872006	rs35771384	8.2435e-13	-1.71711	-7.42646e-10	1.0616e-10	-0.720035	-7.42646e-10	1.87754e-14	-0.502764	-7.42646e-10
200872554	rs117393169	1.14408e-13	-1.92017	-1.77177	7.12836e-12	-2.07959	-1.34131	9.6866e-16	-1.95301	-1.51415
200872738	rs75958502	8.05284e-13	-2.59578e-10	-1.74051	3.37864e-11	-2.59578e-10	-1.86492	4.91741e-15	-2.59578e-10	-1.84253
200872739	rs183088915	8.57461e-13	-2.59578e-10	-1.67773	5.38796e-11	-2.59578e-10	-1.39823	5.20058e-15	-2.59578e-10	-1.78654
200872831	rs2136585	1.04732e-11	2.41525	-1.59038	1.26951e-11	-2.03537	-0.808388	6.45446e-16	-2.00879	-1.86434
200872942	rs6414157	3.72465e-10	2.64161	1.75458	8.31893e-12	-2.09565	-1.17079	7.03902e-16	-2.07767	-1.70876
200873221	rs72930137	1.59017e-13	-1.93757	-1.42513	1.85921e-08	-2.06505	6.51056	8.89171e-16	-1.85883	-1.69395
200873802	rs35790853	1.45443e-13	-1.95526	-1.49667	9.66588e-12	-1.26819	-1.84819	3.96198e-15	-0.248957	-1.80961
200873826	rs114273262	5.76085e-13	-2.07545	-7.42646e-10	2.89673e-11	-2.01881	-7.42646e-10	4.14812e-15	-2.01266	-7.42646e-10
200874055	rs143318288	7.12939e-13	-2.59578e-10	-1.86231	3.5124e-11	-2.59578e-10	-1.82609	5.03836e-15	-2.59578e-10	-1.81823
200874347	rs75216379	3.69677e-10	4.38868	-7.42646e-10	2.73839e-11	-2.07503	-7.42646e-10	5.17414e-15	-1.79164	-7.42646e-10
200874443	rs1509832	0.00150643	17.7726	1.8365	1.13974e-11	-1.81694	-1.13465	1.53584e-15	-1.31489	-1.69135
200874525	rs117830405	1.3799e-13	-1.91791	-1.58662	1.03357e-11	-2.07874	-0.970643	1.32658e-15	-1.95096	-1.20176
200875779	rs75447699	1.11187e-13	-2.00648	-1.71402	5.34314e-12	-1.84716	-1.862	6.86938e-16	-1.98037	-1.83046
200875847	rs10221945	2.3393e-13	-2.09467	-0.882015	3.95556e-10	-1.53668	2.13199	1.48457e-15	-1.34561	-1.69459
200877884	rs6716026	9.91145e-12	2.34768	-1.57794	1.2503e-11	-2.02665	-0.832362	6.52655e-16	-1.9986	-1.86343
200878214	rs1509831	8.02632e-13	-2.59578e-10	-1.74381	3.37799e-11	-2.59578e-10	-1.86512	4.91053e-15	-2.59578e-10	-1.84393
200879804	rs2202923	2.24732e-13	-2.10212	-0.914677	4.34236e-10	-1.46703	2.15564	1.5805e-15	-1.26543	-1.71215
200881067	rs3106091	3.85224e-10	2.67529	1.75458	8.31029e-12	-2.09669	-1.17079	7.11383e-16	-2.0671	-1.70876
200881949	rs111313530	1.09738e-13	-2.0122	-1.72141	5.28828e-12	-1.85645	-1.86304	6.8014e-16	-1.98681	-1.83396
200882511	rs112915868	1.09615e-13	-2.01332	-1.72141	5.27858e-12	-1.85828	-1.86304	6.79279e-16	-1.98808	-1.83396
200882610	rs2202922	0.00152565	17.7726	1.84918	1.14619e-11	-1.81694	-1.12901	1.54008e-15	-1.31489	-1.68859
200882873	rs10177800	2.1642e-13	-2.08646	-0.96803	3.45113e-10	-1.58622	2.04511	1.34874e-15	-1.40304	-1.73311
200882945	rs115651055	1.96995e-13	-1.69801	-1.45052	1.59691e-08	-2.1051	6.39852	1.15725e-15	-1.57961	-1.70966
200882982	rs10166751	9.99429e-14	-2.10452	-1.72259	5.87524e-10	-1.97779	2.96873	5.87231e-16	-2.10221	-1.86544
200883464	rs113745127	1.09256e-13	-2.01544	-1.72257	5.25952e-12	-1.86175	-1.86319	6.77291e-16	-1.99046	-1.8345
200883909	rs72930163	1.46735e-13	-1.9683	-1.47478	9.93449e-12	-1.23643	-1.85254	4.18957e-15	-0.201811	-1.8009
200884246	rs7608932	8.8144e-12	2.17626	-1.52383	1.21118e-11	-1.99643	-0.894379	6.82607e-16	-1.96103	-1.85612
200884295	rs56865961	1.05058e-13	-2.05049	-1.72671	5.11781e-12	-1.88857	-1.86368	6.5933e-16	-2.01543	-1.83641
200884615	rs3106089	0.00162057	17.7726	1.90954	1.1656e-11	-1.81694	-1.11222	1.56068e-15	-1.31489	-1.67531
200885289	rs203759	8.49703e-12	2.14001	-1.52425	1.24992e-11	-1.99054	-0.868773	6.87245e-16	-1.95428	-1.8561
200885546	rs115265722	5.99122e-13	-2.03624	-7.42646e-10	4.43919e-11	-1.59192	-7.42646e-10	3.79798e-15	-2.10085	-7.42646e-10
200885804	rs77324082	1.54867e-13	-1.97042	-1.41872	9.90848e-12	-1.23108	-1.86051	4.32499e-15	-0.193898	-1.77701
200886058	rs3094771	2.27462e-13	-2.10542	-0.899301	4.79473e-10	-1.39949	2.1872	1.71802e-15	-1.18821	-1.70593
200886224	rs78502713	7.60484e-12	-2.59578e-10	0.504832	2.96238e-10	-2.59578e-10	0.306183	2.95331e-14	-2.59578e-10	-0.0498037
200886325	rs1396970	1.55195e-13	-1.9683	-1.41872	9.85562e-12	-1.23643	-1.86051	4.29091e-15	-0.201811	-1.77701
200886372	rs169428	8.73875e-12	2.17626	-1.53245	1.22909e-11	-1.99643	-0.879699	6.81667e-16	-1.96103	-1.8575
200886491	rs7563901	8.49817e-12	0.615897	-7.42646e-10	4.23338e-11	-1.63939	-7.42646e-10	8.85207e-15	-1.25466	-7.42646e-10
200888800	rs203757	7.56968e-12	2.01456	-1.51436	1.20235e-11	-1.98795	-0.910166	6.75241e-16	-1.9735	-1.8545
200888867	rs142431636	8.0112e-13	-2.59578e-10	-1.7457	3.39851e-11	-2.59578e-10	-1.85906	5.34963e-15	-2.59578e-10	-1.75829
200889031	rs79879216	7.8632e-13	-2.59578e-10	-1.76434	3.37737e-11	-2.59578e-10	-1.8653	4.87098e-15	-2.59578e-10	-1.85202
200890116	rs7578341	9.65623e-12	0.74365	-7.42646e-10	4.30322e-11	-1.62303	-7.42646e-10	8.39123e-15	-1.30813	-7.42646e-10
200890688	rs203772	2.9764e-10	2.37662	1.79531	8.42835e-12	-2.10049	-1.15289	7.0976e-16	-2.07795	-1.70019
200890784	rs145685918	1.54188e-12	-1.09095	-7.42646e-10	1.29234e-10	-0.523353	-7.42646e-10	2.52499e-14	-0.206491	-7.42646e-10
200890922	rs4673648	1.04795e-13	-2.03592	-1.74378	5.07273e-12	-1.89625	-1.86485	6.55279e-16	-2.01377	-1.84424
200891378	rs115648719	6.0555e-13	-2.02557	-7.42646e-10	3.21678e-11	-1.91401	-7.42646e-10	3.789e-15	-2.10321	-7.42646e-10
200892035	rs62180533	9.85635e-12	0.764163	-7.42646e-10	4.3398e-11	-1.61457	-7.42646e-10	8.48294e-15	-1.29726	-7.42646e-10
200892311	rs6715348	9.85635e-12	0.764163	-7.42646e-10	4.3398e-11	-1.61457	-7.42646e-10	8.48294e-15	-1.29726	-7.42646e-10
200893820	rs12464998	9.4361e-14	-2.01987	-1.86471	5.41977e-12	-2.10384	-1.59108	7.08587e-16	-2.04988	-1.72992
200893870	rs13019888	1.48649e-13	-1.96188	-1.46824	9.80043e-12	-1.25232	-1.85024	4.10904e-15	-0.225358	-1.79677
200894128	rs3115422	7.0111e-12	1.947	-1.52346	1.23516e-11	-1.9762	-0.894998	6.82625e-16	-1.96107	-1.85606
200894283	rs175950	7.91003e-12	2.06311	-1.51893	1.19651e-11	-2.00039	-0.902597	6.7726e-16	-1.96972	-1.85529
200894564	rs77175589	8.65959e-13	-2.59578e-10	-1.66787	3.48727e-11	-2.59578e-10	-1.83328	4.97748e-15	-2.59578e-10	-1.83039
200895433	rs203771	2.79151e-10	2.31249	1.79531	8.41164e-12	-2.10248	-1.15289	7.06331e-16	-2.08279	-1.70019
200895985	rs172161	6.81049e-12	1.91344	-1.51893	1.23329e-11	-1.97011	-0.902597	6.87551e-16	-1.95464	-1.85529
200896267	rs4673650	1.01671e-13	-2.10114	-1.70883	6.56173e-10	-1.93332	3.03476	5.87158e-16	-2.10357	-1.8642
200897873	rs203770	2.74589e-10	2.26842	1.8229	8.51181e-12	-2.10284	-1.14069	7.10772e-16	-2.08243	-1.69429
200897897	rs10497845	1.43798e-13	-1.90447	-1.55884	9.825e-09	-2.07912	5.88683	8.55065e-16	-1.81903	-1.77286
200898306	rs6754555	1.01642e-13	-2.10452	-1.70573	6.46606e-10	-1.97779	3.06455	5.87606e-16	-2.10221	-1.8648
200899263	rs17629472	1.46682e-13	-1.94388	-1.49956	9.42249e-12	-1.29433	-1.84755	3.80609e-15	-0.287974	-1.81074
200899717	rs62180534	2.93068e-12	-0.448719	-7.42646e-10	1.39028e-10	-0.450308	-7.42646e-10	1.96555e-14	-0.456957	-7.42646e-10
200900075	rs115141094	5.6358e-13	-2.0974	-7.42646e-10	3.06205e-11	-1.96331	-7.42646e-10	3.97128e-15	-2.05623	-7.42646e-10
200900866	rs203769	0.00169033	17.9013	1.8229	1.15082e-11	-1.80123	-1.14069	1.57144e-15	-1.28903	-1.69429
200900974	rs6435043	6.3872e-08	9.36044	0.180242	5.56143e-11	0.349368	-1.71591	1.19509e-14	-0.275915	-0.678592
200901427	rs203768	0.000211751	17.2631	0.383868	1.21929e-11	-1.6735	-1.21062	1.61674e-15	-1.20737	-1.74753
200901481	rs10175678	1.00097e-13	-2.10451	-1.72106	5.80635e-10	-1.99847	2.97761	5.85628e-16	-2.10497	-1.86542
200901576	rs114419000	6.02704e-13	-2.03028	-7.42646e-10	3.19331e-11	-1.92134	-7.42646e-10	3.78602e-15	-2.104	-7.42646e-10
200901694	rs6733523	1.1689e-12	-2.59578e-10	-1.36789	3.61179e-11	-2.59578e-10	-1.79819	4.8435e-15	-2.59578e-10	-1.85768
200902411	rs203767	0.00150726	17.7736	1.83601	1.13964e-11	-1.81681	-1.13487	1.53599e-15	-1.31468	-1.69146
200902672	rs203766	0.00166533	17.9545	1.75486	1.12421e-11	-1.79464	-1.17067	1.56572e-15	-1.27827	-1.7087
200903020	rs203765	0.00175686	17.9545	1.80837	1.151e-11	-1.79464	-1.14712	1.5835e-15	-1.27827	-1.69741
200903157	rs138680016	1.04104e-12	-2.59578e-10	-1.48373	5.46118e-11	-2.59578e-10	-1.38473	9.18855e-15	-2.59578e-10	-1.21736
200903175	rs76365581	1.08687e-13	-2.05406	-1.68918	4.9474e-12	-1.92866	-1.85746	6.58689e-16	-2.03479	-1.81803
200903189	rs188102	0.00171163	17.9545	1.78229	1.13783e-11	-1.79464	-1.15863	1.57475e-15	-1.27827	-1.70295
200903578	rs4673652	9.43396e-14	-2.01987	-1.86494	5.15632e-12	-2.10384	-1.64091	6.84707e-16	-2.04988	-1.7642
200903778	rs4673653	9.43521e-14	-2.01987	-1.8648	5.14294e-12	-2.10384	-1.64351	6.83515e-16	-2.04988	-1.76594
200904011	rs7604950	1.22573e-12	0.203225	-1.52364	1.40856e-11	-0.898099	-1.84173	5.166e-15	0.0265825	-1.8198
200904058	rs17629496	7.19846e-13	-2.59578e-10	-1.85267	3.83665e-11	-2.59578e-10	-1.7378	4.9616e-15	-2.59578e-10	-1.83359
200904221	rs203763	6.45677e-12	1.85094	-1.50977	1.22125e-11	-1.96481	-0.917707	6.90489e-16	-1.952	-1.85367
200905136	rs203762	0.00177537	17.9373	1.83601	1.1627e-11	-1.79678	-1.13487	1.58741e-15	-1.28175	-1.69146
200905160	rs16832223	1.27133e-12	0.242749	-1.52664	1.45063e-11	-0.869468	-1.84093	5.36018e-15	0.0645709	-1.82089
200907142	rs78634999	3.35423e-12	-2.59578e-10	-0.313732	2.22613e-10	-2.59578e-10	0.0204539	7.44225e-14	-2.59578e-10	0.874444
200907383	rs203761	7.39215e-12	1.98161	-1.50514	1.18407e-11	-1.98822	-0.925218	6.74359e-16	-1.97649	-1.85282
200907393	rs3106088	1.8784e-13	-1.99313	-1.20299	3.51028e-08	-2.10278	7.18384	8.34533e-16	-2.04105	-1.57515
200907423	rs12477694	9.43814e-14	-2.01987	-1.86449	5.11651e-12	-2.10384	-1.64866	6.81168e-16	-2.04988	-1.76938
200908143	rs1509830	1.88799e-13	-1.99791	-1.19312	3.64347e-08	-2.10194	7.22024	8.36987e-16	-2.04466	-1.5686
200908927	rs150481396	9.87157e-13	-2.59578e-10	-1.53688	1.16983e-10	-2.59578e-10	-0.622954	7.17947e-15	-2.59578e-10	-1.46409
200909067	rs203760	7.14711e-12	1.9479	-1.50514	1.19096e-11	-1.98242	-0.925218	6.78471e-16	-1.97041	-1.85282
200909523	rs13016744	4.89769e-13	-1.86579	-0.371981	5.68973e-10	-1.03326	1.99211	1.23512e-14	-1.0287	0.107136
200910347	rs12619136	0.00176754	17.8788	1.89014	1.18255e-11	-1.80401	-1.11071	1.58749e-15	-1.29359	-1.67957
200910392	rs2097790	6.68399e-12	1.8809	-1.50514	1.20536e-11	-1.9704	-0.925218	6.87055e-16	-1.95784	-1.85282
200910653	rs56225698	0.00155258	17.7211	1.9181	1.17485e-11	-1.82311	-1.09815	1.54788e-15	-1.32512	-1.67331
200910774	rs2079196	1.56642e-13	-1.89077	-1.48698	1.3823e-08	-2.0838	6.23291	9.05667e-16	-1.80272	-1.73167
200911797	rs79021589	1.72267e-12	-0.980077	-7.42646e-10	3.54953e-11	-1.81558	-7.42646e-10	1.49502e-14	-0.73059	-7.42646e-10
200912103	rs148850595	7.36135e-13	-2.59578e-10	-1.8303	4.14825e-11	-2.59578e-10	-1.65971	5.01473e-15	-2.59578e-10	-1.82293
200912896	rs138959273	9.64795e-14	-1.99734	-1.86504	5.1587e-12	-2.10574	-1.63856	6.9855e-16	-2.03145	-1.76262
200912953	rs75506514	9.64694e-14	-1.99734	-1.86515	5.17227e-12	-2.10574	-1.63593	6.99788e-16	-2.03145	-1.76084
200913041	rs3094768	7.3023e-12	1.96004	-1.4958	1.17793e-11	-1.97849	-0.940153	6.95063e-16	-1.94805	-1.85102
200913043	rs78242106	9.64795e-14	-1.99734	-1.86504	5.1587e-12	-2.10574	-1.63856	6.9855e-16	-2.03145	-1.76262
200913138	rs79953652	9.64795e-14	-1.99734	-1.86504	5.1587e-12	-2.10574	-1.63856	6.9855e-16	-2.03145	-1.76262
200913169	rs3094767	1.73146e-12	-0.522038	-0.45295	5.05394e-09	-0.954866	4.09781	4.55656e-15	-0.553677	-1.36507
200913244	rs3115414	1.83056e-13	-2.0005	-1.22142	3.12108e-08	-2.10143	7.06497	8.29926e-16	-2.04661	-1.57512
200913453	rs78527234	0.00179739	17.8261	1.95951	1.21228e-11	-1.81045	-1.07944	1.59561e-15	-1.30417	-1.66389
200913546	rs74412941	1.00383e-09	5.38762	-7.42646e-10	3.01332e-11	-1.97935	-7.42646e-10	6.54105e-15	-1.55722	-7.42646e-10
200913743	rs74771155	0.00191998	17.8788	1.97286	1.22753e-11	-1.80401	-1.07338	1.61755e-15	-1.29359	-1.66081
200913822	rs79156935	0.00191998	17.8788	1.97286	1.22753e-11	-1.80401	-1.07338	1.61755e-15	-1.29359	-1.66081
200914635	rs116835777	2.56872e-11	1.72204	-7.42646e-10	1.98682e-10	-0.0932747	-7.42646e-10	5.67594e-15	-1.69908	-7.42646e-10
200914802	rs368312570	9.28324e-13	-2.59578e-10	-1.59833	3.56553e-11	-2.59578e-10	-1.81108	6.10573e-15	-2.59578e-10	-1.62609
200915109	rs3094766	6.74673e-12	1.8809	-1.4958	1.18749e-11	-1.9704	-0.940153	6.88292e-16	-1.95784	-1.85102
200915395	rs4673660	4.25253e-06	12.6224	1.11669	2.02513e-11	-1.98453	-0.39223	1.31408e-15	-1.819	-1.34318
200915716	rs79333757	0.00179739	17.8261	1.95951	1.21228e-11	-1.81045	-1.07944	1.59561e-15	-1.30417	-1.66389
200915783	rs3115413	1.78285e-12	-0.467063	-0.478674	5.02347e-09	-0.907932	4.04483	4.73856e-15	-0.499249	-1.38033
200915808	rs62180536	6.15825e-12	0.293839	-7.42646e-10	5.11721e-10	0.852799	-7.42646e-10	6.99944e-14	0.813101	-7.42646e-10
200916004	rs11688168	0.00179739	17.8261	1.95951	1.21228e-11	-1.81045	-1.07944	1.59561e-15	-1.30417	-1.66389
200916230	rs11694236	0.00220764	17.9901	2.00115	1.26074e-11	-1.7902	-1.0605	1.66537e-15	-1.27102	-1.65424
200916239	rs11688194	0.00209415	17.9373	2.00115	1.25247e-11	-1.79678	-1.0605	1.6476e-15	-1.28175	-1.65424
200916403	rs34381014	0.00179739	17.8261	1.95951	1.21228e-11	-1.81045	-1.07944	1.59561e-15	-1.30417	-1.66389
200916495	rs11897782	9.71966e-14	-1.99307	-1.8619	5.07734e-12	-2.1058	-1.65439	6.86148e-16	-2.02791	-1.78407
200916506	rs11903185	9.71966e-14	-1.99307	-1.8619	5.07734e-12	-2.1058	-1.65439	6.86148e-16	-2.02791	-1.78407
200917203	rs28602861	1.47114e-13	-1.94982	-1.49068	1.39342e-08	-2.05867	6.2158	8.41749e-16	-1.87372	-1.73386
200917350	rs11899065	1.09291e-13	-2.06275	-1.67495	4.88268e-12	-1.94508	-1.85421	6.56892e-16	-2.04504	-1.81051
200917613	rs10931882	9.71395e-14	-1.9909	-1.86466	5.11965e-12	-2.1058	-1.64609	6.98751e-16	-2.02611	-1.76767
200917675	rs10931883	9.71553e-14	-1.9909	-1.86449	5.10652e-12	-2.1058	-1.64866	6.97556e-16	-2.02611	-1.76938
200918029	rs3094765	7.04238e-12	1.91433	-1.48634	1.16293e-11	-1.97648	-0.954971	6.85244e-16	-1.96419	-1.8491
200918366	rs3115412	6.54759e-12	1.85094	-1.4958	1.19414e-11	-1.96481	-0.940153	6.92323e-16	-1.952	-1.85102
200919836	rs56285751	0.00172449	17.8261	1.9181	1.18982e-11	-1.81045	-1.09815	1.58065e-15	-1.30417	-1.67331
200920896	rs74510418	2.7227e-12	-0.522328	-7.42646e-10	3.79755e-11	-1.74804	-7.42646e-10	4.01313e-13	2.55943	-7.42646e-10
200921050	rs2079195	1.67781e-12	-0.484898	-0.521565	4.52663e-09	-0.923173	3.95592	4.53963e-15	-0.516907	-1.40556
200922441	rs117438958	1.80007e-13	-1.76566	-1.47305	1.32391e-11	-2.00704	-0.794764	1.91066e-15	-1.81068	-0.977186
200922466	rs10198088	1.6644e-12	-0.539575	-0.474914	4.40276e-09	-0.969809	3.97482	4.40403e-15	-0.571037	-1.38176
200922614	rs150970187	5.3028e-12	0.144282	-7.42646e-10	5.45412e-11	-1.38602	-7.42646e-10	3.69753e-14	0.174936	-7.42646e-10
200922678	rs3115420	1.66431e-12	-0.522038	-0.492502	4.31058e-09	-0.954866	3.93871	4.43502e-15	-0.553677	-1.39211
200923081	rs11679658	0.00141988	17.7211	1.82875	1.12885e-11	-1.82311	-1.13809	1.51766e-15	-1.32512	-1.69303
200923680	rs13019274	1.59971e-13	-1.89151	-1.46521	8.42378e-12	-1.39971	-1.85421	3.28975e-15	-0.447522	-1.79698
200923832	rs2189472	1.64658e-12	0.0418173	-1.06707	6.71855e-10	-0.668174	1.79324	5.10825e-15	-0.0310209	-1.77344
200924087	rs62180537	9.66481e-12	0.744539	-7.42646e-10	4.19608e-11	-1.64824	-7.42646e-10	8.05503e-15	-1.34902	-7.42646e-10
200924202	rs2189471	1.74659e-13	-1.99791	-1.27097	2.71921e-08	-2.10194	6.92764	7.95429e-16	-2.04466	-1.61952
200924558	rs10169915	6.59519e-12	1.85094	-1.48856	1.15295e-11	-1.96481	-0.975256	6.94497e-16	-1.952	-1.84789
200925868	rs113193814	1.48293e-13	-1.91515	-1.51737	1.20881e-08	-2.07504	6.09004	8.64179e-16	-1.83181	-1.74948
200926045	rs3115421	1.77579e-13	-1.99069	-1.2616	2.81523e-08	-2.10317	6.96357	8.04628e-16	-2.03921	-1.61348
200926525	rs993282	6.47332e-12	1.85094	-1.50721	1.18719e-11	-1.96481	-0.945992	6.91835e-16	-1.952	-1.85173
200926542	rs113426588	9.2275e-13	-1.60435	-7.42646e-10	3.48236e-11	-1.83468	-7.42646e-10	9.70058e-15	-1.16313	-7.42646e-10
200926827	rs34686330	1.59331e-13	-1.88912	-1.4716	8.3968e-12	-1.40402	-1.85311	3.25951e-15	-0.454129	-1.79961
200927659	rs7585414	1.08922e-12	0.0446074	-1.4831	1.24387e-11	-1.01203	-1.85213	4.48567e-15	-0.125738	-1.80869
200929285	rs12474561	9.61651e-14	-2.00173	-1.86391	5.02235e-12	-2.10558	-1.6655	6.92416e-16	-2.03508	-1.76781
200929308	rs17530524	3.22951e-13	-1.8254	-0.828807	4.83568e-10	0.494576	0.301635	1.2627e-15	-2.10347	-1.0986
200929531	rs76568708	0.00114799	17.6164	1.72091	1.06333e-11	-1.83549	-1.1855	1.45329e-15	-1.34578	-1.7157
200929873	rs76402307	9.67064e-14	-1.99734	-1.86269	4.92527e-12	-2.10574	-1.68487	6.88521e-16	-2.03145	-1.77708
200930815	rs10497846	1.05947e-12	0.0446074	-1.51079	1.2613e-11	-1.01203	-1.83822	4.4324e-15	-0.125738	-1.82063
200930961	rs186925362	1.35581e-12	-1.21956	-7.42646e-10	1.25093e-10	-0.555921	-7.42646e-10	4.22417e-14	0.308093	-7.42646e-10
200932255	rs74266484	7.12394e-13	-2.59578e-10	-1.86308	4.73447e-11	-2.59578e-10	-1.52753	4.82521e-15	-2.59578e-10	-1.86146
200932296	rs3115424	1.09373e-13	-2.10116	-1.63578	8.26351e-10	-2.0393	3.37134	5.9632e-16	-2.09226	-1.86003
200932798	rs139933704	1.34769e-12	-2.59578e-10	-1.22556	4.34297e-11	-2.59578e-10	-1.61384	6.12014e-15	-2.59578e-10	-1.62373
200932979	rs3094762	3.93386e-12	1.38797	-1.5423	1.77692e-11	-1.75953	-0.747986	8.28784e-16	-1.76718	-1.85593
200933464	rs115137931	3.50783e-10	4.33621	-7.42646e-10	2.51439e-10	0.14222	-7.42646e-10	3.20349e-14	0.031511	-7.42646e-10
200934490	rs3094761	1.09662e-13	-2.10173	-1.63257	8.37206e-10	-2.04152	3.38661	5.96027e-16	-2.09325	-1.85953
200935971	rs76579345	8.48467e-13	-2.59578e-10	-1.68828	3.40996e-11	-2.59578e-10	-1.85569	5.02228e-15	-2.59578e-10	-1.82143
200936399	rs3115418	4.46694e-12	1.5107	-1.53795	1.69824e-11	-1.79677	-0.756033	7.99428e-16	-1.804	-1.85518
200937021	rs117728027	8.48467e-13	-2.59578e-10	-1.68828	3.40996e-11	-2.59578e-10	-1.85569	5.02228e-15	-2.59578e-10	-1.82143
200937249	rs13001540	2.2174e-12	0.95284	-1.68046	2.7259e-11	-0.429285	-1.65031	1.09407e-14	0.808236	-1.85106
200937901	rs2107300	5.85782e-13	-0.84331	-1.21545	1.37226e-10	1.34972	-1.81307	1.00581e-14	0.409864	-1.5368
200938288	rs6716313	4.26343e-12	1.5107	-1.58458	1.85985e-11	-1.79677	-0.665129	7.94021e-16	-1.804	-1.86196
200938384	rs75029739	8.04469e-13	-2.59578e-10	-1.74153	3.85954e-11	-2.59578e-10	-1.73185	4.80662e-15	-2.59578e-10	-1.86532
200939165	rs16832381	9.06544e-12	0.680516	-7.42646e-10	4.1937e-11	-1.64881	-7.42646e-10	8.11691e-15	-1.34137	-7.42646e-10
200939270	rs112734272	1.74636e-12	-0.966417	-7.42646e-10	2.7042e-11	-2.08759	-7.42646e-10	4.76859e-15	-1.87326	-7.42646e-10
200941308	rs16832386	1.01571e-12	0.00645515	-1.51482	1.2639e-11	-1.00421	-1.84398	4.55528e-15	-0.10249	-1.81654
200941367	rs74706215	0.000872824	17.6648	1.39845	9.29999e-12	-1.81146	-1.34351	1.38421e-15	-1.36902	-1.74116
200941482	rs16832389	9.25126e-12	0.700807	-7.42646e-10	4.2284e-11	-1.64057	-7.42646e-10	8.20378e-15	-1.33072	-7.42646e-10
200941597	rs3115423	4.19914e-12	1.44749	-1.53656	1.76657e-11	-1.77793	-0.735419	8.1572e-16	-1.78538	-1.85362
200942180	rs17530572	5.67188e-13	-2.09102	-7.42646e-10	2.65576e-11	-2.10566	-7.42646e-10	5.78956e-15	-1.67926	-7.42646e-10
200943696	rs17591813	2.02034e-13	-1.43697	-1.6863	7.22071e-12	-1.5528	-1.85523	1.14284e-15	-1.48136	-1.82044
200944333	rs56216998	0.000521584	17.2396	1.30884	8.53944e-12	-1.86131	-1.37897	1.25598e-15	-1.44925	-1.75814
200944535	rs17629742	1.49432e-13	-1.89707	-1.52779	8.63293e-12	-1.3895	-1.83989	3.29361e-15	-0.431898	-1.81143
200944977	rs13020005	3.79958e-12	1.32587	-1.51493	1.77804e-11	-1.73961	-0.767274	8.47599e-16	-1.74748	-1.85318
200945790	rs76525565	7.10976e-13	-2.59578e-10	-1.86507	4.58043e-11	-2.59578e-10	-1.5606	4.81155e-15	-2.59578e-10	-1.8643
200945854	rs12473681	2.27237e-12	1.01749	-1.72062	7.89632e-12	-1.45655	-1.86204	1.58982e-15	-1.13496	-1.83673
200946126	rs10497847	2.2194e-12	0.995702	-1.72242	7.81631e-12	-1.46646	-1.86231	1.5694e-15	-1.14709	-1.83753
200946393	rs2347286	1.636e-13	-2.09861	-1.23567	2.39487e-10	-1.50499	1.59851	1.36054e-15	-1.30905	-1.81838
200947128	rs150661810	1.20241e-12	-2.59578e-10	-1.33963	7.14838e-11	-2.59578e-10	-1.11551	1.01305e-14	-2.59578e-10	-1.11976
200947544	rs7601886	2.10725e-12	0.971824	-1.75039	7.71514e-12	-1.47727	-1.86452	1.53709e-15	-1.16034	-1.84508
200948110	rs188046269	1.36511e-12	-2.59578e-10	-1.21272	3.75101e-11	-2.59578e-10	-1.76037	4.96488e-15	-2.59578e-10	-1.83292
200948340	rs190741491	1.21417e-12	-2.59578e-10	-1.32989	4.07498e-11	-2.59578e-10	-1.67753	5.75029e-15	-2.59578e-10	-1.68606
200948594	rs3094759	4.10525e-12	1.38797	-1.49965	1.7063e-11	-1.75953	-0.788539	8.31974e-16	-1.76718	-1.85209
200950202	rs77188396	2.96475e-11	1.86543	-7.42646e-10	1.71542e-10	-0.240153	-7.42646e-10	2.32985e-13	2.01566	-7.42646e-10
200951149	rs79414399	7.33191e-13	-2.59578e-10	-1.8343	5.62431e-11	-2.59578e-10	-1.3553	5.00305e-15	-2.59578e-10	-1.82527
200951540	rs3094758	4.73779e-12	1.58879	-1.55717	1.81321e-11	-1.822	-0.665296	7.48086e-16	-1.86275	-1.8628
200952069	rs76366998	7.11472e-13	-2.59578e-10	-1.86437	3.43814e-11	-2.59578e-10	-1.84746	4.89156e-15	-2.59578e-10	-1.8478
200952292	rs62180538	5.58867e-13	-2.1058	-7.42646e-10	4.61601e-11	-1.55287	-7.42646e-10	4.97889e-15	-1.83011	-7.42646e-10
200954525	rs59074612	7.90279e-13	-2.59578e-10	-1.75932	3.37784e-11	-2.59578e-10	-1.86516	4.88702e-15	-2.59578e-10	-1.84873
200954593	rs16832421	1.99376e-12	0.950194	-1.78412	7.63737e-12	-1.48703	-1.8649	1.49993e-15	-1.17231	-1.85758
200955657	rs12467109	3.24617e-12	1.51444	-1.86092	1.19447e-11	-1.32215	-1.58254	2.57001e-15	-0.805697	-1.68571
200955823	rs12470989	3.49317e-12	1.59159	-1.86473	1.19228e-11	-1.28604	-1.62049	2.59996e-15	-0.759299	-1.72052
200955904	rs12471029	1.2877e-13	-1.70823	-1.86545	6.32194e-12	-1.90145	-1.63951	9.68317e-16	-1.72631	-1.7412
200956194	rs76640898	5.07019e-12	-2.59578e-10	0.0994254	2.0945e-10	-2.59578e-10	-0.0404951	1.58551e-14	-2.59578e-10	-0.671824
200957218	rs12468434	1.31533e-13	-1.69216	-1.86029	6.64139e-12	-1.88989	-1.60177	1.00834e-15	-1.71062	-1.71639
200957684	rs151252871	1.43145e-12	-1.16527	-7.42646e-10	1.26033e-10	-0.548434	-7.42646e-10	5.56031e-15	-1.71966	-7.42646e-10
200957935	rs76751571	8.87756e-13	-2.59578e-10	-1.64301	3.38008e-11	-2.59578e-10	-1.8645	5.35142e-15	-2.59578e-10	-1.75795
200957953	rs10182513	9.36771e-14	-2.09404	-1.79782	4.77053e-10	-1.94122	2.72387	5.89592e-16	-2.1038	-1.85984
200958504	rs117903863	1.78197e-13	-1.8662	-1.38262	1.16373e-11	-2.06933	-0.86143	1.65901e-15	-1.97562	-0.953472
200958751	rs148198681	6.26657e-12	0.311276	-7.42646e-10	6.48824e-11	-1.2124	-7.42646e-10	5.04509e-14	0.485687	-7.42646e-10
200958818	rs76681391	5.76856e-13	-2.07412	-7.42646e-10	3.97823e-11	-1.70156	-7.42646e-10	3.80522e-15	-2.09894	-7.42646e-10
200959277	rs141562681	6.20669e-12	0.301674	-7.42646e-10	6.4505e-11	-1.21824	-7.42646e-10	4.99518e-14	0.475745	-7.42646e-10
200959408	rs12470843	1.4886e-13	-1.5674	-1.8613	7.1955e-12	-1.79677	-1.61476	1.04961e-15	-1.67289	-1.714
200959521	rs10755016	4.89522e-12	1.61901	-1.5547	1.78501e-11	-1.80535	-0.697622	7.63101e-16	-1.84326	-1.86242
200960006	rs115049412	5.73248e-13	-2.08039	-7.42646e-10	4.07482e-11	-1.67757	-7.42646e-10	3.81828e-15	-2.09551	-7.42646e-10
200960036	rs17446229	8.52494e-12	0.619043	-7.42646e-10	4.23289e-11	-1.63951	-7.42646e-10	8.07765e-15	-1.34621	-7.42646e-10
200960641	rs191899008	1.30069e-12	-1.26106	-7.42646e-10	2.81846e-11	-2.0462	-7.42646e-10	5.47739e-15	-1.73469	-7.42646e-10
200960971	rs967986	8.48337e-12	0.614154	-7.42646e-10	4.33537e-11	-1.61559	-7.42646e-10	8.80977e-15	-1.25945	-7.42646e-10
200961581	rs7561683	2.55702e-12	1.17172	-1.75683	8.83058e-12	-1.34138	-1.86538	1.76954e-15	-1.01538	-1.84921
200962831	rs3115419	4.30555e-12	1.4949	-1.55895	1.84949e-11	-1.77815	-0.689334	7.79264e-16	-1.8219	-1.86282
200962976	rs35509480	1.65852e-13	-1.89207	-1.42854	8.41691e-12	-1.39869	-1.85605	3.40488e-15	-0.445953	-1.76415
200963219	rs12465030	8.45303e-13	-2.59578e-10	-1.69201	3.38173e-11	-2.59578e-10	-1.86401	5.0331e-15	-2.59578e-10	-1.81928
200963309	rs75558424	5.15028e-11	2.41768	-7.42646e-10	7.59849e-11	-1.05445	-7.42646e-10	4.7269e-15	-1.88204	-7.42646e-10
200963752	rs78954994	0.00544291	19.7093	1.18436	1.45522e-11	-1.42445	-1.28279	2.45322e-15	-0.847109	-1.69081
200964803	rs974395	2.57295e-12	1.12759	-1.70649	8.64803e-12	-1.36261	-1.86504	1.76464e-15	-1.04077	-1.8266
200964886	rs12467210	8.48138e-13	-2.59578e-10	-1.68867	3.38282e-11	-2.59578e-10	-1.86369	5.04184e-15	-2.59578e-10	-1.81754
200965477	rs56279339	1.42637e-13	-1.83633	-1.63508	1.18091e-08	-2.09717	6.08881	9.14247e-16	-1.73867	-1.7863
200966227	rs72932258	7.64684e-13	-1.79225	-7.42646e-10	4.88225e-11	-1.49679	-7.42646e-10	4.33817e-15	-1.96786	-7.42646e-10
200966337	rs11691873	0.00051269	16.7475	1.78371	1.04078e-11	-1.82967	-1.21276	1.72025e-15	-1.28226	-1.61058
200968150	rs12478674	4.09647e-12	1.28356	-1.39739	1.72068e-11	-1.71028	-0.829401	8.08854e-16	-1.81199	-1.83547
200968208	rs188401823	6.13547e-13	-2.01245	-7.42646e-10	3.28181e-11	-1.894	-7.42646e-10	3.7995e-15	-2.10045	-7.42646e-10
200968472	rs62180539	1.30036e-11	1.04127	-7.42646e-10	4.95444e-11	-1.48211	-7.42646e-10	8.41192e-15	-1.30567	-7.42646e-10
200968790	rs77367143	4.28053e-12	-0.0698767	-7.42646e-10	7.24143e-11	-1.10258	-7.42646e-10	4.03755e-15	-2.03968	-7.42646e-10
200968905	rs10931887	0.000608742	16.8505	1.85242	1.08524e-11	-1.81708	-1.18351	1.79052e-15	-1.26062	-1.59218
200969162	rs148672715	9.77726e-13	-2.59578e-10	-1.54648	3.39057e-11	-2.59578e-10	-1.8614	4.87918e-15	-2.59578e-10	-1.85034
200969910	rs3094757	4.02698e-12	1.25597	-1.38691	1.71046e-11	-1.70077	-0.844857	8.17715e-16	-1.80379	-1.83277
200970371	rs12477304	5.41506e-12	2.03048	-1.86525	1.51897e-11	-1.05319	-1.61117	2.69688e-15	-0.685252	-1.75797
200970495	rs12473133	5.12778e-12	1.97567	-1.86495	1.49025e-11	-1.08075	-1.6027	2.62631e-15	-0.717301	-1.75244
200970813	rs12475997	1.50854e-13	-1.55017	-1.86522	7.09005e-12	-1.81608	-1.61021	9.94997e-16	-1.68299	-1.75734
200971168	rs34802998	1.88472e-12	0.320752	-1.21093	1.90626e-11	-0.573667	-1.86359	8.10065e-15	0.361638	-1.70501
200973020	rs4673702	1.36831e-13	-1.64783	-1.86513	6.8211e-12	-1.85754	-1.60742	1.01262e-15	-1.66725	-1.75552
200973079	rs4673704	1.60829e-13	-1.98035	-1.37102	3.28744e-08	-2.10448	7.11995	7.93404e-16	-2.03128	-1.63545
200973109	rs56155086	1.4501e-13	-1.81411	-1.64079	1.13776e-08	-2.10062	6.05505	9.35067e-16	-1.71282	-1.78964
200973255	rs116835322	6.11967e-13	-2.01503	-7.42646e-10	3.26906e-11	-1.89789	-7.42646e-10	3.7972e-15	-2.10105	-7.42646e-10
200973289	rs4673705	2.17885e-12	0.460511	-1.20567	2.06312e-11	-0.494321	-1.86386	8.42035e-15	0.397737	-1.7024
200974163	rs35650986	1.9882e-13	-1.71741	-1.4219	8.39925e-12	-1.39984	-1.857	5.15096e-15	-0.0351922	-1.76094
200974485	rs80109866	7.87961e-13	-2.59578e-10	-1.76226	3.7772e-11	-2.59578e-10	-1.75341	4.81457e-15	-2.59578e-10	-1.86367
200974616	rs34053966	2.01305e-13	-1.68848	-1.43841	8.10774e-12	-1.43762	-1.85454	4.78829e-15	-0.100268	-1.76887
200975208	rs56043066	6.63255e-13	-1.93455	-7.42646e-10	2.92895e-11	-2.00775	-7.42646e-10	5.44379e-15	-1.74084	-7.42646e-10
200975302	rs79576506	1.47274e-12	-2.59578e-10	-1.13683	3.5859e-10	-2.59578e-10	0.497198	1.54162e-14	-2.59578e-10	-0.699898
200975897	rs13026730	2.48177e-12	1.02113	-1.63612	3.16125e-11	-0.262484	-1.66894	1.19049e-14	0.906903	-1.86527
200977637	rs4375846	1.96157e-13	-1.72095	-1.43184	8.45175e-12	-1.39505	-1.85556	5.16854e-15	-0.0269884	-1.76574
200977840	rs61044978	8.51492e-13	-2.59578e-10	-1.68472	3.38422e-11	-2.59578e-10	-1.86327	5.05226e-15	-2.59578e-10	-1.81548
200977866	rs79354854	9.68601e-13	-2.59578e-10	-1.55586	3.4674e-11	-2.59578e-10	-1.83899	4.81646e-15	-2.59578e-10	-1.86328
200978216	rs151314309	8.71178e-12	0.640722	-7.42646e-10	7.36424e-11	-1.08576	-7.42646e-10	5.19969e-14	0.51587	-7.42646e-10
200978436	rs140609896	1.05693e-12	-1.46859	-7.42646e-10	3.01136e-11	-1.98	-7.42646e-10	3.84159e-15	-2.08943	-7.42646e-10
200978933	rs116755292	1.91354e-12	0.341162	-1.21616	1.93801e-11	-0.55744	-1.8633	8.24773e-15	0.382219	-1.7076
200979065	rs145363923	0.00067371	16.799	2.00537	1.15242e-11	-1.82341	-1.11712	1.84825e-15	-1.27148	-1.54959
200979088	rs112403441	0.000634382	16.8505	1.89368	1.10466e-11	-1.81708	-1.16578	1.81081e-15	-1.26062	-1.58092
200979493	rs34141563	2.05031e-12	0.404965	-1.21093	2.03848e-11	-0.506603	-1.86359	8.81855e-15	0.446552	-1.70501
200980369	rs71424248	1.99634e-13	-1.70668	-1.42854	8.28794e-12	-1.41413	-1.85605	5.01009e-15	-0.0597112	-1.76415
200980428	rs78769814	7.05118e-13	-1.87334	-7.42646e-10	2.79284e-11	-2.05534	-7.42646e-10	4.7065e-15	-1.88637	-7.42646e-10
200980705	rs143522557	1.90768e-13	-1.76242	-1.41823	8.94939e-12	-1.3359	-1.85749	5.75165e-15	0.0733256	-1.75915
200980769	rs4493245	3.72752e-12	1.19441	-1.40262	1.78922e-11	-1.67902	-0.821593	8.29918e-16	-1.78497	-1.83678
200982669	rs112758070	5.74626e-13	-2.07799	-7.42646e-10	4.03598e-11	-1.68715	-7.42646e-10	3.81279e-15	-2.09695	-7.42646e-10
200982809	rs188291788	1.07157e-12	-2.59578e-10	-1.45483	3.73085e-11	-2.59578e-10	-1.76576	5.39652e-15	-2.59578e-10	-1.74956
200983208	rs7603910	9.05925e-14	-2.10564	-1.8197	4.94611e-10	-2.0097	2.82849	6.02126e-16	-2.08608	-1.85652
200983853	rs142988313	6.14347e-13	-2.01115	-7.42646e-10	3.28826e-11	-1.89204	-7.42646e-10	3.80069e-15	-2.10013	-7.42646e-10
200983909	rs4497857	3.1252e-12	1.02342	-1.40787	1.89422e-11	-1.62993	-0.813661	8.6718e-16	-1.73975	-1.83807
200983910	rs58868886	2.83551e-12	1.19029	-1.67202	3.662e-11	-0.144838	-1.63955	1.39713e-14	1.06477	-1.86308
200984032	rs74868518	2.50656e-10	4.00013	-7.42646e-10	3.14431e-11	-1.9368	-7.42646e-10	9.22016e-15	-1.21392	-7.42646e-10
200984341	rs115867359	1.01453e-10	3.09564	-7.42646e-10	3.92369e-10	0.587223	-7.42646e-10	4.94801e-13	2.76884	-7.42646e-10
200984925	rs117277319	7.23812e-13	-2.59578e-10	-1.84718	3.61177e-11	-2.59578e-10	-1.7982	4.89077e-15	-2.59578e-10	-1.84796
200985350	rs12478082	8.28266e-13	-2.59578e-10	-1.71237	3.37892e-11	-2.59578e-10	-1.86484	4.99481e-15	-2.59578e-10	-1.82691
200986345	rs7588746	5.46736e-06	14.628	-0.63765	4.99685e-11	-1.72744	0.253855	2.06837e-15	-0.864296	-1.84426
200986595	rs62180557	3.71452e-12	-0.211704	-7.42646e-10	1.76193e-10	-0.213403	-7.42646e-10	2.48984e-14	-0.220513	-7.42646e-10
200986685	rs75834865	1.48733e-13	-1.5655	-1.86405	7.32516e-12	-1.79603	-1.59764	1.10845e-15	-1.58662	-1.74573
200987316	rs67346028	1.90192e-13	-1.742	-1.44167	8.71663e-12	-1.36574	-1.85401	5.40767e-15	0.0229257	-1.77042
200987535	rs34320296	1.85157e-13	-1.77538	-1.43513	9.1498e-12	-1.31619	-1.85506	5.89675e-15	0.106397	-1.76731
200987874	rs146003197	2.09197e-12	-2.59578e-10	-0.785845	4.67706e-10	-2.59578e-10	0.76286	1.60936e-14	-2.59578e-10	-0.656892
200988161	rs78190801	5.5972e-13	-2.10427	-7.42646e-10	2.6601e-11	-2.10403	-7.42646e-10	6.20708e-15	-1.60962	-7.42646e-10
200988635	rs59580441	8.34415e-13	-2.59578e-10	-1.70498	3.38077e-11	-2.59578e-10	-1.86429	5.0136e-15	-2.59578e-10	-1.82316
200989382	rs144415082	8.28602e-12	0.590617	-7.42646e-10	7.14342e-11	-1.1162	-7.42646e-10	4.9513e-14	0.466922	-7.42646e-10
200989616	rs11690371	0.000523711	16.5879	1.96462	1.13067e-11	-1.84869	-1.11089	1.76452e-15	-1.31536	-1.55208
200990292	rs115176941	1.32854e-12	-1.23987	-7.42646e-10	1.44803e-10	-0.409605	-7.42646e-10	1.04274e-14	-1.09088	-7.42646e-10
200991598	rs144745185	2.46147e-10	3.98197	-7.42646e-10	3.13486e-11	-1.93981	-7.42646e-10	9.15649e-15	-1.22085	-7.42646e-10
200993336	rs62180559	2.38693e-12	1.02113	-1.67508	3.26641e-11	-0.262484	-1.63622	1.19352e-14	0.906903	-1.86272
200993650	rs62181760	9.93341e-12	0.771951	-7.42646e-10	4.61561e-11	-1.55295	-7.42646e-10	8.51126e-15	-1.29392	-7.42646e-10
200993955	rs115020233	8.26758e-13	-2.59578e-10	-1.7142	3.37855e-11	-2.59578e-10	-1.86495	4.99026e-15	-2.59578e-10	-1.82783
200993957	rs115831882	1.46336e-13	-1.58175	-1.86405	7.01881e-12	-1.83875	-1.59764	9.79325e-16	-1.71047	-1.74573
200995050	rs140986905	8.78475e-13	-1.65352	-7.42646e-10	6.44723e-11	-1.21874	-7.42646e-10	4.56926e-15	-1.91596	-7.42646e-10
200995059	rs62181762	3.75871e-12	-0.199877	-7.42646e-10	1.78288e-10	-0.201581	-7.42646e-10	2.51939e-14	-0.208712	-7.42646e-10
200995403	rs62181763	3.72801e-12	-0.208079	-7.42646e-10	1.76832e-10	-0.209779	-7.42646e-10	2.49886e-14	-0.216896	-7.42646e-10
200995687	rs4673727	1.7845e-13	-1.9232	-1.3242	3.99497e-08	-2.10568	7.31607	8.75533e-16	-1.96505	-1.60319
200995839	rs115122278	1.35466e-12	-1.2204	-7.42646e-10	1.48796e-10	-0.382406	-7.42646e-10	1.06493e-14	-1.06982	-7.42646e-10
200996707	rs192644492	1.00414e-11	-2.59578e-10	0.782765	5.74331e-11	-2.59578e-10	-1.33436	9.67049e-15	-2.59578e-10	-1.16624
200996851	rs72932280	1.08526e-05	15.4736	-0.797638	1.01704e-11	-2.10463	-0.960871	6.28037e-16	-2.08638	-1.81409
200996976	rs11680258	3.01002e-07	11.3551	-0.264149	2.41103e-11	-2.06253	-0.139805	8.39685e-16	-2.07636	-1.53369
200996993	rs116527445	1.90919e-10	3.72789	-7.42646e-10	1.5757e-10	-0.325113	-7.42646e-10	2.35868e-14	-0.274628	-7.42646e-10
200997451	rs78216504	4.75408e-12	-2.59578e-10	0.0350502	5.53105e-11	-2.59578e-10	-1.37202	1.86795e-14	-2.59578e-10	-0.507889
200997681	rs13400375	2.69294e-12	1.10769	-1.641	1.68702e-11	-1.66781	-0.891621	8.22379e-16	-1.77069	-1.86017
200997916	rs12996313	1.06673e-05	15.4151	-0.756383	1.05598e-11	-2.10506	-0.922868	6.32737e-16	-2.08827	-1.80474
200998169	rs75741772	7.00454e-12	0.422605	-7.42646e-10	1.40387e-10	-0.440577	-7.42646e-10	3.93186e-14	0.236384	-7.42646e-10
200998795	rs115138110	7.00454e-12	0.422605	-7.42646e-10	1.40387e-10	-0.440577	-7.42646e-10	3.93186e-14	0.236384	-7.42646e-10
200998950	rs13029537	9.19527e-06	15.2577	-0.747502	1.06395e-11	-2.10573	-0.914679	6.3113e-16	-2.09291	-1.80265
200999256	rs12613687	1.02116e-05	15.3626	-0.747502	1.06434e-11	-2.10536	-0.914679	6.33033e-16	-2.0899	-1.80265
201000017	rs7608668	3.07314e-07	11.3551	-0.243395	2.46354e-11	-2.06253	-0.118264	8.47685e-16	-2.07636	-1.5242
201000347	rs2881593	3.94733e-07	11.6054	-0.243395	2.43178e-11	-2.07551	-0.118264	8.3883e-16	-2.08686	-1.5242
201000523	rs75523874	5.70039e-13	-0.884306	-1.2017	1.18944e-10	1.21125	-1.81757	8.88366e-15	0.314003	-1.5651
201000776	rs1105964	1.10117e-05	15.4151	-0.724612	1.0634e-11	-2.10506	-0.915868	6.33331e-16	-2.08827	-1.8038
201000860	rs12470336	1.52154e-13	-1.5429	-1.86392	7.23112e-12	-1.81082	-1.59577	1.0143e-15	-1.67664	-1.74448
201000956	rs9677594	5.86478e-13	-0.858296	-1.19928	1.24223e-10	1.25402	-1.81692	9.22941e-15	0.350555	-1.56348
201001809	rs115025241	1.33833e-11	1.07005	-7.42646e-10	2.83214e-11	-2.04136	-7.42646e-10	5.27117e-15	-1.77306	-7.42646e-10
201002023	rs114489156	6.14347e-13	-2.01115	-7.42646e-10	3.28826e-11	-1.89204	-7.42646e-10	3.80069e-15	-2.10013	-7.42646e-10
201002531	rs145903684	7.11307e-13	-2.59578e-10	-1.8646	3.66557e-11	-2.59578e-10	-1.78341	5.06941e-15	-2.59578e-10	-1.81209
201002877	rs142671922	2.30377e-12	-2.59578e-10	-0.689407	1.72789e-10	-2.59578e-10	-0.232908	1.75041e-14	-2.59578e-10	-0.572878
201003837	rs1106399	7.85361e-06	11.7306	2.62196	1.88396e-11	-2.07102	-0.377999	1.66002e-15	-1.87242	-1.05607
201004089	rs1106400	8.77409e-06	11.7767	2.68666	1.96026e-11	-2.06867	-0.340648	1.71681e-15	-1.86639	-1.02845
201004427	rs111335054	1.00141e-12	-1.52254	-7.42646e-10	3.68591e-11	-1.77788	-7.42646e-10	1.32211e-14	-0.853501	-7.42646e-10
201004492	rs3963373	8.10787e-13	-2.59578e-10	-1.7337	3.37689e-11	-2.59578e-10	-1.86544	4.94362e-15	-2.59578e-10	-1.83722
201004493	rs149646769	7.75716e-13	-2.59578e-10	-1.77792	3.51205e-11	-2.59578e-10	-1.82619	5.21361e-15	-2.59578e-10	-1.78404
201005109	rs74724807	0.000401146	16.378	1.90784	1.07642e-11	-1.87278	-1.13597	1.66381e-15	-1.35804	-1.56817
201005171	rs77321003	1.51446e-13	-1.54756	-1.86392	7.20676e-12	-1.81419	-1.59577	1.01017e-15	-1.68071	-1.74448
201005732	rs74266489	0.000367822	16.2764	1.92274	1.07135e-11	-1.88406	-1.12941	1.63718e-15	-1.37837	-1.56397
201005995	rs74266490	0.00039407	16.2764	1.99167	1.10459e-11	-1.88406	-1.09886	1.6697e-15	-1.37837	-1.54431
201006151	rs12992228	2.64864e-13	-1.83744	-1.01505	1.02742e-11	-1.21203	-1.84331	7.63396e-15	0.278566	-1.68127
201006247	rs115717210	0.00038698	16.3272	1.92274	1.07737e-11	-1.87846	-1.12941	1.65385e-15	-1.36824	-1.56397
201006353	rs114271895	1.82277e-10	3.68157	-7.42646e-10	5.80195e-10	0.978384	-7.42646e-10	4.61924e-14	0.397502	-7.42646e-10
201006554	rs12693906	1.76554e-13	-1.99033	-1.26776	4.93837e-08	-2.09974	7.52213	8.46157e-16	-2.05686	-1.54551
201006636	rs193142069	2.45767e-12	-0.624739	-7.42646e-10	1.56184e-10	-0.333943	-7.42646e-10	4.70155e-14	0.415163	-7.42646e-10
201006880	rs77853713	0.000354367	16.2257	1.93617	1.07177e-11	-1.8896	-1.12348	1.62696e-15	-1.38842	-1.56018
201006938	rs74822948	6.12754e-13	-2.01375	-7.42646e-10	3.27541e-11	-1.89595	-7.42646e-10	3.79833e-15	-2.10075	-7.42646e-10
201007075	rs79370848	1.45667e-13	-1.58626	-1.86412	6.98945e-12	-1.84196	-1.59861	9.74863e-16	-1.71439	-1.74639
201007114	rs2347287	9.78029e-12	0.756416	-7.42646e-10	4.38009e-11	-1.60533	-7.42646e-10	7.63481e-15	-1.4026	-7.42646e-10
201007351	rs77022739	7.90322e-12	0.543317	-7.42646e-10	1.54877e-10	-0.342348	-7.42646e-10	4.4165e-14	0.352618	-7.42646e-10
201007826	rs17530677	7.75245e-12	0.524056	-7.42646e-10	1.52463e-10	-0.358057	-7.42646e-10	4.33531e-14	0.334064	-7.42646e-10
201008386	rs74938253	6.61165e-06	11.5367	2.64367	1.89046e-11	-2.08009	-0.365486	1.63475e-15	-1.897	-1.04683
201009026	rs11684895	0.000322791	16.1189	1.94963	1.06588e-11	-1.90106	-1.11753	1.59926e-15	-1.40942	-1.55635
201009136	rs11684942	0.000341439	16.1751	1.94963	1.07229e-11	-1.89507	-1.11753	1.61697e-15	-1.39841	-1.55635
201009776	rs12476809	1.45698e-13	-1.58626	-1.86392	7.00935e-12	-1.84196	-1.59577	9.76719e-16	-1.71439	-1.74448
201009778	rs1919366	2.35093e-12	1.01944	-1.68859	1.96678e-11	-1.63439	-0.771606	8.42425e-16	-1.74139	-1.8654
201010225	rs116545148	2.24719e-12	-0.714274	-7.42646e-10	1.41596e-10	-0.432005	-7.42646e-10	4.18143e-14	0.297925	-7.42646e-10
201010380	rs112305133	6.62102e-06	11.3948	2.787	2.04246e-11	-2.08589	-0.282344	1.70911e-15	-1.91423	-0.985115
201010519	rs12472801	8.05369e-13	-2.59578e-10	-1.74041	3.37741e-11	-2.59578e-10	-1.86529	4.92853e-15	-2.59578e-10	-1.84027
201010527	rs34582889	6.50359e-06	11.4403	2.72358	1.97197e-11	-2.08411	-0.319251	1.6719e-15	-1.90877	-1.01258
201010676	rs34510964	5.41688e-06	11.2267	2.75437	2.01542e-11	-2.08021	-0.301353	1.74575e-15	-1.87886	-0.999275
201010766	rs62181764	3.94762e-12	-0.150841	-7.42646e-10	1.87244e-10	-0.152566	-7.42646e-10	2.64571e-14	-0.15979	-7.42646e-10
201010789	rs1919367	1.23002e-12	-0.116277	-1.20064	1.09828e-07	-1.56113	7.78283	1.36064e-15	-1.63143	-1.49592
201012142	rs13020689	2.54955e-13	-1.86106	-1.02956	1.0797e-11	-1.16741	-1.8383	8.28956e-15	0.351115	-1.67143
201012355	rs13021136	2.46884e-13	-1.89323	-1.02956	1.15376e-11	-1.10106	-1.8383	9.22251e-15	0.457766	-1.67143
201013277	rs7565005	2.13105e-07	10.9085	-0.162903	2.67016e-11	-2.03324	-0.0670209	9.02175e-16	-2.05153	-1.48673
201013775	rs17629838	2.52873e-13	-1.8902	-1.00862	1.1421e-11	-1.1076	-1.84193	9.21979e-15	0.447312	-1.66127
201013879	rs116861362	7.11394e-13	-2.59578e-10	-1.86448	8.87736e-11	-2.59578e-10	-0.898891	4.85257e-15	-2.59578e-10	-1.85581
201013903	rs62181765	4.09866e-12	-0.113292	-7.42646e-10	1.94405e-10	-0.115034	-7.42646e-10	2.74671e-14	-0.122326	-7.42646e-10
201017227	rs35186260	2.61466e-13	-1.69374	-1.17167	3.27733e-10	-0.626358	1.03358	7.39223e-15	-0.663204	-0.771681
201017236	rs62181766	4.8107e-12	0.0468901	-7.42646e-10	5.96975e-10	1.0069	-7.42646e-10	2.05312e-14	-0.413368	-7.42646e-10
201017463	rs77852935	6.11186e-13	-2.01631	-7.42646e-10	3.26274e-11	-1.89983	-7.42646e-10	3.79611e-15	-2.10134	-7.42646e-10
201017614	rs34243580	2.43123e-13	-1.77536	-1.16278	2.92148e-10	-0.759431	1.05171	7.36666e-15	-0.677818	-0.760532
201017652	rs7580413	1.89015e-12	0.757348	-1.64465	1.94597e-11	-1.52463	-0.892007	9.33016e-16	-1.64419	-1.86046
201017947	rs16832566	1.16491e-11	0.931275	-7.42646e-10	4.6304e-11	-1.54975	-7.42646e-10	7.85474e-15	-1.3742	-7.42646e-10
201018311	rs34077440	1.47789e-13	-1.98618	-1.44975	2.76641e-08	-2.03495	6.87787	8.68552e-16	-1.9186	-1.65764
201018421	rs12467723	8.17952e-13	-2.59578e-10	-1.72491	3.37709e-11	-2.59578e-10	-1.86538	4.96417e-15	-2.59578e-10	-1.83307
201018718	rs6722487	1.27132e-12	-0.0782272	-1.20567	1.09918e-07	-1.54114	7.76365	1.38111e-15	-1.61276	-1.49967
201019076	rs72932296	1.40969e-13	-1.98001	-1.50315	2.47e-08	-2.03956	6.76914	8.47789e-16	-1.91091	-1.68953
201020141	rs141481897	5.91647e-13	-2.0488	-7.42646e-10	3.09996e-11	-1.95101	-7.42646e-10	3.77936e-15	-2.10576	-7.42646e-10
201020673	rs147442905	1.08461e-12	-2.59578e-10	-1.44274	3.75331e-11	-2.59578e-10	-1.75976	5.43153e-15	-2.59578e-10	-1.74309
201021325	rs59695400	2.18731e-07	11.0402	-0.268541	2.46364e-11	-2.03494	-0.145809	8.71888e-16	-2.04302	-1.52939
201021703	rs62181767	2.92888e-12	-0.449335	-7.42646e-10	1.37725e-10	-0.459718	-7.42646e-10	6.16286e-15	-1.61677	-7.42646e-10
201021954	rs1569175	1.86351e-13	-1.99554	-1.20854	5.91769e-08	-2.10237	7.70568	8.99046e-16	-2.04288	-1.49886
201022585	rs183804110	1.10761e-12	-1.42175	-7.42646e-10	7.18711e-11	-1.11011	-7.42646e-10	6.37591e-15	-1.58279	-7.42646e-10
201022609	rs139143083	1.0292e-12	-2.59578e-10	-1.49517	3.45851e-11	-2.59578e-10	-1.84156	4.84733e-15	-2.59578e-10	-1.85689
201022713	rs78716988	1.65618e-13	-1.46616	-1.85587	8.45089e-12	-1.71939	-1.53132	1.07068e-15	-1.66684	-1.70018
201022753	rs35897370	2.27413e-13	-1.73784	-1.2671	2.70817e-10	-0.730923	0.947386	6.7824e-15	-0.634397	-0.886586
201022827	rs75000539	6.16542e-13	-2.00758	-7.42646e-10	3.11265e-11	-1.94692	-7.42646e-10	5.87046e-15	-1.66538	-7.42646e-10
201022952	rs10931888	7.06579e-06	14.6926	-0.445738	1.37595e-11	-2.1022	-0.661043	6.79753e-16	-2.10376	-1.71758
201023127	rs72932298	1.1251e-11	0.896505	-7.42646e-10	4.54313e-11	-1.56878	-7.42646e-10	8.09584e-15	-1.34396	-7.42646e-10
201023337	rs34887675	1.32287e-12	-1.24415	-7.42646e-10	2.48573e-10	0.130756	-7.42646e-10	5.281e-14	0.531387	-7.42646e-10
201024512	rs1569178	0.000633078	16.2414	2.50075	1.9701e-11	-1.80897	-0.595335	2.44296e-15	-1.2303	-1.3118
201024885	rs34945211	2.57277e-12	-0.578971	-7.42646e-10	3.85889e-11	-1.73202	-7.42646e-10	4.11082e-15	-2.02169	-7.42646e-10
201024982	rs112307960	6.6441e-13	-1.93281	-7.42646e-10	3.13173e-11	-1.94081	-7.42646e-10	6.57597e-15	-1.55189	-7.42646e-10
201025280	rs75671770	1.68143e-13	-1.48364	-1.82325	5.83075e-12	-1.83822	-1.78361	1.17804e-15	-1.42411	-1.84735
201026183	rs2881594	0.000714518	16.2414	2.62176	2.10378e-11	-1.80897	-0.529685	2.5519e-15	-1.2303	-1.26818
201026234	rs115380053	6.18219e-13	-2.00487	-7.42646e-10	5.0304e-11	-1.4669	-7.42646e-10	9.59331e-15	-1.17425	-7.42646e-10
201026474	rs75155905	8.46689e-13	-2.59578e-10	-1.69038	4.54906e-11	-2.59578e-10	-1.56747	5.86928e-15	-2.59578e-10	-1.66558
201026743	rs11674293	0.000623665	16.1362	2.59094	2.04153e-11	-1.82222	-0.546478	2.46642e-15	-1.25315	-1.27939
201027125	rs114633072	6.5154e-13	-1.95237	-7.42646e-10	4.49371e-11	-1.57972	-7.42646e-10	1.11271e-14	-1.02593	-7.42646e-10
201027168	rs12468065	1.65002e-13	-1.50038	-1.82537	5.78341e-12	-1.84916	-1.78083	1.15429e-15	-1.44164	-1.85019
201028847	rs62181769	9.89563e-12	0.76814	-7.42646e-10	2.61059e-09	2.48235	-7.42646e-10	1.85518e-13	1.78784	-7.42646e-10
201030160	rs13011052	2.67566e-12	-0.539758	-7.42646e-10	3.86691e-11	-1.72994	-7.42646e-10	4.062e-15	-2.03364	-7.42646e-10
201030247	rs4673743	2.45237e-11	2.88292	-1.20723	1.38198e-11	-1.74594	-1.01294	6.37585e-16	-2.10418	-1.7812
201033041	rs4261699	1.94596e-13	-1.86093	-1.29985	1.33756e-07	-2.06962	8.48841	1.13188e-15	-1.7423	-1.56913
201033250	rs79849897	1.10792e-13	-2.08725	-1.63681	4.21961e-12	-2.1058	-1.83944	6.69708e-16	-2.03445	-1.80178
201034906	rs12471164	1.08965e-13	-2.08141	-1.65927	4.19068e-12	-2.10548	-1.84663	6.69356e-16	-2.02339	-1.81336
201035093	rs35572201	1.69703e-07	10.7122	-0.194341	2.8153e-11	-2.05863	0.0113029	8.54101e-16	-2.08171	-1.51131
201035255	rs62181770	3.37646e-12	-0.307126	-7.42646e-10	1.7624e-10	-0.213132	-7.42646e-10	4.60235e-15	-1.90875	-7.42646e-10
201035825	rs12467923	1.07073e-13	-2.08733	-1.67087	4.17521e-12	-2.1058	-1.85002	6.58098e-16	-2.03461	-1.81911
201036353	rs141127951	7.15188e-13	-2.59578e-10	-1.85916	3.46317e-11	-2.59578e-10	-1.84021	6.3099e-15	-2.59578e-10	-1.59319
201036878	rs12469150	1.06198e-13	-2.08313	-1.68327	4.16187e-12	-2.10565	-1.85337	6.59474e-16	-2.02657	-1.82505
201037055	rs6710542	9.18204e-12	2.32741	-1.63411	2.00688e-11	-1.70574	-0.680077	6.14483e-16	-2.06759	-1.8547
201037440	rs13022996	2.65287e-12	-0.548311	-7.42646e-10	3.91818e-11	-1.71677	-7.42646e-10	4.14099e-15	-2.01438	-7.42646e-10
201037529	rs34860212	1.02637e-13	-2.10504	-1.69547	4.15906e-12	-2.10334	-1.85635	6.47748e-16	-2.03888	-1.83068
201038727	rs117549189	1.80188e-13	-1.61054	-1.62717	1.08407e-11	-1.93818	-1.0635	1.37881e-15	-1.77993	-1.33416
201038828	rs75464225	1.02622e-13	-2.08796	-1.7127	4.13389e-12	-2.10578	-1.85998	6.44834e-16	-2.03585	-1.83823
201038862	rs77929822	8.8826e-13	-1.64244	-7.42646e-10	5.34925e-11	-1.40544	-7.42646e-10	4.26851e-15	-1.98405	-7.42646e-10
201039029	rs80102178	1.02968e-13	-2.08459	-1.7127	4.13401e-12	-2.10575	-1.85998	6.49055e-16	-2.02933	-1.83823
201039406	rs78020282	1.02006e-13	-2.09212	-1.71456	4.14203e-12	-2.10346	-1.86033	6.35918e-16	-2.04899	-1.83901
201039543	rs56382011	2.19731e-13	-1.84878	-1.19052	2.09242e-07	-2.07408	8.94035	1.24498e-15	-1.72753	-1.48867
201040265	rs145604102	7.45678e-13	-2.59578e-10	-1.81741	3.40363e-11	-2.59578e-10	-1.85755	5.00699e-15	-2.59578e-10	-1.82448
201040409	rs117522106	8.00615e-13	-2.59578e-10	-1.74633	3.84034e-11	-2.59578e-10	-1.73684	4.8076e-15	-2.59578e-10	-1.86512
201040625	rs115507811	1.01037e-13	-2.10458	-1.71164	4.14172e-12	-2.10402	-1.85985	6.41859e-16	-2.03503	-1.84367
201040653	rs2881595	2.94125e-12	-0.445119	-7.42646e-10	4.18168e-11	-1.65168	-7.42646e-10	4.34433e-15	-1.96644	-7.42646e-10
201040938	rs114949028	6.03649e-13	-2.02872	-7.42646e-10	4.52941e-11	-1.5718	-7.42646e-10	3.85433e-15	-2.08612	-7.42646e-10
201040981	rs11679676	0.000917512	17.0047	2.10857	1.91733e-11	-1.79104	-0.640421	2.4881e-15	-1.22779	-1.29601
201041418	rs67724317	4.87527e-13	-1.69765	-0.544709	7.92913e-12	-1.46835	-1.84609	6.48048e-15	-0.164342	-1.40218
201041536	rs77736289	8.30655e-13	-1.70949	-7.42646e-10	4.01873e-11	-1.69143	-7.42646e-10	1.00016e-14	-1.13257	-7.42646e-10
201042954	rs62181771	5.39611e-12	1.76998	-1.60825	2.23713e-11	-1.54421	-0.73299	6.4281e-16	-2.02625	-1.85097
201043499	rs12616825	1.65748e-13	-2.04531	-1.27594	1.5604e-11	-0.879852	-1.7576	9.34853e-15	0.610838	-1.81093
201043897	rs1881539	2.06366e-13	-1.89867	-1.20339	2.01849e-07	-2.03392	8.86421	1.16039e-15	-1.80786	-1.4787
201043917	rs72934110	4.73029e-12	0.0300324	-7.42646e-10	1.34652e-09	1.8203	-7.42646e-10	7.09424e-14	0.826554	-7.42646e-10
201044563	rs78314287	9.67944e-14	-2.10578	-1.75334	4.25227e-12	-2.07238	-1.86515	5.93608e-16	-2.09954	-1.85731
201044937	rs1115187	3.50933e-12	-0.268529	-7.42646e-10	4.12177e-11	-1.66611	-7.42646e-10	4.16188e-15	-2.00935	-7.42646e-10
201045195	rs11895550	3.62021e-12	-0.237422	-7.42646e-10	4.18525e-11	-1.65083	-7.42646e-10	4.19207e-15	-2.00212	-7.42646e-10
201045484	rs75329942	7.14362e-13	-2.59578e-10	-1.86032	3.40009e-11	-2.59578e-10	-1.85859	5.62828e-15	-2.59578e-10	-1.70751
201046334	rs80324977	7.11296e-13	-2.59578e-10	-1.86462	3.37791e-11	-2.59578e-10	-1.86514	5.24897e-15	-2.59578e-10	-1.77728
201047184	rs12620298	1.14837e-07	10.1176	0.00972449	3.57971e-11	-2.03463	0.22752	9.32116e-16	-2.07861	-1.427
201048448	rs12467694	8.03001e-13	-2.59578e-10	-1.74335	3.38607e-11	-2.59578e-10	-1.86273	4.85332e-15	-2.59578e-10	-1.85565
201049103	rs112665110	4.08331e-12	-0.117046	-7.42646e-10	3.0316e-11	-1.9733	-7.42646e-10	3.77923e-15	-2.1058	-7.42646e-10
201049386	rs55906940	0.000319785	14.9868	3.07244	2.39152e-11	-1.93157	-0.278891	2.64726e-15	-1.36489	-1.09691
201049863	rs138330130	1.12281e-11	-2.59578e-10	0.894466	1.40905e-10	-2.59578e-10	-0.436893	5.20159e-14	-2.59578e-10	0.516234
201051150	rs11675980	9.95854e-08	9.93006	0.0547618	3.81232e-11	-2.01954	0.275386	9.68501e-16	-2.069	-1.39832
201052249	rs62181772	3.51594e-12	-0.266646	-7.42646e-10	3.86449e-11	-1.73057	-7.42646e-10	4.2664e-15	-1.98454	-7.42646e-10
201052418	rs11688872	0.000313141	14.9334	3.10484	2.42289e-11	-1.93693	-0.260508	2.65184e-15	-1.37597	-1.0841
201053255	rs35102285	4.10724e-12	1.63007	-1.74128	2.95951e-11	-1.56958	-0.427792	6.23684e-16	-2.042	-1.86542
201054342	rs75493584	6.73519e-12	0.383392	-7.42646e-10	2.70033e-11	-2.08902	-7.42646e-10	5.41576e-15	-1.746	-7.42646e-10
201055062	rs35212580	3.26732e-12	-0.339982	-7.42646e-10	2.70461e-11	-2.08744	-7.42646e-10	5.81198e-15	-1.67539	-7.42646e-10
201055407	rs115337021	1.52107e-11	1.19804	-7.42646e-10	1.9134e-10	-0.130927	-7.42646e-10	1.07172e-14	-1.06346	-7.42646e-10
201056514	rs35187439	2.90659e-13	-2.06072	-0.698834	1.30187e-11	-0.953227	-1.86536	1.10333e-14	0.501058	-1.53545
201056659	rs74442931	2.23073e-13	-1.80587	-1.21834	5.53219e-10	-0.480366	1.41114	7.77684e-15	-0.583574	-0.800591
201057443	rs79053279	0.000440888	14.851	3.52939	4.69648e-11	-1.89135	0.355765	4.06369e-15	-1.12011	-0.913112
201057444	rs62181774	4.49345e-13	-0.898762	-1.42515	2.80597e-07	-1.33135	8.49105	8.37348e-16	-1.9863	-1.62653
201057491	rs7565417	5.79832e-08	9.78021	-0.336257	3.55299e-11	-2.04484	0.230238	8.08017e-16	-2.10043	-1.54806
201059185	rs111433209	6.85947e-13	-1.90091	-7.42646e-10	3.23094e-11	-1.90962	-7.42646e-10	6.95486e-15	-1.49587	-7.42646e-10
201059371	rs6722092	6.4324e-08	9.91983	-0.37209	3.53572e-11	-2.0544	0.234926	7.95862e-16	-2.10298	-1.56066
201060216	rs6740981	8.42349e-08	10.1895	-0.37209	3.50053e-11	-2.06441	0.234926	7.9566e-16	-2.10324	-1.56066
201060581	rs12467362	8.7553e-08	10.2382	-0.382151	3.44942e-11	-2.06718	0.222991	7.91541e-16	-2.10389	-1.5652
201060932	rs118031896	1.48532e-13	-1.57168	-1.85922	6.78683e-12	-1.88713	-1.58286	1.03944e-15	-1.62668	-1.76995
201061535	rs13030683	7.67762e-08	10.0968	-0.37209	3.52007e-11	-2.05884	0.234926	7.96868e-16	-2.10172	-1.56066
201061730	rs114438342	1.19488e-12	-1.34591	-7.42646e-10	3.18961e-11	-1.9225	-7.42646e-10	3.93567e-15	-2.06523	-7.42646e-10
201061811	rs55683046	1.65538e-13	-1.92912	-1.39339	1.37038e-07	-2.01405	8.45708	9.76153e-16	-1.84463	-1.61482
201061962	rs12463436	7.45684e-08	10.0968	-0.401268	3.40025e-11	-2.05884	0.200296	7.86495e-16	-2.10172	-1.57376
201063123	rs142580432	1.44009e-13	-1.60127	-1.86056	6.59799e-12	-1.90592	-1.5923	1.00524e-15	-1.65468	-1.77541
201063157	rs150928350	1.44009e-13	-1.60127	-1.86056	6.59799e-12	-1.90592	-1.5923	1.00524e-15	-1.65468	-1.77541
201063644	rs11897245	6.60356e-08	9.95615	-0.382151	3.5103e-11	-2.04968	0.222991	7.95635e-16	-2.09873	-1.5652
201064740	rs376100508	7.11583e-13	-2.59578e-10	-1.86422	3.43321e-11	-2.59578e-10	-1.8489	5.0683e-15	-2.59578e-10	-1.81231
201065010	rs34527307	3.04732e-13	-2.08583	-0.626442	1.19937e-11	-1.03571	-1.86489	1.163e-14	0.514719	-1.49644
201065044	rs4672686	6.23591e-08	9.90798	-0.391269	3.48413e-11	-2.04635	0.212169	7.93347e-16	-2.09752	-1.56929
201065171	rs4673762	6.42009e-08	9.95615	-0.410329	3.39479e-11	-2.04968	0.18953	7.8567e-16	-2.09873	-1.5778
201065257	rs72934135	1.37683e-11	1.09842	-7.42646e-10	2.31658e-09	2.36287	-7.42646e-10	2.36183e-13	2.02929	-7.42646e-10
201065777	rs35618222	6.47852e-08	9.95615	-0.401268	3.43153e-11	-2.04968	0.200296	7.88848e-16	-2.09873	-1.57376
201066873	rs191604929	1.90473e-12	-0.879615	-7.42646e-10	3.62442e-11	-1.7947	-7.42646e-10	9.23126e-15	-1.21272	-7.42646e-10
201066937	rs112467475	1.27384e-12	-1.28192	-7.42646e-10	4.04213e-10	0.616962	-7.42646e-10	6.76425e-14	0.778922	-7.42646e-10
201066985	rs1919365	6.35667e-08	9.90798	-0.37209	3.56433e-11	-2.04635	0.234926	8.00224e-16	-2.09752	-1.56066
201067050	rs13022467	3.12954e-13	-2.0925	-0.593148	1.13837e-11	-1.08882	-1.86397	1.08956e-14	0.431219	-1.47817
201067230	rs34104936	7.38958e-08	10.0968	-0.410329	3.36385e-11	-2.05884	0.18953	7.83327e-16	-2.10172	-1.5778
201067436	rs36086821	7.31464e-08	10.0484	-0.37209	3.53084e-11	-2.05579	0.234926	7.97613e-16	-2.10078	-1.56066
201068002	rs7586284	7.31464e-08	10.0484	-0.37209	3.53084e-11	-2.05579	0.234926	7.97613e-16	-2.10078	-1.56066
201068209	rs7586320	7.00013e-08	10.0044	-0.37209	3.54096e-11	-2.05292	0.234926	7.98358e-16	-2.09985	-1.56066
201068684	rs74993507	0.000387734	14.5119	3.73998	5.18646e-11	-1.92796	0.491614	4.10125e-15	-1.20056	-0.823463
201068915	rs143911669	0.000413123	14.5594	3.75594	5.26641e-11	-1.92302	0.501973	4.17571e-15	-1.18946	-0.816572
201069174	rs12986702	4.22342e-12	-0.0833079	-7.42646e-10	2.70495e-11	-2.08731	-7.42646e-10	6.42032e-15	-1.57585	-7.42646e-10
201069229	rs2347288	8.18125e-08	10.1895	-0.401268	3.38138e-11	-2.06441	0.200296	7.85302e-16	-2.10324	-1.57376
201069492	rs139746951	7.64597e-13	-2.59578e-10	-1.79236	3.4262e-11	-2.59578e-10	-1.85094	5.48956e-15	-2.59578e-10	-1.73247
201070056	rs111631180	8.18125e-08	10.1895	-0.401268	3.38138e-11	-2.06441	0.200296	7.85302e-16	-2.10324	-1.57376
201070893	rs74453925	3.20798e-13	-2.0917	-0.569201	1.1474e-11	-1.08184	-1.86305	1.11633e-14	0.442231	-1.46491
201070971	rs149828043	0.000441658	14.5119	3.87019	5.64491e-11	-1.92796	0.576318	4.33993e-15	-1.20056	-0.766895
201071288	rs11685663	0.000420812	14.5119	3.82184	5.46981e-11	-1.92796	0.544807	4.24931e-15	-1.20056	-0.787997
201071395	rs12621336	0.000420812	14.5119	3.82184	5.46981e-11	-1.92796	0.544807	4.24931e-15	-1.20056	-0.787997
201071663	rs60724775	3.26103e-13	-2.09574	-0.548751	1.10673e-11	-1.11889	-1.86209	1.06483e-14	0.38359	-1.45351
201072055	rs11890894	1.88762e-08	9.1467	-0.824996	2.84311e-11	-2.1053	0.0678072	7.8215e-16	-2.1051	-1.57592
201072104	rs7595283	9.26403e-14	-2.09545	-1.80753	4.55928e-12	-2.00236	-1.86545	5.85165e-16	-2.10577	-1.86541
201072456	rs74182323	3.27743e-13	-2.09073	-0.548751	1.15787e-11	-1.07372	-1.86209	1.14369e-14	0.45504	-1.45351
201072557	rs4673781	9.34813e-14	-2.0927	-1.80125	4.59825e-12	-1.99401	-1.8653	5.8517e-16	-2.10575	-1.86541
201072852	rs4673782	3.2493e-13	-2.07932	-0.568778	6.81619e-12	-1.60407	-1.8616	5.13232e-15	-0.229006	-1.57075
201073133	rs1534599	4.59229e-12	1.8182	-1.81777	4.44107e-11	-1.67033	0.0788288	6.30127e-16	-2.04464	-1.85251
201073161	rs4673785	9.20732e-14	-2.09506	-1.81407	4.56492e-12	-2.00113	-1.86545	5.85432e-16	-2.10579	-1.86493
201073276	rs114399483	6.36699e-13	-1.97541	-7.42646e-10	2.79518e-11	-2.0545	-7.42646e-10	4.36444e-15	-1.96182	-7.42646e-10
201073429	rs77946538	7.11353e-13	-2.59578e-10	-1.86454	4.14914e-11	-2.59578e-10	-1.65949	4.80747e-15	-2.59578e-10	-1.86514
201073432	rs74663158	4.14119e-12	-2.59578e-10	-0.10297	7.13701e-09	-2.59578e-10	3.48807	1.94325e-14	-2.59578e-10	-0.468367
201073947	rs112486506	0.000312612	14.3647	3.67181	5.06626e-11	-1.94289	0.483099	3.91868e-15	-1.23466	-0.834896
201074468	rs33997940	3.34259e-13	-2.09165	-0.528146	1.15027e-11	-1.08142	-1.86097	1.14303e-14	0.442901	-1.44195
201075013	rs79662953	9.01718e-13	-2.59578e-10	-1.62741	3.17854e-10	-2.59578e-10	0.37661	6.11763e-15	-2.59578e-10	-1.62414
201075483	rs1653297	1.49002e-08	8.9599	-0.874723	2.81878e-11	-2.10577	0.0596797	7.65603e-16	-2.1058	-1.59661
201075580	rs72613725	2.57372e-13	-1.93582	-0.94536	9.72353e-07	-2.00911	10.4116	1.35349e-15	-1.85279	-1.27983
201075611	rs1653299	5.63477e-09	8.97418	-1.86142	4.35661e-11	-2.07966	0.46896	6.37289e-16	-2.08256	-1.80328
201075633	rs115519448	7.33358e-13	-1.83407	-7.42646e-10	3.80044e-11	-1.74728	-7.42646e-10	4.06203e-15	-2.03363	-7.42646e-10
201076401	rs1653301	1.12683e-07	11.698	-1.58962	1.24714e-10	-0.605986	0.0470275	1.70528e-15	-1.05718	-1.8444
201076443	rs17592067	7.759e-13	-1.55954	-0.218145	7.51442e-12	-1.59994	-1.76821	6.60126e-15	-0.394917	-1.15314
201076992	rs78170266	6.70633e-13	-1.92349	-7.42646e-10	4.11212e-11	-1.66846	-7.42646e-10	3.99877e-15	-2.04933	-7.42646e-10
201078088	rs10445790	8.94065e-08	11.4918	-1.61479	1.08595e-10	-0.682371	-0.0149834	1.68918e-15	-1.05821	-1.85286
201078307	rs10445791	0.000267208	14.6431	3.23651	4.39664e-11	-1.91152	0.309965	3.32741e-15	-1.20756	-1.02556
201078428	rs13013634	7.33127e-13	-1.55129	-0.283102	7.40195e-12	-1.60782	-1.77542	6.42487e-15	-0.409434	-1.1657
201078723	rs115075724	1.65755e-12	-1.01861	-7.42646e-10	2.11473e-10	-0.0308846	-7.42646e-10	1.22022e-14	-0.933696	-7.42646e-10
201078821	rs10445792	0.000276063	14.6907	3.22148	4.37623e-11	-1.90636	0.300151	3.34397e-15	-1.1965	-1.03165
201079097	rs151255629	1.82977e-12	-2.59578e-10	-0.919763	3.83595e-11	-2.59578e-10	-1.73798	5.30895e-15	-2.59578e-10	-1.76592
201080113	rs1729421	1.46564e-07	12.1368	-1.76558	1.71718e-10	-0.99472	0.755594	3.08665e-15	-0.771223	-1.537
201080930	rs75291733	3.03121e-12	-0.414993	-7.42646e-10	2.25972e-10	0.0354286	-7.42646e-10	6.5075e-14	0.740226	-7.42646e-10
201081745	rs952530	1.87799e-07	12.3891	-1.76996	1.83127e-10	-0.907779	0.732981	3.33726e-15	-0.685186	-1.54498
201082457	rs4673802	2.01515e-11	-1.32667	2.806	1.09542e-08	-1.54525	5.46175	4.77942e-15	-1.89924	0.0282475
201082544	rs6750919	4.25762e-12	-0.0752437	-7.42646e-10	9.42089e-11	-0.839466	-7.42646e-10	2.4375e-14	-0.241758	-7.42646e-10
201083128	rs137966978	2.2422e-13	-1.93414	-1.08494	7.57415e-07	-2.03233	10.185	1.16268e-15	-1.88855	-1.39604
201083534	rs79725795	0.000243841	14.6431	3.145	4.14221e-11	-1.91152	0.250354	3.20692e-15	-1.20756	-1.06244
201083598	rs1729412	1.45027e-07	12.1368	-1.77613	1.62493e-10	-0.99472	0.700375	3.02748e-15	-0.771223	-1.55636
201083986	rs62179482	6.50748e-13	-1.95359	-7.42646e-10	2.72154e-11	-2.0812	-7.42646e-10	3.81783e-15	-2.09563	-7.42646e-10
201084274	rs16842086	3.18918e-12	-0.364189	-7.42646e-10	3.87131e-11	-1.7288	-7.42646e-10	4.8199e-15	-1.86256	-7.42646e-10
201084492	rs115066145	1.42008e-12	-1.17324	-7.42646e-10	1.81979e-10	-0.181088	-7.42646e-10	1.07715e-14	-1.05841	-7.42646e-10
201084598	rs183822816	2.42826e-12	-2.59578e-10	-0.63678	4.78391e-11	-2.59578e-10	-1.51714	6.33735e-15	-2.59578e-10	-1.58885
201084772	rs147524794	1.11279e-12	-1.41708	-7.42646e-10	3.63732e-11	-1.79115	-7.42646e-10	4.36035e-15	-1.96276	-7.42646e-10
201085213	rs140202330	7.19766e-13	-2.59578e-10	-1.85278	3.39087e-11	-2.59578e-10	-1.86131	4.96641e-15	-2.59578e-10	-1.83262
201085520	rs6705678	4.39954e-12	0.0030075	-0.0454615	3.53596e-11	0.0328546	-1.85227	3.14583e-15	-1.15907	-1.13016
201085745	rs76080951	1.46811e-13	-1.59698	-1.84558	4.73721e-12	-1.96514	-1.86439	1.08413e-15	-1.50491	-1.84962
201085754	rs62179483	3.13899e-12	-0.380053	-7.42646e-10	3.88103e-11	-1.72629	-7.42646e-10	4.69242e-15	-1.88937	-7.42646e-10
201085868	rs67459198	2.26826e-13	-1.95908	-1.04845	4.01558e-06	-1.99007	11.8108	1.2733e-15	-1.88135	-1.31235
201085970	rs78593065	1.16165e-11	0.928474	-7.42646e-10	8.79625e-11	-0.90807	-7.42646e-10	2.62222e-14	-0.168708	-7.42646e-10
201086250	rs59183774	3.13899e-12	-0.380053	-7.42646e-10	3.88103e-11	-1.72629	-7.42646e-10	4.69242e-15	-1.88937	-7.42646e-10
201086663	rs1729413	2.02262e-10	5.28643	-1.50082	9.13382e-11	-1.37346	0.50305	1.07592e-15	-1.55125	-1.81088
201086827	rs56184321	2.22772e-13	-1.9826	-1.04297	4.20142e-06	-1.96725	11.8332	1.24209e-15	-1.91068	-1.30784
201087157	rs76112266	0.000679426	15.868	2.94485	7.47664e-11	-1.55438	0.483769	5.37923e-15	-0.769668	-0.983101
201087166	rs12989421	5.31635e-12	-0.0348285	0.181662	3.28561e-11	-0.0281541	-1.86469	3.76036e-15	-1.13607	-0.974725
201087170	rs12989072	5.26323e-12	-0.0348285	0.171621	3.28628e-11	-0.0281541	-1.86448	3.73556e-15	-1.13607	-0.981344
201087383	rs1653285	1.32165e-13	-1.70075	-1.84691	4.49977e-12	-2.0169	-1.86406	9.6922e-16	-1.61819	-1.84839
201087765	rs62179485	3.45187e-12	-0.285036	-7.42646e-10	4.06061e-11	-1.68106	-7.42646e-10	4.857e-15	-1.85489	-7.42646e-10
201087816	rs111798273	6.86628e-13	-1.89992	-7.42646e-10	9.0049e-11	-0.884626	-7.42646e-10	1.10339e-14	-1.03435	-7.42646e-10
201088171	rs1369843	2.56084e-07	9.22223	1.70708	4.3829e-11	-1.85512	0.25044	2.48922e-15	-1.69652	-0.826826
201088222	rs1369844	3.39794e-12	-0.300783	-7.42646e-10	4.02992e-11	-1.68865	-7.42646e-10	4.82879e-15	-1.86072	-7.42646e-10
201088276	rs17592108	7.19493e-13	-2.59578e-10	-1.85316	5.36195e-11	-2.59578e-10	-1.40307	4.8315e-15	-2.59578e-10	-1.86016
201088500	rs1821710	3.45187e-12	-0.285036	-7.42646e-10	4.06061e-11	-1.68106	-7.42646e-10	4.857e-15	-1.85489	-7.42646e-10
201088589	rs1992054	1.88008e-13	-1.99081	-1.20441	2.80071e-06	-1.95825	11.4187	1.07392e-15	-1.92105	-1.44295
201088969	rs2697942	1.0486e-11	1.53901	-0.712924	2.51033e-11	-2.04203	-0.119955	7.47095e-16	-2.03239	-1.69449
201089095	rs115841567	1.63681e-10	3.57397	-7.42646e-10	2.67631e-10	0.204629	-7.42646e-10	4.80287e-14	0.436484	-7.42646e-10
201089321	rs1729419	1.06592e-11	1.57212	-0.72965	2.55191e-11	-2.04632	-0.0992341	7.4587e-16	-2.02763	-1.70089
201089997	rs16832698	3.29325e-12	-0.332077	-7.42646e-10	3.97003e-11	-1.70362	-7.42646e-10	4.77384e-15	-1.87216	-7.42646e-10
201090012	rs1729420	9.34646e-12	1.44945	-0.738406	2.62366e-11	-2.02955	-0.0882776	7.30868e-16	-2.04462	-1.70421
201090027	rs67282999	1.90746e-13	-1.97635	-1.20441	2.75773e-06	-1.97371	11.4187	1.09365e-15	-1.90284	-1.44295
201090578	rs60863148	7.2443e-13	-2.59578e-10	-1.84632	4.342e-11	-2.59578e-10	-1.61406	4.80767e-15	-2.59578e-10	-1.8651
201090711	rs12994108	6.97005e-13	-1.88492	-7.42646e-10	5.3106e-11	-1.41269	-7.42646e-10	7.42326e-15	-1.4307	-7.42646e-10
201091694	rs13000891	4.49965e-12	-0.136722	0.116768	2.97212e-11	-0.130213	-1.86291	3.36211e-15	-1.20539	-1.01735
201091838	rs13001274	1.11269e-11	0.88541	-7.42646e-10	6.59235e-11	-1.19649	-7.42646e-10	3.81823e-15	-2.09553	-7.42646e-10
201092279	rs1217456	2.3566e-10	5.74362	-1.80518	7.82138e-11	-1.61193	0.5864	1.68266e-15	-1.32151	-1.59342
201093560	rs11899350	6.32135e-13	-0.73567	-1.24694	4.36925e-06	-1.32045	11.2256	9.91537e-16	-1.96701	-1.4768
201094039	rs192186056	7.56937e-13	-2.59578e-10	-1.80243	3.43879e-11	-2.59578e-10	-1.84728	4.81347e-15	-2.59578e-10	-1.8639
201094151	rs1217429	1.85296e-10	5.50488	-1.80688	7.32303e-11	-1.66689	0.575518	1.59291e-15	-1.37271	-1.59704
201094285	rs56292478	3.8054e-12	-0.187533	-7.42646e-10	4.25921e-11	-1.63331	-7.42646e-10	5.04004e-15	-1.8179	-7.42646e-10
201094529	rs148361386	1.09438e-12	-2.59578e-10	-1.43376	5.56132e-10	-2.59578e-10	0.936025	7.5924e-15	-2.59578e-10	-1.40817
201094561	rs4343451	6.32135e-13	-0.73567	-1.24694	4.36925e-06	-1.32045	11.2256	9.91537e-16	-1.96701	-1.4768
201095739	rs78988795	0.00137207	17.3332	2.18244	5.59967e-11	-1.19777	-0.161918	1.31023e-14	0.285951	-1.14848
201096453	rs983407	7.1255e-12	1.06905	-0.629323	2.52177e-11	-1.95737	-0.200063	7.24188e-16	-2.08323	-1.67479
201096881	rs2078279	6.36239e-13	-0.704555	-1.27158	3.99049e-06	-1.29685	11.1113	9.822e-16	-1.95699	-1.49629
201097903	rs1144428	2.98094e-07	9.28507	1.79615	4.56262e-11	-1.87208	0.307578	2.49658e-15	-1.69891	-0.821487
201097922	rs75444721	1.69542e-11	1.30656	-7.42646e-10	5.9328e-11	-1.3019	-7.42646e-10	5.30712e-15	-1.76626	-7.42646e-10
201098107	rs34876636	6.52113e-13	-0.704555	-1.24694	4.47359e-06	-1.29685	11.2256	1.00152e-15	-1.95699	-1.4768
201098576	rs1144429	7.10206e-12	1.09686	-0.660427	2.5639e-11	-1.96331	-0.177554	7.11457e-16	-2.08083	-1.69493
201098619	rs78917314	3.15759e-08	8.8362	-7.42646e-10	1.50745e-10	-0.369389	-7.42646e-10	3.32961e-14	0.0701253	-7.42646e-10
201098743	rs138949542	9.17496e-13	-1.61006	-7.42646e-10	5.15047e-11	-1.44331	-7.42646e-10	4.50709e-15	-1.92966	-7.42646e-10
201099456	rs765849	6.86766e-12	1.05042	-0.647548	2.52301e-11	-1.97818	-0.178764	7.33115e-16	-2.06386	-1.68191
201099899	rs12474847	1.52551e-13	-1.53928	-1.86492	5.00658e-12	-1.93173	-1.8425	1.16837e-15	-1.4654	-1.81431
201099903	rs2015897	6.71941e-13	-0.674602	-1.24694	4.57674e-06	-1.27406	11.2256	1.01146e-15	-1.94712	-1.4768
201099961	rs11689664	0.000476129	15.6738	2.78347	6.65621e-11	-1.5555	0.368659	5.53625e-15	-0.681186	-1.04281
201100125	rs296798	6.66232e-12	1.02006	-0.647548	2.53868e-11	-1.97199	-0.178764	7.30601e-16	-2.0673	-1.68191
201100320	rs80257808	2.31868e-11	-2.59578e-10	1.61963	1.74967e-10	-2.59578e-10	-0.220382	1.92537e-14	-2.59578e-10	-0.477609
201100929	rs115507931	2.09611e-12	-0.783869	-7.42646e-10	4.6372e-10	0.7543	-7.42646e-10	1.4677e-14	-0.749034	-7.42646e-10
201100992	rs141418192	9.65961e-13	-2.59578e-10	-1.55858	3.63079e-11	-2.59578e-10	-1.79294	4.80603e-15	-2.59578e-10	-1.86544
201101207	rs72916335	4.06881e-12	-0.120603	-7.42646e-10	4.40434e-11	-1.5998	-7.42646e-10	5.17426e-15	-1.79162	-7.42646e-10
201101507	rs66897193	4.35645e-12	-0.345312	0.293017	2.23743e-11	-0.411681	-1.86539	3.11354e-15	-1.36813	-0.931425
201101848	rs62179491	6.41677e-12	0.334962	-7.42646e-10	3.04231e-10	0.332808	-7.42646e-10	5.61369e-14	0.592478	-7.42646e-10
201101900	rs10931889	0.000445904	15.6738	2.71788	6.37814e-11	-1.5555	0.325985	5.34088e-15	-0.681186	-1.07874
201102055	rs10931890	0.000415972	15.6189	2.70329	6.25364e-11	-1.56513	0.315894	5.22703e-15	-0.696692	-1.08478
201102075	rs17592192	1.86762e-13	-2.00241	-1.19947	2.90318e-06	-1.94445	11.4408	1.06235e-15	-1.93584	-1.43899
201102905	rs296797	3.97988e-12	0.531935	-0.674637	2.65847e-11	-1.95809	-0.146553	7.69816e-16	-2.00459	-1.69233
201102953	rs1972848	6.88769e-13	-0.65951	-1.23729	4.8391e-06	-1.26254	11.2698	1.02439e-15	-1.94207	-1.46915
201103451	rs296796	5.50703e-12	0.865674	-0.683601	2.70586e-11	-1.95123	-0.135746	7.19706e-16	-2.06849	-1.69574
201103482	rs79742168	2.72325e-12	-2.59578e-10	-0.522127	5.09112e-11	-2.59578e-10	-1.4549	6.70064e-15	-2.59578e-10	-1.53311
201103706	rs182424	5.59974e-12	0.908178	-0.70941	2.80269e-11	-1.94761	-0.104208	7.05449e-16	-2.07881	-1.70543
201103760	rs10497856	6.57153e-13	-0.689617	-1.25417	4.37614e-06	-1.28549	11.1922	1.00068e-15	-1.95209	-1.48254
201104513	rs1992883	4.13648e-12	-0.104108	-7.42646e-10	4.44125e-11	-1.59146	-7.42646e-10	5.20843e-15	-1.78504	-7.42646e-10
201104765	rs12466429	7.86635e-13	-2.59578e-10	-1.76394	3.38033e-11	-2.59578e-10	-1.86442	4.86896e-15	-2.59578e-10	-1.85244
201104924	rs10804097	9.84733e-11	4.85135	-1.78552	7.32922e-11	-1.79491	0.704381	1.47931e-15	-1.49054	-1.5532
201104997	rs10931892	1.0287e-10	4.89503	-1.78552	7.39761e-11	-1.78562	0.704381	1.49873e-15	-1.4775	-1.5532
201105295	rs17630114	1.91563e-13	-2.00039	-1.1761	3.21262e-06	-1.94694	11.5446	1.08524e-15	-1.93326	-1.42025
201105693	rs72916341	5.59378e-13	-2.10488	-7.42646e-10	1.36094e-10	-0.471633	-7.42646e-10	4.52446e-15	-1.92582	-7.42646e-10
201105734	rs78037592	0.000287356	16.0272	1.92508	3.58237e-11	-1.49189	-0.314476	4.82614e-15	-0.579897	-1.28137
201105889	rs11889306	3.42859e-11	2.9941	-0.98332	1.00505e-10	-2.09774	1.32297	9.16137e-16	-1.66258	-1.86032
201107246	rs17630131	1.82059e-13	-2.00039	-1.22698	2.92862e-06	-1.94694	11.452	1.04191e-15	-1.93326	-1.461
201108054	rs76956010	8.38093e-13	-1.70058	-7.42646e-10	3.10473e-11	-1.94947	-7.42646e-10	5.21034e-15	-1.78467	-7.42646e-10
201108133	rs4673814	2.10215e-09	7.85409	-1.72733	1.55716e-10	-1.13626	0.799315	3.92159e-15	-0.606118	-1.4627
201108590	rs16832739	1.48739e-12	-1.12693	-7.42646e-10	3.07339e-11	-1.95961	-7.42646e-10	3.85491e-15	-2.08597	-7.42646e-10
201108594	rs13033341	5.81513e-13	-1.53711	-0.528964	4.51571e-12	-2.07156	-1.80586	1.63086e-15	-1.58828	-1.35792
201108987	rs1369842	1.19781e-09	7.29615	-1.73186	1.37368e-10	-1.2837	0.821388	3.56282e-15	-0.70667	-1.45809
201109553	rs13035874	2.8221e-05	17.413	-1.78134	2.33622e-10	0.673095	-0.604371	1.06633e-14	0.748375	-1.81688
201110223	rs295134	7.11184e-11	4.47211	-1.73172	8.6247e-11	-1.74978	0.822017	1.99267e-15	-1.28799	-1.45785
201110368	rs35200468	0.000121938	15.3585	1.73661	5.40745e-11	-1.50102	0.106401	3.73753e-15	-0.614317	-1.50257
201111241	rs12614633	3.3221e-12	-0.595272	0.271915	1.47279e-11	-0.837378	-1.85785	2.8776e-15	-1.25178	-1.12658
201111695	rs186136599	8.2194e-13	-2.59578e-10	-1.72004	4.33338e-11	-2.59578e-10	-1.61605	4.85103e-15	-2.59578e-10	-1.85612
201111902	rs17630167	2.94453e-12	-0.705789	0.261785	1.33039e-11	-0.938477	-1.85845	2.6338e-15	-1.33436	-1.13253
201111986	rs72916349	3.25554e-12	-0.595272	0.251679	1.47109e-11	-0.837378	-1.85902	2.84362e-15	-1.25178	-1.13846
201112286	rs114442256	1.15095e-12	-1.38337	-7.42646e-10	1.16982e-10	-0.622957	-7.42646e-10	6.23854e-15	-1.60457	-7.42646e-10
201113385	rs13025972	2.72977e-12	-0.721229	0.201492	1.30777e-11	-0.952571	-1.8615	2.51372e-15	-1.34581	-1.16774
201113452	rs17531061	4.83741e-07	13.263	-1.69763	2.38529e-09	3.85716	-1.46506	1.34229e-13	3.1865	-1.72227
201113734	rs150398891	1.32339e-13	-2.10558	-1.44077	2.17475e-06	-1.68491	10.8924	7.79677e-16	-2.06633	-1.61786
201113948	rs17592304	1.72613e-13	-1.42587	-1.85479	5.11121e-12	-1.96205	-1.79149	1.1876e-15	-1.40925	-1.85413
201114374	rs112854873	8.30747e-13	-1.70938	-7.42646e-10	3.08786e-11	-1.95492	-7.42646e-10	5.16969e-15	-1.7925	-7.42646e-10
201114486	rs17592318	1.32862e-13	-2.10558	-1.43682	2.22223e-06	-1.68491	10.914	7.82033e-16	-2.06633	-1.61484
201114652	rs10931893	3.6816e-10	6.09059	-1.70602	1.35171e-10	-1.41173	0.93329	3.81012e-15	-0.68383	-1.41382
201115150	rs138214049	2.61333e-12	-2.59578e-10	-0.563328	6.15103e-11	-2.59578e-10	-1.26577	6.47023e-15	-2.59578e-10	-1.5681
201115243	rs111834811	6.18957e-13	-2.00367	-7.42646e-10	4.93512e-11	-1.48602	-7.42646e-10	1.14471e-14	-0.997579	-7.42646e-10
201116434	rs16832770	1.32293e-12	-1.2441	-7.42646e-10	2.83599e-11	-2.04	-7.42646e-10	3.81269e-15	-2.09698	-7.42646e-10
201116853	rs77089299	0.000462736	17.3727	1.05603	3.87274e-11	-1.01781	-0.710624	1.27228e-14	0.707732	-1.59965
201116878	rs66613891	1.3408e-13	-2.10477	-1.4285	2.27433e-06	-1.70695	10.9592	7.92664e-16	-2.0592	-1.60847
201117188	rs16832774	1.35843e-12	-1.21763	-7.42646e-10	2.88135e-11	-2.02414	-7.42646e-10	3.82434e-15	-2.09393	-7.42646e-10
201117316	rs1079210	2.39984e-12	-0.751846	0.103296	1.26745e-11	-0.980499	-1.86489	2.32604e-15	-1.36845	-1.2227
201117609	rs79201361	1.63335e-13	-1.48225	-1.85366	4.96936e-12	-1.98731	-1.79437	1.12047e-15	-1.46633	-1.85524
201117944	rs295119	7.36642e-11	4.47211	-1.69655	1.01181e-10	-1.74978	0.981715	2.11235e-15	-1.28799	-1.39952
201119367	rs115947566	1.05497e-12	-1.47044	-7.42646e-10	3.21875e-11	-1.9134	-7.42646e-10	8.70562e-15	-1.27135	-7.42646e-10
201119465	rs77316757	1.24582e-12	-1.30416	-7.42646e-10	1.30923e-10	-0.510369	-7.42646e-10	6.66631e-15	-1.53825	-7.42646e-10
201119661	rs58329762	1.98027e-13	-1.74442	-1.39889	6.86724e-12	-2.08031	-1.37791	7.55458e-16	-1.88699	-1.82876
201120228	rs17446700	2.05656e-12	-0.765122	-0.0377987	1.43503e-11	-0.877795	-1.84341	2.27385e-15	-1.3461	-1.26774
201120340	rs117453894	1.51364e-12	-2.59578e-10	-1.10943	3.39262e-11	-2.59578e-10	-1.86079	6.33996e-15	-2.59578e-10	-1.58844
201120979	rs72916363	5.719e-13	-2.08274	-7.42646e-10	1.88455e-10	-0.146123	-7.42646e-10	4.14186e-15	-2.01417	-7.42646e-10
201120987	rs55985986	0.000119268	15.7078	1.36511	4.40159e-11	-1.4346	-0.165832	3.70889e-15	-0.510997	-1.61359
201121231	rs12472861	1.76015e-13	-1.43145	-1.8297	4.92771e-12	-1.96461	-1.8255	1.16965e-15	-1.41489	-1.86371
201122823	rs77955927	9.8649e-13	-2.59578e-10	-1.53756	4.34987e-11	-2.59578e-10	-1.61225	4.99858e-15	-2.59578e-10	-1.82616
201123010	rs56004703	1.79666e-12	-0.938026	-7.42646e-10	3.17831e-11	-1.92605	-7.42646e-10	4.01727e-15	-2.04471	-7.42646e-10
201123574	rs62179496	1.75499e-12	-0.961492	-7.42646e-10	3.14941e-11	-1.93518	-7.42646e-10	3.99614e-15	-2.04999	-7.42646e-10
201123579	rs34940029	2.1834e-12	-0.751846	0.00877485	1.26689e-11	-0.980499	-1.86534	2.26138e-15	-1.36845	-1.25089
201124489	rs12476370	1.59975e-13	-1.52304	-1.83365	4.82247e-12	-1.99062	-1.82108	1.09452e-15	-1.4823	-1.8627
201124509	rs16832794	1.95642e-12	-0.852835	-7.42646e-10	3.28933e-11	-1.89171	-7.42646e-10	4.10106e-15	-2.02407	-7.42646e-10
201124735	rs12469091	3.17191e-08	10.4069	-1.56622	3.33972e-10	-1.02335	1.44943	6.29675e-15	-0.401854	-1.19343
201124959	rs67282317	1.4219e-13	-2.10468	-1.36986	3.21888e-06	-1.61985	11.2194	8.11102e-16	-2.0832	-1.56147
201125321	rs10931894	2.52934e-12	-0.595272	-0.000724139	1.46173e-11	-0.837378	-1.8654	2.52745e-15	-1.25178	-1.25632
201125410	rs17630220	1.48319e-13	-2.10266	-1.32968	4.07286e-06	-1.58775	11.4226	8.31916e-16	-2.0895	-1.52983
201125751	rs12623470	1.52949e-12	-2.59578e-10	-1.09902	3.3955e-11	-2.59578e-10	-1.85994	6.38013e-15	-2.59578e-10	-1.58213
201125875	rs67372647	2.10993e-12	-0.777298	-7.42646e-10	3.39585e-11	-1.85984	-7.42646e-10	4.18439e-15	-2.00395	-7.42646e-10
201126655	rs62179497	2.05527e-12	-0.803547	-7.42646e-10	3.35797e-11	-1.87106	-7.42646e-10	4.15448e-15	-2.01113	-7.42646e-10
201127444	rs12987691	2.04157e-12	-0.64316	-0.167073	1.40146e-11	-0.881229	-1.86365	2.24334e-15	-1.28769	-1.33966
201127784	rs11895785	2.07424e-12	-0.627285	-0.167073	1.42198e-11	-0.866699	-1.86365	2.27016e-15	-1.27581	-1.33966
201128794	rs146062392	1.48165e-12	-2.59578e-10	-1.13079	4.81259e-11	-2.59578e-10	-1.51116	1.05011e-14	-2.59578e-10	-1.08384
201128832	rs12104649	2.60281e-09	7.65711	-1.31671	4.1765e-11	-2.06096	0.408037	9.8493e-16	-1.58509	-1.86541
201128930	rs13027098	2.12162e-12	-0.64316	-0.128614	1.40122e-11	-0.881229	-1.86382	2.26863e-15	-1.28769	-1.32844
201129211	rs4233994	4.83524e-08	10.8535	-1.59115	3.64263e-10	-0.852291	1.36519	7.24223e-15	-0.224326	-1.23106
201129608	rs4516415	5.19031e-08	10.9137	-1.58055	3.84833e-10	-0.833503	1.40133	7.53083e-15	-0.201323	-1.21499
201129729	rs13007517	5.19031e-08	10.9137	-1.58055	3.84833e-10	-0.833503	1.40133	7.53083e-15	-0.201323	-1.21499
201129831	rs55726540	1.53852e-13	-2.09692	-1.2988	4.08139e-06	-1.78153	11.6185	9.13963e-16	-2.02853	-1.49675
201130210	rs12474914	5.20831e-08	10.9137	-1.57708	3.89363e-10	-0.833503	1.41303	7.57029e-15	-0.201323	-1.20976
201130394	rs10804098	1.6586e-13	-1.47634	-1.84423	4.92335e-12	-1.98473	-1.80626	1.12385e-15	-1.46034	-1.85821
201131122	rs145937481	6.51066e-13	-1.9531	-7.42646e-10	3.22934e-11	-1.91012	-7.42646e-10	7.0394e-15	-1.48379	-7.42646e-10
201131124	rs842830	6.24228e-11	4.23777	-1.62779	1.25362e-10	-1.79001	1.23624	2.16779e-15	-1.37414	-1.28747
201131159	rs4673837	4.79638e-08	9.10032	0.153926	2.99416e-11	-1.80501	-0.180722	1.23281e-15	-1.62188	-1.60414
201131228	rs4233996	2.44484e-10	5.58983	-1.61463	1.6674e-10	-1.55185	1.28331	3.59831e-15	-0.8878	-1.26705
201131551	rs4393736	2.09818e-12	-0.658948	-0.123934	1.38093e-11	-0.895672	-1.86396	2.24787e-15	-1.29949	-1.32584
201131720	rs114100922	2.2142e-11	1.57352	-7.42646e-10	1.35681e-09	1.82791	-7.42646e-10	1.47622e-13	1.55934	-7.42646e-10
201131867	rs67910407	1.59275e-13	-2.10572	-1.25536	4.82186e-06	-1.67752	11.6812	9.21388e-16	-2.06856	-1.44863
201132135	rs73054578	2.85293e-13	-1.95145	-0.82674	7.61905e-10	-0.931337	2.18218	8.20158e-15	-1.03754	-0.293452
201132377	rs13035260	5.00163e-08	9.14223	0.153926	3.01488e-11	-1.79811	-0.180722	1.24363e-15	-1.61314	-1.60414
201132545	rs62179498	2.00118e-12	-0.830218	-7.42646e-10	3.28805e-11	-1.8921	-7.42646e-10	4.11521e-15	-2.02063	-7.42646e-10
201132900	rs117167788	2.84734e-12	-2.59578e-10	-0.477568	3.65303e-11	-2.59578e-10	-1.78684	8.42993e-15	-2.59578e-10	-1.30353
201133169	rs12992100	2.35303e-12	-0.598122	-0.0701287	1.62246e-11	-0.733128	-1.86532	2.95351e-15	-1.06651	-1.28581
201133211	rs114357870	1.04128e-12	-1.48351	-7.42646e-10	2.74493e-11	-2.07264	-7.42646e-10	3.82792e-15	-2.09299	-7.42646e-10
201133975	rs12999182	4.25521e-12	-0.329814	0.254006	2.33273e-11	-0.449375	-1.78598	5.46941e-15	-0.684457	-1.05169
201134164	rs118094144	7.12275e-13	-2.59578e-10	-1.86324	3.88625e-11	-2.59578e-10	-1.72495	4.99554e-15	-2.59578e-10	-1.82677
201134216	rs6739563	0.000330764	16.5113	1.58167	6.96354e-11	-1.1557	0.0139904	7.02528e-15	0.0627487	-1.54855
201134344	rs76816163	1.49647e-12	-1.12084	-7.42646e-10	1.42658e-10	-0.424529	-7.42646e-10	3.37748e-14	0.0844005	-7.42646e-10
201134345	rs13389169	2.39612e-12	-0.650102	-7.42646e-10	3.18674e-11	-1.9234	-7.42646e-10	5.16946e-15	-1.79255	-7.42646e-10
201134373	rs145604488	1.3099e-12	-2.59578e-10	-1.254	3.41383e-11	-2.59578e-10	-1.85456	6.14818e-15	-2.59578e-10	-1.61916
201134736	rs4673854	6.57739e-10	6.63408	-1.66923	1.93148e-10	-1.18143	1.05991	7.90028e-15	-0.072254	-1.29616
201134914	rs6743217	6.01729e-08	9.56183	-0.0808022	4.14079e-11	-1.64638	-0.0151295	1.41163e-15	-1.40281	-1.68776
201134918	rs201794179	8.4857e-13	-2.59578e-10	-1.68816	4.06337e-11	-2.59578e-10	-1.68038	9.81797e-15	-2.59578e-10	-1.1511
201135222	rs13006859	2.13702e-12	-0.100062	-0.664481	3.4382e-11	0.00136399	-1.84881	3.01296e-15	-0.727048	-1.60534
201135470	rs1436163	1.59041e-12	-1.05996	-7.42646e-10	2.97742e-11	-1.99134	-7.42646e-10	3.88383e-15	-2.07849	-7.42646e-10
201135538	rs67228091	2.68696e-13	-1.70162	-1.13651	0.000896756	1.85027	13.379	9.92911e-16	-2.05254	-1.38989
201135669	rs55700082	6.24971e-08	9.60982	-0.090902	4.1378e-11	-1.63682	-0.0254137	1.42388e-15	-1.39099	-1.69093
201135905	rs72916382	7.1764e-13	-1.85574	-7.42646e-10	2.72207e-11	-2.081	-7.42646e-10	5.31548e-15	-1.76469	-7.42646e-10
201136021	rs114305693	6.95374e-13	-1.88726	-7.42646e-10	4.18215e-11	-1.65157	-7.42646e-10	1.28427e-14	-0.882536	-7.42646e-10
201136119	rs12621262	2.08805e-12	-0.0812507	-0.706473	3.53655e-11	0.0206445	-1.83989	2.98009e-15	-0.711444	-1.63192
201136123	rs10497858	3.04791e-13	-1.87861	-0.833475	1.08784e-11	-1.18142	-1.81678	1.4295e-15	-1.39787	-1.68013
201136143	rs4673855	6.6517e-10	6.55389	-1.5778	2.3867e-10	-1.23565	1.32576	8.1526e-15	-0.168361	-1.16862
201136295	rs114724879	9.78852e-11	3.05984	-7.42646e-10	1.93663e-10	-0.118862	-7.42646e-10	3.41878e-14	0.0965531	-7.42646e-10
201136605	rs1347554	2.85982e-13	-1.9139	-0.861879	1.01806e-11	-1.25412	-1.81038	1.32573e-15	-1.46131	-1.69205
201136782	rs1347553	2.89745e-13	-1.89308	-0.869623	1.06502e-11	-1.21086	-1.80854	1.37225e-15	-1.4236	-1.69526
201137031	rs1347552	2.83776e-13	-1.9139	-0.869623	1.01993e-11	-1.25412	-1.80854	1.32148e-15	-1.46131	-1.69526
201137782	rs17630248	1.71615e-12	-2.0673	1.08343	1.13979e-08	-2.02559	5.98179	2.87739e-15	-1.67366	-0.70477
201137988	rs66473269	2.90773e-13	-1.57073	-1.18843	0.00125877	2.24025	13.3282	1.01995e-15	-1.99918	-1.41638
201138842	rs79333648	8.23468e-11	2.88699	-7.42646e-10	7.44664e-10	1.22795	-7.42646e-10	5.49408e-14	0.570941	-7.42646e-10
201139529	rs17630254	2.65907e-13	-1.69593	-1.15263	0.00102612	1.86803	13.496	9.97724e-16	-2.05046	-1.38713
201139961	rs4145969	5.96434e-10	6.43014	-1.56313	2.26423e-10	-1.31788	1.35531	7.76956e-15	-0.230327	-1.15477
201141002	rs295136	9.12905e-11	4.51592	-1.52583	1.88973e-10	-1.66213	1.51875	3.91061e-15	-0.990257	-1.08136
201142731	rs66621598	2.49139e-13	-1.83677	-1.07692	0.00305859	2.73917	13.7171	1.09376e-15	-2.0267	-1.31899
201142789	rs68089021	2.03627e-13	-1.8649	-1.25052	0.00554677	3.06125	13.9903	9.56287e-16	-2.0035	-1.47652
201142812	rs296801	2.43228e-12	1.21638	-1.8515	1.64624e-10	-1.67212	1.3908	1.11218e-15	-1.76164	-1.56735
201143242	rs10931895	7.45003e-09	8.54602	-1.154	2.66377e-11	-1.70813	-0.394519	1.2011e-15	-1.39229	-1.85979
201143324	rs4673871	1.99332e-13	-1.87165	-1.26509	0.00499006	3.02982	13.9159	9.4953e-16	-1.99902	-1.48808
201143409	rs11688415	0.000242825	18.5979	-0.814014	3.16859e-11	-0.33991	-1.5892	2.92252e-14	1.80144	-1.86172
201143612	rs80302192	2.25261e-13	-1.17884	-1.8356	5.95427e-12	-1.83585	-1.76502	1.33231e-15	-1.28355	-1.86484
201143792	rs62179500	1.15595e-12	-1.37903	-7.42646e-10	2.69061e-11	-2.09263	-7.42646e-10	3.77937e-15	-2.10576	-7.42646e-10
201144004	rs295118	2.35041e-12	1.18796	-1.85732	1.8043e-10	-1.66177	1.47213	1.13876e-15	-1.77074	-1.53463
201144110	rs55826210	1.99464e-13	-1.88129	-1.25478	0.00502572	2.98425	13.9686	9.63755e-16	-1.99233	-1.4799
201144386	rs73054585	7.5516e-09	8.59268	-1.18712	2.56258e-11	-1.69908	-0.442303	1.21258e-15	-1.38018	-1.86239
201144446	rs10497859	1.17716e-10	5.10643	-1.86212	1.76687e-10	-1.80213	1.59153	1.41841e-15	-1.58946	-1.49632
201144847	rs17630277	2.00122e-13	-1.878	-1.25478	0.00510494	2.9999	13.9686	9.6152e-16	-1.99465	-1.4799
201145023	rs67484322	1.9912e-13	-1.878	-1.2598	0.00497583	2.9999	13.943	9.57693e-16	-1.99465	-1.48389
201145943	rs1835721	1.9912e-13	-1.878	-1.2598	0.00497583	2.9999	13.943	9.57693e-16	-1.99465	-1.48389
201145974	rs1835720	1.98209e-13	-1.878	-1.26439	0.00486043	2.9999	13.9195	9.54215e-16	-1.99465	-1.48753
201146000	rs1835719	1.98465e-13	-1.88129	-1.2598	0.00489862	2.98425	13.943	9.59918e-16	-1.99233	-1.48389
201146073	rs74918289	1.58422e-12	-1.06386	-7.42646e-10	3.18766e-11	-1.92311	-7.42646e-10	3.79293e-15	-2.10217	-7.42646e-10
201146162	rs116844056	7.13024e-13	-2.59578e-10	-1.86219	4.20041e-11	-2.59578e-10	-1.64721	4.84586e-15	-2.59578e-10	-1.85719
201146399	rs11687313	0.0002677	18.6985	-0.817031	3.25826e-11	-0.31046	-1.59074	3.05377e-14	1.84518	-1.86154
201146699	rs62179501	1.14526e-12	-1.38832	-7.42646e-10	2.68732e-11	-2.09385	-7.42646e-10	3.77976e-15	-2.10565	-7.42646e-10
201146776	rs17630293	1.9848e-13	-1.87165	-1.26937	0.00488157	3.02982	13.8939	9.46314e-16	-1.99902	-1.49148
201146828	rs295117	2.41173e-12	1.21638	-1.85999	1.89536e-10	-1.67212	1.53171	1.17115e-15	-1.76164	-1.51569
201146831	rs13003304	4.81599e-13	-0.630923	-1.62367	1.02682e-10	0.799242	-1.55259	1.23262e-15	-1.36072	-1.86545
201146942	rs62179502	8.45776e-12	0.611131	-7.42646e-10	5.82334e-10	0.982064	-7.42646e-10	9.96484e-14	1.16633	-7.42646e-10
201147301	rs13003814	5.6263e-13	-2.09909	-7.42646e-10	2.68555e-11	-2.09451	-7.42646e-10	3.90198e-15	-2.07383	-7.42646e-10
201147608	rs68130469	1.94081e-13	-1.88456	-1.27887	0.00437238	2.96864	13.845	9.47752e-16	-1.98999	-1.49899
201148076	rs10931896	1.18923e-10	5.11707	-1.86255	1.81073e-10	-1.79221	1.60613	1.37725e-15	-1.62369	-1.49154
201148951	rs11691757	1.18975e-10	5.11707	-1.86212	1.78449e-10	-1.79221	1.59153	1.37068e-15	-1.62369	-1.49632
201149021	rs295115	1.12562e-12	-1.40562	-7.42646e-10	2.67502e-11	-2.09844	-7.42646e-10	3.79132e-15	-2.1026	-7.42646e-10
201149340	rs142080113	3.55313e-12	-2.59578e-10	-0.256124	8.33335e-11	-2.59578e-10	-0.96213	1.86784e-14	-2.59578e-10	-0.507946
201149413	rs4672726	1.28808e-10	5.19693	-1.86255	1.78132e-10	-1.80859	1.60613	1.40619e-15	-1.60289	-1.49154
201149556	rs80085751	1.17747e-12	-2.59578e-10	-1.36059	2.30532e-07	-2.59578e-10	6.96316	6.71862e-15	-2.59578e-10	-1.53043
201149979	rs114940828	1.34211e-12	-1.22971	-7.42646e-10	3.69707e-11	-1.77485	-7.42646e-10	9.81605e-15	-1.1513	-7.42646e-10
201150040	rs295137	6.67882e-11	4.38957	-1.71199	8.8597e-11	-1.65521	0.754323	3.04263e-15	-0.935774	-1.38682
201150069	rs1436162	1.83883e-13	-1.95302	-1.26439	0.00412823	2.83662	13.9195	9.76226e-16	-1.97185	-1.48753
201150386	rs72918416	1.17968e-12	-1.35871	-7.42646e-10	2.68975e-11	-2.09295	-7.42646e-10	3.78239e-15	-2.10496	-7.42646e-10
201150752	rs113800168	1.80088e-12	-0.935677	-7.42646e-10	1.34613e-10	-0.482576	-7.42646e-10	1.12022e-14	-1.01921	-7.42646e-10
201150804	rs72918419	5.72321e-13	-2.08201	-7.42646e-10	2.68188e-11	-2.09588	-7.42646e-10	4.11708e-15	-2.02017	-7.42646e-10
201151011	rs1816541	1.18711e-10	5.11707	-1.86433	1.95444e-10	-1.79221	1.68251	1.4126e-15	-1.62369	-1.4662
201151037	rs111709428	5.7433e-13	-2.0785	-7.42646e-10	2.67635e-11	-2.09794	-7.42646e-10	4.1441e-15	-2.01363	-7.42646e-10
201151554	rs72918420	5.73493e-13	-2.07996	-7.42646e-10	2.67853e-11	-2.09713	-7.42646e-10	4.13295e-15	-2.01632	-7.42646e-10
201151828	rs117806549	7.1258e-13	-2.59578e-10	-1.86282	4.22317e-11	-2.59578e-10	-1.64181	4.85109e-15	-2.59578e-10	-1.85611
201152762	rs138915693	8.99273e-13	-2.59578e-10	-1.63012	6.93656e-11	-2.59578e-10	-1.14559	5.6102e-15	-2.59578e-10	-1.71073
201152822	rs117588579	7.26583e-13	-2.59578e-10	-1.84336	3.54391e-11	-2.59578e-10	-1.81717	5.36857e-15	-2.59578e-10	-1.75475
201153177	rs2060122	1.18601e-10	5.11707	-1.86526	2.07752e-10	-1.79221	1.74358	1.41673e-15	-1.62369	-1.46328
201153402	rs12620699	1.18583e-13	-1.81272	-1.84337	6.60455e-12	-2.04309	-1.45413	7.90459e-16	-1.85536	-1.81509
201153744	rs17446942	1.14702e-12	-1.38678	-7.42646e-10	2.68049e-11	-2.0964	-7.42646e-10	3.787e-15	-2.10374	-7.42646e-10
201154165	rs12464359	2.02207e-13	-1.27265	-1.84977	5.96923e-12	-1.86573	-1.73264	1.36288e-15	-1.26547	-1.86024
201154482	rs148477257	7.14278e-13	-2.59578e-10	-1.86044	4.14766e-11	-2.59578e-10	-1.65985	4.83469e-15	-2.59578e-10	-1.8595
201154819	rs140459359	9.3798e-13	-1.58798	-7.42646e-10	6.09756e-11	-1.27451	-7.42646e-10	4.51496e-15	-1.92792	-7.42646e-10
201154857	rs79863144	8.98496e-13	-2.59578e-10	-1.63099	4.30741e-11	-2.59578e-10	-1.62206	1.09677e-14	-2.59578e-10	-1.04036
201155489	rs74329910	7.18211e-13	-2.59578e-10	-1.85494	3.57424e-11	-2.59578e-10	-1.80864	5.01197e-15	-2.59578e-10	-1.82349
201155615	rs295138	1.10489e-12	-1.4242	-7.42646e-10	2.67022e-11	-2.10023	-7.42646e-10	3.7966e-15	-2.10121	-7.42646e-10
201155829	rs113954755	1.03946e-12	-1.48525	-7.42646e-10	3.22565e-11	-1.91126	-7.42646e-10	8.36383e-15	-1.3114	-7.42646e-10
201156362	rs4673891	1.52804e-10	5.36821	-1.86301	2.70093e-10	-1.64785	1.86163	1.45892e-15	-1.68307	-1.37455
201156935	rs17592517	5.62942e-13	-0.324892	-1.77364	2.37703e-10	1.42253	-1.33649	1.56654e-15	-1.1517	-1.83474
201157727	rs140645676	5.62859e-12	0.203906	-7.42646e-10	3.05461e-11	-1.96574	-7.42646e-10	6.25136e-15	-1.60252	-7.42646e-10
201158122	rs12612420	5.10351e-13	-0.403665	-1.79294	2.39708e-10	1.34728	-1.25284	1.61263e-15	-1.13462	-1.82283
201158237	rs1436165	1.10432e-12	-1.42472	-7.42646e-10	2.70408e-11	-2.08763	-7.42646e-10	3.78064e-15	-2.10542	-7.42646e-10
201158411	rs1436164	1.39188e-10	5.15429	-1.74242	7.57467e-11	-1.70077	0.643182	3.80506e-15	-0.653417	-1.44557
201159016	rs77622038	7.17396e-13	-2.59578e-10	-1.85608	4.91327e-11	-2.59578e-10	-1.49045	5.2768e-15	-2.59578e-10	-1.772
201159988	rs295139	7.61315e-11	4.63425	-1.82574	8.53853e-11	-1.661	0.723193	2.31235e-15	-0.998908	-1.59814
201160126	rs138947399	7.91985e-13	-2.59578e-10	-1.75717	5.42271e-11	-2.59578e-10	-1.3918	6.63708e-15	-2.59578e-10	-1.54264
201160499	rs11888462	5.7052e-09	8.96906	-1.84388	1.15818e-10	-1.38538	0.752414	4.13922e-15	-0.377274	-1.63753
201160699	rs295140	7.15558e-09	9.18415	-1.83246	1.38582e-10	-1.32975	0.876232	4.68075e-15	-0.291673	-1.60018
201160739	rs1367856	5.55507e-09	8.91352	-1.81501	1.49278e-10	-1.39949	1.02032	4.40195e-15	-0.399173	-1.55409
201160765	rs1367857	5.29316e-09	8.86366	-1.81345	1.49153e-10	-1.41207	1.03207	4.33329e-15	-0.41876	-1.55023
201160771	rs1367858	5.19878e-06	15.6547	-1.71474	1.82081e-09	2.64011	-0.518056	1.56555e-14	1.14623	-1.83072
201161291	rs59273177	1.32404e-13	-1.74404	-1.80181	7.73909e-12	-2.06958	-1.26912	7.20042e-16	-1.9119	-1.85186
201161292	rs7572959	8.24327e-12	0.585444	-7.42646e-10	4.87167e-10	0.803626	-7.42646e-10	5.50715e-14	0.573317	-7.42646e-10
201161371	rs7559005	5.60454e-09	8.90835	-1.80097	1.67713e-10	-1.4132	1.15047	4.4973e-15	-0.41206	-1.51978
201162093	rs72918437	5.69846e-13	-2.08634	-7.42646e-10	2.70945e-11	-2.08565	-7.42646e-10	4.17768e-15	-2.00556	-7.42646e-10
201162433	rs11696001	4.74959e-09	8.74815	-1.80629	1.55316e-10	-1.45293	1.11341	4.17261e-15	-0.474525	-1.53225
201162492	rs74913248	3.86299e-12	-0.172511	-7.42646e-10	3.011e-11	-1.98012	-7.42646e-10	3.78673e-15	-2.10381	-7.42646e-10
201162520	rs10931897	4.74026e-09	8.74815	-1.80826	1.46722e-10	-1.45293	1.05649	4.15835e-15	-0.474525	-1.53567
201163311	rs72918444	5.71651e-13	-2.08318	-7.42646e-10	2.7014e-11	-2.08863	-7.42646e-10	4.20715e-15	-1.99853	-7.42646e-10
201163454	rs4673904	2.1534e-07	12.6019	-1.84586	2.15024e-10	-0.751978	0.737746	1.63466e-14	0.995001	-1.6363
201163556	rs295141	1.25891e-10	5.04292	-1.73146	8.85537e-11	-1.71682	0.815445	3.49938e-15	-0.758751	-1.42398
201163783	rs4673905	7.29551e-06	16.0806	-1.8018	4.33204e-09	3.68127	-0.692454	4.3081e-14	2.18655	-1.85878
201163812	rs4673906	4.74815e-09	8.74815	-1.80659	1.48466e-10	-1.45293	1.06831	4.17493e-15	-0.474525	-1.53169
201163920	rs4516413	4.74815e-09	8.74815	-1.80659	1.48466e-10	-1.45293	1.06831	4.17493e-15	-0.474525	-1.53169
201164570	rs13026151	4.74026e-09	8.74815	-1.80826	1.46722e-10	-1.45293	1.05649	4.15835e-15	-0.474525	-1.53567
201164696	rs13005573	5.00879e-09	8.80325	-1.80826	1.48726e-10	-1.43936	1.05649	4.24832e-15	-0.45312	-1.53567
201165425	rs138906849	8.75545e-13	-2.59578e-10	-1.65686	1.0038e-09	-2.59578e-10	1.52656	5.75049e-15	-2.59578e-10	-1.68603
201166140	rs62179503	1.14579e-12	-1.38786	-7.42646e-10	2.74129e-11	-2.07397	-7.42646e-10	3.80983e-15	-2.09773	-7.42646e-10
201167206	rs66980399	1.84739e-13	-1.34888	-1.86389	5.67032e-12	-2.03173	-1.618	6.00117e-16	-2.08477	-1.86117
201167755	rs62179504	1.15639e-12	-1.37865	-7.42646e-10	2.74667e-11	-2.072	-7.42646e-10	3.81365e-15	-2.09673	-7.42646e-10
201167772	rs7584810	5.00879e-09	8.80325	-1.80826	1.48726e-10	-1.43936	1.05649	4.24832e-15	-0.45312	-1.53567
201167854	rs6435048	6.1835e-06	15.7649	-1.65145	8.26699e-09	2.82182	0.81322	1.68922e-14	1.25557	-1.86403
201168125	rs117032043	1.40797e-12	-2.59578e-10	-1.1818	4.99131e-11	-2.59578e-10	-1.4747	1.07248e-14	-2.59578e-10	-1.06275
201168695	rs55677233	5.26686e-09	8.8585	-1.81326	1.45375e-10	-1.42566	1.02	4.28828e-15	-0.431573	-1.54785
201168758	rs56326533	1.94249e-07	12.4972	-1.84431	2.04809e-10	-0.802733	0.73983	1.66378e-14	1.00461	-1.62825
201168851	rs62179505	1.15639e-12	-1.37865	-7.42646e-10	2.74667e-11	-2.072	-7.42646e-10	3.81365e-15	-2.09673	-7.42646e-10
201168993	rs4673912	2.99392e-10	5.88408	-1.70628	7.8161e-11	-1.38211	0.355902	3.3816e-15	-0.806422	-1.41054
201169912	rs72918457	5.74599e-13	-2.07804	-7.42646e-10	2.69064e-11	-2.09262	-7.42646e-10	4.25322e-15	-1.98764	-7.42646e-10
201170646	rs80051420	1.09645e-12	-1.43187	-7.42646e-10	3.19001e-11	-1.92237	-7.42646e-10	4.20892e-15	-1.99811	-7.42646e-10
201171014	rs3739121	5.26686e-09	8.8585	-1.81326	1.45375e-10	-1.42566	1.02	4.28828e-15	-0.431573	-1.54785
201171035	rs3739120	1.91563e-12	-2.59578e-10	-0.873909	5.17608e-11	-2.59578e-10	-1.43835	1.13826e-14	-2.59578e-10	-1.00322
201171129	rs74340199	6.53975e-09	7.2617	-7.42646e-10	9.11975e-11	-0.871953	-7.42646e-10	3.27478e-14	0.0535221	-7.42646e-10
201171191	rs10931898	1.82297e-07	12.4337	-1.84431	2.0097e-10	-0.821653	0.73983	1.61578e-14	0.975337	-1.62825
201171207	rs12614621	4.98377e-09	8.80325	-1.81326	1.43396e-10	-1.43936	1.02	4.19687e-15	-0.45312	-1.54785
201171355	rs12618057	4.71658e-09	8.74815	-1.81326	1.41464e-10	-1.45293	1.02	4.10799e-15	-0.474525	-1.54785
201171651	rs74853338	5.26686e-09	8.8585	-1.81326	1.45375e-10	-1.42566	1.02	4.28828e-15	-0.431573	-1.54785
201171855	rs145748476	1.40288e-12	-1.18542	-7.42646e-10	4.08182e-11	-1.67585	-7.42646e-10	1.18723e-14	-0.961106	-7.42646e-10
201172086	rs67190025	5.53606e-09	8.90835	-1.81326	1.47198e-10	-1.4132	1.02	4.37278e-15	-0.41206	-1.54785
201172547	rs183028288	3.89625e-12	-2.59578e-10	-0.163938	9.65606e-11	-2.59578e-10	-0.814809	2.50317e-14	-2.59578e-10	-0.215173
201172618	rs76380435	1.35811e-12	-1.21786	-7.42646e-10	3.9927e-11	-1.69793	-7.42646e-10	1.14502e-14	-0.997311	-7.42646e-10
201172628	rs7580924	5.54487e-09	8.90835	-1.81167	1.48937e-10	-1.4132	1.03174	4.38989e-15	-0.41206	-1.54395
201172755	rs114835820	9.58669e-11	3.03901	-7.42646e-10	2.99536e-10	0.317254	-7.42646e-10	2.89796e-14	-0.0687225	-7.42646e-10
201172999	rs3769484	7.4655e-06	15.959	-1.65711	9.40778e-09	2.92398	0.840331	1.83902e-14	1.34003	-1.86353
201173048	rs3769483	7.04079e-06	15.8965	-1.65318	9.23213e-09	2.89103	0.854438	1.79026e-14	1.31277	-1.86314
201173100	rs3769482	7.4655e-06	15.959	-1.65711	9.40778e-09	2.92398	0.840331	1.83902e-14	1.34003	-1.86353
201173224	rs62179507	8.97755e-12	0.670773	-7.42646e-10	3.94653e-10	0.593027	-7.42646e-10	9.75037e-15	-1.15801	-7.42646e-10
201173620	rs3769481	1.55848e-13	-1.92447	-1.45835	0.0435618	3.81306	15.2994	7.94732e-16	-2.02881	-1.63625
201173767	rs76786730	7.80998e-13	-2.59578e-10	-1.77114	3.5731e-11	-2.59578e-10	-1.80896	4.8278e-15	-2.59578e-10	-1.86092
201175244	rs295149	1.35874e-10	5.13649	-1.74871	8.37298e-11	-1.72847	0.771087	3.3825e-15	-0.759263	-1.45744
201175831	rs3769479	1.60518e-13	-1.90667	-1.44663	0.0519144	3.91279	15.3751	7.93072e-16	-2.03972	-1.62743
201176071	rs17592552	1.58153e-13	-1.92152	-1.44663	0.047784	3.82988	15.3751	8.00246e-16	-2.03072	-1.62743
201176901	rs10931899	5.35172e-09	8.86688	-1.80566	1.52934e-10	-1.45131	1.09634	4.18157e-15	-0.458917	-1.54571
201176944	rs296818	1.35242e-10	5.13649	-1.75338	8.18806e-11	-1.72847	0.748754	3.35301e-15	-0.759263	-1.46619
201177193	rs10931900	5.08168e-09	8.81678	-1.80733	1.50382e-10	-1.45626	1.08446	4.09844e-15	-0.475101	-1.54961
201177202	rs17531435	1.71441e-13	-1.42291	-1.86456	5.48741e-12	-2.05358	-1.62894	5.92343e-16	-2.09553	-1.86346
201177653	rs7599609	5.34275e-09	8.86688	-1.80733	1.51128e-10	-1.45131	1.08446	4.16531e-15	-0.458917	-1.54961
201179435	rs76383690	1.43465e-12	-1.16303	-7.42646e-10	4.14495e-11	-1.6605	-7.42646e-10	1.21723e-14	-0.936148	-7.42646e-10
201179452	rs72918472	5.6467e-13	-2.09547	-7.42646e-10	2.74264e-11	-2.07348	-7.42646e-10	4.08463e-15	-2.02808	-7.42646e-10
201180023	rs3820888	2.50065e-07	12.7424	-1.83692	2.17303e-10	-0.840366	0.836676	1.8253e-14	1.08809	-1.61907
201180085	rs3769477	1.39134e-13	-1.71981	-1.77646	8.26775e-12	-2.07673	-1.19589	7.0179e-16	-1.92896	-1.86048
201180330	rs79461287	1.41681e-12	-1.17555	-7.42646e-10	4.10949e-11	-1.6691	-7.42646e-10	1.20037e-14	-0.950097	-7.42646e-10
201181428	rs3769476	5.32438e-09	8.86688	-1.81078	1.47416e-10	-1.45131	1.05959	4.1317e-15	-0.458917	-1.55771
201181923	rs147264310	1.61976e-12	-2.59578e-10	-1.04167	4.64882e-11	-2.59578e-10	-1.54578	9.73933e-15	-2.59578e-10	-1.15914
201181945	rs74390613	5.15067e-12	0.115174	-7.42646e-10	9.08767e-11	-0.875476	-7.42646e-10	2.47944e-14	-0.224696	-7.42646e-10
201182065	rs67067836	1.63225e-13	-1.90974	-1.42684	0.0578821	3.89585	15.5008	8.06479e-16	-2.03793	-1.61246
201182196	rs72918474	5.69427e-13	-2.08708	-7.42646e-10	2.71152e-11	-2.08488	-7.42646e-10	4.17068e-15	-2.00724	-7.42646e-10
201182695	rs2347758	1.79972e-13	-1.37713	-1.86178	5.40147e-12	-2.04039	-1.65792	5.94994e-16	-2.08926	-1.86526
201183701	rs7578220	5.28231e-09	8.86688	-1.81871	1.38833e-10	-1.45131	0.999601	4.05294e-15	-0.458917	-1.57696
201183839	rs116635504	1.56428e-13	-1.60933	-1.76978	1.5427e-11	-0.810706	-1.83816	1.16949e-15	-1.48188	-1.79687
201183888	rs7605146	2.36031e-07	12.6848	-1.83705	2.05838e-10	-0.857148	0.799256	1.74775e-14	1.06139	-1.63579
201184348	rs34693942	1.28066e-10	5.09289	-1.76429	7.68273e-11	-1.73837	0.694952	3.22277e-15	-0.778025	-1.48705
201184713	rs159321	1.46068e-10	5.22541	-1.76529	8.00785e-11	-1.70797	0.705992	3.39376e-15	-0.720766	-1.49261
201185855	rs115235920	1.4705e-12	-1.13835	-7.42646e-10	4.21606e-11	-1.64349	-7.42646e-10	1.25113e-14	-0.90868	-7.42646e-10
201185919	rs13028959	5.56928e-09	8.91674	-1.81567	1.43875e-10	-1.43909	1.02305	4.16314e-15	-0.439563	-1.56948
201186572	rs1347551	6.71275e-06	15.8271	-1.63158	1.00072e-08	2.85454	0.97154	1.7458e-14	1.2826	-1.85811
201187316	rs78681500	1.41768e-12	-2.59578e-10	-1.17493	2.14064e-07	-2.59578e-10	6.88905	8.02916e-15	-2.59578e-10	-1.35223
201187658	rs3769474	1.11228e-12	-2.59578e-10	-1.41754	8.99694e-11	-2.59578e-10	-0.885511	7.96716e-15	-2.59578e-10	-1.35999
201187775	rs159320	1.4563e-10	5.22541	-1.76829	7.76086e-11	-1.70797	0.674663	3.38625e-15	-0.720766	-1.49482
201188097	rs56914477	1.79155e-13	-1.39568	-1.84778	5.16012e-12	-2.04586	-1.69816	5.93281e-16	-2.09195	-1.86545
201188552	rs17531484	1.78225e-13	-1.40479	-1.84387	5.01192e-12	-2.04101	-1.73215	5.96521e-16	-2.09113	-1.86082
201188962	rs74877517	6.47313e-13	-1.95888	-7.42646e-10	4.87359e-11	-1.49856	-7.42646e-10	5.44885e-15	-1.73991	-7.42646e-10
201190367	rs143459273	1.45197e-12	-1.15103	-7.42646e-10	4.17932e-11	-1.65225	-7.42646e-10	1.23361e-14	-0.922787	-7.42646e-10
201190628	rs978656	7.46619e-13	-0.0545174	-1.76164	5.73708e-10	2.15962	-1.19248	2.12051e-15	-0.867883	-1.81577
201190732	rs76913544	1.74906e-13	-2.08421	-1.18325	1.87727e-10	-1.43622	1.28623	3.66781e-15	-1.42632	-0.7094
201190735	rs138528914	1.40842e-12	-1.18148	-7.42646e-10	4.09283e-11	-1.67316	-7.42646e-10	1.19246e-14	-0.956712	-7.42646e-10
201190977	rs78427180	1.21326e-12	-2.59578e-10	-1.33064	1.20638e-10	-2.59578e-10	-0.592184	5.55869e-15	-2.59578e-10	-1.71995
201191034	rs1431766	5.44586e-09	8.91674	-1.83808	1.18946e-10	-1.43909	0.832775	3.93247e-15	-0.439563	-1.62648
201191180	rs114310543	1.40842e-12	-1.18148	-7.42646e-10	4.09283e-11	-1.67316	-7.42646e-10	1.19246e-14	-0.956712	-7.42646e-10
201191522	rs66515236	1.72432e-13	-1.91251	-1.36919	0.081154	3.8805	15.8541	8.44317e-16	-2.03629	-1.56825
201192144	rs7423647	1.86236e-13	-1.35835	-1.84634	5.0762e-12	-2.03468	-1.72574	5.98732e-16	-2.08633	-1.86193
201192667	rs77385322	3.32305e-13	-1.01439	-1.61127	1.38413e-10	1.38883	-1.84357	3.09065e-15	-0.508408	-1.79853
201193164	rs3769473	1.83424e-13	-1.36777	-1.85213	5.15147e-12	-2.03756	-1.70814	5.96529e-16	-2.08782	-1.86412
201193373	rs3769472	9.2005e-06	16.0913	-1.58047	1.37332e-08	2.99392	1.14868	1.9797e-14	1.39796	-1.84774
201194279	rs3739119	1.6778e-10	5.36925	-1.77054	7.93737e-11	-1.67392	0.663109	3.59029e-15	-0.657852	-1.49923
201194295	rs149557087	5.28369e-09	7.04843	-7.42646e-10	7.29107e-10	1.20684	-7.42646e-10	3.77764e-13	2.49896	-7.42646e-10
201194346	rs62179512	1.7253e-13	-1.42395	-1.85718	5.17059e-12	-2.05387	-1.68812	5.91173e-16	-2.09565	-1.86531
201194827	rs3892099	1.74779e-13	-1.41489	-1.85329	5.10182e-12	-2.05135	-1.70403	5.9234e-16	-2.09452	-1.86447
201195403	rs3769471	1.6745e-10	5.36925	-1.77252	7.85657e-11	-1.67392	0.652878	3.57636e-15	-0.657852	-1.50312
201195522	rs117772532	1.09427e-12	-2.59578e-10	-1.43387	4.1761e-11	-2.59578e-10	-1.65302	7.8607e-15	-2.59578e-10	-1.37344
201195602	rs295114	1.00216e-10	4.86572	-1.78234	7.55332e-11	-1.66101	0.600607	2.52309e-15	-0.987055	-1.52277
201195696	rs115406434	6.08443e-11	2.58436	-7.42646e-10	2.19977e-10	0.00854308	-7.42646e-10	2.18545e-14	-0.350906	-7.42646e-10
201195919	rs151163136	1.32354e-12	-2.59578e-10	-1.24365	3.45811e-11	-2.59578e-10	-1.84167	6.89217e-15	-2.59578e-10	-1.50493
201196334	rs116786446	1.25848e-12	-1.29405	-7.42646e-10	3.79384e-11	-1.74902	-7.42646e-10	1.05136e-14	-1.08264	-7.42646e-10
201197111	rs35157049	5.9211e-13	-2.04802	-7.42646e-10	2.66264e-11	-2.10308	-7.42646e-10	3.82243e-15	-2.09443	-7.42646e-10
201197543	rs62179513	1.67599e-13	-1.45078	-1.85935	5.19012e-12	-2.06108	-1.67715	5.89296e-16	-2.09869	-1.86545
201197669	rs62179514	1.69048e-13	-1.44189	-1.85963	5.21036e-12	-2.05873	-1.6756	5.89861e-16	-2.09774	-1.86544
201197816	rs295113	1.87188e-10	5.48668	-1.77853	7.83211e-11	-1.64535	0.621184	3.72225e-15	-0.605909	-1.51508
201199695	rs58137520	1.6719e-13	-1.45078	-1.8618	5.27182e-12	-2.06108	-1.66153	5.89496e-16	-2.09869	-1.86511
201199831	rs140001745	1.92914e-13	-1.86247	-1.307	0.142825	4.14587	16.154	8.62292e-16	-2.0617	-1.52178
201199844	rs62179516	8.86807e-13	-1.64408	-7.42646e-10	2.65824e-11	-2.10473	-7.42646e-10	3.77924e-15	-2.10579	-7.42646e-10
201200818	rs6435049	1.23254e-13	-2.09481	-1.52265	1.7677e-10	-1.34009	1.12995	2.28066e-15	-1.4781	-1.13275
201200829	rs59915718	1.65805e-13	-1.45831	-1.86259	5.29494e-12	-2.06303	-1.6552	5.89224e-16	-2.09946	-1.86481
201200893	rs57154222	1.67027e-13	-1.45078	-1.86278	5.31398e-12	-2.06108	-1.65356	5.89731e-16	-2.09869	-1.86471
201201045	rs58515775	1.65529e-13	-1.4596	-1.86296	5.31059e-12	-2.06336	-1.65192	5.89264e-16	-2.09958	-1.86461
201201131	rs4673948	1.43151e-13	-2.10345	-1.36436	1.54707e-10	-1.45672	1.11327	2.88043e-15	-1.62283	-0.754539
201201190	rs995521	2.63061e-13	-1.53056	-1.32876	5.77863e-10	0.0109029	0.963454	6.56377e-15	-0.652299	-0.901451
201202061	rs1369845	1.68073e-13	-1.44189	-1.86542	5.56699e-12	-2.05873	-1.60939	5.92998e-16	-2.09774	-1.86014
201203108	rs59465555	1.4657e-12	-2.59578e-10	-1.14162	3.53881e-11	-2.59578e-10	-1.81861	7.45584e-15	-2.59578e-10	-1.42632
201203110	rs883999	4.14364e-13	-0.84348	-1.56148	1.84753e-10	1.68974	-1.8557	3.91919e-15	-0.302951	-1.76648
201204357	rs891704	1.728e-13	-1.41489	-1.86468	5.48849e-12	-2.05135	-1.63098	5.93302e-16	-2.09452	-1.86284
201204381	rs3769468	1.23217e-13	-2.09167	-1.52609	1.70779e-10	-1.3644	1.11978	2.21988e-15	-1.50009	-1.13777
201204484	rs55928946	4.26724e-12	-0.0729857	-7.42646e-10	2.69038e-11	-2.09271	-7.42646e-10	4.57663e-15	-1.91435	-7.42646e-10
201204529	rs2881718	1.22332e-13	-2.09889	-1.52609	1.81838e-10	-1.30165	1.11978	2.34971e-15	-1.44325	-1.13777
201204576	rs11676345	4.83367e-11	2.35424	-7.42646e-10	1.88663e-10	-0.145017	-7.42646e-10	1.90062e-14	-0.490548	-7.42646e-10
201204694	rs72918492	5.82762e-13	-2.06393	-7.42646e-10	2.67112e-11	-2.0999	-7.42646e-10	4.37209e-15	-1.96007	-7.42646e-10
201204747	rs62179519	1.68071e-13	-1.44189	-1.86543	5.57271e-12	-2.05873	-1.60836	5.93086e-16	-2.09774	-1.85999
201204862	rs17531568	1.60895e-13	-1.48566	-1.8653	5.63468e-12	-2.06571	-1.59033	5.92664e-16	-2.10134	-1.8571
201205341	rs3769467	1.90221e-13	-1.75659	-1.42693	1.52903e-11	-2.06546	-0.592301	7.66278e-16	-1.90252	-1.799
201205702	rs79382893	1.39181e-12	-2.59578e-10	-1.19334	1.51404e-09	-2.59578e-10	1.93756	8.11253e-15	-2.59578e-10	-1.3419
201206538	rs188213993	6.50896e-12	0.349226	-7.42646e-10	4.80142e-11	-1.51348	-7.42646e-10	2.44809e-14	-0.23742	-7.42646e-10
201206706	rs11890234	1.32684e-08	9.82568	-1.85649	2.05195e-10	-0.708809	0.647788	3.43652e-15	-0.50456	-1.6963
201206823	rs79708455	1.22267e-12	-1.32292	-7.42646e-10	3.72224e-11	-1.76807	-7.42646e-10	1.0178e-14	-1.11509	-7.42646e-10
201206970	rs17447138	1.58383e-13	-1.50352	-1.86318	5.89061e-12	-2.06413	-1.54749	5.94558e-16	-2.10474	-1.85051
201207808	rs1966710	2.29893e-13	-1.57648	-1.41762	5.58179e-10	0.147706	0.791994	1.63087e-14	0.367046	-1.01066
201207876	rs1470010	1.58436e-13	-1.50352	-1.86284	5.9132e-12	-2.06413	-1.54366	5.95057e-16	-2.10474	-1.84968
201208128	rs144186499	2.62779e-12	-0.557811	-7.42646e-10	6.04491e-10	1.01941	-7.42646e-10	1.39528e-13	1.50295	-7.42646e-10
201208692	rs985256	1.21636e-13	-2.07933	-1.55135	1.57184e-10	-1.41165	1.08409	3.32845e-15	-1.06319	-1.16961
201208771	rs35592099	1.2829e-13	-2.10278	-1.47463	1.45689e-10	-2.10131	1.69781	1.20321e-15	-1.44901	-1.8013
201209219	rs112847403	1.58559e-13	-1.50352	-1.86206	5.96151e-12	-2.06413	-1.53552	5.96153e-16	-2.10474	-1.84784
201209636	rs145635561	5.13644e-12	0.112406	-7.42646e-10	2.67629e-11	-2.09796	-7.42646e-10	5.07813e-15	-1.81037	-7.42646e-10
201211484	rs115255061	7.20456e-13	-2.59578e-10	-1.85182	5.04066e-11	-2.59578e-10	-1.46486	4.98504e-15	-2.59578e-10	-1.82887
201211605	rs3769466	2.66901e-12	1.25623	-1.79847	7.45358e-09	4.62345	-1.09198	3.99557e-15	-0.266948	-1.78318
201211716	rs295142	5.98396e-10	6.73067	-1.86036	8.17006e-11	-0.988501	0.00658191	3.20704e-15	-0.5369	-1.73307
201212528	rs17447165	1.0209e-12	-1.50327	-7.42646e-10	2.70282e-11	-2.0881	-7.42646e-10	3.7792e-15	-2.1058	-7.42646e-10
201212791	rs17447186	4.06826e-07	12.9959	-1.6037	7.98889e-10	2.99165	-1.69341	6.85247e-13	4.81731	-1.72284
201213137	rs77834607	4.85706e-11	2.35907	-7.42646e-10	5.73595e-10	0.966943	-7.42646e-10	4.173e-14	0.295907	-7.42646e-10
201213507	rs7575286	1.29713e-13	-2.08233	-1.48406	1.11104e-10	-1.30083	0.626318	3.80256e-15	-0.996169	-1.10347
201213534	rs62179520	1.0209e-12	-1.50327	-7.42646e-10	2.70282e-11	-2.0881	-7.42646e-10	3.7792e-15	-2.1058	-7.42646e-10
201214071	rs1900706	5.19259e-10	6.58975	-1.8613	7.62904e-11	-1.03824	-0.012189	3.0082e-15	-0.59595	-1.73802
201214285	rs72920303	9.95683e-13	-1.52828	-7.42646e-10	2.69185e-11	-2.09217	-7.42646e-10	3.78022e-15	-2.10553	-7.42646e-10
201214388	rs117053293	7.2393e-13	-2.59578e-10	-1.84701	5.16553e-11	-2.59578e-10	-1.44039	5.02331e-15	-2.59578e-10	-1.82123
201214594	rs13036124	2.37337e-13	-1.51998	-1.44225	4.69242e-10	0.0346391	0.731499	1.65747e-14	0.417383	-1.04482
201214866	rs75032877	1.19473e-12	-1.34603	-7.42646e-10	3.66639e-11	-1.78319	-7.42646e-10	9.9166e-15	-1.1411	-7.42646e-10
201215323	rs4673988	1.28808e-13	-2.08616	-1.48723	1.10201e-10	-1.30088	0.618208	3.66677e-15	-1.02805	-1.10795
201215574	rs143785063	1.18824e-12	-1.35148	-7.42646e-10	3.6534e-11	-1.78674	-7.42646e-10	9.85585e-15	-1.14725	-7.42646e-10
201215603	rs57756599	1.03837e-12	-1.4863	-7.42646e-10	2.71096e-11	-2.08509	-7.42646e-10	3.77964e-15	-2.10569	-7.42646e-10
201215713	rs6736049	5.62164e-13	-2.09992	-7.42646e-10	8.24438e-11	-0.972864	-7.42646e-10	6.39676e-15	-1.57952	-7.42646e-10
201215874	rs12993803	1.30329e-11	1.04352	-7.42646e-10	1.56342e-10	-0.332933	-7.42646e-10	4.18327e-15	-2.00422	-7.42646e-10
201216254	rs74876161	1.54069e-12	-1.09172	-7.42646e-10	1.65261e-10	-0.277455	-7.42646e-10	5.19592e-14	0.515145	-7.42646e-10
201216280	rs3769464	1.43986e-13	-2.07537	-1.38663	8.91802e-11	-1.76106	0.86674	2.3843e-15	-1.59837	-0.968044
201217825	rs3754800	2.17707e-13	-1.56889	-1.47966	4.85704e-10	0.163092	0.637528	1.38733e-14	0.291916	-1.09727
201218379	rs80131360	7.40463e-13	-2.59578e-10	-1.82443	3.76919e-11	-2.59578e-10	-1.75554	4.81317e-15	-2.59578e-10	-1.86396
201219230	rs6720374	8.51659e-07	13.4542	-1.3232	6.68216e-10	2.98486	-1.86523	1.02177e-12	4.96007	-1.46609
201221207	rs144479217	6.37486e-13	-1.97418	-7.42646e-10	4.16469e-11	-1.65575	-7.42646e-10	6.88938e-15	-1.50533	-7.42646e-10
201221350	rs3820883	1.74515e-13	-1.89445	-1.37525	0.0875207	3.97918	15.831	8.47156e-16	-2.04648	-1.55471
201222159	rs295145	1.52463e-13	-1.82701	-1.57778	1.93894e-10	-0.453743	0.336072	6.05789e-15	-0.398359	-1.23559
201222403	rs2033804	5.674e-05	17.6455	-1.31542	2.92463e-07	5.37853	1.82258	2.82762e-14	1.6431	-1.73639
201222658	rs3769461	3.51328e-13	-1.76036	-0.809629	2.32668e-11	-2.06417	-0.173784	8.34718e-16	-1.89963	-1.71635
201223212	rs62179522	1.03565e-12	-1.48893	-7.42646e-10	2.72943e-11	-2.0783	-7.42646e-10	3.77939e-15	-2.10575	-7.42646e-10
201224637	rs17531631	1.41012e-06	14.0569	-1.42165	8.6695e-10	3.218	-1.838	1.40014e-12	5.34129	-1.53227
201224933	rs76150940	3.85804e-11	2.12879	-7.42646e-10	3.46826e-11	-1.83874	-7.42646e-10	9.74127e-15	-1.15894	-7.42646e-10
201225902	rs1975583	0.000199439	17.7922	-0.205154	5.75641e-07	5.49904	2.37922	4.66034e-14	1.75801	-1.35165
201226248	rs1550293	1.13629e-13	-2.05126	-1.6475	1.21764e-09	-1.95885	3.67854	2.45338e-15	-0.695327	-1.84252
201226316	rs77397280	7.17647e-13	-2.59578e-10	-1.85573	4.80377e-11	-2.59578e-10	-1.51299	4.95782e-15	-2.59578e-10	-1.83435
201226852	rs295126	1.80205e-13	-1.97052	-1.2671	0.0348779	3.80333	15.0868	9.25345e-16	-2.01468	-1.49823
201226862	rs2163548	3.28692e-05	17.0097	-1.22562	3.16861e-11	-0.247246	-1.68186	2.05498e-14	1.39967	-1.81213
201227060	rs1369841	9.81975e-05	17.5036	-0.625106	1.58044e-06	5.43284	3.45539	5.06128e-14	1.91987	-1.43098
201227189	rs295127	1.85121e-13	-1.958	-1.2527	0.0408253	3.88453	15.1631	9.26757e-16	-2.02445	-1.48693
201228890	rs192680	1.82343e-13	-1.96811	-1.2577	0.0372454	3.81917	15.1366	9.30366e-16	-2.01663	-1.49086
201229063	rs78412932	1.82593e-13	-1.9763	-1.24815	0.0370963	3.7648	15.187	9.43783e-16	-2.00982	-1.48335
201229473	rs295129	1.58794e-06	14.4861	-1.7321	1.47444e-10	0.63663	-1.02816	2.72701e-14	1.73591	-1.86543
201229984	rs295130	1.85501e-13	-1.97052	-1.23813	0.0406319	3.80333	15.2395	9.46654e-16	-2.01468	-1.47546
201230076	rs6743157	0.000110235	17.6456	-0.651402	1.63425e-06	5.52094	3.40078	5.31516e-14	1.98432	-1.44648
201230258	rs35058285	3.5802e-06	14.7496	-1.18267	1.07054e-09	3.43692	-1.84598	1.98863e-12	5.6573	-1.49741
201230274	rs295131	1.86889e-13	-1.958	-1.24319	0.0429168	3.88453	15.213	9.33715e-16	-2.02445	-1.47945
201230848	rs79469955	7.14525e-13	-2.59578e-10	-1.86009	4.6642e-11	-2.59578e-10	-1.54248	4.91681e-15	-2.59578e-10	-1.84266
201230857	rs71424255	3.59957e-06	14.7496	-1.17728	1.07153e-09	3.43692	-1.84506	1.99652e-12	5.6573	-1.49345
201232109	rs181062207	5.69021e-13	-2.08779	-7.42646e-10	2.69211e-11	-2.09207	-7.42646e-10	3.78417e-15	-2.10449	-7.42646e-10
201232215	rs116677679	1.65866e-12	-1.01794	-7.42646e-10	1.60145e-10	-0.308901	-7.42646e-10	7.53652e-15	-1.41555	-7.42646e-10
201232722	rs296789	1.81129e-13	-1.97317	-1.25933	0.0357129	3.78576	15.128	9.33045e-16	-2.01248	-1.49214
201232862	rs296790	1.80886e-06	14.6191	-1.73482	1.56731e-10	0.690852	-1.0213	2.90776e-14	1.80003	-1.86538
201232864	rs7583574	4.0877e-06	14.8768	-1.17728	1.1527e-09	3.50994	-1.84506	2.17665e-12	5.74368	-1.49345
201233040	rs35417285	0.000121633	17.9084	-0.81586	7.15202e-07	5.86329	2.23205	5.68115e-14	2.18336	-1.57893
201233502	rs295132	2.33514e-06	14.8717	-1.7321	1.77631e-10	0.822891	-1.02816	3.18386e-14	1.8908	-1.86543
201233900	rs114458918	8.3555e-13	-1.70362	-7.42646e-10	2.66827e-11	-2.10096	-7.42646e-10	3.81387e-15	-2.09667	-7.42646e-10
201234216	rs3856513	0.000150181	17.9818	-0.678366	2.00233e-06	5.78039	3.34445	5.67939e-14	2.06637	-1.46226
201234572	rs3769459	1.77346e-13	-1.99267	-1.26093	0.0309583	3.65137	15.1196	9.48597e-16	-1.99469	-1.49339
201234882	rs296769	1.78231e-13	-1.97787	-1.27076	0.0325629	3.7542	15.0673	9.28445e-16	-2.00846	-1.5011
201235887	rs295111	1.78267e-13	-1.98751	-1.26092	0.0321106	3.68787	15.1196	9.43867e-16	-1.9997	-1.49339
201236017	rs295112	1.80841e-13	-1.97317	-1.26092	0.0354129	3.78576	15.1196	9.3188e-16	-2.01248	-1.49339
201237345	rs10497857	3.951e-06	14.818	-1.15249	1.14658e-09	3.50017	-1.84061	1.91105e-12	5.59526	-1.47517
201237510	rs296781	1.44859e-13	-1.86234	-1.5936	1.42911e-10	-0.731515	0.30876	4.26877e-15	-0.718649	-1.26534
201239002	rs3769456	0.000150181	17.9818	-0.678366	2.00233e-06	5.78039	3.34445	5.67939e-14	2.06637	-1.46226
201239485	rs296780	1.41434e-13	-1.87337	-1.60651	1.45179e-10	-0.718571	0.311558	4.22079e-15	-0.72295	-1.27234
201239695	rs56313571	6.89761e-13	-1.89536	-7.42646e-10	2.75756e-11	-2.06805	-7.42646e-10	5.16398e-15	-1.79361	-7.42646e-10
201239865	rs17531715	8.23622e-13	-1.718	-7.42646e-10	2.66438e-11	-2.10242	-7.42646e-10	3.82272e-15	-2.09435	-7.42646e-10
201239923	rs295124	1.55682e-13	-1.79585	-1.58804	1.76299e-10	-0.537236	0.324436	5.13629e-15	-0.541892	-1.25709
201239957	rs3754798	4.77489e-06	15.0124	-1.15748	1.28143e-09	3.61229	-1.84154	2.17119e-12	5.72657	-1.47886
201240086	rs994280	0.00297318	20.8044	-0.515446	3.44442e-06	7.89797	1.76932	7.3462e-13	4.38303	-1.21899
201240305	rs12990174	8.32123e-05	17.3381	-0.625106	1.49762e-06	5.37902	3.45539	4.38249e-14	1.77586	-1.43098
201241415	rs17531736	8.29254e-13	-1.71118	-7.42646e-10	2.66615e-11	-2.10176	-7.42646e-10	3.81838e-15	-2.09549	-7.42646e-10
201241935	rs295121	1.68216e-13	-1.96811	-1.33835	0.02082	3.81917	14.555	8.75738e-16	-2.01663	-1.55137
201241967	rs295120	1.46697e-13	-1.83878	-1.60455	1.46335e-10	-0.676667	0.277584	4.43718e-15	-0.663631	-1.28166
201242293	rs3754797	0.000165945	18.0498	-0.646552	2.1183e-06	5.82302	3.35813	5.98597e-14	2.0974	-1.44071
201242598	rs16833091	8.0391e-13	0.0974745	-1.8397	6.53391e-10	2.75999	-1.6628	7.48288e-15	0.430761	-1.85346
201244090	rs78573518	4.52442e-13	-0.669096	-1.64795	6.36832e-12	-1.67038	-1.86326	3.67456e-15	-0.62289	-1.51099
201244261	rs6708345	1.97158e-05	15.2343	0.0387034	7.54908e-07	5.77066	2.37871	1.81878e-13	2.69787	-0.929851
201244334	rs74500929	1.4641e-12	-2.59578e-10	-1.14272	6.23841e-11	-2.59578e-10	-1.25167	6.94375e-15	-2.59578e-10	-1.49747
201244413	rs76678206	7.44936e-13	-2.59578e-10	-1.81841	3.74649e-11	-2.59578e-10	-1.76157	5.52975e-15	-2.59578e-10	-1.72517
201244414	rs11893090	9.02002e-13	-1.62709	-7.42646e-10	2.67312e-11	-2.09915	-7.42646e-10	3.80876e-15	-2.09801	-7.42646e-10
201245272	rs3754796	2.93122e-13	-1.98005	-0.771066	0.00387337	3.48719	13.2052	1.40938e-15	-2.03261	-1.05955
201245404	rs17531743	8.89812e-13	-1.6407	-7.42646e-10	2.67915e-11	-2.09689	-7.42646e-10	3.78141e-15	-2.10522	-7.42646e-10
201245550	rs3769454	0.000194625	18.883	-1.32035	2.9101e-08	6.69232	-1.79877	4.55317e-11	8.83275	-1.5419
201245872	rs842826	2.9048e-13	-0.934679	-1.8255	3.27438e-10	0.666819	-0.2605	1.42246e-14	0.911848	-1.69219
201246198	rs3754794	5.90963e-13	-0.206993	-1.84296	5.16474e-10	2.70205	-1.84001	8.53857e-15	0.301192	-1.59191
201246400	rs62279292	7.7106e-13	-1.78394	-7.42646e-10	2.65717e-11	-2.10514	-7.42646e-10	3.80835e-15	-2.09812	-7.42646e-10
201246868	rs842827	2.6326e-13	-1.03725	-1.82132	2.98654e-10	0.563317	-0.249013	1.43191e-14	0.907268	-1.68099
201247479	rs7598349	4.20256e-06	13.9422	-0.21493	5.36923e-07	6.2501	1.55853	1.38369e-13	2.5232	-1.02859
201247491	rs842828	2.96312e-13	-0.915276	-1.82502	3.33551e-10	0.696632	-0.271816	1.47262e-14	0.942946	-1.68863
201247497	rs6721026	2.68144e-13	-2.04163	-0.798552	0.00197084	2.91399	13.1028	1.46579e-15	-1.9698	-1.08311
201247780	rs1020111	4.92873e-06	14.1126	-0.226008	5.39714e-07	6.27125	1.54256	1.49483e-13	2.60835	-1.03648
201247818	rs842829	3.00397e-13	-0.894675	-1.83193	3.29065e-10	0.728192	-0.316917	1.49952e-14	0.97586	-1.70344
201249236	rs34074599	0.00032585	19.4629	-1.38486	3.31331e-08	6.84332	-1.82001	5.01525e-11	8.97865	-1.59114
201249327	rs34305260	0.000353596	19.5368	-1.37712	3.50656e-08	6.89099	-1.81099	5.3097e-11	9.03169	-1.58713
201250638	rs3769453	7.10872e-13	-2.59578e-10	-1.86522	3.66496e-11	-2.59578e-10	-1.78358	4.96916e-15	-2.59578e-10	-1.83206
201251032	rs3769452	7.99167e-13	-2.59578e-10	-1.74814	3.40327e-11	-2.59578e-10	-1.85766	5.29394e-15	-2.59578e-10	-1.76875
201252335	rs3769451	5.82408e-12	1.34902	-1.11097	4.06066e-08	4.84182	0.384882	2.81966e-14	0.147028	-0.24314
201252355	rs3769450	2.06566e-13	-1.30124	-1.79985	1.10356e-10	-0.816611	0.135338	3.14344e-15	-0.470651	-1.81934
201252845	rs114745092	1.35468e-12	-1.22039	-7.42646e-10	2.68988e-11	-2.0929	-7.42646e-10	3.88664e-15	-2.07777	-7.42646e-10
201253313	rs148373489	8.45226e-13	-2.59578e-10	-1.6921	8.03173e-11	-2.59578e-10	-0.998996	5.7864e-15	-2.59578e-10	-1.6798
201253611	rs72920366	9.8148e-13	-1.54265	-7.42646e-10	3.19218e-11	-1.92169	-7.42646e-10	7.85568e-15	-1.37408	-7.42646e-10
201253769	rs3739118	0.000202718	19.0431	-1.43977	5.23905e-08	7.28271	-1.80121	1.61921e-10	10.1772	-1.61767
201253956	rs842823	1.03544e-05	16.0111	-1.38215	6.23184e-09	5.15148	-1.79903	8.99331e-12	7.23558	-1.56666
201254049	rs3820881	8.87418e-14	-2.08066	-1.86532	1.31729e-11	-1.9547	-0.852119	9.11013e-16	-1.69977	-1.82874
201254171	rs4674015	1.45147e-09	6.5557	-0.799321	1.63603e-09	2.03633	-0.0212837	1.45069e-13	3.05318	-1.51129
201254277	rs842824	6.39704e-13	-1.9707	-7.42646e-10	2.66821e-11	-2.10099	-7.42646e-10	3.93656e-15	-2.06501	-7.42646e-10
201255134	rs842825	5.97019e-13	-0.390377	-1.64938	8.41705e-11	0.55374	-1.50588	1.08245e-14	0.750934	-1.80443
201255807	rs62279293	8.36425e-13	-1.70257	-7.42646e-10	2.6588e-11	-2.10452	-7.42646e-10	3.78809e-15	-2.10345	-7.42646e-10
201256574	rs7585698	6.42215e-13	-0.367872	-1.59891	8.15979e-11	0.581745	-1.56492	1.14604e-14	0.779955	-1.77637
201256784	rs72920373	1.72393e-12	-0.979345	-7.42646e-10	4.59139e-11	-1.55821	-7.42646e-10	1.47289e-14	-0.745502	-7.42646e-10
201257133	rs79264884	2.0873e-12	-0.788084	-7.42646e-10	1.56592e-10	-0.331336	-7.42646e-10	1.29808e-14	-0.871845	-7.42646e-10
201257203	rs733365	8.91399e-09	5.89416	1.67726	2.84079e-08	1.28664	3.5828	1.94563e-14	-0.834849	0.367704
201257553	rs111651271	5.60539e-13	-2.10281	-7.42646e-10	3.469e-11	-1.83853	-7.42646e-10	4.49803e-15	-1.93167	-7.42646e-10
201259861	rs116934104	8.15497e-13	-2.59578e-10	-1.72791	3.82602e-11	-2.59578e-10	-1.74057	8.59013e-15	-2.59578e-10	-1.2847
201260115	rs78478595	7.16903e-13	-2.59578e-10	-1.85677	3.64747e-11	-2.59578e-10	-1.78836	4.87824e-15	-2.59578e-10	-1.85053
201260365	rs78318430	9.26458e-14	-2.10406	-1.79886	4.67061e-12	-2.05682	-1.78687	7.77362e-16	-1.90042	-1.78674
201260385	rs75058685	1.39078e-11	-2.59578e-10	1.1085	7.50734e-10	-2.59578e-10	1.23607	4.382e-14	-2.59578e-10	0.344776
201261012	rs62279294	7.87679e-13	-1.76262	-7.42646e-10	2.65587e-11	-2.10562	-7.42646e-10	3.81541e-15	-2.09627	-7.42646e-10
201261183	rs114856758	9.29963e-14	-2.09854	-1.80061	4.58142e-12	-2.0742	-1.78877	7.47271e-16	-1.93799	-1.78865
201261412	rs148637997	1.11522e-12	-2.59578e-10	-1.4149	2.23341e-09	-2.59578e-10	2.32631	6.98255e-15	-2.59578e-10	-1.4919
201262786	rs62279295	7.82727e-13	-1.76892	-7.42646e-10	2.65633e-11	-2.10545	-7.42646e-10	3.81955e-15	-2.09518	-7.42646e-10
201265036	rs62279296	8.22418e-13	-1.71946	-7.42646e-10	2.701e-11	-2.08877	-7.42646e-10	3.78691e-15	-2.10376	-7.42646e-10
201265231	rs150590514	1.38521e-11	-2.59578e-10	1.10449	7.47665e-10	-2.59578e-10	1.23197	4.36687e-14	-2.59578e-10	0.341318
201265691	rs6725746	1.13193e-09	5.50773	-7.42646e-10	1.64841e-09	2.02259	-7.42646e-10	1.77661e-13	1.74456	-7.42646e-10
201265728	rs139549853	7.6304e-13	-2.59578e-10	-1.7944	3.58906e-11	-2.59578e-10	-1.8045	5.47554e-15	-2.59578e-10	-1.73502
201267172	rs145016316	1.301e-12	-2.59578e-10	-1.26082	4.91756e-10	-2.59578e-10	0.813002	9.17213e-15	-2.59578e-10	-1.21915
201267649	rs80283256	6.0309e-13	-2.02964	-7.42646e-10	5.40367e-11	-1.39532	-7.42646e-10	7.40925e-15	-1.43258	-7.42646e-10
201267653	rs114757903	6.48769e-13	-1.95663	-7.42646e-10	2.65591e-11	-2.10561	-7.42646e-10	3.80338e-15	-2.09943	-7.42646e-10
201267661	rs3910513	7.68324e-13	-1.7875	-7.42646e-10	2.65865e-11	-2.10458	-7.42646e-10	3.83335e-15	-2.09157	-7.42646e-10
201269528	rs74513186	4.85219e-12	0.0554765	-7.42646e-10	4.75357e-11	-1.5235	-7.42646e-10	4.1562e-15	-2.01071	-7.42646e-10
201270256	rs7605374	1.96552e-09	5.68702	0.372537	4.63293e-07	0.740512	6.92062	1.5073e-14	-0.422527	-0.299885
201270366	rs3845810	7.25078e-13	-2.59578e-10	-1.84543	5.31775e-11	-2.59578e-10	-1.41134	4.89935e-15	-2.59578e-10	-1.84621
201270538	rs4674036	1.86141e-09	5.64366	0.361475	4.41531e-07	0.714333	6.89869	1.46367e-14	-0.442646	-0.309135
201271456	rs79387952	9.4662e-14	-2.05407	-1.82733	5.10899e-12	-2.03716	-1.71682	6.24139e-16	-2.07935	-1.82735
201272016	rs1217061	1.29029e-13	-2.10171	-1.46996	5.46074e-12	-2.06619	-1.6212	8.26332e-16	-1.92012	-1.70595
201272365	rs138789100	1.61937e-11	1.26067	-7.42646e-10	1.87301e-10	-0.152264	-7.42646e-10	2.35477e-14	-0.276285	-7.42646e-10
201272705	rs10497860	2.14152e-10	3.31196	0.530772	3.46958e-07	0.31984	7.05214	1.73636e-14	-0.448667	-0.132274
201272961	rs62279298	7.54579e-13	-1.80555	-7.42646e-10	2.66238e-11	-2.10318	-7.42646e-10	3.84924e-15	-2.08744	-7.42646e-10
201273491	rs62279299	5.90808e-13	-2.05022	-7.42646e-10	3.08128e-11	-1.95705	-7.42646e-10	4.02812e-15	-2.04201	-7.42646e-10
201273580	rs13024020	1.39834e-13	-2.10386	-1.38739	5.33488e-12	-2.04645	-1.66426	8.87355e-16	-1.89167	-1.66315
201273940	rs76427118	8.30426e-13	-2.59578e-10	-1.70977	3.37877e-11	-2.59578e-10	-1.86488	5.02024e-15	-2.59578e-10	-1.82184
201276332	rs893355	1.33252e-13	-2.10246	-1.437	5.4295e-12	-2.06369	-1.62944	8.54022e-16	-1.91475	-1.67836
201276502	rs117355342	1.64651e-12	-2.59578e-10	-1.02529	5.45075e-11	-2.59578e-10	-1.38664	5.48716e-15	-2.59578e-10	-1.7329
201276639	rs893356	2.36104e-09	5.64366	0.599243	2.93071e-07	0.714333	6.48886	1.87442e-14	-0.442646	-0.0617839
201276971	rs78405697	8.35305e-13	-2.59578e-10	-1.70391	3.98855e-11	-2.59578e-10	-1.69897	8.426e-15	-2.59578e-10	-1.30399
201277181	rs6706953	2.0542e-10	3.10948	0.691627	1.61254e-07	-0.166641	6.7724	1.37966e-14	-0.84716	0.0362659
201277512	rs6749529	1.88119e-10	3.14878	0.564342	1.30539e-07	-0.142648	6.5371	1.26066e-14	-0.827815	-0.0732787
201277619	rs55940579	2.28541e-12	-0.697408	-7.42646e-10	2.66371e-11	-2.10268	-7.42646e-10	4.42708e-15	-1.94757	-7.42646e-10
201278299	rs116183673	1.38797e-12	-1.19611	-7.42646e-10	2.99523e-11	-1.98537	-7.42646e-10	3.78934e-15	-2.10312	-7.42646e-10
201279641	rs3769449	2.19417e-09	5.64975	0.519858	2.57567e-07	0.619859	6.4542	1.68411e-14	-0.500038	-0.111454
201279739	rs3769448	1.38891e-13	-2.10522	-1.3928	5.46406e-12	-2.02337	-1.66341	9.05605e-16	-1.88966	-1.64481
201281336	rs186931289	5.59352e-13	-2.10493	-7.42646e-10	3.23603e-11	-1.90805	-7.42646e-10	3.78513e-15	-2.10423	-7.42646e-10
201281522	rs1370557	1.85197e-09	5.46885	0.5312	2.36428e-07	0.513053	6.47537	1.56711e-14	-0.581768	-0.101726
201282013	rs2278514	1.51985e-08	6.02038	2.08462	9.32202e-09	0.456052	3.2991	3.0311e-14	-0.799008	0.775206
201282338	rs2278515	8.43655e-09	6.92912	0.587254	3.03242e-06	2.96024	6.57966	1.39046e-13	1.55308	-0.0535943
201282936	rs62279301	7.82965e-13	-1.76862	-7.42646e-10	2.67203e-11	-2.09956	-7.42646e-10	3.80925e-15	-2.09788	-7.42646e-10
201282940	rs3820880	1.88799e-10	3.08334	0.633385	1.31248e-07	-0.265212	6.66507	1.22629e-14	-0.914821	-0.0139149
201283349	rs143653379	1.10385e-11	-2.59578e-10	0.877432	1.86205e-10	-2.59578e-10	-0.158131	6.53645e-14	-2.59578e-10	0.744665
201284089	rs201141345	7.13433e-12	-2.59578e-10	0.440966	3.70957e-10	-2.59578e-10	0.531106	5.13905e-14	-2.59578e-10	0.504138
201284747	rs2118407	7.03581e-13	-1.87553	-7.42646e-10	2.69978e-11	-2.08923	-7.42646e-10	3.94352e-15	-2.06324	-7.42646e-10
201285029	rs35722187	1.04317e-08	5.57794	2.15071	7.90245e-09	0.210348	3.3796	2.6421e-14	-0.972723	0.811566
201285139	rs138445913	7.68539e-13	-2.59578e-10	-1.78722	2.3627e-10	-2.59578e-10	0.0799952	5.17644e-15	-2.59578e-10	-1.7912
201285508	rs112060518	6.25448e-13	-1.99324	-7.42646e-10	2.66035e-11	-2.10394	-7.42646e-10	4.1698e-15	-2.00745	-7.42646e-10
201285678	rs77881505	7.54675e-13	-2.59578e-10	-1.80542	5.10203e-11	-2.59578e-10	-1.45276	4.80899e-15	-2.59578e-10	-1.86483
201285773	rs13428321	6.76173e-13	-1.91526	-7.42646e-10	2.73522e-11	-2.07618	-7.42646e-10	4.02226e-15	-2.04347	-7.42646e-10
201286358	rs17447424	2.98247e-11	1.35153	0.519858	9.97124e-08	-0.329131	6.4542	1.17142e-14	-0.863059	-0.111454
201286580	rs9917376	6.43875e-13	-1.9642	-7.42646e-10	2.80265e-11	-2.05183	-7.42646e-10	4.16009e-15	-2.00978	-7.42646e-10
201287415	rs72922012	2.16973e-09	6.15841	-7.42646e-10	7.86287e-11	-1.02024	-7.42646e-10	2.1789e-14	-0.353909	-7.42646e-10
201289398	rs16833236	6.62774e-13	-1.93527	-7.42646e-10	2.77853e-11	-2.06047	-7.42646e-10	4.32492e-15	-1.97092	-7.42646e-10
201289531	rs16833241	1.77263e-12	-1.11952	0.168035	3.05659e-08	-1.07973	6.02239	3.99633e-15	-1.59121	-0.458729
201289648	rs117837119	7.61515e-13	-2.59578e-10	-1.7964	4.07084e-11	-2.59578e-10	-1.67855	4.97955e-15	-2.59578e-10	-1.82998
201289756	rs13004819	8.76366e-10	4.8548	0.397031	2.67332e-07	0.583503	6.52776	2.21488e-14	-0.0406579	-0.296873
201290381	rs72922016	1.88481e-09	6.01763	-7.42646e-10	8.47689e-11	-0.945052	-7.42646e-10	2.09571e-14	-0.392835	-7.42646e-10
201290478	rs4672791	2.01355e-11	1.31541	0.163124	1.12085e-07	-0.315631	6.55766	8.51505e-15	-0.877289	-0.41619
201290536	rs13417802	5.15832e-13	-0.334286	-1.85164	5.65193e-12	-1.85973	-1.79325	7.12975e-16	-1.91012	-1.8635
201290636	rs78660881	1.00115e-12	-2.59578e-10	-1.52281	3.53251e-11	-2.59578e-10	-1.82039	6.52973e-15	-2.59578e-10	-1.55895
201290877	rs111324964	7.52776e-13	-1.80794	-7.42646e-10	3.15652e-11	-1.93292	-7.42646e-10	8.06394e-15	-1.34791	-7.42646e-10
201291009	rs139012883	2.63393e-11	1.74711	-7.42646e-10	4.08716e-09	2.93063	-7.42646e-10	2.98144e-13	2.26226	-7.42646e-10
201291096	rs115800520	9.12252e-13	-2.59578e-10	-1.61579	6.81549e-11	-2.59578e-10	-1.1632	5.11223e-15	-2.59578e-10	-1.80368
201291110	rs12990298	1.63137e-08	5.87409	2.30172	2.1919e-08	0.640054	3.97007	7.14233e-14	-0.00765832	0.840968
201291580	rs77896747	1.10032e-12	-1.42835	-7.42646e-10	3.85478e-11	-1.73308	-7.42646e-10	8.92248e-15	-1.24674	-7.42646e-10
201292043	rs73059817	2.02591e-13	-1.54654	-1.57398	1.28308e-11	-1.73897	-1.09416	9.80187e-16	-1.67326	-1.78207
201292347	rs140853215	1.69116e-12	-2.59578e-10	-0.998539	9.35395e-11	-2.59578e-10	-0.846597	8.23114e-15	-2.59578e-10	-1.32739
201292651	rs1437777	6.26187e-09	6.1155	1.10279	1.88855e-09	0.745642	1.41294	4.45799e-14	-0.133711	0.49568
201292753	rs12613642	2.64246e-10	4.0108	0.0421293	1.84824e-06	2.05802	6.98674	4.99419e-14	1.02631	-0.550763
201293421	rs72922026	4.20546e-10	4.5176	-7.42646e-10	4.90834e-11	-1.49146	-7.42646e-10	1.1463e-14	-0.996186	-7.42646e-10
201293649	rs7565519	1.1879e-07	9.15525	1.00591	4.15708e-09	1.6365	1.31109	5.01089e-14	0.0695195	0.409364
201293721	rs73986894	8.14052e-13	-2.59578e-10	-1.72968	5.52768e-11	-2.59578e-10	-1.37263	4.88415e-15	-2.59578e-10	-1.84932
201294937	rs77446939	4.23656e-12	-0.0802009	-7.42646e-10	1.36831e-10	-0.466235	-7.42646e-10	5.65904e-14	0.600524	-7.42646e-10
201295081	rs10168564	9.18204e-12	0.693296	-7.42646e-10	1.21042e-09	1.71375	-7.42646e-10	9.65522e-14	1.13477	-7.42646e-10
201295202	rs73986895	8.13999e-13	-2.59578e-10	-1.72975	5.56448e-11	-2.59578e-10	-1.36599	4.87253e-15	-2.59578e-10	-1.8517
201296480	rs1866148	2.94958e-13	-1.83759	-0.907281	4.27182e-12	-2.09626	-1.83668	1.02724e-15	-2.10137	-1.30707
201296761	rs73059818	1.0033e-12	-1.52066	-7.42646e-10	3.83203e-11	-1.739	-7.42646e-10	7.86419e-15	-1.37299	-7.42646e-10
201297751	rs79793802	7.75913e-13	-2.59578e-10	-1.77767	3.39599e-11	-2.59578e-10	-1.8598	4.80617e-15	-2.59578e-10	-1.86541
201297856	rs1595404	1.16612e-08	6.78082	1.05924	1.62604e-09	0.717783	1.29114	2.26097e-14	-0.712214	0.39528
201297861	rs1347692	1.49938e-08	8.24318	-0.151745	2.21345e-06	2.66197	6.56311	3.45279e-14	0.817283	-0.710831
201298366	rs4674061	1.04656e-09	4.25502	1.17429	9.42514e-10	-0.0341834	1.49775	1.99966e-14	-0.948671	0.508917
201298520	rs76674373	5.70024e-13	-2.08603	-7.42646e-10	3.25393e-11	-1.90253	-7.42646e-10	4.32035e-15	-1.97198	-7.42646e-10
201298655	rs4674063	4.20583e-13	-1.45647	-0.933593	3.01419e-11	-0.151581	-1.82748	4.21651e-15	-0.628968	-1.36734
201298741	rs4674064	4.57616e-09	5.79977	1.10489	1.58873e-09	0.560974	1.42474	3.64586e-14	-0.286767	0.447628
201298761	rs144675519	4.18363e-12	-0.0927745	-7.42646e-10	5.03606e-10	0.836815	-7.42646e-10	4.0748e-14	0.272092	-7.42646e-10
201299462	rs7561109	8.96564e-13	-2.59578e-10	-1.63314	6.61866e-11	-2.59578e-10	-1.1925	5.0691e-15	-2.59578e-10	-1.81215
201300132	rs2043766	2.40617e-09	3.92455	2.33729	9.58713e-09	-0.183706	3.9669	2.85704e-14	-0.914564	0.83162
201300154	rs2043767	9.71674e-09	6.70476	0.95289	1.48621e-09	0.654346	1.26466	2.05062e-14	-0.728318	0.313731
201300232	rs16833322	3.98908e-10	4.46478	-7.42646e-10	4.83874e-09	3.09943	-7.42646e-10	8.91033e-14	1.05448	-7.42646e-10
201300528	rs6713851	9.06906e-13	-2.59578e-10	-1.62167	6.74848e-11	-2.59578e-10	-1.17308	5.09739e-15	-2.59578e-10	-1.80659
201301236	rs756259	6.58348e-08	8.64515	0.9258	2.84617e-09	1.33264	1.2361	4.00558e-14	-0.0349574	0.289918
201301871	rs12052506	1.88008e-08	6.16082	2.15688	1.39482e-08	0.404098	3.75403	2.93607e-14	-0.74315	0.687491
201302839	rs12987090	9.82467e-10	4.13351	1.23261	9.3522e-10	-0.10328	1.55908	1.99982e-14	-1.00016	0.560491
201303010	rs2028201	4.47507e-09	5.70677	1.17556	1.62156e-09	0.507072	1.49909	3.71186e-14	-0.331237	0.51004
201303351	rs17630736	8.86331e-13	-2.59578e-10	-1.64462	6.48994e-11	-2.59578e-10	-1.21214	5.04169e-15	-2.59578e-10	-1.81757
201303457	rs56813199	7.99229e-13	-2.59578e-10	-1.74806	5.36912e-11	-2.59578e-10	-1.40173	4.8464e-15	-2.59578e-10	-1.85708
201304852	rs78917047	8.78162e-12	-2.59578e-10	0.648708	7.44163e-10	-2.59578e-10	1.22728	4.62752e-14	-2.59578e-10	0.399292
201305086	rs2289196	2.6443e-09	3.88361	2.4726	1.09851e-08	-0.206789	4.12611	3.1275e-14	-0.932721	0.940226
201306139	rs4674068	2.8263e-09	3.84689	2.57588	1.22361e-08	-0.227441	4.25461	3.47393e-14	-0.948941	1.0615
201306537	rs78923870	1.11466e-11	0.887184	-7.42646e-10	1.51727e-09	1.93969	-7.42646e-10	1.1892e-13	1.34314	-7.42646e-10
201307000	rs17447508	5.6738e-13	-2.09068	-7.42646e-10	2.65797e-11	-2.10483	-7.42646e-10	4.2331e-15	-1.99238	-7.42646e-10
201307773	rs74552734	3.48057e-09	6.631	-7.42646e-10	1.1349e-10	-0.65327	-7.42646e-10	3.03113e-14	-0.0237927	-7.42646e-10
201308117	rs1561296	1.12572e-08	8.03717	-0.232357	1.86818e-06	2.78262	6.27288	2.9698e-14	0.727572	-0.771806
201308393	rs3754793	9.87025e-08	8.59122	1.38469	4.3133e-09	1.30217	1.6823	5.96959e-14	-0.0585883	0.712537
201308486	rs893357	5.28851e-13	-1.4684	-0.692603	2.85881e-11	-0.172206	-1.85978	4.61963e-15	-0.741552	-1.16345
201308540	rs3754791	1.46181e-08	6.56274	1.50332	2.3597e-09	0.575109	1.8062	3.21206e-14	-0.784125	0.818308
201309525	rs75384063	8.44237e-13	-2.59578e-10	-1.69328	5.9153e-11	-2.59578e-10	-1.30485	4.93829e-15	-2.59578e-10	-1.8383
201309547	rs3769446	1.37144e-08	6.51405	1.4882	2.25075e-09	0.548059	1.78598	2.99984e-14	-0.803098	0.768927
201309594	rs17531973	8.38423e-13	-1.70019	-7.42646e-10	2.67699e-11	-2.0977	-7.42646e-10	3.77946e-15	-2.10573	-7.42646e-10
201310324	rs73986901	9.94232e-13	-1.52974	-7.42646e-10	3.80461e-11	-1.74618	-7.42646e-10	7.78468e-15	-1.38316	-7.42646e-10
201311314	rs60451274	8.58366e-13	-2.59578e-10	-1.67668	6.09327e-11	-2.59578e-10	-1.27521	4.97209e-15	-2.59578e-10	-1.83147
201311772	rs3754790	3.55965e-09	5.06002	1.59344	2.29343e-09	0.414883	1.93794	4.33779e-14	-0.546301	0.880936
201312111	rs3769445	8.74665e-13	-2.59578e-10	-1.65787	6.01405e-11	-2.59578e-10	-1.2883	5.00227e-15	-2.59578e-10	-1.82542
201312191	rs115834148	5.60608e-13	-2.10269	-7.42646e-10	2.87159e-11	-2.02753	-7.42646e-10	4.14603e-15	-2.01316	-7.42646e-10
201312329	rs920249	1.28488e-13	-2.06297	-1.5129	6.54186e-12	-2.05134	-1.45542	8.39936e-16	-2.07918	-1.53056
201312432	rs112558281	6.50748e-13	-1.95359	-7.42646e-10	4.03622e-11	-1.68709	-7.42646e-10	1.26729e-14	-0.895849	-7.42646e-10
201312663	rs6722649	3.66041e-13	-2.03755	-0.491413	4.7399e-12	-1.96467	-1.8643	1.97873e-15	-1.84936	-0.903492
201312797	rs2881744	7.23132e-11	4.14632	-1.38926	5.86707e-11	-0.276864	-1.03618	7.10636e-15	0.0127992	-1.48712
201313305	rs1370558	3.30132e-13	-1.64351	-0.988706	4.4158e-12	-2.04149	-1.8583	1.22187e-15	-1.82652	-1.40841
201313320	rs182381685	6.72826e-13	-1.92022	-7.42646e-10	2.73085e-11	-2.07778	-7.42646e-10	3.8754e-15	-2.08067	-7.42646e-10
201313362	rs112962187	6.03385e-13	-2.02915	-7.42646e-10	3.05847e-11	-1.96448	-7.42646e-10	3.80056e-15	-2.10017	-7.42646e-10
201313788	rs10183890	1.02148e-12	-1.5027	-7.42646e-10	4.79293e-11	-1.51525	-7.42646e-10	5.43511e-15	-1.74243	-7.42646e-10
201313988	rs13004353	1.24673e-08	8.00883	-0.101926	1.528e-09	2.94937	-1.00263	6.38121e-14	1.10338	-0.382749
201314188	rs17630807	7.49866e-13	-2.59578e-10	-1.81181	4.21799e-11	-2.59578e-10	-1.64304	4.83419e-15	-2.59578e-10	-1.8596
201314274	rs17447598	8.13304e-10	6.01966	-0.842511	3.04766e-08	3.71985	1.21988	5.98549e-14	1.86898	-1.21237
201314326	rs10197006	1.23312e-07	10.0479	0.150623	8.78534e-09	4.52843	-0.832573	2.33665e-13	2.1671	-0.148528
201314735	rs16833388	7.52582e-13	-2.59578e-10	-1.8082	4.24889e-11	-2.59578e-10	-1.63574	4.8288e-15	-2.59578e-10	-1.86072
201314768	rs11893875	2.13445e-13	-1.32515	-1.74318	6.94177e-12	-1.94008	-1.50734	6.32004e-16	-2.03313	-1.86104
201314774	rs4674075	1.42698e-09	6.3575	-0.618135	1.33106e-08	2.62983	1.48151	9.50858e-14	2.13892	-1.01945
201314964	rs12471202	7.96793e-11	-2.01856	4.87262	8.50097e-08	-1.59667	7.56221	9.35364e-13	-2.04253	5.44815
201315107	rs10497862	2.32276e-10	5.10068	-1.17671	5.08543e-10	1.33478	-0.488214	2.93407e-14	1.32925	-1.38559
201315824	rs111882910	7.43745e-13	-2.59578e-10	-1.82001	4.16591e-11	-2.59578e-10	-1.65546	4.85015e-15	-2.59578e-10	-1.85631
201316214	rs75023355	7.5173e-13	-2.59578e-10	-1.80933	4.11892e-11	-2.59578e-10	-1.6668	4.8366e-15	-2.59578e-10	-1.8591
201316239	rs10191055	3.06627e-13	-2.0492	-0.656873	4.18751e-12	-2.09796	-1.85491	1.34955e-15	-2.10554	-1.03
201316376	rs17630837	7.73495e-13	-2.59578e-10	-1.78079	4.24585e-11	-2.59578e-10	-1.63645	4.80795e-15	-2.59578e-10	-1.86504
201317407	rs75341789	7.10914e-13	-2.59578e-10	-1.86516	3.66534e-11	-2.59578e-10	-1.78347	4.93134e-15	-2.59578e-10	-1.8397
201317450	rs3754789	3.85248e-13	-1.6294	-0.848419	1.29191e-11	-0.962275	-1.864	1.5231e-15	-1.68065	-1.33391
201317643	rs1866149	2.58091e-13	-2.10377	-0.774625	4.51936e-12	-2.01669	-1.85992	1.30882e-15	-2.06663	-1.09956
201317689	rs75434982	9.51816e-13	-1.57334	-7.42646e-10	2.83872e-11	-2.03904	-7.42646e-10	3.79802e-15	-2.10084	-7.42646e-10
201317952	rs3769443	1.88545e-10	4.32135	-0.605965	2.65058e-10	1.21377	-1.0188	2.74155e-14	0.550024	-0.674231
201317974	rs3769442	5.32447e-13	-0.780428	-1.3738	1.52739e-09	1.30129	0.645046	1.5945e-15	-1.46314	-1.50562
201317998	rs150639080	1.13249e-12	-1.39954	-7.42646e-10	3.4213e-11	-1.85237	-7.42646e-10	6.2134e-15	-1.60861	-7.42646e-10
201318373	rs3769441	1.00689e-12	0.288003	-1.80509	6.35523e-10	1.60774	-0.538271	1.18339e-15	-1.4236	-1.84333
201318977	rs3769440	2.69613e-10	4.57244	-0.49941	3.4683e-10	1.3949	-0.931044	3.57683e-14	0.712292	-0.570544
201319021	rs3769439	3.04324e-10	4.65578	-0.461639	3.80134e-10	1.4553	-0.89976	3.91761e-14	0.766516	-0.533763
201319191	rs80166257	1.56126e-12	-2.59578e-10	-1.07846	5.07298e-11	-2.59578e-10	-1.45847	6.47725e-15	-2.59578e-10	-1.56702
201319491	rs3769438	3.00495e-13	-2.08402	-0.642256	4.34175e-12	-2.06139	-1.85532	1.46187e-15	-2.09498	-0.960621
201319517	rs3769437	3.06595e-13	-2.07644	-0.62974	4.30241e-12	-2.07084	-1.85496	1.50126e-15	-2.09936	-0.929656
201319521	rs6719516	2.27763e-10	5.65641	-1.75206	2.79725e-09	2.86366	-0.312252	2.0617e-14	1.42092	-1.83012
201319720	rs35893078	1.97145e-10	4.27856	-0.518574	2.76202e-10	1.18303	-0.946882	2.90395e-14	0.522543	-0.589201
201319793	rs4672797	2.98502e-13	-2.09068	-0.642256	4.38965e-12	-2.05042	-1.85532	1.47026e-15	-2.08925	-0.960621
201319820	rs115770141	7.2869e-13	-1.84046	-7.42646e-10	4.94661e-11	-1.48369	-7.42646e-10	5.34738e-15	-1.75871	-7.42646e-10
201320531	rs1318721	2.98719e-11	3.63439	-1.76143	2.93303e-10	1.22679	-0.93057	8.78528e-15	0.417371	-1.67961
201321204	rs3769435	1.62625e-10	4.19766	-0.630172	2.31957e-10	1.12505	-1.06347	2.50657e-14	0.47073	-0.684542
201321243	rs3769434	3.04829e-11	3.67225	-1.77903	2.85902e-10	1.25565	-0.984983	8.79679e-15	0.442488	-1.70342
201322028	rs2043768	2.96041e-11	3.63439	-1.77043	2.85374e-10	1.22679	-0.957975	8.67957e-15	0.417371	-1.69171
201322573	rs13024467	1.32482e-12	-1.24268	-7.42646e-10	9.43212e-11	-0.838274	-7.42646e-10	6.23326e-15	-1.60542	-7.42646e-10
201322696	rs138296045	2.14756e-12	-0.759623	-7.42646e-10	4.83343e-11	-1.50684	-7.42646e-10	1.41708e-14	-0.784131	-7.42646e-10
201322858	rs6728592	1.70571e-10	4.19184	-0.576643	2.22771e-10	1.04139	-1.02023	2.44567e-14	0.39378	-0.632191
201323340	rs72924110	2.49434e-10	5.76783	-1.77258	3.10845e-09	2.91416	-0.257266	1.99733e-14	1.39851	-1.83943
201323487	rs72924113	2.62579e-10	5.81581	-1.76921	3.27522e-09	2.95249	-0.243331	2.06606e-14	1.43055	-1.83763
201323546	rs6742588	2.71672e-13	-2.08048	-0.746634	4.28317e-12	-2.06613	-1.86416	1.29031e-15	-2.09725	-1.08319
201323761	rs4674085	1.93529e-10	4.29576	-0.55429	2.58828e-10	1.16201	-0.990825	2.72914e-14	0.449602	-0.578346
201323885	rs4674086	2.16547e-10	4.37729	-0.523431	2.75959e-10	1.22033	-0.985057	2.92266e-14	0.501203	-0.56144
201324078	rs17447723	2.73608e-10	5.81581	-1.72807	3.805e-09	2.95249	-0.0934021	2.11238e-14	1.43055	-1.81546
201324166	rs74984633	4.40711e-13	-0.833918	-1.5094	1.01744e-09	1.21519	0.324871	1.37032e-15	-1.50022	-1.62005
201325033	rs17532176	1.75213e-12	-0.963123	-7.42646e-10	9.29935e-11	-0.852451	-7.42646e-10	4.72902e-15	-1.8816	-7.42646e-10
201325399	rs186882367	7.17005e-13	-2.59578e-10	-1.85663	3.49902e-11	-2.59578e-10	-1.82991	4.95359e-15	-2.59578e-10	-1.8352
201326164	rs10206781	1.30975e-12	-1.25412	-7.42646e-10	9.30219e-11	-0.852145	-7.42646e-10	6.17925e-15	-1.61412	-7.42646e-10
201326324	rs10183092	1.34717e-12	-1.22595	-7.42646e-10	9.62511e-11	-0.81802	-7.42646e-10	6.31327e-15	-1.59266	-7.42646e-10
201326774	rs17447765	4.67393e-13	-0.725881	-1.55866	1.06783e-09	1.38841	0.199987	1.41864e-15	-1.42498	-1.66063
201327631	rs6730788	2.52319e-13	-2.09141	-0.809601	4.35309e-12	-2.04898	-1.86512	1.299e-15	-2.08846	-1.08526
201328868	rs149924780	3.57294e-13	-0.925129	-1.62802	7.26253e-10	1.06676	0.136156	1.20361e-15	-1.56263	-1.68736
201328944	rs76018306	5.58865e-13	-2.1058	-7.42646e-10	3.55066e-11	-1.81526	-7.42646e-10	4.02401e-15	-2.04304	-7.42646e-10
201329124	rs6435050	2.02931e-10	4.36429	-0.575376	2.76739e-10	1.24465	-1.00655	3.08851e-14	0.577651	-0.582691
201329171	rs12996705	2.61014e-13	-1.01687	-1.85026	1.35392e-11	-0.915473	-1.86392	1.42195e-15	-1.40158	-1.6817
201329213	rs6435051	3.30284e-13	-1.72401	-0.907748	9.38351e-12	-1.28546	-1.86057	2.73395e-15	-1.69336	-0.736211
201330083	rs111471021	6.12114e-13	-2.01479	-7.42646e-10	2.89985e-11	-2.01774	-7.42646e-10	3.78376e-15	-2.1046	-7.42646e-10
201330209	rs1561295	2.56521e-13	-2.08238	-0.802114	4.28835e-12	-2.06366	-1.86542	1.23636e-15	-2.09608	-1.12706
201330331	rs2043773	8.50498e-11	4.60433	-1.68505	1.05201e-09	2.25799	-0.684506	1.41098e-14	0.749418	-1.53787
201330648	rs2043772	1.14286e-10	4.89468	-1.67993	1.16944e-09	2.35761	-0.678312	1.3335e-14	0.722678	-1.5676
201330691	rs141056454	7.11809e-13	-2.59578e-10	-1.8639	4.10972e-11	-2.59578e-10	-1.66904	4.80632e-15	-2.59578e-10	-1.86538
201330723	rs62279309	2.95452e-10	4.16455	-7.42646e-10	3.08622e-10	0.347137	-7.42646e-10	1.15398e-13	1.31308	-7.42646e-10
201330929	rs2118406	1.70259e-11	3.02841	-1.71763	2.12515e-10	0.76909	-0.795056	6.41728e-15	0.0213041	-1.59762
201331430	rs6740095	1.79834e-11	3.09875	-1.73326	2.06203e-10	0.781722	-0.837844	6.41464e-15	0.0420773	-1.61881
201331701	rs12693914	1.43421e-12	-1.16334	-7.42646e-10	1.03801e-10	-0.742503	-7.42646e-10	6.62414e-15	-1.54459	-7.42646e-10
201332439	rs71424260	1.40135e-12	-1.18652	-7.42646e-10	1.00945e-10	-0.770407	-7.42646e-10	6.50694e-15	-1.56245	-7.42646e-10
201332473	rs17532259	2.40288e-11	3.19291	-1.53761	3.05174e-10	0.925515	-0.589612	8.47637e-15	0.0826642	-1.3807
201333001	rs3769433	1.96649e-11	2.96341	-1.50853	4.6619e-10	0.77522	-0.0156079	1.1219e-14	0.420855	-1.43856
201333215	rs6747833	1.05069e-11	1.84533	-1.01725	6.54869e-11	-1.0147	-0.18843	1.73082e-14	0.16584	-0.749976
201333312	rs1469957	7.6499e-13	-2.59578e-10	-1.79185	3.43306e-11	-2.59578e-10	-1.84894	5.37588e-15	-2.59578e-10	-1.75339
201333627	rs11885025	5.26838e-13	-0.360638	-1.80418	1.83496e-11	-0.625936	-1.84944	1.1535e-15	-1.66603	-1.62648
201333937	rs142774676	2.33275e-12	-0.676904	-7.42646e-10	3.74773e-10	0.541341	-7.42646e-10	1.90439e-14	-0.488569	-7.42646e-10
201334337	rs139487641	2.44152e-11	-2.59578e-10	1.67125	2.56667e-08	-2.59578e-10	4.76797	1.00111e-13	-2.59578e-10	1.17097
201334404	rs17532280	1.13238e-11	2.64794	-1.74499	5.04005e-09	3.65073	-0.510541	4.02347e-15	-0.241914	-1.80126
201334852	rs17532294	4.59524e-13	-1.03731	-1.26421	2.23207e-10	0.43437	-0.411249	1.92422e-15	-1.85682	-0.923972
201335016	rs34337181	8.5471e-13	-1.68095	-7.42646e-10	5.38589e-11	-1.39861	-7.42646e-10	4.51771e-15	-1.92731	-7.42646e-10
201335215	rs13001712	8.58093e-13	-1.677	-7.42646e-10	5.41339e-11	-1.39352	-7.42646e-10	4.52931e-15	-1.92475	-7.42646e-10
201335727	rs2083118	1.71456e-13	-2.00092	-1.28647	5.22521e-12	-2.06034	-1.67114	1.03672e-15	-2.01373	-1.38552
201336400	rs115218362	5.73742e-13	-2.07953	-7.42646e-10	2.90603e-11	-2.01561	-7.42646e-10	4.12393e-15	-2.01851	-7.42646e-10
201337180	rs146570292	2.26969e-12	-0.70431	-7.42646e-10	3.68808e-10	0.525297	-7.42646e-10	1.4535e-13	1.54383	-7.42646e-10
201337359	rs2241805	5.75861e-13	-1.12522	-0.950618	1.72581e-11	-2.08635	-0.450346	4.37864e-15	-1.31147	-0.647102
201337424	rs149523447	1.97779e-12	-0.841973	-7.42646e-10	7.4611e-11	-1.07269	-7.42646e-10	1.27296e-14	-0.891381	-7.42646e-10
201337667	rs6723687	1.23997e-13	-2.06967	-1.54178	4.40752e-12	-2.09812	-1.80354	9.03849e-16	-1.92174	-1.61467
201338637	rs6711475	7.95274e-13	-1.84813	0.0951096	1.73552e-11	-2.10406	-0.427027	7.12197e-15	-1.59554	0.123408
201338678	rs141634848	7.19851e-13	-2.59578e-10	-1.85266	3.75435e-11	-2.59578e-10	-1.75948	4.84287e-15	-2.59578e-10	-1.85781
201338844	rs6728002	9.63253e-13	-1.55127	-0.0101182	2.66757e-11	-2.10104	-0.000187876	1.3253e-14	-1.23059	0.379501
201339154	rs117391169	9.73907e-13	-2.59578e-10	-1.55039	4.30273e-11	-2.59578e-10	-1.62314	9.39402e-15	-2.59578e-10	-1.19524
201339557	rs12470550	1.24067e-11	-1.66632	2.6606	1.61087e-09	-1.30375	3.3033	3.36384e-13	-1.39402	3.77696
201339600	rs76386593	9.36283e-13	-2.59578e-10	-1.58979	4.15728e-11	-2.59578e-10	-1.65753	8.86409e-15	-2.59578e-10	-1.25331
201340325	rs12618037	9.12894e-14	-2.05305	-1.86462	4.46352e-12	-2.06854	-1.8205	6.14322e-16	-2.08013	-1.84242
201340473	rs6761689	1.47023e-13	-1.93099	-1.51013	4.96535e-12	-1.99321	-1.78929	8.0423e-16	-2.06646	-1.58672
201340484	rs2099599	1.1607e-11	-1.82652	2.75418	4.47938e-09	-2.09544	5.11769	4.62894e-13	-2.06787	4.77005
201340631	rs17447877	5.58873e-13	-2.10579	-7.42646e-10	5.09406e-11	-1.45432	-7.42646e-10	3.83292e-15	-2.09169	-7.42646e-10
201340734	rs3769432	8.08006e-13	-1.17408	-0.56306	2.67113e-11	-2.08528	-0.0146133	6.60535e-15	-1.41728	-0.130159
201340989	rs3820879	2.39646e-11	3.3961	-1.74348	2.51487e-11	-0.843496	-1.31668	3.35611e-15	-0.92875	-1.29578
201341632	rs12475663	1.32689e-11	-1.75428	2.81575	5.18341e-09	-2.07512	5.24336	5.27296e-13	-2.03614	4.86859
201341973	rs73042206	1.05507e-13	-2.09811	-1.67482	4.16834e-12	-2.10558	-1.85188	8.88889e-16	-1.82342	-1.72968
201342616	rs117996228	7.96175e-13	-2.59578e-10	-1.75189	3.62392e-11	-2.59578e-10	-1.79484	5.68581e-15	-2.59578e-10	-1.69734
201344042	rs7585275	1.24902e-13	-1.97451	-1.62967	4.32065e-12	-2.10572	-1.81585	6.84447e-16	-2.10485	-1.7096
201344131	rs58702724	1.02381e-13	-2.01444	-1.78857	4.17365e-12	-2.0913	-1.86489	6.32539e-16	-2.0516	-1.84173
201344160	rs733055	8.78775e-11	2.95199	-7.42646e-10	7.17192e-10	1.19036	-7.42646e-10	2.39428e-14	-0.259648	-7.42646e-10
201344374	rs181880325	7.61419e-13	-2.59578e-10	-1.79652	4.33804e-11	-2.59578e-10	-1.61497	5.31564e-15	-2.59578e-10	-1.76466
201344434	rs733054	7.65794e-13	-0.894263	-0.896532	5.6826e-11	-1.84287	0.497884	3.27092e-15	-2.09868	-0.151565
201344491	rs2043770	1.45932e-12	-0.45232	-0.693662	2.81395e-10	-0.55453	0.809308	4.46514e-15	-2.05408	0.115069
201344732	rs2043769	7.59782e-13	-0.880136	-0.918541	5.70367e-11	-1.83627	0.494982	3.18132e-15	-2.09972	-0.178302
201344795	rs17447905	9.26827e-13	-1.59994	-7.42646e-10	5.44721e-11	-1.38729	-7.42646e-10	4.82908e-15	-1.86066	-7.42646e-10
201344806	rs75620403	6.95722e-13	-1.88676	-7.42646e-10	2.87919e-11	-2.02489	-7.42646e-10	3.97754e-15	-2.05465	-7.42646e-10
201345102	rs148202660	1.58787e-12	-1.06156	-7.42646e-10	7.54431e-11	-1.0616	-7.42646e-10	1.00441e-14	-1.12833	-7.42646e-10
201345250	rs62279311	2.10794e-12	-0.77824	-7.42646e-10	1.27901e-10	-0.533722	-7.42646e-10	9.4879e-15	-1.1853	-7.42646e-10
201346172	rs116983060	1.3984e-12	-2.59578e-10	-1.18863	4.17095e-11	-2.59578e-10	-1.65425	9.88073e-15	-2.59578e-10	-1.14473
201346644	rs145751636	1.20633e-11	0.966215	-7.42646e-10	1.88604e-10	-0.145333	-7.42646e-10	7.59745e-15	-1.4075	-7.42646e-10
201346692	rs189594864	7.14649e-13	-2.59578e-10	-1.85992	3.50497e-11	-2.59578e-10	-1.82821	6.43961e-15	-2.59578e-10	-1.57285
201346859	rs6719002	9.41526e-13	-1.22521	-0.359	1.00129e-10	-2.04011	1.26158	5.89436e-15	-2.0578	0.396483
201347608	rs148935136	6.15163e-13	-2.00982	-7.42646e-10	3.12023e-11	-1.94449	-7.42646e-10	3.78908e-15	-2.10319	-7.42646e-10
201347707	rs6751614	7.80686e-13	-1.14408	-0.627452	7.03861e-11	-2.05327	0.922288	3.9396e-15	-2.0851	0.0208675
201347929	rs6435052	6.23121e-13	-2.07349	0.0765254	4.49242e-11	-2.07216	0.492154	3.88123e-15	-1.90205	-0.177109
201348399	rs6752286	1.50076e-11	-1.10402	2.28862	5.63716e-09	-2.05315	5.3053	9.24094e-14	-1.97375	3.06466
201349037	rs11690787	6.31851e-13	-1.01041	-0.97264	4.55451e-11	-2.02838	0.462101	2.53188e-15	-2.09145	-0.414904
201349277	rs543989298	1.09771e-12	-1.43073	-7.42646e-10	5.34911e-11	-1.40547	-7.42646e-10	6.54275e-15	-1.55696	-7.42646e-10
201349450	rs4674108	8.69824e-13	-2.04383	0.380411	6.11998e-11	-2.09626	0.825426	5.27962e-15	-1.83816	0.0667026
201349631	rs13019534	2.72932e-11	-1.02379	2.80648	1.21875e-08	-2.03714	6.06032	1.6908e-13	-1.94606	3.64112
201349769	rs7607644	8.88984e-13	-1.09648	-0.54515	8.35142e-11	-2.04171	1.08174	4.25077e-15	-2.09143	0.103212
201349778	rs7580913	1.84691e-11	-1.0858	2.47794	8.19561e-09	-2.06942	5.69579	1.27398e-13	-1.90016	3.31216
201350086	rs7607825	1.51915e-10	-1.02362	4.52299	2.68566e-08	-2.03352	6.8468	7.61214e-13	-1.94357	5.14317
201350486	rs150121493	7.60724e-13	-2.59578e-10	-1.79744	3.53653e-11	-2.59578e-10	-1.81925	4.86103e-15	-2.59578e-10	-1.85406
201350504	rs60923018	1.65833e-13	-2.01176	-1.30897	7.14285e-12	-2.10216	-1.31671	1.02384e-15	-1.98376	-1.428
201350715	rs58449436	1.97169e-12	0.449411	-1.29447	3.24635e-11	-1.81834	-0.0865184	1.6756e-15	-2.05158	-0.867561
201350954	rs9288311	2.82355e-13	-2.09155	-0.696988	2.04502e-11	-1.73059	-0.636401	1.68084e-15	-2.0711	-0.844921
201351188	rs17630975	1.93609e-11	0.631786	0.807519	2.80245e-09	0.609875	1.9434	8.65274e-14	-0.644376	1.66952
201352021	rs17447933	2.17708e-12	-2.10483	1.35887	4.70651e-10	-1.69893	2.46806	2.12894e-14	-2.10533	1.72822
201352435	rs185711670	4.40564e-12	-0.0410687	-7.42646e-10	2.85154e-11	-2.03454	-7.42646e-10	3.98971e-15	-2.0516	-7.42646e-10
201353083	rs10497863	1.20815e-13	-1.97007	-1.66738	4.22733e-12	-2.1057	-1.83771	6.71696e-16	-2.10182	-1.73144
201353116	rs16833573	7.35311e-13	-1.83142	-7.42646e-10	2.76538e-11	-2.06522	-7.42646e-10	5.56777e-15	-1.71832	-7.42646e-10
201353154	rs17532364	1.53657e-12	-1.0944	-7.42646e-10	4.06838e-11	-1.67915	-7.42646e-10	8.3295e-15	-1.31551	-7.42646e-10
201353798	rs79328589	1.58274e-13	-2.02329	-1.34409	7.86237e-12	-2.09944	-1.22345	9.64387e-16	-1.99694	-1.47463
201354244	rs17630981	7.95326e-13	-0.628804	-1.12415	3.22319e-11	-2.07282	0.160791	1.90426e-15	-2.09932	-0.691895
201354676	rs16833578	8.99867e-12	2.00971	-1.33659	3.79143e-11	-1.32217	-0.427486	3.59903e-15	-1.35766	-0.796989
201354736	rs117421269	1.31532e-12	-2.59578e-10	-1.24987	2.35388e-10	-2.59578e-10	0.0762557	6.94315e-15	-2.59578e-10	-1.49756
201354935	rs3795969	1.05673e-13	-1.96335	-1.80801	1.22503e-11	-1.33221	-1.54722	8.53498e-16	-1.88895	-1.70477
201355106	rs13018579	7.17111e-12	0.446108	-7.42646e-10	2.80837e-10	0.252796	-7.42646e-10	9.2821e-15	-1.20723	-7.42646e-10
201355533	rs10497864	3.39948e-12	-0.675221	0.37489	1.82856e-10	-1.40456	1.22828	1.76062e-14	-1.73766	1.1706
201356309	rs12233018	3.94278e-13	-1.06868	-1.38597	2.07693e-11	-2.09202	-0.259485	1.50354e-15	-2.09071	-0.936779
201356552	rs10931901	1.30658e-13	-1.72126	-1.83786	1.00481e-11	-1.5292	-1.5484	9.35993e-16	-1.72672	-1.77474
201356742	rs12233042	1.41182e-12	-1.04562	-0.133452	8.10929e-11	-1.77481	0.785422	7.70955e-15	-1.96974	0.576885
201357049	rs75843277	9.56741e-14	-2.10372	-1.76704	6.94107e-12	-1.92259	-1.52494	8.87447e-16	-1.92274	-1.63198
201357085	rs62279312	3.47468e-13	-1.74428	-0.836753	2.00541e-11	-2.10317	-0.283379	1.64519e-15	-1.88843	-1.04903
201357235	rs713396	1.05646e-13	-1.90623	-1.86538	4.37052e-12	-2.07342	-1.83668	6.7904e-16	-2.07947	-1.74292
201357575	rs3769431	1.20231e-13	-1.97307	-1.66922	7.6882e-12	-1.96758	-1.37771	8.36617e-16	-1.81486	-1.79884
201357624	rs713397	3.14993e-13	-0.813924	-1.86523	7.34016e-12	-2.01112	-1.38049	6.94497e-16	-1.94386	-1.85602
201357748	rs115269737	4.36986e-12	-0.0492219	-7.42646e-10	9.33766e-11	-0.84834	-7.42646e-10	5.63066e-15	-1.70709	-7.42646e-10
201358423	rs11884301	4.02146e-13	-0.570214	-1.86468	2.52749e-11	-0.295116	-1.86005	1.65748e-15	-1.09679	-1.83323
201358597	rs7591915	3.31257e-13	-0.764323	-1.86449	1.13941e-11	-1.10936	-1.84253	9.14699e-16	-1.67227	-1.85221
201358614	rs11896250	1.64975e-12	0.678149	-1.70148	3.06968e-11	-0.177822	-1.783	1.66779e-14	0.829247	-1.45048
201359046	rs73042300	2.3523e-12	-0.668561	-7.42646e-10	2.14471e-09	2.28578	-7.42646e-10	1.10601e-14	-1.03197	-7.42646e-10
201359381	rs6718287	5.7094e-13	-0.239753	-1.84467	2.27015e-11	-0.453766	-1.80878	1.39449e-15	-1.31361	-1.78918
201360397	rs6435053	1.30823e-13	-1.79183	-1.76603	1.19554e-11	-1.43314	-1.47066	9.00805e-16	-1.75931	-1.78047
201361378	rs12477444	4.99562e-13	-0.365289	-1.85269	1.93687e-11	-0.606414	-1.81491	1.223e-15	-1.42633	-1.80768
201361688	rs12693915	9.06134e-14	-2.10456	-1.82054	4.30141e-12	-2.06095	-1.86508	8.11636e-16	-1.86547	-1.77854
201361955	rs78627107	7.25167e-13	-2.59578e-10	-1.84531	3.37686e-11	-2.59578e-10	-1.86545	5.07828e-15	-2.59578e-10	-1.81034
201362931	rs12987074	9.07592e-14	-2.1058	-1.8177	4.2657e-12	-2.06969	-1.86469	8.1769e-16	-1.86615	-1.77044
201363082	rs967725	1.18341e-13	-1.86366	-1.79448	1.17426e-11	-1.39712	-1.52464	8.09568e-16	-1.83516	-1.81141
201367350	rs77623450	1.23852e-13	-1.7472	-1.86542	1.79329e-11	-0.63345	-1.86489	2.56012e-15	-0.639237	-1.85602
201367356	rs10084263	9.15458e-14	-2.10578	-1.80909	4.24002e-12	-2.07628	-1.86413	8.48989e-16	-1.8247	-1.77432
201367400	rs6729205	9.18549e-14	-2.10551	-1.80599	4.23628e-12	-2.07674	-1.86456	8.3952e-16	-1.83985	-1.77039
201368368	rs7596859	8.10512e-13	-1.73404	-7.42646e-10	2.38682e-10	0.0901507	-7.42646e-10	5.4292e-15	-1.74352	-7.42646e-10
201368475	rs78070942	9.82587e-13	-1.54152	-7.42646e-10	6.35806e-11	-1.23267	-7.42646e-10	8.35624e-15	-1.31231	-7.42646e-10
201369055	rs6736935	5.9068e-13	-2.05043	-7.42646e-10	2.81713e-11	-2.04668	-7.42646e-10	3.89233e-15	-2.07631	-7.42646e-10
201370120	rs76290670	1.26398e-13	-1.86876	-1.72352	1.19868e-11	-1.4566	-1.44458	7.6864e-16	-1.93306	-1.76538
201370207	rs4674123	1.13691e-12	0.377257	-1.77289	2.01198e-11	-0.563265	-1.82001	9.03279e-15	0.305128	-1.53958
201370434	rs6712529	3.82484e-13	-0.64423	-1.84079	1.48634e-11	-0.821046	-1.86503	9.29184e-16	-1.64337	-1.8654
201370596	rs116382820	3.19874e-12	-0.361195	-7.42646e-10	7.83886e-11	-1.0233	-7.42646e-10	4.69255e-15	-1.88934	-7.42646e-10
201370833	rs138522622	7.49089e-13	-1.81285	-7.42646e-10	4.85153e-11	-1.5031	-7.42646e-10	4.90114e-15	-1.84585	-7.42646e-10
201370876	rs11678067	1.26913e-13	-1.72286	-1.86534	1.88365e-11	-0.584546	-1.86464	2.6908e-15	-0.590429	-1.85505
201371768	rs3739116	9.90084e-13	0.260438	-1.79436	1.86841e-11	-0.622682	-1.83462	9.29961e-15	0.375747	-1.58109
201372423	rs56314305	6.45956e-12	1.97767	-1.63606	2.1702e-11	-1.19703	-1.11055	6.60387e-15	0.197943	-1.7456
201372486	rs4674126	8.44023e-13	0.16869	-1.86222	1.85232e-10	1.69976	-1.86313	4.90188e-14	2.3048	-1.84791
201372773	rs191716717	8.40837e-13	-2.59578e-10	-1.69731	3.38507e-11	-2.59578e-10	-1.86302	5.30193e-15	-2.59578e-10	-1.76724
201372858	rs113483357	7.48185e-13	-1.81406	-7.42646e-10	1.95143e-10	-0.111249	-7.42646e-10	5.01716e-15	-1.82245	-7.42646e-10
201372895	rs67993838	7.48185e-13	-1.81406	-7.42646e-10	1.95143e-10	-0.111249	-7.42646e-10	5.01716e-15	-1.82245	-7.42646e-10
201373065	rs144629404	1.04448e-12	-1.48043	-7.42646e-10	3.6721e-11	-1.78163	-7.42646e-10	5.1131e-15	-1.80351	-7.42646e-10
201373108	rs13425012	1.37399e-13	-1.70822	-1.80061	1.49085e-11	-1.14482	-1.53823	9.48054e-16	-1.67192	-1.81674
201373489	rs11692630	1.16572e-12	0.411409	-1.78202	2.16745e-11	-0.477013	-1.83183	1.13537e-14	0.544796	-1.55057
201373914	rs35727668	4.98081e-12	0.354303	-0.272663	2.14122e-10	-0.0796739	0.0612394	9.98371e-15	-0.828548	-0.305812
201374943	rs77880297	1.18286e-13	-1.79321	-1.8654	1.84952e-11	-0.603373	-1.86409	2.84397e-15	-0.533508	-1.8566
201375124	rs11684530	1.1918e-13	-1.78571	-1.86536	1.87975e-11	-0.586996	-1.86426	2.89079e-15	-0.516756	-1.85703
201375198	rs11695772	1.19186e-13	-1.78571	-1.86531	1.87947e-11	-0.586996	-1.86441	2.88959e-15	-0.516756	-1.85744
201375692	rs72926007	1.60419e-12	-1.05133	-7.42646e-10	3.08976e-10	0.348282	-7.42646e-10	9.78689e-15	-1.15427	-7.42646e-10
201375974	rs34549541	7.09297e-13	-1.86743	-7.42646e-10	2.71139e-11	-2.08493	-7.42646e-10	3.77968e-15	-2.10568	-7.42646e-10
201377555	rs55921203	7.47128e-13	-1.81547	-7.42646e-10	2.02199e-10	-0.0757283	-7.42646e-10	5.23064e-15	-1.78078	-7.42646e-10
201377941	rs72926014	4.25247e-12	-0.0764541	-7.42646e-10	7.67339e-11	-1.04464	-7.42646e-10	1.01396e-14	-1.11886	-7.42646e-10
201378086	rs75346500	7.15863e-13	-1.85822	-7.42646e-10	4.91359e-11	-1.49039	-7.42646e-10	4.19266e-15	-2.00198	-7.42646e-10
201378213	rs62279320	3.18145e-13	-0.831556	-1.83764	4.49746e-12	-2.03857	-1.8429	1.06227e-15	-1.61197	-1.76293
201378439	rs72926016	7.03431e-13	-1.87574	-7.42646e-10	1.78116e-10	-0.202543	-7.42646e-10	5.11451e-15	-1.80323	-7.42646e-10
201378511	rs34605566	4.67918e-12	0.0191687	-7.42646e-10	8.22527e-11	-0.975184	-7.42646e-10	1.08425e-14	-1.05184	-7.42646e-10
201379823	rs76431356	1.19277e-13	-1.78571	-1.86455	1.87789e-11	-0.586996	-1.86525	2.88121e-15	-0.516756	-1.86035
201379831	rs115833054	6.99755e-13	-1.88098	-7.42646e-10	2.8049e-11	-2.05103	-7.42646e-10	3.87778e-15	-2.08005	-7.42646e-10
201379864	rs80087882	5.74171e-13	-2.07878	-7.42646e-10	5.40347e-11	-1.39535	-7.42646e-10	3.79247e-15	-2.1023	-7.42646e-10
201380016	rs117837103	9.80513e-13	-2.59578e-10	-1.54363	5.99709e-11	-2.59578e-10	-1.29112	6.33953e-15	-2.59578e-10	-1.58851
201380834	rs12989236	7.702e-12	0.773708	-0.256181	2.5938e-10	0.287113	-0.113801	1.20547e-14	-0.613906	-0.331952
201381007	rs10931902	6.73047e-13	-1.94867	0.0287782	5.38359e-11	-1.91351	0.514474	3.29757e-15	-1.80609	-0.436035
201381937	rs1347691	7.06996e-13	-1.97691	0.106228	5.67897e-11	-1.94682	0.601194	3.19305e-15	-1.90568	-0.368654
201382032	rs12373820	7.48927e-12	0.773708	-0.28419	2.51908e-10	0.287113	-0.143028	1.17296e-14	-0.613906	-0.359291
201383409	rs4674129	1.23351e-13	-1.75223	-1.86444	1.83067e-11	-0.612417	-1.8653	2.73214e-15	-0.569633	-1.8606
201383555	rs13031098	8.70364e-13	-2.08658	0.423786	5.38441e-11	-2.1044	0.705511	3.67486e-15	-2.03722	-0.0965809
201384249	rs78284794	3.30388e-13	-0.791573	-1.83987	4.57942e-12	-2.02914	-1.83426	1.07803e-15	-1.58697	-1.77321
201384378	rs112850887	1.01733e-12	0.353894	-1.86066	1.76328e-10	1.65058	-1.86321	3.9001e-14	2.06631	-1.83804
201385075	rs56108511	7.14205e-13	-1.86054	-7.42646e-10	1.82707e-10	-0.177097	-7.42646e-10	4.77412e-15	-1.87211	-7.42646e-10
201385219	rs12476587	8.58986e-12	-1.69589	2.32252	3.44662e-10	-1.83053	2.28811	8.22793e-14	-1.89067	2.86548
201385568	rs1542022	6.1939e-13	-1.98118	-0.021794	4.74884e-11	-1.9608	0.436308	3.22938e-15	-1.80317	-0.45985
201387371	rs4674131	1.04343e-12	0.379239	-1.86068	1.81901e-10	1.68188	-1.8634	3.99447e-14	2.0993	-1.84712
201387536	rs62279322	3.28909e-13	-0.791573	-1.84436	4.60427e-12	-2.02914	-1.82885	1.06868e-15	-1.58697	-1.78193
201387695	rs1542021	6.65608e-13	-1.97244	0.0414368	4.90674e-11	-1.95139	0.459606	3.43677e-15	-1.78965	-0.411137
201387929	rs116150765	7.08882e-13	-1.86802	-7.42646e-10	2.76568e-11	-2.06511	-7.42646e-10	3.8052e-15	-2.09894	-7.42646e-10
201389078	rs11681741	1.30753e-13	-1.69463	-1.86377	2.05574e-11	-0.496319	-1.86544	3.06981e-15	-0.451914	-1.86178
201389426	rs7569099	7.03528e-12	0.816786	-0.389802	2.45076e-10	0.430327	-0.313739	1.23024e-14	-0.478428	-0.447089
201389987	rs16833664	1.95118e-12	0.997664	-1.85318	3.75745e-11	0.10652	-1.86517	1.67351e-14	1.11426	-1.73207
201390750	rs35277151	8.16454e-13	-2.06557	0.33883	5.34362e-11	-2.09717	0.690675	3.75936e-15	-1.94998	-0.16109
201390951	rs6761600	4.33059e-13	-0.509526	-1.85131	6.8803e-11	0.64647	-1.8002	9.64452e-15	0.594129	-1.76305
201391491	rs999576	5.7948e-12	0.652294	-0.419286	2.04029e-10	0.277259	-0.343978	1.05778e-14	-0.600568	-0.475993
201393068	rs35741037	6.01419e-12	0.698159	-0.427991	2.11026e-10	0.319905	-0.352907	1.08499e-14	-0.566636	-0.484525
201393326	rs842930	6.37427e-13	-1.97244	-0.00182332	4.67774e-11	-1.95139	0.411812	3.30946e-15	-1.78965	-0.448885
201394007	rs700633	6.24122e-13	-1.99354	-0.00182332	4.59786e-11	-1.96862	0.411812	2.99183e-15	-1.89055	-0.448885
201395161	rs842941	6.16971e-13	-1.99354	-0.0133481	4.53964e-11	-1.96862	0.39907	2.96192e-15	-1.89055	-0.45893
201395394	rs72926047	7.58909e-13	-1.79983	-7.42646e-10	2.15311e-10	-0.0128973	-7.42646e-10	5.066e-15	-1.81276	-7.42646e-10
201396043	rs58909877	9.21633e-14	-2.0431	-1.86505	9.73632e-12	-1.25068	-1.85844	1.49917e-15	-1.1794	-1.851
201396163	rs58936208	1.39158e-13	-1.63272	-1.86338	2.31865e-11	-0.37596	-1.86545	3.46621e-15	-0.329937	-1.86232
201396688	rs143766171	8.36409e-12	0.599995	-7.42646e-10	1.65105e-09	2.02419	-7.42646e-10	2.576e-14	-0.186493	-7.42646e-10
201396905	rs34341856	5.722e-12	0.675181	-0.454815	2.00957e-10	0.298536	-0.380426	1.03901e-14	-0.583649	-0.510814
201397345	rs17636455	5.1392e-12	0.652294	-0.53935	1.85362e-10	0.277259	-0.439931	9.69404e-15	-0.600568	-0.563235
201397469	rs80131174	8.26794e-13	-2.59578e-10	-1.71415	4.59447e-11	-2.59578e-10	-1.55754	8.35186e-15	-2.59578e-10	-1.31283
201397569	rs842940	6.45195e-13	-1.98942	0.0272674	4.90362e-11	-1.96407	0.471651	3.07187e-15	-1.88486	-0.428165
201397647	rs842939	5.27789e-13	-1.9691	-0.193909	4.00275e-11	-1.96033	0.264918	2.64919e-15	-1.85203	-0.609035
201397724	rs1036533	3.05513e-13	-0.855028	-1.85469	4.61748e-12	-2.04387	-1.81126	1.00459e-15	-1.62654	-1.80419
201399917	rs10497848	7.44682e-13	-1.81875	-7.42646e-10	2.04814e-10	-0.0628787	-7.42646e-10	4.97307e-15	-1.83128	-7.42646e-10
201400416	rs72926060	7.30074e-13	-1.83856	-7.42646e-10	2.01901e-10	-0.077201	-7.42646e-10	5.0824e-15	-1.80953	-7.42646e-10
201400685	rs10497849	7.30074e-13	-1.83856	-7.42646e-10	2.01901e-10	-0.077201	-7.42646e-10	5.0824e-15	-1.80953	-7.42646e-10
201401325	rs10497850	5.44582e-12	0.704658	-0.533762	2.06207e-10	0.37804	-0.434138	1.01093e-14	-0.564157	-0.557698
201401377	rs10497851	1.33844e-13	-1.67261	-1.86242	2.21969e-11	-0.419691	-1.86534	3.18755e-15	-0.412772	-1.86329
201401536	rs10497852	1.30728e-13	-1.69463	-1.86396	2.05609e-11	-0.496319	-1.86527	3.06683e-15	-0.451914	-1.86276
201402218	rs527881104	1.07333e-12	-2.59578e-10	-1.45319	5.33458e-11	-2.59578e-10	-1.40818	5.32464e-15	-2.59578e-10	-1.76297
201402240	rs79280263	7.19283e-13	-2.59578e-10	-1.85345	3.44245e-11	-2.59578e-10	-1.84621	4.97349e-15	-2.59578e-10	-1.83119
201403980	rs1015501	5.15797e-12	0.607081	-0.49049	1.94199e-10	0.273194	-0.389289	1.00314e-14	-0.614782	-0.514814
201404158	rs62279324	6.91848e-12	2.06917	-1.65892	1.65784e-11	-1.09315	-1.48373	7.65339e-15	0.323016	-1.72318
201404694	rs842938	2.77831e-13	-2.10546	-0.699231	1.76289e-11	-2.08672	-0.428718	1.40763e-15	-1.95327	-1.14013
201404698	rs58536537	1.19431e-13	-2.0339	-1.61507	5.64023e-12	-2.07995	-1.57511	1.56914e-15	-1.48443	-1.50036
201404778	rs149460333	8.52032e-13	-2.59578e-10	-1.68408	3.66819e-11	-2.59578e-10	-1.7827	5.8959e-15	-2.59578e-10	-1.66106
201404947	rs842937	2.17365e-12	1.11786	-1.86541	4.20467e-11	0.208181	-1.85438	1.77516e-14	1.23667	-1.79551
201404998	rs138525733	1.9007e-12	-2.59578e-10	-0.88173	1.21978e-10	-2.59578e-10	-0.58114	1.16019e-14	-2.59578e-10	-0.984143
201405157	rs13000072	5.37079e-12	0.6295	-0.472478	1.94499e-10	0.256075	-0.370627	1.01854e-14	-0.617395	-0.49696
201405236	rs842936	6.77873e-13	-1.95362	0.0408715	5.16695e-11	-1.93118	0.49107	3.59097e-15	-1.76099	-0.395899
201405388	rs842935	7.13938e-13	-1.93918	0.0782724	5.24908e-11	-1.92461	0.500262	3.59627e-15	-1.77647	-0.378946
201405402	rs11676862	1.19189e-13	-2.03593	-1.61507	5.65326e-12	-2.07764	-1.57511	1.62813e-15	-1.44753	-1.50036
201405560	rs842934	7.00403e-13	-1.95832	0.0782724	5.18844e-11	-1.93623	0.500262	3.62652e-15	-1.7681	-0.378946
201406729	rs842933	2.12061e-12	1.09316	-1.86541	4.11761e-11	0.187259	-1.85438	1.73107e-14	1.21152	-1.79551
201407753	rs112299403	5.76191e-13	-2.07527	-7.42646e-10	2.65548e-11	-2.10577	-7.42646e-10	3.90388e-15	-2.07334	-7.42646e-10
201407992	rs111927943	8.67183e-14	-2.10365	-1.86539	5.16398e-12	-1.88169	-1.86159	7.56692e-16	-1.90404	-1.81007
201408663	rs73044134	1.43327e-13	-1.60393	-1.86264	2.4491e-11	-0.3213	-1.86538	3.66072e-15	-0.274559	-1.86309
201408706	rs79518335	1.34526e-13	-1.66862	-1.86133	2.16427e-11	-0.445258	-1.86506	3.22553e-15	-0.400159	-1.86406
201408857	rs13003775	7.16033e-12	-1.62996	2.07456	2.84324e-10	-1.77606	2.04119	6.63393e-14	-1.84223	2.6017
201409291	rs66897439	1.18873e-13	-2.03172	-1.62194	5.62672e-12	-2.07495	-1.58251	1.63545e-15	-1.43473	-1.50866
201410168	rs55949021	2.12052e-12	1.09316	-1.86545	4.11223e-11	0.187259	-1.85569	1.73701e-14	1.21152	-1.79208
201410323	rs7581259	6.9543e-13	-1.95362	0.0664405	5.14703e-11	-1.93118	0.487207	3.61477e-15	-1.76099	-0.389291
201410346	rs7607860	6.9543e-13	-1.95362	0.0664405	5.14703e-11	-1.93118	0.487207	3.61477e-15	-1.76099	-0.389291
201410478	rs116264014	3.27095e-11	1.96371	-7.42646e-10	5.92165e-10	0.998806	-7.42646e-10	4.63864e-14	0.401692	-7.42646e-10
201411062	rs113664883	1.35644e-13	-1.65978	-1.8619	2.20145e-11	-0.428064	-1.86522	3.28342e-15	-0.382734	-1.8637
201411854	rs150111548	1.02841e-11	-2.59578e-10	0.806648	4.34806e-10	-2.59578e-10	0.68992	6.5372e-14	-2.59578e-10	0.744779
201411869	rs6746120	6.63612e-13	-1.96729	0.0332838	4.9197e-11	-1.93975	0.450603	3.19736e-15	-1.85473	-0.418256
201411970	rs6746425	6.99353e-13	-1.97178	0.0902312	5.03818e-11	-1.94467	0.479319	3.24093e-15	-1.86079	-0.398661
201412611	rs12053340	1.35608e-13	-1.65978	-1.86216	2.2013e-11	-0.428064	-1.86528	3.28407e-15	-0.382734	-1.8635
201412655	rs34771762	8.68793e-13	-1.6646	-7.42646e-10	3.02008e-11	-1.97711	-7.42646e-10	3.99587e-15	-2.05005	-7.42646e-10
201412751	rs13018042	3.27724e-12	-1.64683	1.30988	2.15274e-10	-1.79008	1.77701	2.72846e-14	-1.85475	1.72576
201412760	rs7571894	2.32072e-12	1.18329	-1.86536	4.34377e-11	0.243841	-1.85749	2.44223e-14	1.54697	-1.78679
201412773	rs78066874	1.34414e-13	-1.66862	-1.86216	2.16378e-11	-0.445258	-1.86528	3.22734e-15	-0.400159	-1.8635
201413126	rs7599165	7.20895e-13	-1.96729	0.116079	5.06391e-11	-1.93975	0.479494	3.37397e-15	-1.85473	-0.364489
201414170	rs141487599	8.48139e-13	-1.68866	-7.42646e-10	3.40613e-11	-1.85682	-7.42646e-10	5.53856e-15	-1.72358	-7.42646e-10
201414828	rs2577283	7.10517e-13	-1.94399	0.0782724	5.26869e-11	-1.92088	0.500262	3.70542e-15	-1.74657	-0.378946
201414862	rs10445730	5.39284e-12	0.606798	-0.44568	1.95799e-10	0.234983	-0.342872	1.0286e-14	-0.634129	-0.470398
201415057	rs2577282	2.16213e-12	1.10203	-1.85488	4.28054e-11	0.236536	-1.86485	2.34344e-14	1.44522	-1.72633
201415104	rs112046031	8.6433e-13	-1.66975	-7.42646e-10	2.66655e-11	-2.10161	-7.42646e-10	3.86638e-15	-2.083	-7.42646e-10
201415656	rs77384986	6.37453e-13	-1.97423	-7.42646e-10	2.68159e-11	-2.09599	-7.42646e-10	3.8034e-15	-2.09942	-7.42646e-10
201416007	rs34434766	5.43994e-12	0.606798	-0.436983	1.97571e-10	0.234983	-0.333866	1.03751e-14	-0.634129	-0.461777
201416248	rs842932	6.82911e-13	-1.97178	0.0664405	5.07808e-11	-1.94467	0.487207	3.27145e-15	-1.86079	-0.389291
201416441	rs149081469	2.1244e-12	-2.59578e-10	-0.770465	5.19929e-11	-2.59578e-10	-1.43387	1.5966e-14	-2.59578e-10	-0.664851
201416978	rs72926097	7.54086e-13	-1.8062	-7.42646e-10	2.11739e-10	-0.0296265	-7.42646e-10	5.03449e-15	-1.819	-7.42646e-10
201417879	rs145197146	7.09263e-13	-1.86748	-7.42646e-10	3.76904e-11	-1.75557	-7.42646e-10	5.4876e-15	-1.73282	-7.42646e-10
201418838	rs2347861	5.43994e-12	0.606798	-0.436983	1.97571e-10	0.234983	-0.333866	1.03751e-14	-0.634129	-0.461777
201419668	rs72927903	7.63815e-13	-1.79338	-7.42646e-10	2.18958e-10	0.00390072	-7.42646e-10	5.09805e-15	-1.80646	-7.42646e-10
201419786	rs1099019	2.27864e-12	1.16507	-1.86544	4.37344e-11	0.248201	-1.85505	1.86574e-14	1.28474	-1.79381
201419826	rs1099018	7.30738e-13	-1.92671	0.0890589	5.52519e-11	-1.88524	0.512161	3.82073e-15	-1.72536	-0.369511
201419830	rs72927906	7.26424e-13	-1.84358	-7.42646e-10	1.77e-10	-0.208831	-7.42646e-10	4.87353e-15	-1.8515	-7.42646e-10
201419960	rs1099017	2.33629e-12	1.19005	-1.86544	4.46717e-11	0.269405	-1.85505	1.91381e-14	1.31017	-1.79381
201420030	rs147487510	1.06269e-11	0.839436	-7.42646e-10	2.21674e-09	2.31881	-7.42646e-10	3.15409e-14	0.0159696	-7.42646e-10
201421051	rs115707138	2.42247e-11	1.66342	-7.42646e-10	5.74933e-10	0.969272	-7.42646e-10	2.28614e-14	-0.305863	-7.42646e-10
201421323	rs77592679	1.40731e-13	-1.62353	-1.86133	2.36061e-11	-0.358419	-1.86506	3.52222e-15	-0.312164	-1.86406
201423387	rs842931	7.48106e-13	-1.94884	0.134677	5.5777e-11	-1.92607	0.562447	3.86486e-15	-1.75382	-0.329569
201424729	rs866846	7.59649e-13	-1.92153	0.12268	5.59503e-11	-1.90974	0.549228	3.80937e-15	-1.75777	-0.340079
201425618	rs73044153	1.50215e-13	-1.55573	-1.86391	2.67938e-11	-0.231383	-1.86543	4.01587e-15	-0.183487	-1.86157
201425929	rs13022577	7.51432e-13	-1.92153	0.111804	5.52837e-11	-1.90974	0.537241	3.77326e-15	-1.75777	-0.349604
201428023	rs147076387	8.01046e-13	-1.74579	-7.42646e-10	4.6964e-11	-1.5356	-7.42646e-10	9.9804e-15	-1.13469	-7.42646e-10
201429068	rs112217916	7.30074e-13	-1.83856	-7.42646e-10	2.01901e-10	-0.077201	-7.42646e-10	5.0824e-15	-1.80953	-7.42646e-10
201429175	rs149342976	1.5171e-13	-1.54583	-1.86391	2.72871e-11	-0.21314	-1.86543	4.09075e-15	-0.165013	-1.86157
201429256	rs6751873	2.33629e-12	1.19005	-1.86544	4.46152e-11	0.269405	-1.85631	1.92046e-14	1.31017	-1.79034
201430827	rs35384270	5.35739e-12	0.53701	-0.382487	1.95921e-10	0.170186	-0.277455	1.04036e-14	-0.685413	-0.407752
201430967	rs186184210	6.36569e-13	-1.97562	-7.42646e-10	2.70973e-11	-2.08555	-7.42646e-10	4.15594e-15	-2.01078	-7.42646e-10
201431197	rs2347862	1.4199e-13	-1.61331	-1.86264	2.40607e-11	-0.339023	-1.86538	3.59558e-15	-0.292514	-1.86309
201431502	rs2347863	1.41915e-13	-1.6136	-1.86288	2.32306e-11	-0.374101	-1.86541	3.51407e-15	-0.315674	-1.86287
201431572	rs2715901	1.99632e-12	1.01225	-1.8449	4.04209e-11	0.17956	-1.86519	1.73414e-14	1.11222	-1.69444
201431872	rs2577280	2.27862e-12	1.16507	-1.86545	4.36922e-11	0.248201	-1.85601	1.87064e-14	1.28474	-1.79118
201431879	rs6755626	5.7355e-12	0.6295	-0.406778	2.08192e-10	0.256075	-0.302596	1.08709e-14	-0.617395	-0.431834
201433816	rs55837410	1.43261e-13	-1.60393	-1.86311	2.44895e-11	-0.3213	-1.86543	3.66243e-15	-0.274559	-1.86263
201434903	rs2881746	1.41924e-13	-1.61331	-1.86311	2.40593e-11	-0.339023	-1.86543	3.59726e-15	-0.292514	-1.86263
201435078	rs17448221	7.38973e-13	-1.82645	-7.42646e-10	2.08705e-10	-0.0440585	-7.42646e-10	5.14761e-15	-1.79678	-7.42646e-10
201435154	rs138144340	8.05466e-13	-1.74029	-7.42646e-10	4.72902e-11	-1.52868	-7.42646e-10	1.00709e-14	-1.12567	-7.42646e-10
201436555	rs17448235	7.05161e-13	-1.87328	-7.42646e-10	1.83094e-10	-0.174979	-7.42646e-10	4.89965e-15	-1.84615	-7.42646e-10
201437048	rs17532665	6.92005e-13	-1.89212	-7.42646e-10	1.6984e-10	-0.250123	-7.42646e-10	5.01929e-15	-1.82203	-7.42646e-10
201437214	rs17532679	1.40422e-13	-1.62353	-1.86353	2.35968e-11	-0.358419	-1.86545	3.52905e-15	-0.312164	-1.86212
201437328	rs35987478	5.10852e-12	0.581933	-0.474976	1.92953e-10	0.211889	-0.334421	1.01246e-14	-0.652429	-0.46792
201437334	rs12052989	2.2275e-12	1.14198	-1.86505	4.29655e-11	0.228622	-1.85321	1.80967e-14	1.26123	-1.80082
201437335	rs117267701	1.11679e-11	-2.59578e-10	0.889095	4.2882e-10	-2.59578e-10	0.676056	3.68949e-14	-2.59578e-10	0.172758
201437817	rs75048316	8.13165e-13	-2.59578e-10	-1.73077	3.55831e-11	-2.59578e-10	-1.81311	5.60959e-15	-2.59578e-10	-1.71084
201439280	rs17532700	1.20534e-13	-2.01084	-1.62894	5.63774e-12	-2.06544	-1.59006	1.6464e-15	-1.41957	-1.51715
201439634	rs6756511	5.77688e-12	0.581933	-0.352023	2.17055e-10	0.211889	-0.216716	1.14655e-14	-0.652429	-0.343539
201440010	rs139565777	1.27951e-12	-2.59578e-10	-1.27747	4.5361e-11	-2.59578e-10	-1.57033	6.62023e-15	-2.59578e-10	-1.54518
201440299	rs3764778	6.03694e-12	0.581933	-0.307989	2.20627e-10	0.211889	-0.200396	1.15768e-14	-0.652429	-0.333883
201440636	rs139475754	9.027e-13	-2.59578e-10	-1.62632	3.90522e-11	-2.59578e-10	-1.72008	6.56844e-15	-2.59578e-10	-1.55304
201441133	rs12470563	7.58737e-12	-1.66286	2.16539	3.26444e-10	-1.80335	2.20663	6.5841e-14	-1.86657	2.6185
201441172	rs12466318	8.44592e-13	-1.89991	0.207051	6.27806e-11	-1.88746	0.642121	4.22479e-15	-1.72828	-0.266068
201441222	rs10931906	1.99977e-12	1.01302	-1.84394	4.04521e-11	0.180215	-1.86508	1.74028e-14	1.11299	-1.69168
201441283	rs10931907	2.03553e-12	1.03619	-1.84939	4.1255e-11	0.200061	-1.86527	1.77305e-14	1.13654	-1.69656
201441429	rs11677893	1.2301e-13	-2.00093	-1.61852	5.73892e-12	-2.05889	-1.57882	1.71164e-15	-1.39334	-1.50452
201441803	rs58097644	7.09134e-13	-1.86766	-7.42646e-10	1.86071e-10	-0.158854	-7.42646e-10	4.92881e-15	-1.84022	-7.42646e-10
201441935	rs75080399	1.44584e-13	-1.59447	-1.86338	2.49292e-11	-0.30349	-1.86545	3.73027e-15	-0.256518	-1.86232
201442044	rs12467426	8.58752e-13	-1.8942	0.21797	6.39135e-11	-1.88158	0.65413	4.29855e-15	-1.72056	-0.256474
201442900	rs140542300	7.41264e-13	-2.59578e-10	-1.82335	4.94592e-11	-2.59578e-10	-1.48383	4.9761e-15	-2.59578e-10	-1.83067
201443343	rs75839152	1.07911e-12	-2.59578e-10	-1.44782	4.03748e-11	-2.59578e-10	-1.68678	5.8604e-15	-2.59578e-10	-1.6671
201443431	rs12622081	8.31097e-13	-1.91601	0.207051	6.17473e-11	-1.90405	0.642121	4.13317e-15	-1.7502	-0.266068
201443484	rs7594798	3.4507e-13	-1.80943	-0.778528	4.2799e-11	-0.940115	-0.68835	2.08147e-15	-1.9021	-0.800142
201443632	rs76122158	7.34485e-13	-1.83254	-7.42646e-10	2.05268e-10	-0.0606642	-7.42646e-10	5.11473e-15	-1.80319	-7.42646e-10
201444441	rs13026134	2.14679e-12	1.08513	-1.8451	4.30518e-11	0.242009	-1.86459	1.8884e-14	1.18624	-1.68324
201445152	rs4674194	2.94756e-13	-2.10073	-0.64483	1.84144e-11	-2.10345	-0.368404	1.58875e-15	-1.87527	-1.0971
201445314	rs62279328	4.322e-13	-0.552399	-1.81042	4.78806e-12	-1.9638	-1.85505	1.32317e-15	-1.43298	-1.72231
201445589	rs7602386	3.3609e-12	0.159058	-0.470801	1.32314e-10	-0.28127	-0.218536	7.50298e-15	-1.00884	-0.411173
201445898	rs75934083	1.16718e-12	-1.36936	-7.42646e-10	5.7851e-11	-1.32711	-7.42646e-10	1.15304e-14	-0.990329	-7.42646e-10
201448896	rs17593621	5.00746e-12	0.402281	-0.315306	1.8536e-10	0.0452832	-0.207962	1.00791e-14	-0.783714	-0.341139
201449374	rs4674197	1.56591e-12	0.772261	-1.84775	1.00361e-11	-1.48682	-1.59197	2.21996e-15	-0.772372	-1.86545
201449442	rs12621063	7.71518e-13	-1.92674	0.143388	5.5195e-11	-1.91511	0.541005	3.70859e-15	-1.76494	-0.359724
201449734	rs2072034	7.56301e-13	-1.96335	0.160079	5.64747e-11	-1.94161	0.590426	3.86629e-15	-1.77572	-0.307299
201450962	rs148878576	7.34146e-13	-1.833	-7.42646e-10	3.92896e-11	-1.71402	-7.42646e-10	5.72782e-15	-1.68998	-7.42646e-10
201451006	rs4470327	1.99137e-12	1.01302	-1.84815	4.04492e-11	0.180215	-1.86515	1.72855e-14	1.11299	-1.69844
201451647	rs12993621	4.43701e-12	0.309147	-0.343119	1.57493e-10	-0.08887	-0.236727	9.18524e-15	-0.848999	-0.368719
201451847	rs12618843	7.06318e-13	-1.98649	0.114846	5.3415e-11	-1.94748	0.540594	3.75685e-15	-1.76479	-0.34694
201451849	rs77837136	7.52934e-13	-2.59578e-10	-1.80773	3.56572e-11	-2.59578e-10	-1.81103	5.67605e-15	-2.59578e-10	-1.69906
201452748	rs76312525	8.03379e-13	-2.59578e-10	-1.74288	3.53193e-11	-2.59578e-10	-1.82055	5.53718e-15	-2.59578e-10	-1.72383
201453052	rs9288313	8.10401e-13	-1.79883	0.0646558	5.82549e-11	-1.81561	0.495462	3.97341e-15	-1.649	-0.40669
201453628	rs72927954	7.52904e-13	-1.80777	-7.42646e-10	1.98353e-10	-0.0949312	-7.42646e-10	5.04819e-15	-1.81629	-7.42646e-10
201453751	rs17448345	3.06581e-12	-0.9414	0.537759	5.70411e-11	-2.01069	0.669477	1.03863e-14	-1.63201	0.537183
201453948	rs11689822	1.1973e-13	-1.78298	-1.86349	1.65483e-11	-0.715152	-1.86355	2.42826e-15	-0.684929	-1.86321
201454289	rs78673877	1.18857e-13	-1.79051	-1.86328	1.62942e-11	-0.730826	-1.86334	2.38959e-15	-0.700773	-1.86342
201454449	rs143056340	1.15903e-12	-1.37637	-7.42646e-10	3.96222e-11	-1.70559	-7.42646e-10	5.50344e-15	-1.72994	-7.42646e-10
201455723	rs17532777	1.20986e-13	-1.77536	-1.86067	1.6858e-11	-0.699392	-1.86076	2.46298e-15	-0.668999	-1.86495
201455774	rs13400369	1.17455e-13	-1.8053	-1.86035	1.58413e-11	-0.761911	-1.86045	2.31191e-15	-0.732197	-1.86504
201455930	rs17448359	1.17258e-13	-1.8053	-1.86203	1.5815e-11	-0.761911	-1.86211	2.31351e-15	-0.732197	-1.86435
201456084	rs17448366	1.17201e-13	-1.8053	-1.86252	1.58073e-11	-0.761911	-1.8626	2.31422e-15	-0.732197	-1.86404
201456245	rs1527944	1.15333e-13	-1.82045	-1.86343	1.52918e-11	-0.794174	-1.86349	2.24167e-15	-0.764817	-1.86327
201456345	rs114152432	1.47825e-12	-1.1331	-7.42646e-10	4.76613e-11	-1.52086	-7.42646e-10	6.58594e-15	-1.55038	-7.42646e-10
201456390	rs17532798	7.34483e-13	-1.83254	-7.42646e-10	1.85833e-10	-0.160134	-7.42646e-10	4.92647e-15	-1.84069	-7.42646e-10
201456447	rs1527945	2.1223e-12	1.09212	-1.86357	4.08113e-11	0.186377	-1.8624	1.77997e-14	1.21046	-1.76659
201456492	rs1527946	1.17912e-13	-1.79795	-1.86382	1.60337e-11	-0.746412	-1.86387	2.35363e-15	-0.716529	-1.86283
201457524	rs140417936	9.20867e-13	-2.59578e-10	-1.60639	3.83912e-11	-2.59578e-10	-1.73715	6.56429e-15	-2.59578e-10	-1.55367
201457610	rs1527947	1.18009e-13	-1.79795	-1.86299	1.60467e-11	-0.746412	-1.86306	2.35162e-15	-0.716529	-1.86368
201458413	rs73044180	7.49167e-13	-2.59578e-10	-1.81275	4.20535e-11	-2.59578e-10	-1.64604	5.32467e-15	-2.59578e-10	-1.76296
201458460	rs1918720	2.07122e-12	1.0685	-1.86432	4.00508e-11	0.166393	-1.86122	1.72721e-14	1.18641	-1.77263
201459164	rs2463488	7.62666e-13	-1.97668	0.181792	5.76193e-11	-1.95595	0.624829	3.79809e-15	-1.79618	-0.304631
201459445	rs78789724	1.62926e-13	-1.85855	-1.47986	1.05964e-11	-1.7493	-1.27517	8.1178e-16	-2.08464	-1.5592
201459711	rs1527948	2.07221e-12	1.0685	-1.86384	4.00186e-11	0.166393	-1.86203	1.73414e-14	1.18641	-1.76863
201460104	rs7597590	7.69805e-13	-1.95654	0.17097	5.751e-11	-1.94591	0.612893	3.72349e-15	-1.80658	-0.314078
201460316	rs2463489	7.2353e-13	-1.96132	0.113756	5.37235e-11	-1.95086	0.549733	3.51834e-15	-1.81336	-0.363964
201460322	rs2463490	2.12498e-12	1.09212	-1.86231	4.07607e-11	0.186377	-1.86364	1.79452e-14	1.21046	-1.75845
201460841	rs4674211	3.52184e-13	-0.702408	-1.86515	5.14228e-11	0.391257	-1.83615	7.15719e-15	0.341414	-1.80861
201461091	rs78201797	1.65809e-13	-1.84608	-1.47479	1.08235e-11	-1.73435	-1.26891	8.12646e-16	-2.08809	-1.55468
201461814	rs2465657	7.43575e-13	-1.95654	0.136303	5.53512e-11	-1.94591	0.574633	3.61258e-15	-1.80658	-0.344318
201461883	rs11694112	1.17871e-13	-1.79795	-1.86416	1.60283e-11	-0.746412	-1.86421	2.35478e-15	-0.716529	-1.86234
201462331	rs17448436	1.2609e-12	-1.29213	-7.42646e-10	4.0972e-11	-1.67209	-7.42646e-10	9.08802e-15	-1.22836	-7.42646e-10
201462357	rs1405984	1.18752e-13	-1.79051	-1.86416	1.628e-11	-0.730826	-1.86421	2.39218e-15	-0.700773	-1.86234
201462707	rs1405985	2.11947e-12	1.09212	-1.8649	4.10142e-11	0.186377	-1.85744	1.76274e-14	1.21046	-1.77631
201463018	rs17448443	1.1963e-13	-1.78298	-1.86432	1.65346e-11	-0.715152	-1.86437	2.43101e-15	-0.684929	-1.86208
201463510	rs17532861	7.37945e-13	-1.82784	-7.42646e-10	1.95636e-10	-0.108724	-7.42646e-10	5.16242e-15	-1.79391	-7.42646e-10
201464095	rs2465664	3.86189e-13	-1.6638	-0.811578	1.12484e-10	-0.210585	-0.45158	2.34163e-15	-1.42498	-1.15949
201464219	rs117511269	1.27699e-12	-2.59578e-10	-1.27945	6.28912e-11	-2.59578e-10	-1.24357	8.16381e-15	-2.59578e-10	-1.3356
201464295	rs10179964	2.08737e-13	-1.23076	-1.85987	4.22268e-12	-2.07967	-1.86484	7.40709e-16	-1.93794	-1.79752
201464565	rs12993144	4.88145e-12	-0.742279	0.803768	8.75774e-11	-1.93431	1.02185	1.55268e-14	-1.4706	0.777849
201465291	rs17532875	7.5771e-13	-1.80141	-7.42646e-10	2.01648e-10	-0.0784584	-7.42646e-10	5.07995e-15	-1.81001	-7.42646e-10
201465557	rs17448457	1.18671e-13	-1.79051	-1.86484	1.62693e-11	-0.730826	-1.86488	2.39546e-15	-0.700773	-1.86097
201465672	rs2470897	2.09611e-13	-1.23956	-1.8469	4.26219e-12	-2.07311	-1.86209	7.92321e-16	-1.91822	-1.74988
201465718	rs2463492	2.09611e-13	-1.23956	-1.8469	4.26219e-12	-2.07311	-1.86209	7.92321e-16	-1.91822	-1.74988
201466096	rs1405986	6.89236e-13	-1.94228	0.0461566	5.18306e-11	-1.93974	0.502745	3.28323e-15	-1.78971	-0.456779
201466335	rs4337457	3.42136e-13	-0.750503	-1.846	5.61415e-11	0.425117	-1.78222	8.22272e-15	0.396126	-1.72454
201466732	rs6742109	2.14916e-13	-1.22464	-1.83682	4.29585e-12	-2.07016	-1.85717	8.16857e-16	-1.91125	-1.72636
201466954	rs2248130	3.4409e-13	-1.68478	-0.906022	8.98237e-11	-0.313583	-0.573548	2.05291e-15	-1.4969	-1.21916
201467231	rs2293524	8.20144e-12	0.936147	-0.355791	3.20617e-10	0.541395	-0.156126	1.604e-14	-0.326361	-0.333866
201468515	rs12997909	8.01561e-12	0.885539	-0.328101	3.1498e-10	0.494199	-0.12667	1.58683e-14	-0.365017	-0.305977
201468732	rs2293525	7.7772e-13	-1.9028	0.127458	5.44006e-11	-1.91293	0.524326	3.59012e-15	-1.77937	-0.377761
201469044	rs2293526	3.49342e-13	-1.6646	-0.911055	8.6803e-11	-0.272197	-0.649141	2.04427e-15	-1.47268	-1.24759
201469089	rs2293527	8.07735e-12	0.911996	-0.346885	3.1646e-10	0.518869	-0.146651	1.58885e-14	-0.344821	-0.324896
201469149	rs2293528	3.81918e-13	-1.65433	-0.83217	9.95146e-11	-0.251324	-0.533352	2.19494e-15	-1.46039	-1.18877
201469625	rs13406379	4.33127e-13	-0.596258	-1.76442	4.67901e-12	-1.97684	-1.86505	1.3896e-15	-1.46173	-1.64457
201469754	rs2293529	1.68842e-13	-1.60873	-1.69401	1.22847e-11	-1.12187	-1.75476	9.13611e-16	-1.82525	-1.70041
201469791	rs10187029	9.52252e-12	1.0855	-0.355791	3.68593e-10	0.680838	-0.156126	1.79886e-14	-0.211712	-0.333866
201469845	rs34299045	1.57039e-13	-1.84761	-1.52761	9.81873e-12	-1.76607	-1.33462	7.7385e-16	-2.09011	-1.60158
201469948	rs17532973	7.32207e-13	-1.83564	-7.42646e-10	1.93007e-10	-0.122252	-7.42646e-10	5.16516e-15	-1.79338	-7.42646e-10
201470755	rs186410034	2.79929e-12	-2.59578e-10	-0.494588	1.48257e-10	-2.59578e-10	-0.386036	3.21839e-14	-2.59578e-10	0.0361516
201471548	rs6737912	3.5585e-13	-1.65433	-0.902866	8.94569e-11	-0.251324	-0.639899	2.08324e-15	-1.46039	-1.241
201471612	rs139856668	6.14493e-13	-2.01091	-7.42646e-10	5.04958e-11	-1.46309	-7.42646e-10	8.69951e-15	-1.27205	-7.42646e-10
201471875	rs10931908	2.21299e-13	-1.1929	-1.83929	4.33929e-12	-2.06355	-1.85372	8.27613e-16	-1.89618	-1.72834
201472082	rs80326643	7.69897e-13	-1.78545	-7.42646e-10	2.73537e-11	-2.07613	-7.42646e-10	5.48706e-15	-1.73292	-7.42646e-10
201472263	rs140949441	1.31814e-12	-2.59578e-10	-1.24773	4.91173e-11	-2.59578e-10	-1.49077	6.30016e-15	-2.59578e-10	-1.59474
201472292	rs2960200	3.52215e-13	-1.6646	-0.902866	8.7609e-11	-0.272197	-0.639899	2.05779e-15	-1.47268	-1.241
201472746	rs146675789	8.05928e-13	-1.73971	-7.42646e-10	6.67542e-11	-1.18396	-7.42646e-10	6.87194e-15	-1.50787	-7.42646e-10
201473674	rs2470902	1.90066e-12	0.959077	-1.84083	3.9993e-11	0.159891	-1.85617	1.94829e-14	1.19013	-1.65591
201474179	rs17593811	3.45178e-13	-1.68478	-0.902866	8.40572e-11	-0.313583	-0.639899	2.00855e-15	-1.4969	-1.241
201474234	rs10497865	1.05251e-13	-1.91957	-1.85579	4.44e-12	-2.05061	-1.84371	6.28131e-16	-2.05144	-1.84888
201474237	rs4672858	8.56158e-12	0.960391	-0.33706	3.34553e-10	0.564015	-0.136199	1.66516e-14	-0.307806	-0.315
201474436	rs10497866	1.96239e-12	0.982284	-1.83207	4.10297e-11	0.17985	-1.85053	2.04477e-14	1.2142	-1.63164
201474549	rs10206891	1.91738e-12	0.959077	-1.83207	4.02189e-11	0.159891	-1.85053	1.99615e-14	1.19013	-1.63164
201474639	rs12478624	3.75746e-13	-1.62388	-0.878916	9.77072e-11	-0.190112	-0.612894	2.20242e-15	-1.42407	-1.22168
201474647	rs6735253	3.72643e-13	-1.62388	-0.887208	9.67982e-11	-0.190112	-0.62224	2.18772e-15	-1.42407	-1.22838
201475157	rs10497853	4.16916e-13	-0.617391	-1.78143	4.65319e-12	-1.98297	-1.86446	1.34411e-15	-1.47551	-1.66407
201475723	rs1986390	3.70464e-13	-1.68478	-0.83217	9.35078e-11	-0.313583	-0.533352	2.11625e-15	-1.4969	-1.18877
201475768	rs2960199	3.74198e-13	-1.67475	-0.83217	9.54572e-11	-0.29295	-0.533352	2.1419e-15	-1.48485	-1.18877
201475874	rs2516310	2.2212e-13	-1.17758	-1.85091	4.33398e-12	-2.05604	-1.86246	8.15801e-16	-1.88437	-1.75453
201476530	rs146011185	7.48928e-13	-2.59578e-10	-1.81307	3.79783e-11	-2.59578e-10	-1.74796	4.87275e-15	-2.59578e-10	-1.85166
201477727	rs75169215	1.04152e-12	-2.59578e-10	-1.48327	4.09759e-11	-2.59578e-10	-1.672	5.57247e-15	-2.59578e-10	-1.71748
201478228	rs7572503	3.81256e-13	-1.6646	-0.823636	9.84076e-11	-0.272197	-0.523664	2.18316e-15	-1.47268	-1.18186
201478264	rs2465665	2.22112e-13	-1.17758	-1.85095	4.34193e-12	-2.05426	-1.8624	8.11794e-16	-1.88065	-1.76318
201478286	rs7560168	3.85191e-13	-1.65433	-0.823636	1.00483e-10	-0.251324	-0.523664	2.21016e-15	-1.46039	-1.18186
201478720	rs75804136	5.59538e-13	-2.1046	-7.42646e-10	2.7229e-11	-2.0807	-7.42646e-10	3.92473e-15	-2.06802	-7.42646e-10
201478896	rs6754573	9.68161e-14	-2.01018	-1.84871	4.37121e-12	-2.10336	-1.80658	6.21869e-16	-2.10485	-1.80549
201478937	rs6712290	3.1898e-13	-0.840665	-1.82591	5.15149e-11	0.301339	-1.74445	7.6288e-15	0.273068	-1.67645
201479093	rs6725945	3.18682e-13	-0.840665	-1.82685	5.14302e-11	0.301339	-1.74609	7.61313e-15	0.273068	-1.67851
201479456	rs2347866	9.73676e-14	-2.00532	-1.8479	4.38148e-12	-2.10253	-1.80506	6.23159e-16	-2.10431	-1.80396
201480109	rs10179330	9.73676e-14	-2.00532	-1.8479	4.38148e-12	-2.10253	-1.80506	6.23159e-16	-2.10431	-1.80396
201480149	rs6730068	6.52263e-13	-1.21393	-0.737332	1.45125e-10	-0.29013	-0.117254	2.82362e-15	-1.46529	-0.932004
201480792	rs17636860	1.30134e-12	-2.59578e-10	-1.26056	9.96926e-11	-2.59578e-10	-0.782889	1.56833e-14	-2.59578e-10	-0.68272
201481039	rs34303220	7.25762e-13	-2.59578e-10	-1.84449	3.6703e-11	-2.59578e-10	-1.78212	4.81899e-15	-2.59578e-10	-1.86275
201481060	rs17533070	6.52773e-13	-1.95048	-7.42646e-10	2.69081e-11	-2.09255	-7.42646e-10	3.86073e-15	-2.08446	-7.42646e-10
201481383	rs139451600	7.55173e-13	-2.59578e-10	-1.80476	5.85867e-11	-2.59578e-10	-1.31447	6.07122e-15	-2.59578e-10	-1.63175
201481436	rs2348020	3.14176e-13	-1.65433	-1.02742	8.62554e-11	-0.251324	-0.676343	1.8838e-15	-1.46039	-1.34163
201481512	rs2002957	7.36658e-13	-1.82958	-7.42646e-10	1.96192e-10	-0.105888	-7.42646e-10	5.19892e-15	-1.78686	-7.42646e-10
201481579	rs79879339	2.51362e-11	-2.59578e-10	1.70036	6.6779e-10	-2.59578e-10	1.11899	1.98949e-13	-2.59578e-10	1.85773
201482048	rs55758454	7.03128e-13	-1.87617	-7.42646e-10	1.7245e-10	-0.234873	-7.42646e-10	4.94429e-15	-1.83708	-7.42646e-10
201482467	rs16833885	3.15832e-13	-0.837027	-1.83947	5.35508e-11	0.354454	-1.7588	8.4879e-15	0.405983	-1.70266
201482866	rs2470899	7.06965e-13	-1.87073	-7.42646e-10	1.75139e-10	-0.219399	-7.42646e-10	4.97347e-15	-1.8312	-7.42646e-10
201483088	rs4672863	6.7534e-13	-1.15382	-0.762667	1.53141e-10	-0.204791	-0.148828	2.90394e-15	-1.41421	-0.955037
201483116	rs10931909	1.12064e-13	-1.84824	-1.8644	1.43833e-11	-0.854562	-1.86435	2.13696e-15	-0.825885	-1.85004
201483220	rs17533098	2.38467e-12	1.14269	-1.79758	1.59387e-11	-0.752293	-1.86394	3.55596e-15	-0.480185	-1.6865
201483434	rs10460401	9.77559e-14	-2.00053	-1.8487	4.37889e-12	-2.10162	-1.80656	6.22609e-16	-2.10368	-1.80547
201483736	rs74505358	3.90148e-13	-0.744159	-1.72102	4.52182e-12	-2.01737	-1.85869	1.34453e-15	-1.55702	-1.58225
201483925	rs16833889	9.77559e-14	-2.00053	-1.8487	4.37889e-12	-2.10162	-1.80656	6.22609e-16	-2.10368	-1.80547
201483977	rs6753463	7.31479e-13	-1.18339	-0.653255	1.73611e-10	-0.24666	0.0184973	3.11059e-15	-1.43937	-0.861132
201484065	rs6753383	7.20871e-13	-1.19799	-0.653255	1.70044e-10	-0.267423	0.0184973	3.07224e-15	-1.45178	-0.861132
201484190	rs6724797	3.55574e-13	-1.64399	-0.913981	1.03524e-10	-0.230431	-0.514749	2.078e-15	-1.44804	-1.25587
201484572	rs17448686	7.41187e-13	-1.82346	-7.42646e-10	1.99442e-10	-0.0894547	-7.42646e-10	5.23326e-15	-1.78028	-7.42646e-10
201485116	rs4672864	5.52896e-13	-1.30883	-0.807705	1.72461e-10	-0.00311692	-0.231694	3.24008e-15	-1.2655	-0.994213
201485120	rs59699466	5.74425e-12	0.635715	-0.411469	4.38307e-10	0.810673	-0.112733	1.96987e-14	-0.0650148	-0.389749
201485461	rs143935618	2.25818e-12	-2.59578e-10	-0.709394	1.10196e-10	-2.59578e-10	-0.682719	1.67457e-14	-2.59578e-10	-0.617173
201485572	rs4672865	5.1699e-13	-1.36246	-0.82122	1.59507e-10	-0.0908126	-0.222079	3.02391e-15	-1.3206	-1.00817
201485649	rs4672866	5.15681e-13	-1.34923	-0.83699	1.59819e-10	-0.0690605	-0.241878	3.02185e-15	-1.307	-1.02245
201485747	rs6761252	9.22669e-14	-2.05171	-1.85531	4.38309e-12	-2.08755	-1.81968	6.23117e-16	-2.08962	-1.81872
201485830	rs6761375	3.377e-13	-0.793548	-1.816	6.16504e-11	0.46409	-1.72759	8.66729e-15	0.397374	-1.67313
201486184	rs6761840	9.23865e-14	-2.05171	-1.85402	4.39497e-12	-2.08755	-1.81697	6.24825e-16	-2.08962	-1.81598
201486316	rs13023526	6.51193e-13	-1.89713	-0.0557684	5.18475e-11	-1.90741	0.470736	3.08284e-15	-1.77219	-0.53727
201486721	rs12478294	6.41138e-13	-1.89139	-0.0770733	5.08914e-11	-1.90181	0.446521	3.04914e-15	-1.76494	-0.555513
201486955	rs17533140	1.24704e-13	-1.74553	-1.86024	1.23924e-11	-1.00776	-1.86014	1.80685e-15	-1.00513	-1.8386
201487116	rs4428003	3.10213e-13	-1.62317	-1.07128	8.71461e-11	-0.188694	-0.7287	1.88873e-15	-1.42323	-1.37618
201487763	rs7563294	3.07435e-13	-0.890506	-1.81294	4.91531e-11	0.232399	-1.72244	7.32049e-15	0.204537	-1.64917
201487990	rs7563522	3.15737e-13	-1.61258	-1.06422	8.97541e-11	-0.167656	-0.720251	1.92327e-15	-1.41065	-1.37063
201488166	rs4614918	3.15737e-13	-1.61258	-1.06422	8.97541e-11	-0.167656	-0.720251	1.92327e-15	-1.41065	-1.37063
201488223	rs34380410	5.15909e-13	-1.35009	-0.835689	1.53891e-10	-0.108489	-0.240244	2.98362e-15	-1.32091	-1.02127
201488413	rs4035120	7.15075e-13	-1.85932	-7.42646e-10	1.80846e-10	-0.187334	-7.42646e-10	5.0351e-15	-1.81888	-7.42646e-10
201488435	rs3795968	9.27782e-14	-2.05168	-1.84982	4.41391e-12	-2.09155	-1.80867	6.27122e-16	-2.09433	-1.8076
201488758	rs2348021	2.89488e-13	-1.62317	-1.14043	7.84235e-11	-0.188694	-0.834163	1.81106e-15	-1.42323	-1.41818
201489001	rs35482626	3.79889e-13	-0.821364	-1.67047	4.49958e-12	-2.03621	-1.84479	1.37262e-15	-1.60562	-1.51297
201489150	rs4035107	5.68899e-13	-1.29334	-0.794663	1.71302e-10	-0.0527462	-0.188805	3.1034e-15	-1.31873	-0.984087
201489162	rs76769365	7.39426e-13	-1.82583	-7.42646e-10	5.16802e-11	-1.43991	-7.42646e-10	4.28302e-15	-1.98066	-7.42646e-10
201489465	rs16833921	9.56962e-14	-2.02313	-1.8474	4.48237e-12	-2.08069	-1.80414	6.35458e-16	-2.0857	-1.80302
201489490	rs6745304	3.21979e-13	-1.64399	-1.01323	8.94534e-11	-0.230431	-0.660831	1.9423e-15	-1.44804	-1.3234
201489552	rs6732225	4.75739e-13	-1.47403	-0.792803	1.27312e-10	-0.351858	-0.186479	2.64492e-15	-1.48028	-0.9824
201489836	rs6720189	1.03878e-12	-1.76673	0.280828	9.27557e-11	-1.90649	1.05148	5.047e-15	-1.8231	0.00657955
201490349	rs7597713	5.57775e-13	-1.8996	-0.208155	4.05294e-11	-1.89659	0.213638	2.67488e-15	-1.7965	-0.654912
201490821	rs79594747	9.09862e-13	-2.59578e-10	-1.61842	3.9314e-11	-2.59578e-10	-1.7134	4.83516e-15	-2.59578e-10	-1.8594
201491281	rs2244004	7.6936e-13	-1.78615	-7.42646e-10	5.01446e-11	-1.47007	-7.42646e-10	7.56405e-15	-1.41191	-7.42646e-10
201491450	rs1986414	9.00055e-14	-2.07125	-1.86059	4.91894e-12	-2.02296	-1.76892	5.88654e-16	-2.09985	-1.86538
201491560	rs1986415	8.35627e-13	-2.07433	0.370807	2.19095e-11	-2.10503	-0.193029	3.01432e-15	-2.10445	-0.227493
201491822	rs139649816	8.62212e-13	-2.59578e-10	-1.67221	7.49951e-11	-2.59578e-10	-1.06756	8.0588e-15	-2.59578e-10	-1.34855
201492524	rs74528758	1.22308e-12	-1.32258	-7.42646e-10	9.10576e-11	-0.873488	-7.42646e-10	6.6125e-15	-1.54635	-7.42646e-10
201492823	rs6711025	2.70444e-13	-1.02679	-1.80486	1.44102e-11	-1.11175	-1.60529	1.03056e-15	-1.74688	-1.65833
201494912	rs2465658	2.30507e-13	-1.83685	-1.15458	2.5344e-11	-0.611089	-1.54135	1.46582e-15	-1.91485	-1.13805
201495063	rs4508579	2.18664e-11	-0.560302	2.1213	9.71598e-10	-0.700527	2.19449	5.85649e-14	-1.43521	2.07003
201495113	rs4621154	3.06367e-13	-1.06261	-1.64431	1.75161e-11	-1.06783	-1.45403	1.24548e-15	-1.78634	-1.42945
201496111	rs2254576	1.38097e-13	-1.67118	-1.83257	1.7942e-11	-0.633106	-1.86473	9.91629e-16	-1.58844	-1.85528
201496769	rs2960198	2.86517e-13	-0.939082	-1.83483	2.20573e-11	-0.560411	-1.73092	1.13634e-15	-1.62746	-1.68005
201497021	rs10207809	3.8832e-13	-0.648349	-1.82153	2.64619e-11	-0.387898	-1.72138	1.2572e-15	-1.57356	-1.63287
201497770	rs78913864	2.69711e-13	-1.79613	-1.03823	7.26088e-12	-2.10544	-1.29704	1.06833e-15	-2.10295	-1.26627
201498285	rs1989739	4.27554e-13	-0.59253	-1.7811	2.95441e-11	-0.327342	-1.67175	1.34602e-15	-1.53962	-1.59854
201499556	rs35217482	2.07186e-12	-2.59578e-10	-0.795507	1.2176e-10	-2.59578e-10	-0.582926	1.50733e-14	-2.59578e-10	-0.722392
201500074	rs17448796	7.20769e-13	-1.68386	-0.167533	3.24445e-11	-2.10234	0.196894	1.62826e-15	-2.10573	-0.842074
201500183	rs2256977	1.7044e-13	-1.42796	-1.86536	2.87944e-11	-0.183822	-1.84098	1.21383e-15	-1.43782	-1.80371
201500191	rs2348022	5.79602e-13	-2.06937	-7.42646e-10	3.29624e-11	-1.88961	-7.42646e-10	4.24889e-15	-1.98866	-7.42646e-10
201500631	rs2465661	5.75097e-13	-0.436157	-1.64101	4.33037e-11	-0.0622573	-1.55448	1.69161e-15	-1.4728	-1.43683
201501145	rs2465662	7.39028e-12	-1.68661	2.16282	1.60945e-10	-2.07288	1.76897	1.55699e-14	-2.04896	1.35898
201501431	rs17533238	2.99591e-13	-1.76175	-0.967537	7.33081e-12	-2.10578	-1.28711	1.12896e-15	-2.10468	-1.20934
201501568	rs4622702	3.54831e-13	-1.61327	-0.946797	1.99755e-11	-2.10056	-0.289907	1.18881e-15	-2.10259	-1.15977
201502072	rs17533245	3.14276e-13	-1.79654	-0.884898	7.84563e-12	-2.10459	-1.22043	1.21552e-15	-2.10171	-1.13843
201502213	rs6741421	6.15078e-13	-2.00996	-7.42646e-10	3.49483e-11	-1.83111	-7.42646e-10	4.20992e-15	-1.99787	-7.42646e-10
201502395	rs10172572	2.387e-12	-2.01818	1.36426	7.29381e-11	-2.07902	0.983651	1.09368e-14	-1.91623	0.87305
201502512	rs78163497	2.99178e-12	-2.59578e-10	-0.428085	2.52574e-10	-2.59578e-10	0.146722	1.60591e-14	-2.59578e-10	-0.659039
201502635	rs78602157	6.08072e-13	-2.02141	-7.42646e-10	3.42e-11	-1.85275	-7.42646e-10	4.15385e-15	-2.01128	-7.42646e-10
201502804	rs150842909	6.34716e-13	-1.97853	-7.42646e-10	2.77875e-11	-2.06039	-7.42646e-10	3.89502e-15	-2.07562	-7.42646e-10
201502898	rs2470900	2.37926e-12	-2.00639	1.34922	7.14893e-11	-2.08496	0.969528	1.09731e-14	-1.89907	0.859203
201503176	rs2465663	1.82713e-11	-1.75268	3.13406	2.92012e-10	-2.06545	2.35726	3.95488e-14	-2.06424	2.30646
201503317	rs4619591	5.83297e-13	-2.06301	-7.42646e-10	3.16607e-11	-1.9299	-7.42646e-10	3.97332e-15	-2.05571	-7.42646e-10
201503418	rs10432435	6.19462e-11	1.25828	1.34403	1.34308e-08	2.65212	1.4682	2.60402e-13	0.776824	1.35009
201503996	rs76410817	7.71154e-13	-1.78392	9.72535e-05	3.88988e-11	-2.10525	0.381237	1.85993e-15	-2.10373	-0.711052
201504404	rs4541241	3.68572e-11	0.725523	1.35758	7.1953e-09	2.01419	1.48201	1.61471e-13	0.285363	1.36365
201504596	rs141465385	1.38706e-12	-1.19676	-7.42646e-10	1.27171e-10	-0.539448	-7.42646e-10	9.57372e-15	-1.17629	-7.42646e-10
201504619	rs79824701	3.23971e-13	-1.83886	-0.8122	8.3429e-12	-2.10235	-1.16122	1.29447e-15	-2.10156	-1.07565
201504700	rs138902600	1.10206e-12	-2.59578e-10	-1.42677	5.78774e-11	-2.59578e-10	-1.32665	6.08005e-15	-2.59578e-10	-1.6303
201504732	rs78108343	3.22856e-13	-1.83886	-0.815647	8.31942e-12	-2.10235	-1.16404	1.29062e-15	-2.10156	-1.07864
201504848	rs77257914	3.20832e-13	-1.84514	-0.815647	8.32572e-12	-2.10159	-1.16404	1.2917e-15	-2.10072	-1.07864
201505269	rs7587871	1.12677e-13	-2.08997	-1.61721	1.51856e-11	-0.906103	-1.75853	7.70892e-16	-1.9147	-1.78082
201505729	rs35987427	1.22791e-12	-2.59578e-10	-1.31864	4.63626e-11	-2.59578e-10	-1.54849	8.61949e-15	-2.59578e-10	-1.28129
201505953	rs11887334	1.44613e-11	-1.72187	2.86939	3.08006e-10	-2.05891	2.40405	3.55369e-14	-2.02989	2.16514
201506097	rs78465788	5.96465e-13	-2.04069	-7.42646e-10	3.25988e-11	-1.9007	-7.42646e-10	4.5615e-15	-1.91766	-7.42646e-10
201506713	rs7420798	1.2005e-13	-2.08822	-1.55558	1.59151e-11	-0.891284	-1.72643	8.05778e-16	-1.90876	-1.7425
201506758	rs112758857	3.02826e-13	-1.8575	-0.861053	8.03708e-12	-2.09985	-1.20106	1.24434e-15	-2.09883	-1.11788
201507154	rs12988162	1.17534e-13	-2.09512	-1.56986	1.47935e-11	-0.954853	-1.73594	7.78819e-16	-1.93386	-1.75144
201507572	rs80139349	2.04424e-12	-2.59578e-10	-0.808929	1.3381e-10	-2.59578e-10	-0.488558	2.39241e-14	-2.59578e-10	-0.260427
201508107	rs10192320	7.85367e-13	-2.59578e-10	-1.76556	4.16261e-11	-2.59578e-10	-1.65625	5.22071e-15	-2.59578e-10	-1.78268
201508275	rs2347865	8.04246e-11	1.15518	1.70819	4.64144e-08	2.52935	2.83103	4.78109e-13	0.681441	2.05308
201508433	rs10180210	2.14819e-12	-1.96091	1.20158	1.3161e-10	-2.09496	1.58982	1.34472e-14	-1.80785	0.971305
201509058	rs141341146	6.18317e-13	-2.00471	-7.42646e-10	3.19068e-11	-1.92216	-7.42646e-10	3.92235e-15	-2.06862	-7.42646e-10
201510393	rs149653789	1.52181e-12	-1.10406	-7.42646e-10	5.07587e-11	-1.4579	-7.42646e-10	7.63765e-15	-1.40222	-7.42646e-10
201510419	rs12617551	2.45626e-12	-1.9826	1.35729	1.57208e-10	-2.08238	1.75497	1.49694e-14	-1.85043	1.12113
201510583	rs113776432	4.07133e-11	0.462372	1.72023	2.57737e-08	1.92729	2.84484	3.4858e-13	0.352858	2.06569
201510697	rs11677071	1.44312e-12	-1.15714	-7.42646e-10	4.8644e-11	-1.50045	-7.42646e-10	7.30614e-15	-1.4466	-7.42646e-10
201511235	rs111289546	4.07133e-11	0.462372	1.72023	2.57737e-08	1.92729	2.84484	3.4858e-13	0.352858	2.06569
201511758	rs111293911	2.67067e-13	-1.82019	-1.02402	7.01885e-12	-2.10412	-1.33226	1.0771e-15	-2.10356	-1.25749
201512152	rs4456685	8.27025e-11	1.06557	1.82572	4.77158e-08	2.42241	2.96563	4.97739e-13	0.598647	2.17611
201512156	rs75881783	2.63711e-13	-1.82019	-1.03666	6.94863e-12	-2.10412	-1.34232	1.06559e-15	-2.10356	-1.26823
201512424	rs118064746	1.37474e-12	-2.59578e-10	-1.20569	8.1867e-11	-2.59578e-10	-0.979884	7.01651e-15	-2.59578e-10	-1.48705
201513107	rs56009945	2.56274e-13	-1.82019	-1.06527	6.79282e-12	-2.10412	-1.36499	1.04007e-15	-2.10356	-1.29247
201513698	rs2715912	2.31872e-12	-1.97576	1.29282	1.48395e-10	-2.08524	1.70013	1.3839e-14	-1.84062	1.03279
201513716	rs2715911	1.09763e-13	-2.08803	-1.64536	1.5048e-11	-0.889701	-1.78403	7.64125e-16	-1.90812	-1.79622
201513978	rs73051022	4.461e-10	2.61573	1.96086	6.88408e-08	2.65952	3.09505	7.69353e-13	0.911478	2.29876
201514145	rs79507664	7.10902e-13	-2.59578e-10	-1.86517	3.81162e-11	-2.59578e-10	-1.74434	4.90047e-15	-2.59578e-10	-1.84598
201514293	rs2715910	1.29666e-13	-1.89764	-1.66911	3.09837e-11	-0.133407	-1.81811	9.97977e-16	-1.63876	-1.79858
201514892	rs13404701	3.83136e-13	-2.07625	-0.407067	2.70722e-11	-2.01845	-0.0680271	1.45984e-15	-2.03098	-1.026
201515029	rs12620402	2.86452e-12	-2.59578e-10	-0.471552	8.99008e-11	-2.59578e-10	-0.886274	2.03994e-14	-2.59578e-10	-0.419807
201515305	rs2348023	3.61098e-13	-2.0615	-0.481063	2.44086e-11	-2.03976	-0.150281	1.35365e-15	-2.0506	-1.08191
201515516	rs17594160	7.33067e-13	-2.59578e-10	-1.83447	4.22629e-11	-2.59578e-10	-1.64107	4.92284e-15	-2.59578e-10	-1.84143
201515659	rs34436757	7.35054e-13	-2.59578e-10	-1.83176	4.25679e-11	-2.59578e-10	-1.63388	4.93463e-15	-2.59578e-10	-1.83904
201515939	rs868810	2.13133e-12	-1.91757	1.15036	1.22303e-10	-2.10088	1.5224	1.3279e-14	-1.75982	0.910691
201515992	rs80217116	5.82632e-13	-2.06415	-7.42646e-10	3.31281e-11	-1.8846	-7.42646e-10	4.54422e-15	-1.92146	-7.42646e-10
201516685	rs2348024	2.89345e-11	-2.07279	3.91387	8.40017e-09	-2.0542	5.70522	1.55017e-13	-2.1058	3.71401
201516801	rs4503970	6.15554e-12	-1.58477	1.87817	5.52436e-10	-1.84929	2.77864	7.00015e-14	-1.19673	2.00994
201517103	rs35482569	2.34589e-13	-1.80178	-1.1721	3.00085e-11	-0.893141	-1.09036	1.38494e-15	-1.78657	-1.32309
201517164	rs111789352	9.04071e-12	0.677785	-7.42646e-10	1.88668e-09	2.15759	-7.42646e-10	4.16881e-14	0.294901	-7.42646e-10
201517521	rs75265533	1.0335e-11	0.811588	-7.42646e-10	2.22562e-09	2.32281	-7.42646e-10	4.72091e-14	0.419273	-7.42646e-10
201517559	rs7586707	3.3166e-12	-1.93173	1.60672	4.25137e-10	-1.0456	1.71303	1.70418e-14	-1.9119	1.31226
201517582	rs10192757	7.942e-11	1.50379	1.347	3.57619e-08	2.78017	2.31949	4.46332e-13	1.06582	1.59993
201519133	rs13393615	1.86895e-11	-0.0743544	1.47836	3.99075e-09	0.498432	2.40832	9.85245e-14	-0.607679	1.76267
201520271	rs78054346	7.47193e-13	-2.59578e-10	-1.81539	3.50319e-11	-2.59578e-10	-1.82872	5.46814e-15	-2.59578e-10	-1.73638
201520598	rs2540069	1.18153e-12	0.467906	-1.82505	7.51998e-10	3.10317	-1.86542	7.08335e-15	0.385422	-1.86299
201521124	rs13035983	8.71902e-13	-1.66103	-7.42646e-10	6.33973e-11	-1.23556	-7.42646e-10	6.43565e-15	-1.57346	-7.42646e-10
201521234	rs2287013	4.90738e-13	-0.383884	-1.85191	2.63388e-10	1.93706	-1.74841	3.23171e-15	-0.490709	-1.77159
201521383	rs2287012	3.66449e-13	-0.700536	-1.82731	1.62618e-10	1.38132	-1.6749	2.81397e-15	-0.715903	-1.68481
201521472	rs2287011	1.15948e-13	-2.07	-1.60857	7.24592e-12	-2.10251	-1.30203	9.88899e-16	-2.07958	-1.3669
201521485	rs78781132	6.01512e-13	-2.03226	-7.42646e-10	3.17944e-11	-1.92569	-7.42646e-10	4.67099e-15	-1.89394	-7.42646e-10
201521493	rs79540345	4.20498e-11	2.2149	-7.42646e-10	8.61467e-09	3.67624	-7.42646e-10	2.38703e-13	2.0399	-7.42646e-10
201521509	rs76083840	6.10211e-13	-2.0179	-7.42646e-10	3.27679e-11	-1.89553	-7.42646e-10	4.73823e-15	-1.87965	-7.42646e-10
201521731	rs4674302	6.43302e-12	-2.06541	2.40291	4.30703e-10	-1.30894	1.98938	2.80606e-14	-2.09186	1.99091
201522106	rs4672890	1.35106e-13	-1.9272	-1.59845	5.99877e-11	0.574486	-1.86533	9.23017e-16	-1.77983	-1.73559
201522135	rs4674303	1.43018e-13	-1.8392	-1.62954	8.88914e-11	0.96593	-1.86349	1.19579e-15	-1.50348	-1.75303
201522392	rs13385678	5.90017e-12	-1.79073	2.04176	1.27855e-09	-1.36934	3.13784	5.34546e-14	-1.80404	2.34755
201522755	rs2348025	9.83578e-14	-2.01717	-1.82593	5.10873e-11	0.324285	-1.77573	8.43269e-16	-1.74567	-1.86011
201523184	rs7562507	7.02148e-13	-1.87756	-7.42646e-10	6.43633e-11	-1.22044	-7.42646e-10	4.86395e-15	-1.85346	-7.42646e-10
201523736	rs10931910	1.10532e-13	-1.8743	-1.8521	4.9551e-11	0.319677	-1.80165	1.01468e-15	-1.56174	-1.859
201525103	rs115658021	6.48087e-13	-1.95768	-7.42646e-10	5.55508e-11	-1.36768	-7.42646e-10	7.58503e-15	-1.40914	-7.42646e-10
201525257	rs76335110	2.93352e-11	1.85483	-7.42646e-10	6.28526e-09	3.36098	-7.42646e-10	1.78747e-13	1.75066	-7.42646e-10
201525555	rs3769835	9.0539e-14	-2.06993	-1.856	1.1568e-11	-1.37161	-1.56512	6.23428e-16	-2.09051	-1.81732
201525882	rs3769833	1.22287e-13	-2.05607	-1.56927	8.71451e-12	-1.65621	-1.56378	8.06477e-16	-2.10562	-1.54478
201525909	rs3815503	5.98325e-12	-1.86043	2.12544	1.2625e-09	-1.47821	3.23408	5.32127e-14	-1.87216	2.41114
201525920	rs3815502	1.69033e-12	-1.91001	0.910983	5.64578e-11	-1.83851	0.48702	8.43619e-15	-2.0945	0.791715
201526330	rs55754655	6.73555e-13	-1.91914	-7.42646e-10	5.9183e-11	-1.30435	-7.42646e-10	4.6554e-15	-1.89729	-7.42646e-10
201526368	rs41270243	6.80427e-13	-1.90899	-7.42646e-10	6.04324e-11	-1.28346	-7.42646e-10	4.70558e-15	-1.88657	-7.42646e-10
201526746	rs2881811	7.61734e-13	-1.79611	-7.42646e-10	1.03611e-10	-0.744336	-7.42646e-10	6.48889e-15	-1.56522	-7.42646e-10
201527239	rs2241080	2.143e-12	-1.71759	0.955846	5.0075e-11	-1.9998	0.528339	9.58162e-15	-2.02725	0.85178
201527338	rs2241079	4.35504e-13	-2.10117	-0.254034	4.07809e-11	-1.62504	-0.0517299	2.45762e-15	-2.03704	-0.499078
201527529	rs62279335	1.0003e-12	-0.699792	-0.823862	7.79738e-12	-1.8635	-1.4677	3.56053e-15	-1.63014	-0.535261
201527977	rs57502521	6.44754e-12	-1.8692	2.20894	1.36581e-09	-1.49227	3.3268	5.88915e-14	-1.88071	2.52109
201528247	rs55712692	1.32528e-12	-2.10547	0.86314	1.52603e-10	-0.797765	0.440626	8.24943e-15	-2.02788	0.702712
201528427	rs3769832	9.3128e-14	-2.0526	-1.84513	5.27479e-11	0.0913825	-1.51084	8.18344e-16	-1.84178	-1.79401
201528745	rs3769831	5.39217e-12	-1.92011	2.08111	1.09747e-09	-1.57615	3.19193	4.55186e-14	-1.93029	2.3131
201528761	rs3820973	9.15408e-14	-2.06631	-1.84861	4.73143e-11	-0.00228378	-1.52588	7.87464e-16	-1.87358	-1.80067
201529087	rs12472360	9.14677e-14	-2.06631	-1.84941	4.71433e-11	-0.00228378	-1.5295	7.86224e-16	-1.87358	-1.80224
201529446	rs12612263	1.49984e-12	-1.95074	0.832142	5.45539e-11	-1.80029	0.414493	7.77221e-15	-2.09936	0.714598
201529450	rs12612264	1.42525e-12	-1.95074	0.781129	5.20555e-11	-1.80029	0.367615	7.39401e-15	-2.09936	0.664714
201529478	rs7585422	9.4053e-14	-2.04098	-1.84687	5.62445e-11	0.162946	-1.51822	8.36456e-16	-1.8166	-1.7973
201529898	rs117874037	7.5473e-13	-2.59578e-10	-1.80535	4.0562e-11	-2.59578e-10	-1.68215	4.8205e-15	-2.59578e-10	-1.86244
201529900	rs6435060	9.25195e-14	-2.0526	-1.85169	5.1219e-11	0.0913825	-1.54025	8.07894e-16	-1.84178	-1.80686
201530279	rs2348026	9.44668e-14	-2.03689	-1.84657	1.0399e-11	-1.5238	-1.51947	6.26722e-16	-2.10449	-1.79808
201530730	rs79367668	5.83822e-12	-1.8692	2.10967	1.22287e-09	-1.49227	3.21625	5.19052e-14	-1.88071	2.39481
201530740	rs35778058	9.32477e-14	-2.04498	-1.85147	5.37725e-11	0.138966	-1.53919	8.2184e-16	-1.82512	-1.8064
201530765	rs73055181	5.62405e-12	-1.93534	2.13844	1.13191e-09	-1.60209	3.24877	5.014e-14	-1.94509	2.42459
201530836	rs34892292	1.79176e-12	-1.78346	0.842707	4.64716e-11	-1.97034	0.424206	8.29525e-15	-2.04456	0.72493
201531194	rs77225800	8.44884e-13	-1.69251	-7.42646e-10	9.23654e-11	-0.859227	-7.42646e-10	5.81274e-15	-1.67526	-7.42646e-10
201531260	rs2287010	1.18127e-13	-1.8061	-1.85385	4.10611e-11	-0.126345	-1.54358	7.04394e-16	-1.97429	-1.81145
201531765	rs2287008	1.07238e-13	-1.9131	-1.84356	3.47338e-11	-0.33897	-1.4983	6.82047e-16	-2.02031	-1.79766
201531782	rs2287007	7.85707e-12	-0.750944	1.2884	5.85087e-10	-0.243145	1.22992	5.44742e-14	-1.07104	1.63345
201531844	rs4674311	1.06223e-13	-1.9044	-1.86176	2.77034e-11	-0.220115	-1.84331	6.68708e-16	-1.97293	-1.86479
201532100	rs2540068	2.88737e-13	-2.05999	-0.706201	8.83499e-12	-2.03714	-1.16912	1.51655e-15	-2.09418	-0.924697
201532203	rs2715904	1.86556e-13	-1.8588	-1.34418	5.23614e-12	-1.93509	-1.79431	1.27494e-15	-1.91005	-1.28237
201532625	rs2715905	1.42071e-12	-1.88171	0.708908	3.90433e-11	-2.09565	0.375341	8.63113e-15	-1.75519	0.475248
201532698	rs73055188	6.80889e-13	-1.90831	-7.42646e-10	2.84634e-11	-2.03636	-7.42646e-10	4.16118e-15	-2.00952	-7.42646e-10
201532836	rs113661102	3.3278e-12	-0.321642	-7.42646e-10	9.48792e-11	-0.832375	-7.42646e-10	2.89647e-14	-0.0692358	-7.42646e-10
201532848	rs2540067	1.77939e-12	-2.00356	1.05588	5.41992e-11	-2.1048	0.712489	1.02712e-14	-1.91192	0.805946
201533021	rs145012090	3.10175e-12	-0.391988	-7.42646e-10	1.23755e-10	-0.566678	-7.42646e-10	1.53395e-14	-0.704884	-7.42646e-10
201533052	rs112517852	1.20226e-12	-1.33975	-7.42646e-10	2.63616e-10	0.189512	-7.42646e-10	1.62474e-14	-0.647384	-7.42646e-10
201533213	rs142131351	5.86341e-13	-2.05781	-7.42646e-10	3.56637e-11	-1.81085	-7.42646e-10	4.97373e-15	-1.83114	-7.42646e-10
201533215	rs6730363	7.56834e-12	-1.43581	1.93583	3.5663e-10	-1.95576	2.44748	7.40355e-14	-1.23918	2.10841
201533883	rs141229132	1.32527e-12	-1.24234	-7.42646e-10	7.07556e-11	-1.12575	-7.42646e-10	7.24565e-15	-1.45491	-7.42646e-10
201533985	rs2715908	6.57823e-12	-1.7702	2.13001	4.69249e-10	-1.89111	2.65726	6.9437e-14	-1.50918	2.31428
201534136	rs2715907	1.01596e-11	-1.43814	2.23261	3.93525e-10	-1.96462	2.55478	9.94366e-14	-1.28334	2.44754
201534184	rs41271445	5.13661e-11	2.41503	-7.42646e-10	1.16544e-08	3.97845	-7.42646e-10	2.42872e-13	2.05722	-7.42646e-10
201534389	rs3731722	1.66636e-12	-0.588793	-0.424521	4.89793e-10	0.630558	0.178445	1.8802e-14	-0.331996	-0.169357
201534584	rs115755597	5.58869e-13	-2.10579	-7.42646e-10	1.36504e-10	-0.468629	-7.42646e-10	4.23572e-15	-1.99176	-7.42646e-10
201535075	rs2540066	8.87704e-12	-1.44882	2.10833	3.46807e-10	-1.96188	2.42567	9.01384e-14	-1.25399	2.32002
201535098	rs142103390	6.05231e-13	-2.0261	-7.42646e-10	2.66376e-11	-2.10266	-7.42646e-10	4.31119e-15	-1.9741	-7.42646e-10
201535781	rs1050884	6.39526e-13	-0.51803	-1.45295	2.26089e-10	0.72532	-0.689373	7.98085e-15	-0.255543	-1.10273
201535930	rs1050887	5.92081e-13	-0.51803	-1.53003	2.02413e-10	0.72532	-0.799992	7.24688e-15	-0.255543	-1.1992
201536259	rs36046548	6.32098e-13	-0.51803	-1.46463	2.26919e-10	0.72532	-0.685707	7.93713e-15	-0.255543	-1.10822
201536463	rs2715906	1.22568e-12	-2.052	0.731538	4.7793e-11	-1.924	0.405899	6.73877e-15	-2.01821	0.490772
201537799	rs150318239	2.47115e-11	-2.59578e-10	1.68332	1.37438e-09	-2.59578e-10	1.84078	1.94863e-13	-2.59578e-10	1.83698
201538081	rs2540064	1.78248e-13	-1.39926	-1.84927	4.30418e-12	-2.05994	-1.86545	1.43928e-15	-1.25408	-1.81709
201538153	rs11691962	6.44125e-13	-0.539015	-1.4248	2.3609e-10	0.697274	-0.618043	8.19309e-15	-0.278202	-1.05382
201538423	rs111932301	6.65219e-13	-0.487345	-1.44425	2.44769e-10	0.766244	-0.650911	8.43671e-15	-0.222431	-1.08029
201538457	rs74827976	7.32437e-13	-0.393472	-1.44186	2.78377e-10	0.890855	-0.646858	9.3653e-15	-0.121271	-1.07703
201538788	rs73055201	6.74101e-13	-1.91833	-7.42646e-10	2.84028e-11	-2.03849	-7.42646e-10	4.09346e-15	-2.02592	-7.42646e-10
201539206	rs7563682	2.59422e-12	-1.73766	1.16699	1.84953e-10	-1.79331	1.62844	2.30472e-14	-1.62557	1.3278
201539393	rs7602947	1.1988e-12	-2.10534	0.762701	4.61726e-11	-2.02223	0.469634	6.54443e-15	-2.07994	0.523242
201539467	rs79266846	8.84977e-13	-0.285586	-1.36056	3.67446e-10	1.03304	-0.511448	1.17358e-14	-0.00525208	-0.967416
201539886	rs11683915	5.18648e-12	-1.77973	1.90183	3.34647e-10	-1.89477	2.32287	5.5031e-14	-1.53282	2.1054
201540533	rs11684227	4.28417e-12	-1.79808	1.72905	3.05148e-10	-1.90948	2.2453	4.25732e-14	-1.55723	1.87314
201540794	rs116046422	5.93449e-13	-2.04576	-7.42646e-10	2.73765e-10	0.22729	-7.42646e-10	5.3253e-15	-1.76284	-7.42646e-10
201540988	rs16834021	6.18447e-13	-2.0045	-7.42646e-10	3.05437e-11	-1.96582	-7.42646e-10	3.88729e-15	-2.0776	-7.42646e-10
201541261	rs144504069	7.23164e-13	-2.59578e-10	-1.84807	3.67536e-11	-2.59578e-10	-1.78074	4.81174e-15	-2.59578e-10	-1.86426
201541621	rs11678615	5.9337e-13	-0.648845	-1.39705	2.10977e-10	0.549697	-0.582929	7.79161e-15	-0.396982	-0.985286
201541827	rs16834027	6.29333e-13	-1.98705	-7.42646e-10	2.99688e-11	-1.98482	-7.42646e-10	3.92453e-15	-2.06807	-7.42646e-10
201542014	rs16834034	6.40726e-13	-1.96911	-7.42646e-10	3.01246e-11	-1.97964	-7.42646e-10	3.982e-15	-2.05353	-7.42646e-10
201543356	rs79191216	9.42678e-13	-2.59578e-10	-1.58298	4.21337e-11	-2.59578e-10	-1.64413	5.30643e-15	-2.59578e-10	-1.7664
201543496	rs6729738	1.17743e-13	-1.84246	-1.82074	4.3373e-12	-2.08156	-1.83617	8.58797e-16	-1.80736	-1.78018
201544272	rs76404466	3.70299e-12	-0.214814	-7.42646e-10	4.5849e-10	0.742957	-7.42646e-10	2.65313e-14	-0.156988	-7.42646e-10
201545030	rs878403	1.23487e-13	-1.79087	-1.8247	4.2765e-12	-2.0942	-1.83764	8.96689e-16	-1.75258	-1.79178
201545233	rs13430167	3.89663e-11	-1.10786	3.2466	1.25332e-08	0.195277	3.85588	2.89633e-13	-0.915909	3.14921
201545327	rs2348110	1.40711e-12	-2.10126	0.918843	5.61394e-11	-1.93546	0.578314	6.94741e-15	-2.10574	0.608796
201545354	rs111937377	1.06739e-12	-0.195048	-1.26368	4.69168e-10	1.15159	-0.385613	1.52374e-14	0.0919269	-0.803489
201545466	rs2002328	1.64204e-12	-2.10309	1.07508	6.31497e-11	-1.93591	0.696434	7.94985e-15	-2.10466	0.742495
201545524	rs113485114	9.55643e-13	-1.56932	-7.42646e-10	2.66379e-11	-2.10265	-7.42646e-10	5.50827e-15	-1.72906	-7.42646e-10
201545537	rs74944410	7.77739e-11	-2.59578e-10	2.82985	2.38035e-08	-2.59578e-10	4.69261	3.24923e-13	-2.59578e-10	2.34827
201546658	rs78511664	1.10371e-12	-0.127625	-1.29765	4.64739e-10	1.23945	-0.48295	1.5768e-14	0.164193	-0.841526
201547215	rs72933958	1.19794e-13	-1.96146	-1.68448	5.78502e-12	-2.07636	-1.55335	7.23381e-16	-2.04825	-1.71089
201549605	rs141094814	6.49258e-13	-1.95588	-7.42646e-10	6.53069e-11	-1.20588	-7.42646e-10	5.97082e-15	-1.64843	-7.42646e-10
201549704	rs7605110	1.69137e-13	-1.44629	-1.85471	4.24904e-12	-2.07753	-1.86076	1.21219e-15	-1.40743	-1.83546
201550612	rs79423956	5.64967e-13	-2.09494	-7.42646e-10	2.8128e-11	-2.04822	-7.42646e-10	3.81831e-15	-2.09551	-7.42646e-10
201550783	rs141782323	6.6117e-13	-1.9377	-7.42646e-10	1.27624e-10	-0.535891	-7.42646e-10	3.78545e-15	-2.10415	-7.42646e-10
201550893	rs7589108	9.37017e-13	-1.58901	-7.42646e-10	2.66834e-11	-2.10094	-7.42646e-10	5.41832e-15	-1.74553	-7.42646e-10
201551392	rs7589650	2.02811e-11	-1.29728	2.78302	6.40904e-10	-1.91499	2.99289	1.605e-13	-1.29181	2.93479
201551537	rs139095106	7.50185e-13	-2.59578e-10	-1.81139	3.39861e-11	-2.59578e-10	-1.85903	4.82286e-15	-2.59578e-10	-1.86195
201551988	rs80219013	1.13995e-12	-2.59578e-10	-1.39297	4.43621e-11	-2.59578e-10	-1.59259	7.52982e-15	-2.59578e-10	-1.41644
201551998	rs13410894	6.77391e-11	-1.20902	3.90073	1.80424e-08	0.239977	4.17553	3.85751e-13	-1.36336	3.88324
201552509	rs12993432	1.54974e-12	-2.10178	1.01591	4.61515e-11	-1.96551	0.412456	7.5307e-15	-2.10305	0.68672
201552582	rs12993867	1.5067e-12	-2.09821	0.984177	4.71608e-11	-1.94717	0.415758	7.46688e-15	-2.09999	0.675157
201552876	rs12473437	1.49205e-12	-2.10422	0.980422	4.68435e-11	-1.98272	0.444549	7.54255e-15	-2.10497	0.690221
201553152	rs17602570	1.6517e-12	-0.18351	-0.838635	9.21707e-10	1.16665	0.274594	2.68795e-14	0.1043	-0.248252
201553438	rs4674325	1.10169e-12	-2.10353	0.676429	3.81717e-11	-1.9771	0.234218	5.32655e-15	-2.10446	0.341847
201553453	rs7597308	7.20079e-13	-1.85235	-7.42646e-10	1.62709e-10	-0.293015	-7.42646e-10	3.84775e-15	-2.08783	-7.42646e-10
201554008	rs75740672	7.14206e-13	-2.59578e-10	-1.86054	3.42935e-11	-2.59578e-10	-1.85002	5.19862e-15	-2.59578e-10	-1.78692
201554222	rs142430567	9.32358e-13	-2.59578e-10	-1.59399	4.89372e-11	-2.59578e-10	-1.49444	5.51942e-15	-2.59578e-10	-1.72704
201555190	rs13421834	2.44828e-11	-1.46291	3.13693	6.54617e-09	-0.183673	3.58533	1.40169e-13	-1.59248	3.10002
201555416	rs76350763	6.43006e-13	-1.96555	-7.42646e-10	3.75942e-11	-1.75813	-7.42646e-10	5.23653e-15	-1.77966	-7.42646e-10
201555674	rs80182305	1.89684e-12	-0.883761	-7.42646e-10	3.11297e-11	-1.94682	-7.42646e-10	9.72667e-15	-1.16044	-7.42646e-10
201555894	rs6731511	1.49341e-12	-2.10427	0.981371	4.41983e-11	-2.03186	0.435562	7.53264e-15	-2.10329	0.687218
201556388	rs2715898	1.57758e-11	-0.609193	1.84372	4.3183e-10	-1.47129	2.15434	1.10617e-13	-0.629275	1.90004
201556520	rs73057021	1.91496e-12	-0.874257	-7.42646e-10	3.12369e-11	-1.94338	-7.42646e-10	9.80834e-15	-1.15208	-7.42646e-10
201556913	rs2540062	9.81246e-13	-2.10351	0.560624	3.52944e-11	-2.04209	0.220832	4.63761e-15	-2.10255	0.201431
201557506	rs2715897	2.05286e-13	-1.24187	-1.86543	4.46042e-12	-2.02431	-1.86542	1.48864e-15	-1.17453	-1.86292
201558550	rs2715896	1.89274e-13	-1.32969	-1.85882	4.36857e-12	-2.04543	-1.86511	1.50176e-15	-1.1823	-1.84637
201558699	rs10515940	4.43641e-11	2.26848	-7.42646e-10	5.37527e-10	0.901999	-7.42646e-10	1.64554e-13	1.66792	-7.42646e-10
201558766	rs2540061	2.22441e-13	-1.16422	-1.86283	4.63757e-12	-1.98563	-1.86516	1.83031e-15	-0.978392	-1.85244
201558933	rs2715895	1.22614e-13	-2.05753	-1.56514	1.52038e-11	-1.65893	-1.0045	8.04742e-16	-2.10473	-1.54782
201559027	rs116056056	5.99235e-13	-2.03605	-7.42646e-10	2.68987e-11	-2.0929	-7.42646e-10	4.57394e-15	-1.91494	-7.42646e-10
201559931	rs868396	1.39103e-11	-0.554692	1.66337	6.53222e-11	-1.58429	0.378645	8.10378e-14	-0.75107	1.71067
201560019	rs148614777	5.65239e-13	-2.09446	-7.42646e-10	3.21998e-11	-1.91302	-7.42646e-10	4.41008e-15	-1.95142	-7.42646e-10
201560268	rs10931911	1.39551e-11	-0.650014	1.7619	7.53125e-11	-1.56802	0.504682	9.32605e-14	-0.739999	1.84008
201560331	rs2540060	3.73175e-12	1.28625	-1.49333	1.96638e-11	-0.640856	-1.76534	1.03918e-14	0.531157	-1.62545
201560605	rs2247030	2.70105e-12	0.880021	-1.41033	1.79339e-11	-0.870533	-1.62776	1.2161e-14	0.498031	-1.43511
201560740	rs2247016	1.57028e-13	-1.59813	-1.77716	4.18819e-12	-2.09348	-1.85923	9.12755e-16	-1.77897	-1.74764
201561017	rs2540059	9.27525e-11	1.07075	1.93523	1.70278e-10	-0.912228	0.664682	1.65977e-13	-0.450203	2.12674
201561040	rs72922807	1.02196e-12	-2.59578e-10	-1.50223	5.27797e-11	-2.59578e-10	-1.41885	5.91211e-15	-2.59578e-10	-1.65831
201561282	rs117376910	5.69958e-11	-2.59578e-10	2.51902	1.64521e-09	-2.59578e-10	2.02064	3.49185e-13	-2.59578e-10	2.42029
201561779	rs2540058	5.69587e-12	-1.25321	1.469	3.75873e-11	-2.10223	0.343915	2.2383e-14	-1.942	1.61499
201561855	rs2540057	5.69587e-12	-1.25321	1.469	3.75873e-11	-2.10223	0.343915	2.2383e-14	-1.942	1.61499
201561913	rs2715894	5.17242e-12	-1.35339	1.47278	4.06917e-11	-2.10579	0.426832	2.11597e-14	-1.98416	1.60094
201562255	rs6435063	1.58792e-12	0.373105	-1.43463	2.65446e-11	-0.551154	-1.555	2.13842e-14	1.07506	-1.44772
201562344	rs13428164	8.24069e-11	1.05833	1.82939	2.45308e-08	3.8086	0.914103	5.00646e-12	3.22021	1.86296
201562553	rs6735028	1.30085e-12	0.130106	-1.39104	2.21285e-11	-0.742288	-1.54582	1.71693e-14	0.798961	-1.39115
201562685	rs112830064	1.5226e-12	-1.10353	-7.42646e-10	5.87675e-11	-1.31139	-7.42646e-10	6.70121e-15	-1.53303	-7.42646e-10
201562769	rs2540056	4.21383e-12	-1.38434	1.29876	3.72393e-11	-2.1042	0.336585	1.80022e-14	-2.00612	1.4613
201562871	rs113351123	5.26774e-11	2.44023	-7.42646e-10	1.00055e-08	3.82591	-7.42646e-10	3.08997e-13	2.29802	-7.42646e-10
201562981	rs34622419	1.11992e-12	-0.0162939	-1.3944	1.96943e-11	-0.856071	-1.54858	1.44769e-14	0.631748	-1.39451
201563634	rs11674297	1.24865e-12	0.0244542	-1.32634	2.15014e-11	-0.824513	-1.49235	1.62358e-14	0.678361	-1.32646
201563844	rs73057031	6.08945e-13	-2.01998	-7.42646e-10	3.35727e-11	-1.87127	-7.42646e-10	4.18432e-15	-2.00397	-7.42646e-10
201563917	rs111875584	3.77704e-11	2.10757	-7.42646e-10	6.83629e-09	3.44502	-7.42646e-10	2.22742e-13	1.9707	-7.42646e-10
201564172	rs11674621	1.13579e-12	-0.0405197	-1.35611	2.09632e-11	-0.848814	-1.4934	1.57965e-14	0.703952	-1.37948
201565084	rs2348111	1.15857e-13	-2.04599	-1.63336	5.59106e-12	-1.91579	-1.74802	7.52829e-16	-1.97075	-1.74849
201565450	rs2243822	1.09184e-12	-0.121544	-1.31455	1.94273e-11	-0.93716	-1.48114	1.38268e-14	0.511081	-1.31979
201565685	rs2540055	8.18704e-12	-1.83562	2.41422	3.67835e-10	-0.955838	1.47849	1.73267e-13	-0.800924	2.52044
201565970	rs2540054	4.70961e-12	-1.45654	1.48219	6.14895e-11	-2.09881	0.832698	2.35472e-14	-2.03176	1.75546
201566159	rs112993442	2.62992e-12	-0.557	-7.42646e-10	3.19542e-10	0.381907	-7.42646e-10	1.54973e-14	-0.694649	-7.42646e-10
201567922	rs11691821	2.87728e-11	1.83548	-7.42646e-10	4.99915e-09	3.13204	-7.42646e-10	1.70451e-13	1.70314	-7.42646e-10
201567968	rs2540053	1.91023e-12	-2.1057	1.22897	4.43581e-11	-2.0125	0.419812	4.21e-14	-1.29691	1.60164
201568369	rs2348113	4.97934e-12	-1.84244	1.92379	2.15855e-10	-0.927318	0.916942	1.22713e-13	-0.73157	2.1061
201568433	rs2253612	2.69745e-12	-2.09392	1.56227	6.01683e-11	-1.89629	0.608457	6.43172e-14	-1.00727	1.73578
201568525	rs59857264	5.98154e-13	-2.03786	-7.42646e-10	3.25727e-11	-1.90151	-7.42646e-10	4.27592e-15	-1.98232	-7.42646e-10
201568558	rs117927150	3.31556e-12	-2.59578e-10	-0.325325	1.18897e-10	-2.59578e-10	-0.606726	2.49534e-14	-2.59578e-10	-0.218305
201568742	rs78517969	2.65187e-11	1.7539	-7.42646e-10	4.55011e-09	3.03793	-7.42646e-10	1.57316e-13	1.62294	-7.42646e-10
201568999	rs2540052	1.06575e-11	-1.78316	2.62546	3.60022e-10	-0.825448	1.32663	2.59171e-13	-0.659874	2.78205
201569648	rs2715891	4.99524e-12	-1.10168	1.18621	4.10841e-11	-2.0931	0.423746	2.01994e-14	-1.88641	1.45675
201570137	rs74887827	2.90968e-11	1.84667	-7.42646e-10	5.06408e-09	3.14495	-7.42646e-10	1.72338e-13	1.71414	-7.42646e-10
201570419	rs114623706	7.09923e-13	-1.86655	-7.42646e-10	2.65709e-11	-2.10516	-7.42646e-10	5.51994e-15	-1.72695	-7.42646e-10
201570851	rs72922819	7.56921e-13	-2.59578e-10	-1.80245	3.41293e-11	-2.59578e-10	-1.85483	4.91383e-15	-2.59578e-10	-1.84326
201571143	rs2540051	6.6185e-10	1.54111	3.42997	1.39286e-09	-0.405142	2.25928	9.73597e-13	0.294878	3.15081
201571624	rs7572113	1.81223e-11	-1.9156	3.28879	5.58024e-10	-1.56238	2.5018	1.09128e-13	-1.64317	2.90038
201571858	rs72922821	1.08947e-13	-1.87647	-1.86438	4.73248e-12	-1.97729	-1.85325	5.8743e-16	-2.10367	-1.86364
201572564	rs2715892	4.05906e-10	1.13675	3.34542	1.13526e-09	-0.638816	2.28845	5.46633e-13	-0.0809988	2.94946
201574835	rs2715893	3.65329e-11	-1.87549	3.94975	1.25134e-09	-1.29573	3.04272	2.10361e-13	-1.37144	3.28495
201575480	rs2715902	4.08187e-12	-0.96057	0.843172	3.191e-11	-2.09327	0.17121	1.04372e-14	-1.67581	0.585875
201575564	rs2540050	2.80763e-13	-1.6151	-1.1791	8.59945e-12	-2.07338	-1.1599	1.27372e-15	-2.00965	-1.18372
201575884	rs7604058	6.59158e-13	-1.94075	-7.42646e-10	2.66934e-11	-2.10056	-7.42646e-10	3.79202e-15	-2.10241	-7.42646e-10
201575920	rs111611533	2.69326e-12	-1.84164	1.30844	7.38001e-11	-1.07634	-0.0072777	1.25537e-14	-1.33304	0.427739
201575957	rs62189272	1.83854e-12	-0.914981	-7.42646e-10	9.05264e-11	-0.879339	-7.42646e-10	1.0004e-14	-1.13233	-7.42646e-10
201576053	rs7590397	8.47335e-13	-0.0620172	-1.62759	2.14876e-11	-0.664076	-1.65343	1.64467e-14	1.10854	-1.74373
201576135	rs7563722	8.4678e-13	-1.39551	-0.294759	1.99261e-11	-1.33168	-1.06127	2.16895e-15	-1.87323	-0.787843
201577027	rs10931912	1.05367e-13	-1.96579	-1.80847	4.91411e-12	-1.92922	-1.86365	6.4788e-16	-2.03941	-1.82995
201577117	rs138945970	7.11433e-13	-2.59578e-10	-1.86443	3.44405e-11	-2.59578e-10	-1.84575	4.80682e-15	-2.59578e-10	-1.86528
201577287	rs11896227	1.52364e-13	-1.54293	-1.8625	7.26484e-12	-1.63463	-1.76731	1.59865e-15	-1.12383	-1.84232
201578479	rs6707459	1.12166e-13	-1.87906	-1.83267	1.12473e-11	-1.38298	-1.58187	6.86746e-16	-2.00204	-1.80907
201579239	rs111766669	5.62771e-13	-2.09883	-7.42646e-10	2.67442e-11	-2.09866	-7.42646e-10	4.74281e-15	-1.87868	-7.42646e-10
201579561	rs11899250	8.21571e-13	-2.59578e-10	-1.72049	3.93574e-11	-2.59578e-10	-1.7123	5.18423e-15	-2.59578e-10	-1.78969
201580423	rs78577145	9.33853e-13	-2.59578e-10	-1.59239	4.5646e-11	-2.59578e-10	-1.56406	5.35811e-15	-2.59578e-10	-1.7567
201580573	rs56248252	5.61447e-13	-2.10119	-7.42646e-10	2.66484e-11	-2.10225	-7.42646e-10	3.89152e-15	-2.07651	-7.42646e-10
201580817	rs4142282	4.50235e-13	-0.456528	-1.86541	1.36844e-11	-1.02768	-1.74105	7.20913e-16	-1.90437	-1.85818
201580954	rs7589014	1.15025e-13	-1.85123	-1.83533	5.15448e-12	-1.99418	-1.75093	6.66752e-16	-2.02622	-1.81443
201581139	rs62189273	2.15414e-13	-1.52334	-1.53581	9.90672e-12	-1.6862	-1.40557	1.47673e-15	-1.3817	-1.66378
201581273	rs79513574	1.04299e-12	-2.59578e-10	-1.48186	4.08748e-11	-2.59578e-10	-1.67447	6.60334e-15	-2.59578e-10	-1.54774
201581384	rs72922832	6.77149e-13	-1.91382	-7.42646e-10	2.91381e-11	-2.01293	-7.42646e-10	4.24927e-15	-1.98857	-7.42646e-10
201581757	rs17467217	5.71952e-13	-2.08265	-7.42646e-10	2.68589e-11	-2.09438	-7.42646e-10	4.76805e-15	-1.87338	-7.42646e-10
201581821	rs75081853	8.12852e-13	-2.59578e-10	-1.73116	3.94051e-11	-2.59578e-10	-1.71109	4.95316e-15	-2.59578e-10	-1.83529
201581993	rs77948071	8.22948e-13	-2.59578e-10	-1.71882	3.99292e-11	-2.59578e-10	-1.69787	4.98293e-15	-2.59578e-10	-1.8293
201582193	rs2348114	4.33443e-13	-0.494497	-1.86545	1.44001e-11	-1.00303	-1.71471	7.31857e-16	-1.88954	-1.85795
201583356	rs117588862	1.05932e-12	-2.59578e-10	-1.46632	4.33459e-11	-2.59578e-10	-1.61577	7.50776e-15	-2.59578e-10	-1.41938
201584382	rs9679668	5.0817e-13	-0.33562	-1.86527	1.35948e-11	-1.02947	-1.74583	7.55268e-16	-1.8567	-1.8593
201584617	rs9679113	4.85433e-13	-0.381841	-1.86483	1.36662e-11	-1.01632	-1.75374	7.55218e-16	-1.85508	-1.86099
201585080	rs190765967	8.00007e-13	-1.74709	-7.42646e-10	6.60312e-11	-1.19485	-7.42646e-10	1.62964e-14	-0.64437	-7.42646e-10
201585916	rs4674353	1.28687e-13	-1.81991	-1.75442	5.64676e-12	-1.99967	-1.65423	7.26776e-16	-2.0444	-1.71005
201586285	rs112934441	1.29413e-13	-1.79896	-1.76974	5.60283e-12	-1.98676	-1.67495	7.07589e-16	-2.03449	-1.74672
201586410	rs12053387	7.90817e-13	-2.59578e-10	-1.75864	3.53302e-11	-2.59578e-10	-1.82024	6.19673e-15	-2.59578e-10	-1.61129
201586467	rs138259529	1.08479e-12	-2.59578e-10	-1.44256	4.41713e-11	-2.59578e-10	-1.59691	7.69855e-15	-2.59578e-10	-1.39428
201586739	rs11694038	9.07518e-13	-1.62099	-7.42646e-10	3.19239e-11	-1.92163	-7.42646e-10	9.34253e-15	-1.20074	-7.42646e-10
201586803	rs10931914	4.6311e-13	-0.503774	-1.78997	1.30611e-11	-1.37922	-1.43612	7.41261e-16	-1.92233	-1.81239
201587191	rs4674357	1.07439e-13	-1.89772	-1.85706	4.41998e-12	-2.05291	-1.84594	6.1413e-16	-2.06852	-1.85435
201587341	rs114491753	5.77919e-13	-2.07228	-7.42646e-10	2.80663e-11	-2.05041	-7.42646e-10	4.00925e-15	-2.04671	-7.42646e-10
201587398	rs16834195	8.76369e-14	-2.10048	-1.85803	4.33571e-12	-2.08708	-1.83102	7.07771e-16	-1.9236	-1.85735
201587615	rs16834207	1.17699e-13	-1.80449	-1.85908	4.71212e-12	-1.99019	-1.84465	6.30663e-16	-2.03715	-1.85915
201588745	rs12464176	1.19643e-12	-1.34461	-7.42646e-10	5.9229e-11	-1.30357	-7.42646e-10	8.44957e-15	-1.3012	-7.42646e-10
201588986	rs4672912	2.50136e-13	-1.47698	-1.43273	1.80262e-11	-1.82145	-0.671706	8.58131e-16	-2.10518	-1.48313
201589778	rs17382719	5.69235e-13	-2.08741	-7.42646e-10	2.66267e-11	-2.10307	-7.42646e-10	3.78096e-15	-2.10534	-7.42646e-10
201590091	rs12613052	1.21552e-13	-1.9658	-1.66556	7.60939e-12	-1.99084	-1.36476	7.06105e-16	-2.10031	-1.683
201590306	rs77677493	7.50746e-13	-1.81064	-7.42646e-10	3.20829e-11	-1.91666	-7.42646e-10	4.06482e-15	-2.03295	-7.42646e-10
201590596	rs116204055	3.38418e-12	-0.304842	-7.42646e-10	1.97953e-10	-0.0969519	-7.42646e-10	9.15722e-15	-1.22077	-7.42646e-10
201590598	rs79735035	1.11703e-13	-1.87206	-1.8438	4.43593e-12	-2.06681	-1.82843	6.06722e-16	-2.09124	-1.84376
201590976	rs73988396	9.17803e-14	-2.09963	-1.81269	4.69477e-12	-2.10558	-1.73295	6.3256e-16	-2.0301	-1.86319
201591320	rs13034298	2.20775e-13	-1.81175	-1.22281	2.03988e-11	-1.99106	-0.378443	1.06216e-15	-2.0733	-1.30171
201591579	rs7580858	2.80067e-13	-1.41736	-1.37932	2.21858e-11	-1.7015	-0.584028	9.04932e-16	-2.10237	-1.43284
201591727	rs7583548	2.22181e-13	-1.81549	-1.21272	2.02857e-11	-2.01195	-0.363116	1.06956e-15	-2.07581	-1.29226
201591835	rs16834216	6.32104e-13	-1.98265	-7.42646e-10	3.17937e-11	-1.92571	-7.42646e-10	4.41243e-15	-1.95089	-7.42646e-10
201592651	rs7584595	7.746e-13	-0.612506	-1.16685	6.89405e-11	-1.07019	-0.0815486	1.88091e-15	-1.94058	-0.862974
201592984	rs59478147	1.87297e-12	-2.59578e-10	-0.896427	2.0243e-10	-2.59578e-10	-0.074586	1.68107e-14	-2.59578e-10	-0.613297
201593014	rs16834221	5.72033e-13	-2.08251	-7.42646e-10	2.78629e-11	-2.05769	-7.42646e-10	3.95492e-15	-2.06035	-7.42646e-10
201594185	rs950233	2.76088e-13	-1.4799	-1.33108	2.28619e-11	-1.74908	-0.506426	9.44253e-16	-2.1054	-1.38727
201594329	rs4674359	1.98017e-13	-1.92527	-1.21808	1.88514e-11	-2.07714	-0.371254	1.13333e-15	-2.01288	-1.29728
201595343	rs75845449	5.59434e-13	-2.10478	-7.42646e-10	2.68935e-11	-2.09309	-7.42646e-10	3.9349e-15	-2.06543	-7.42646e-10
201595517	rs10200697	1.3478e-12	-0.331637	-0.893841	1.32487e-10	-0.805237	0.306741	3.26905e-15	-1.79245	-0.458367
201595902	rs10203498	5.59449e-13	-2.10476	-7.42646e-10	2.73161e-11	-2.07751	-7.42646e-10	3.90065e-15	-2.07417	-7.42646e-10
201596177	rs183974007	6.27948e-13	-1.98925	-7.42646e-10	4.09031e-11	-1.67377	-7.42646e-10	7.54854e-15	-1.41396	-7.42646e-10
201596743	rs77148801	5.67646e-13	-2.09021	-7.42646e-10	2.84219e-11	-2.03782	-7.42646e-10	3.80682e-15	-2.09852	-7.42646e-10
201596926	rs4416197	2.59798e-13	-1.62886	-1.24294	2.07873e-11	-1.94149	-0.409146	1.01273e-15	-2.10211	-1.32055
201597027	rs4396694	2.54629e-13	-1.53842	-1.35348	2.01309e-11	-1.84043	-0.542291	9.29907e-16	-2.09953	-1.40845
201597253	rs2348115	2.22161e-13	-1.64566	-1.38265	1.62579e-11	-1.958	-0.638404	9.19007e-16	-2.10312	-1.41665
201597463	rs7603058	9.17718e-14	-2.09622	-1.81618	5.0074e-12	-2.03554	-1.73852	7.72513e-16	-1.82955	-1.86387
201597661	rs77677558	6.23696e-13	-1.99605	-7.42646e-10	2.8301e-11	-2.04208	-7.42646e-10	4.08557e-15	-2.02785	-7.42646e-10
201597724	rs2348116	2.32914e-13	-1.71863	-1.2624	1.90676e-11	-1.99799	-0.438998	9.90823e-16	-2.10578	-1.33875
201597760	rs6729962	5.68221e-13	-2.0892	-7.42646e-10	2.84816e-11	-2.03572	-7.42646e-10	3.80429e-15	-2.09919	-7.42646e-10
201598390	rs72922851	9.2605e-14	-2.07142	-1.83195	4.85147e-12	-2.10411	-1.70159	6.31928e-16	-2.10202	-1.79228
201598521	rs2348117	7.51782e-13	-0.236209	-1.57305	2.34569e-11	-1.25786	-0.971951	1.4377e-15	-1.5257	-1.54657
201598754	rs10804105	1.41903e-13	-1.76983	-1.70674	6.45765e-12	-1.91766	-1.60205	7.91269e-16	-1.9714	-1.69803
201598860	rs28568991	1.41214e-13	-1.75426	-1.72717	6.42559e-12	-1.91772	-1.60697	7.73277e-16	-1.98227	-1.71017
201598863	rs28367378	1.40716e-13	-1.75426	-1.7307	6.28794e-12	-1.91772	-1.62862	7.69583e-16	-1.98227	-1.71496
201599005	rs6734086	1.52189e-13	-1.76567	-1.64091	7.647e-12	-1.9627	-1.38797	7.68413e-16	-2.08006	-1.61868
201599060	rs11674628	4.08328e-11	2.18553	-7.42646e-10	1.09882e-09	1.61701	-7.42646e-10	4.64007e-14	0.402	-7.42646e-10
201599524	rs12052644	8.97409e-14	-2.09258	-1.8422	4.74175e-12	-2.10578	-1.72279	6.15439e-16	-2.07108	-1.84966
201599708	rs11686992	1.46775e-13	-1.85446	-1.58834	8.30587e-12	-2.02262	-1.2454	8.24333e-16	-2.09188	-1.53661
201599814	rs75059595	1.26016e-10	3.31246	-7.42646e-10	7.36712e-10	1.21722	-7.42646e-10	5.27005e-14	0.52931	-7.42646e-10
201600003	rs9989845	1.40006e-13	-1.90234	-1.58769	8.41975e-12	-2.00998	-1.24442	8.1354e-16	-2.10578	-1.53589
201600184	rs9989756	1.55276e-13	-1.80709	-1.57941	8.57917e-12	-2.00356	-1.23208	8.44196e-16	-2.0778	-1.52689
201600442	rs6738605	1.61993e-13	-1.83954	-1.50462	8.31228e-12	-2.02216	-1.24508	8.72556e-16	-2.08708	-1.48456
201601452	rs13017660	1.64034e-13	-1.78198	-1.54965	9.21919e-12	-1.97526	-1.18843	8.70767e-16	-2.07376	-1.49993
201601512	rs76358398	7.59306e-13	-1.7993	-7.42646e-10	3.19707e-11	-1.92016	-7.42646e-10	1.21071e-14	-0.941522	-7.42646e-10
201601639	rs10931915	1.57869e-13	-1.81581	-1.55414	8.96725e-12	-1.9964	-1.19501	8.57952e-16	-2.08376	-1.50476
201601871	rs9989887	1.64034e-13	-1.78198	-1.54965	9.21919e-12	-1.97526	-1.18843	8.70767e-16	-2.07376	-1.49993
201602061	rs9989889	1.74594e-13	-1.72686	-1.54238	9.60934e-12	-1.92788	-1.19437	8.93776e-16	-2.05682	-1.4908
201602125	rs76130409	6.4586e-13	-1.96113	-7.42646e-10	3.03936e-11	-1.97075	-7.42646e-10	4.97265e-15	-1.83136	-7.42646e-10
201602572	rs118128593	1.00398e-12	-2.59578e-10	-1.51998	4.03428e-11	-2.59578e-10	-1.68757	7.31485e-15	-2.59578e-10	-1.44541
201603000	rs13030432	1.71005e-13	-1.74449	-1.54553	9.52293e-12	-1.94888	-1.18239	8.89647e-16	-2.05675	-1.49549
201603720	rs7582287	1.81553e-13	-1.80197	-1.4282	1.06379e-11	-1.97919	-1.04137	1.05697e-15	-2.01613	-1.36377
201603737	rs7608693	1.73382e-13	-1.73526	-1.54095	9.64537e-12	-1.94278	-1.17572	8.97109e-16	-2.05331	-1.49058
201603884	rs10188735	1.81952e-13	-1.81059	-1.41737	1.07371e-11	-1.98474	-1.02654	1.06432e-15	-2.02079	-1.35219
201603933	rs10165231	1.81952e-13	-1.81059	-1.41737	1.07371e-11	-1.98474	-1.02654	1.06432e-15	-2.02079	-1.35219
201604037	rs10165359	1.78272e-13	-1.80442	-1.44398	1.0755e-11	-1.99066	-1.01894	1.00783e-15	-2.03919	-1.38833
201604129	rs58530208	8.77778e-14	-2.09152	-1.86538	4.34716e-12	-2.1058	-1.80966	6.06488e-16	-2.07275	-1.86264
201604436	rs951183	1.84447e-13	-1.77036	-1.44398	1.11008e-11	-1.95902	-1.01894	1.02248e-15	-2.02475	-1.38833
201604441	rs12693923	1.8765e-13	-1.77108	-1.42605	1.12071e-11	-1.94832	-1.02011	1.05969e-15	-2.01431	-1.36302
201604623	rs951185	1.90138e-13	-1.7619	-1.42206	1.16463e-11	-1.942	-0.987992	1.0627e-15	-2.00948	-1.36502
201604640	rs951184	1.91173e-13	-1.7619	-1.41663	1.17355e-11	-1.942	-0.98036	1.06884e-15	-2.00948	-1.35926
201605195	rs2348118	2.01766e-13	-1.77036	-1.35424	1.26059e-11	-1.95902	-0.891793	1.12913e-15	-2.02475	-1.28911
201605250	rs2881834	2.02653e-13	-1.74241	-1.3778	1.24098e-11	-1.94034	-0.92615	1.11241e-15	-2.01073	-1.31806
201605459	rs10168978	1.8921e-13	-1.85772	-1.33113	1.21012e-11	-1.99372	-0.897953	1.1372e-15	-2.00486	-1.30188
201605500	rs10169230	1.96605e-13	-1.82531	-1.32521	1.24708e-11	-1.9716	-0.889989	1.16847e-15	-1.98382	-1.2958
201605629	rs10171534	2.033e-13	-1.80436	-1.31267	1.27581e-11	-1.96565	-0.873162	1.16005e-15	-2.00393	-1.28292
201605890	rs10171996	2.8848e-13	-1.81028	-0.956799	1.85065e-11	-1.96962	-0.497238	1.59852e-15	-1.99367	-0.972563
201606057	rs11677204	3.57093e-13	-1.91711	-0.636607	2.40979e-11	-1.93908	-0.263774	2.06579e-15	-1.9846	-0.725196
201606140	rs10172238	2.93573e-13	-2.10375	-0.645835	2.39842e-11	-2.09799	-0.109589	1.86622e-15	-2.10014	-0.711262
201606645	rs74655057	1.13079e-13	-2.09602	-1.6076	6.63971e-12	-2.07527	-1.41664	8.0213e-16	-2.04551	-1.61029
201606722	rs11684485	8.10498e-13	-1.28208	-0.451979	4.46631e-11	-1.63455	0.0487202	3.96444e-15	-1.55668	-0.501276
201606967	rs10804106	6.67523e-13	-0.958271	-0.969864	2.86351e-11	-1.33079	-0.699555	3.66488e-15	-1.1289	-1.00762
201607030	rs10804107	6.56251e-13	-0.975302	-0.969864	2.82375e-11	-1.34477	-0.699555	3.60776e-15	-1.14461	-1.00762
201607187	rs10931916	7.61241e-13	-1.32475	-0.472013	4.22536e-11	-1.66669	0.025395	3.75449e-15	-1.59141	-0.520956
201607421	rs12105229	6.41273e-13	-1.00595	-0.962308	2.77758e-11	-1.36988	-0.690937	3.53334e-15	-1.17285	-1.00022
201607507	rs139615103	9.97201e-13	-2.59578e-10	-1.52676	5.97446e-11	-2.59578e-10	-1.2949	8.5982e-15	-2.59578e-10	-1.28376
201607572	rs56004049	7.83107e-13	-1.29643	-0.472013	4.31631e-11	-1.64539	0.025395	3.84196e-15	-1.56838	-0.520956
201607818	rs10432515	1.14506e-13	-2.09873	-1.59235	6.74072e-12	-2.08021	-1.3966	8.08678e-16	-2.05254	-1.59513
201607968	rs6748934	5.84103e-13	-2.06163	-7.42646e-10	2.82395e-11	-2.04426	-7.42646e-10	4.70587e-15	-1.8865	-7.42646e-10
201608131	rs10432436	1.15296e-13	-2.09953	-1.58468	6.79819e-12	-2.08177	-1.38656	8.13047e-16	-2.05479	-1.58749
201608368	rs10931917	8.51722e-13	-1.22196	-0.46249	4.61845e-11	-1.58882	0.036485	4.12193e-15	-1.50739	-0.511602
201608601	rs78264763	1.24577e-13	-2.10165	-1.50513	7.49823e-12	-2.08613	-1.28418	8.74373e-16	-2.06125	-1.50832
201609120	rs10931918	8.22312e-13	-1.26761	-0.451979	4.51553e-11	-1.62359	0.0487202	4.0116e-15	-1.54485	-0.501276
201609827	rs116101156	8.57798e-13	-1.67734	-7.42646e-10	4.01425e-11	-1.69254	-7.42646e-10	5.37781e-15	-1.75303	-7.42646e-10
201610167	rs2348119	9.18092e-13	-1.17664	-0.43277	4.95021e-11	-1.55403	0.0710632	4.40574e-15	-1.47	-0.482404
201610584	rs2348121	6.29165e-13	-0.94268	-1.04463	2.75992e-11	-1.31797	-0.749225	3.36094e-15	-1.11451	-1.10858
201610645	rs13025464	8.50699e-13	-1.23188	-0.45377	4.7811e-11	-1.61132	0.0935929	4.06413e-15	-1.49405	-0.539059
201611761	rs13392387	3.74304e-13	-1.30857	-1.19807	8.87595e-12	-1.94798	-1.25366	1.05985e-15	-2.06217	-1.31502
201612098	rs115030986	5.61593e-13	-2.10093	-7.42646e-10	2.80472e-11	-2.05109	-7.42646e-10	4.46916e-15	-1.93811	-7.42646e-10
201613658	rs79579604	5.83762e-13	-2.06222	-7.42646e-10	2.96292e-11	-1.99622	-7.42646e-10	4.78703e-15	-1.8694	-7.42646e-10
201613891	rs2348122	2.05582e-13	-1.61954	-1.48632	6.24177e-12	-2.07268	-1.48103	7.85019e-16	-2.09476	-1.5826
201614797	rs76358208	5.6132e-13	-2.10142	-7.42646e-10	2.80006e-11	-2.05275	-7.42646e-10	4.45612e-15	-1.94104	-7.42646e-10
201615316	rs16834352	3.64561e-13	-0.96764	-1.56537	7.86874e-12	-1.79468	-1.5274	8.20047e-16	-2.00998	-1.62373
201615806	rs2348123	2.92693e-13	-1.34548	-1.4071	7.33899e-12	-1.99049	-1.40129	8.31864e-16	-2.10573	-1.51367
201616145	rs2348124	3.1661e-13	-1.29053	-1.38351	7.47091e-12	-1.99641	-1.37755	8.49272e-16	-2.10573	-1.49296
201616355	rs4581881	5.7599e-13	-0.895285	-1.18033	2.40664e-11	-1.27888	-0.925287	3.05672e-15	-1.07072	-1.24725
201616390	rs2348125	2.17204e-13	-1.58771	-1.46316	1.34775e-11	-1.8524	-0.931557	8.35853e-16	-2.02028	-1.59434
201616442	rs1002414	1.55639e-13	-1.52252	-1.86165	4.65679e-12	-1.9816	-1.86505	5.97577e-16	-2.08485	-1.86534
201617950	rs2348126	1.73182e-13	-2.04785	-1.22952	1.41196e-11	-1.90389	-0.833524	2.1954e-15	-1.43814	-1.21081
201618163	rs116228383	1.62357e-13	-2.10278	-1.23913	1.04271e-11	-2.08437	-0.956207	1.15419e-15	-2.04858	-1.24334
201618188	rs112222310	1.49811e-13	-1.55689	-1.86544	4.65379e-12	-1.99167	-1.85563	5.95122e-16	-2.09433	-1.85997
201619585	rs116989276	1.18453e-12	-2.59578e-10	-1.35461	7.14991e-11	-2.59578e-10	-1.11529	1.09319e-14	-2.59578e-10	-1.04363
201619599	rs72927008	1.14415e-12	0.173121	-1.56242	1.17818e-11	-1.3747	-1.54373	1.01367e-15	-1.80242	-1.61931
201619952	rs116800172	6.06546e-13	-2.02393	-7.42646e-10	2.65663e-11	-2.10534	-7.42646e-10	4.00354e-15	-2.04814	-7.42646e-10
201620091	rs13013990	1.19037e-12	-1.34969	-7.42646e-10	5.85167e-11	-1.31567	-7.42646e-10	4.83061e-15	-1.86034	-7.42646e-10
201620578	rs79838970	5.60381e-13	-2.10309	-7.42646e-10	2.65813e-11	-2.10477	-7.42646e-10	3.88002e-15	-2.07947	-7.42646e-10
201620789	rs6758797	1.6728e-13	-2.10578	-1.20626	1.06977e-11	-2.09827	-0.916683	1.16322e-15	-2.07355	-1.21057
201622165	rs73991104	1.60252e-13	-2.09115	-1.26381	9.00058e-12	-2.0935	-1.09419	1.12876e-15	-2.10181	-1.21238
201622500	rs73057059	8.05357e-12	1.98846	-1.4263	1.07508e-10	0.52517	-1.23258	1.35778e-14	0.447916	-1.27479
201622578	rs73057060	3.56692e-12	0.581597	-0.833847	9.94941e-11	-0.361474	-0.423407	9.54441e-15	-0.498632	-0.680726
201622857	rs79026301	1.50109e-13	-2.08994	-1.33041	8.84993e-12	-2.0924	-1.11217	1.0037e-15	-2.10117	-1.33045
201623056	rs77497620	3.0415e-12	0.460745	-0.872346	8.91363e-11	-0.425821	-0.468992	9.04703e-15	-0.510868	-0.72201
201623601	rs74267212	9.18815e-13	-2.59578e-10	-1.60862	4.39531e-11	-2.59578e-10	-1.60186	5.5803e-15	-2.59578e-10	-1.71607
201623713	rs16834375	6.3526e-12	1.78074	-1.45583	8.79188e-11	0.35957	-1.26814	1.22939e-14	0.382911	-1.30912
201623762	rs73057062	5.91164e-12	1.71692	-1.46395	8.27499e-11	0.308793	-1.27795	1.15723e-14	0.331893	-1.31859
201623876	rs73057063	2.96045e-12	0.443241	-0.881852	8.37533e-11	-0.476837	-0.480268	8.61584e-15	-0.549501	-0.732212
201624260	rs148645238	7.52213e-13	-2.59578e-10	-1.80869	3.74455e-11	-2.59578e-10	-1.76209	5.04886e-15	-2.59578e-10	-1.81615
201624818	rs1001250	1.56429e-13	-2.00845	-1.37065	1.28636e-11	-1.81053	-1.02004	2.15732e-15	-1.32956	-1.33689
201625019	rs1001249	1.54221e-13	-2.08869	-1.30463	9.56584e-12	-2.09125	-1.03554	1.02728e-15	-2.10049	-1.30791
201626314	rs146649181	9.22917e-13	-1.60417	-7.42646e-10	4.853e-11	-1.5028	-7.42646e-10	6.31206e-15	-1.59285	-7.42646e-10
201626901	rs6725741	6.12304e-13	-2.01448	-7.42646e-10	2.65647e-11	-2.1054	-7.42646e-10	4.07479e-15	-2.03049	-7.42646e-10
201627010	rs61744314	1.40007e-13	-2.08869	-1.40133	7.74635e-12	-2.09125	-1.24651	9.21577e-16	-2.10049	-1.4165
201627082	rs73991105	2.26197e-12	0.295177	-1.0029	6.08237e-11	-0.594756	-0.682244	6.7409e-15	-0.66471	-0.862411
201627325	rs10931919	1.38177e-13	-2.08464	-1.41853	7.62234e-12	-2.0875	-1.2664	9.08254e-16	-2.09814	-1.43341
201627366	rs10931920	1.09102e-12	-0.230268	-1.20657	3.55492e-11	-0.936036	-0.878027	4.02999e-15	-0.962058	-1.07949
201627550	rs11693950	1.64808e-13	-2.04829	-1.27864	1.36927e-11	-1.86253	-0.905585	2.21377e-15	-1.43531	-1.20531
201627814	rs4674400	9.5127e-14	-2.02963	-1.84686	4.26825e-12	-2.06833	-1.86544	6.07662e-16	-2.09602	-1.83743
201627921	rs11695319	2.44965e-13	-1.09936	-1.83124	5.72473e-12	-1.86617	-1.77402	6.22e-16	-2.08244	-1.82769
201628314	rs11888596	1.07778e-13	-2.01884	-1.73279	7.26938e-12	-1.82327	-1.57804	1.48395e-15	-1.34743	-1.69318
201628804	rs77342565	3.17711e-12	1.16271	-1.53069	5.43145e-11	-0.0308653	-1.35932	8.04789e-15	0.0470892	-1.39699
201629174	rs17382808	3.70711e-12	1.31699	-1.53069	6.1441e-11	0.0924205	-1.35932	9.12444e-15	0.172636	-1.39699
201629551	rs41422845	3.11035e-12	1.14515	-1.53437	5.33185e-11	-0.0448554	-1.36384	7.8996e-15	0.0328383	-1.40134
201629618	rs16834398	1.39693e-13	-2.08171	-1.41055	7.71408e-12	-2.08476	-1.25717	9.17058e-16	-2.09633	-1.42557
201630190	rs2881835	5.79863e-13	-2.06892	-7.42646e-10	2.65904e-11	-2.10443	-7.42646e-10	4.41724e-15	-1.9498	-7.42646e-10
201630216	rs76205000	3.03348e-12	1.12569	-1.53993	5.21404e-11	-0.0603429	-1.3707	7.72484e-15	0.017061	-1.40793
201630219	rs78073076	1.38902e-13	-2.08739	-1.41055	7.67346e-12	-2.09004	-1.25717	9.1393e-16	-2.09975	-1.42557
201630746	rs75567357	1.39461e-13	-2.08604	-1.40789	7.70676e-12	-2.0888	-1.25409	9.17046e-16	-2.09897	-1.42294
201630947	rs75402839	1.39608e-13	-2.08739	-1.40548	7.71858e-12	-2.09004	-1.25131	9.185e-16	-2.09975	-1.42058
201631051	rs16834409	1.39273e-13	-2.08739	-1.40789	7.69714e-12	-2.09004	-1.25409	9.16329e-16	-2.09975	-1.42294
201631289	rs78682276	1.39273e-13	-2.08739	-1.40789	7.69714e-12	-2.09004	-1.25409	9.16329e-16	-2.09975	-1.42294
201631318	rs115642501	5.92425e-13	-2.04748	-7.42646e-10	2.65996e-11	-2.10409	-7.42646e-10	4.06304e-15	-2.03338	-7.42646e-10
201631393	rs16834415	1.70335e-12	0.0735866	-1.06495	5.12819e-11	-0.702975	-0.744666	5.78778e-15	-0.734578	-0.944988
201631577	rs144101754	1.40076e-13	-2.08464	-1.40488	7.7436e-12	-2.0875	-1.25061	9.20525e-16	-2.09814	-1.41999
201631606	rs116592105	1.39701e-13	-2.08464	-1.40756	7.71964e-12	-2.0875	-1.25371	9.181e-16	-2.09814	-1.42263
201631678	rs148247712	1.40076e-13	-2.08464	-1.40488	7.7436e-12	-2.0875	-1.25061	9.20525e-16	-2.09814	-1.41999
201631774	rs76121863	1.39328e-13	-2.08464	-1.41024	7.69582e-12	-2.0875	-1.2568	9.1569e-16	-2.09814	-1.42526
201631786	rs16824534	1.39328e-13	-2.08464	-1.41024	7.69582e-12	-2.0875	-1.2568	9.1569e-16	-2.09814	-1.42526
201631942	rs185240970	1.03645e-12	-2.59578e-10	-1.48815	4.08961e-11	-2.59578e-10	-1.67395	6.495e-15	-2.59578e-10	-1.56428
201632512	rs7575806	1.82946e-13	-1.81189	-1.41062	1.43868e-11	-1.83127	-0.887394	1.08188e-15	-1.82222	-1.53439
201632576	rs10432437	1.37411e-13	-2.08604	-1.42269	7.57583e-12	-2.0888	-1.27122	9.03791e-16	-2.09897	-1.4375
201632932	rs75991597	1.37552e-13	-2.08739	-1.42032	7.58719e-12	-2.09004	-1.26847	9.05192e-16	-2.09975	-1.43517
201632988	rs10185328	1.99728e-13	-1.30099	-1.83376	5.18483e-12	-1.95759	-1.78166	6.06941e-16	-2.10079	-1.83385
201633094	rs79185883	1.36553e-13	-2.0923	-1.42269	7.53227e-12	-2.09456	-1.27122	9.0069e-16	-2.1024	-1.4375
201633142	rs16834435	1.3705e-13	-2.08604	-1.42532	7.5528e-12	-2.0888	-1.27427	9.01459e-16	-2.09897	-1.44009
201633181	rs61743436	1.3616e-13	-2.08994	-1.42794	7.50282e-12	-2.0924	-1.2773	8.9716e-16	-2.10117	-1.44266
201633472	rs76914831	7.14182e-13	-2.59578e-10	-1.86057	3.42177e-11	-2.59578e-10	-1.85224	5.03967e-15	-2.59578e-10	-1.81797
201633476	rs16834438	1.34739e-13	-2.09547	-1.43289	7.37604e-12	-2.10369	-1.28305	8.89013e-16	-2.10543	-1.44753
201633599	rs77496058	2.51715e-12	0.942728	-1.54355	4.28427e-11	-0.252283	-1.37516	7.01611e-15	-0.0748776	-1.41223
201633894	rs11674071	1.69178e-13	-2.01237	-1.28839	1.35581e-11	-1.84672	-0.931271	2.04972e-15	-1.48579	-1.23182
201633941	rs78612610	1.34685e-13	-2.08886	-1.43991	7.36308e-12	-2.0973	-1.2912	8.83161e-16	-2.10513	-1.45443
201634104	rs74318575	1.35878e-13	-2.08757	-1.43238	7.43459e-12	-2.09638	-1.28246	8.89968e-16	-2.10486	-1.44703
201634140	rs74824116	1.342e-13	-2.08757	-1.44481	7.32806e-12	-2.09638	-1.29689	8.79165e-16	-2.10486	-1.45924
201634161	rs2348128	1.64979e-13	-1.89999	-1.4259	1.35223e-11	-1.87078	-0.909855	1.16017e-15	-1.73934	-1.54741
201634204	rs75840073	8.06686e-13	-2.59578e-10	-1.73877	3.73127e-11	-2.59578e-10	-1.76565	5.04898e-15	-2.59578e-10	-1.81613
201634687	rs74930980	1.33694e-13	-2.08623	-1.44993	7.2916e-12	-2.09541	-1.30285	8.75034e-16	-2.10453	-1.46428
201634730	rs78681790	1.33049e-13	-2.08623	-1.45477	7.25067e-12	-2.09541	-1.30848	8.70886e-16	-2.10453	-1.46903
201635105	rs16834441	1.3287e-13	-2.08757	-1.45477	7.24363e-12	-2.09638	-1.30848	8.70604e-16	-2.10486	-1.46903
201635309	rs16834446	4.96065e-12	-2.59578e-10	0.0775838	2.54842e-10	-2.59578e-10	0.155665	2.51476e-14	-2.59578e-10	-0.210554
201635518	rs79598176	1.3293e-13	-2.08484	-1.45705	7.2388e-12	-2.09439	-1.31113	8.6926e-16	-2.10416	-1.47127
201635535	rs10181489	2.08356e-13	-1.26947	-1.82299	5.44651e-12	-1.92537	-1.76463	6.20955e-16	-2.08872	-1.82309
201636327	rs17382850	1.78307e-12	0.588749	-1.53437	3.22263e-11	-0.548357	-1.36384	5.84921e-15	-0.267668	-1.40134
201636444	rs16834453	1.29471e-13	-2.08484	-1.48342	7.0193e-12	-2.09439	-1.34192	8.47037e-16	-2.10416	-1.49717
201636641	rs74883022	1.31395e-13	-2.08192	-1.47159	7.13259e-12	-2.09221	-1.32809	8.57692e-16	-2.10327	-1.48555
201636662	rs16834458	1.31395e-13	-2.08192	-1.47159	7.13259e-12	-2.09221	-1.32809	8.57692e-16	-2.10327	-1.48555
201636852	rs114651654	1.29711e-13	-2.09011	-1.47629	7.05128e-12	-2.09818	-1.33359	8.5196e-16	-2.10536	-1.49017
201636950	rs115551553	1.30324e-13	-2.05281	-1.50888	7.02469e-12	-2.06375	-1.3718	8.33118e-16	-2.09574	-1.52216
201636955	rs116105645	1.29767e-13	-2.04585	-1.52012	6.97558e-12	-2.05752	-1.38505	8.26585e-16	-2.09258	-1.53318
201637101	rs77083322	1.27061e-13	-2.10118	-1.48586	6.98916e-12	-2.09584	-1.34478	8.48447e-16	-2.1001	-1.49956
201637219	rs116509698	1.28521e-13	-2.08757	-1.48805	6.96747e-12	-2.09638	-1.34735	8.42609e-16	-2.10486	-1.50171
201637242	rs116035455	1.2821e-13	-2.08757	-1.49047	6.94769e-12	-2.09638	-1.35019	8.40606e-16	-2.10486	-1.50409
201637315	rs74605182	1.25059e-13	-2.08489	-1.51803	6.73932e-12	-2.09444	-1.38258	8.18732e-16	-2.10418	-1.53114
201637324	rs77278842	1.25352e-13	-2.08489	-1.51568	6.75799e-12	-2.09444	-1.37982	8.20619e-16	-2.10418	-1.52883
201637482	rs16834464	1.26469e-13	-2.08757	-1.50414	6.8371e-12	-2.09638	-1.36624	8.29402e-16	-2.10486	-1.51751
201637611	rs75155968	7.67412e-13	-2.59578e-10	-1.78868	3.62362e-11	-2.59578e-10	-1.79492	4.80783e-15	-2.59578e-10	-1.86507
201637798	rs62623595	3.80963e-12	1.32308	-1.5095	5.93514e-11	0.0318369	-1.33334	1.03273e-14	0.27146	-1.37199
201637847	rs16834467	1.24923e-13	-2.08623	-1.51778	6.73472e-12	-2.09541	-1.38229	8.1864e-16	-2.10453	-1.53089
201638003	rs74983672	7.1594e-13	-2.59578e-10	-1.85811	3.5025e-11	-2.59578e-10	-1.82892	4.8327e-15	-2.59578e-10	-1.85991
201638151	rs10202088	1.61326e-13	-1.95879	-1.38949	1.43599e-11	-1.76669	-0.953849	2.15397e-15	-1.34912	-1.31889
201638152	rs72927013	3.99626e-12	1.36328	-1.50187	6.18405e-11	0.0635991	-1.32402	1.07753e-14	0.304948	-1.36301
201638450	rs16834492	1.22455e-13	-2.08623	-1.53774	6.57779e-12	-2.09541	-1.40587	8.02776e-16	-2.10453	-1.55046
201638572	rs77794577	3.8536e-12	1.32308	-1.49803	6.01889e-11	0.0318369	-1.31933	1.04676e-14	0.27146	-1.35849
201638647	rs12622452	1.78948e-13	-1.92628	-1.31833	1.48403e-11	-1.71815	-0.969477	2.44655e-15	-1.27742	-1.26322
201638751	rs74488434	1.21464e-13	-2.08582	-1.54626	6.54726e-12	-2.08996	-1.41598	7.98462e-16	-2.10156	-1.55882
201638931	rs76072275	1.20629e-13	-2.08623	-1.55277	6.46156e-12	-2.09541	-1.4237	7.91038e-16	-2.10453	-1.56519
201638965	rs191865177	5.95892e-13	-2.04165	-7.42646e-10	3.52311e-11	-1.82305	-7.42646e-10	3.80825e-15	-2.09814	-7.42646e-10
201639280	rs77147740	5.64845e-13	-2.09516	-7.42646e-10	2.66185e-11	-2.10337	-7.42646e-10	3.8714e-15	-2.0817	-7.42646e-10
201640489	rs77404113	5.92241e-13	-2.0478	-7.42646e-10	3.21697e-11	-1.91396	-7.42646e-10	5.03782e-15	-1.81834	-7.42646e-10
201640575	rs11683632	1.75865e-13	-1.97599	-1.28601	1.46883e-11	-1.78905	-0.908878	2.37903e-15	-1.33571	-1.23291
201641045	rs16834512	1.0315e-13	-2.08623	-1.7093	5.4804e-12	-2.09541	-1.58839	6.86979e-16	-2.10453	-1.70623
201641373	rs6720418	1.72386e-13	-1.99323	-1.28875	1.38141e-11	-1.82757	-0.931723	2.25214e-15	-1.39124	-1.2322
201641979	rs16834518	1.01828e-13	-2.10191	-1.70652	5.45141e-12	-2.10442	-1.58469	6.8804e-16	-2.1058	-1.70342
201642805	rs61736262	1.60986e-12	-1.04781	-7.42646e-10	4.07805e-11	-1.67678	-7.42646e-10	1.05829e-14	-1.07607	-7.42646e-10
201642878	rs17382927	4.09511e-12	1.36993	-1.48409	6.35276e-11	0.0688584	-1.30236	1.10637e-14	0.310492	-1.34214
201643484	rs10515941	2.96658e-12	1.04574	-1.48228	4.81441e-11	-0.210614	-1.30017	9.39878e-15	0.145286	-1.34002
201643519	rs10515942	2.89839e-12	1.02642	-1.48622	4.72022e-11	-0.225585	-1.30496	9.20407e-15	0.128968	-1.34464
201643582	rs2881836	1.86049e-13	-1.45236	-1.75334	5.73361e-12	-1.97626	-1.66237	6.58762e-16	-2.1058	-1.74691
201643601	rs35627330	5.68318e-13	-2.08903	-7.42646e-10	2.65553e-11	-2.10575	-7.42646e-10	4.78802e-15	-1.8692	-7.42646e-10
201643644	rs150367671	7.14676e-13	-2.59578e-10	-1.85988	3.41488e-11	-2.59578e-10	-1.85425	4.80795e-15	-2.59578e-10	-1.86504
201644232	rs2348129	1.20755e-12	0.0344078	-1.36976	3.30179e-11	-0.807556	-1.08038	4.11301e-15	-0.762387	-1.25877
201644768	rs72927023	9.63472e-13	-0.164051	-1.39711	1.56975e-11	-1.16573	-1.46575	9.97931e-16	-1.92717	-1.51021
201644772	rs72927026	1.23936e-12	-0.0181383	-1.29122	1.91838e-11	-1.0634	-1.36752	1.14677e-15	-1.88107	-1.4173
201645349	rs13028496	2.35177e-13	-1.45325	-1.51812	8.95112e-12	-1.94143	-1.25178	7.64981e-16	-2.0985	-1.60472
201645798	rs11904425	2.47529e-12	0.868046	-1.48564	2.94955e-11	-0.82175	-1.17899	4.96806e-15	-0.586429	-1.24586
201645836	rs11893944	1.37151e-12	-1.07376	-0.134287	3.16086e-11	-1.73205	-0.199497	3.05713e-15	-1.98817	-0.329668
201645848	rs6739821	1.5583e-12	-0.498805	-0.581553	3.52964e-11	-1.58369	-0.237509	2.94263e-15	-1.95702	-0.398992
201645907	rs6754947	3.26948e-12	0.366859	-0.706182	4.29763e-11	-1.21799	-0.406338	2.53574e-15	-1.77393	-0.730893
201647444	rs17467483	1.46982e-13	-1.7616	-1.67979	6.50027e-12	-2.04001	-1.47313	1.46765e-15	-1.50653	-1.54513
201648193	rs10931921	1.87561e-13	-2.00607	-1.19153	8.45727e-12	-2.10033	-1.14962	1.21358e-15	-1.92409	-1.31765
201649113	rs78680879	5.91364e-13	-0.307905	-1.74137	1.6893e-11	-0.992636	-1.56545	3.82274e-15	-0.4664	-1.62795
201649795	rs10931922	1.96674e-13	-1.98759	-1.16257	9.95671e-12	-2.10499	-0.981738	1.23862e-15	-1.93824	-1.28308
201650074	rs11674530	2.00236e-13	-1.98313	-1.14908	1.01064e-11	-2.1052	-0.966615	1.27505e-15	-1.92154	-1.27079
201650853	rs77356501	9.46686e-13	-1.98752	0.408777	1.57902e-10	-1.94152	1.61851	7.62771e-15	-1.8226	0.419077
201651973	rs66572662	1.33114e-12	0.625566	-1.86348	1.34021e-11	-0.972446	-1.81712	9.92845e-16	-1.57743	-1.86506
201652946	rs7609464	1.93757e-13	-2.00253	-1.16257	9.94904e-12	-2.10577	-0.981738	1.26225e-15	-1.91934	-1.28308
201653680	rs148750477	3.19227e-12	-2.59578e-10	-0.363221	2.29137e-10	-2.59578e-10	0.0493393	2.42795e-14	-2.59578e-10	-0.245681
201653966	rs13030323	2.08124e-13	-1.95579	-1.13779	1.04431e-11	-2.08506	-0.953978	1.15872e-15	-2.0275	-1.2605
201654617	rs11679030	2.06475e-13	-1.94395	-1.15758	1.02607e-11	-2.08052	-0.97614	1.12876e-15	-2.03567	-1.27853
201656429	rs3752658	1.82425e-13	-2.04332	-1.18205	8.72623e-12	-2.09983	-1.11882	1.15848e-15	-1.98057	-1.30763
201656457	rs3752657	1.77478e-12	-0.1673	-0.782977	3.48629e-11	-1.44649	-0.387071	2.06625e-15	-1.87599	-0.833585
201656591	rs113049704	6.55941e-13	-1.94564	-7.42646e-10	3.39604e-11	-1.85978	-7.42646e-10	8.31592e-15	-1.31714	-7.42646e-10
201657869	rs6709766	1.87168e-13	-2.02794	-1.17176	8.84842e-12	-2.09667	-1.10807	1.16757e-15	-1.98205	-1.29834
201657985	rs6738318	1.86141e-13	-1.99049	-1.21471	8.58966e-12	-2.08144	-1.15298	1.08028e-15	-2.02098	-1.33711
201657987	rs6738319	1.83251e-13	-2.03616	-1.18469	8.70641e-12	-2.09934	-1.12158	1.16662e-15	-1.97118	-1.31002
201658433	rs78198093	1.59813e-12	-2.59578e-10	-1.05512	1.52694e-10	-2.59578e-10	-0.356542	1.07696e-14	-2.59578e-10	-1.05859
201659168	rs10931923	1.86982e-13	-2.016	-1.18469	8.78629e-12	-2.0902	-1.12158	1.1547e-15	-1.98145	-1.31002
201659576	rs17467532	6.27521e-13	-1.98993	-7.42646e-10	2.78976e-11	-2.05644	-7.42646e-10	5.38652e-15	-1.75141	-7.42646e-10
201659862	rs12996354	2.26129e-13	-1.82685	-1.18375	1.05909e-11	-2.01948	-1.00551	1.05429e-15	-2.08011	-1.30234
201660050	rs12465041	2.42981e-13	-1.78115	-1.15758	1.1196e-11	-1.99329	-0.97614	1.06722e-15	-2.09172	-1.27853
201660279	rs17838652	2.71606e-12	0.0749815	-0.599752	5.59379e-11	-0.53724	-0.823499	4.51528e-15	-1.49702	-0.430831
201661062	rs114808334	3.23169e-11	1.95164	-7.42646e-10	2.08134e-09	2.25579	-7.42646e-10	2.67843e-13	2.15509	-7.42646e-10
201661638	rs13022238	2.21078e-13	-1.84121	-1.19199	1.03103e-11	-2.02676	-1.02508	1.04471e-15	-2.07994	-1.31163
201664304	rs4674449	2.30225e-13	-1.83343	-1.15922	1.074e-11	-2.02248	-0.988523	1.07372e-15	-2.0823	-1.28188
201664399	rs4672951	9.73777e-14	-2.0623	-1.79081	4.52415e-12	-2.10352	-1.77203	7.38228e-16	-1.97845	-1.76037
201664638	rs4672952	2.40431e-12	0.173722	-0.820411	4.141e-11	-1.25624	-0.405216	2.16007e-15	-1.76473	-0.900445
201664985	rs12994624	2.35171e-13	-1.76039	-1.211	1.06429e-11	-1.97375	-1.04633	1.01256e-15	-2.09397	-1.32886
201665857	rs577559923	8.60584e-13	-2.59578e-10	-1.6741	3.67206e-11	-2.59578e-10	-1.78164	5.48564e-15	-2.59578e-10	-1.73318
201667523	rs4625890	2.25886e-13	-1.80942	-1.20226	1.04343e-11	-2.00897	-1.03091	1.0133e-15	-2.0887	-1.33341
201670278	rs13030504	2.4835e-13	-1.88825	-1.02862	2.23163e-11	-1.97214	-0.307523	1.4075e-15	-2.00614	-1.08736
201670881	rs4473366	1.28469e-13	-1.76995	-1.80607	6.42225e-12	-2.07548	-1.44973	7.62526e-16	-1.94926	-1.75718
201672370	rs10931924	1.97746e-13	-2.10078	-1.04394	1.81394e-11	-2.10563	-0.381259	1.6721e-15	-1.81134	-1.1099
201672670	rs115110433	5.64763e-13	-2.0953	-7.42646e-10	2.996e-11	-1.98512	-7.42646e-10	3.98563e-15	-2.05262	-7.42646e-10
201672859	rs6755945	4.06913e-13	-0.557988	-1.86512	6.88453e-12	-1.61346	-1.84224	7.45467e-16	-1.86447	-1.86459
201673087	rs72927048	5.77574e-13	-0.384368	-1.6885	1.28177e-11	-1.34832	-1.48584	2.3242e-15	-1.03534	-1.5566
201674289	rs72927051	1.72302e-13	-1.60163	-1.68083	6.74392e-12	-2.0017	-1.47464	1.71077e-15	-1.35188	-1.54649
201674818	rs72927052	4.20893e-13	-1.8165	-0.572834	1.43418e-11	-2.0905	-0.631308	1.91163e-15	-2.03037	-0.756988
201674984	rs142900857	8.95823e-13	-2.59578e-10	-1.63397	3.37696e-11	-2.59578e-10	-1.86542	5.77517e-15	-2.59578e-10	-1.68175
201675353	rs3754937	1.99454e-13	-2.10418	-1.03194	2.00975e-11	-2.10306	-0.28133	1.80532e-15	-1.75267	-1.0919
201675761	rs75482642	6.10917e-13	-2.01675	-7.42646e-10	3.31321e-11	-1.88448	-7.42646e-10	3.79124e-15	-2.10262	-7.42646e-10
201675851	rs78244989	5.62519e-13	-2.09928	-7.42646e-10	2.9525e-11	-1.99974	-7.42646e-10	3.94775e-15	-2.06217	-7.42646e-10
201676441	rs2270282	1.99459e-13	-2.10416	-1.03194	2.00727e-11	-2.10429	-0.28133	1.76652e-15	-1.7744	-1.0919
201677213	rs544253385	8.41388e-13	-1.69666	-7.42646e-10	3.60934e-11	-1.79887	-7.42646e-10	3.86216e-15	-2.08409	-7.42646e-10
201677454	rs2270281	1.02643e-13	-1.99857	-1.80187	5.42598e-12	-2.07867	-1.61511	6.75574e-16	-2.08544	-1.74206
201677791	rs2270280	9.81046e-14	-2.05221	-1.79346	5.40251e-12	-2.09944	-1.59868	7.0011e-16	-2.06139	-1.73045
201678585	rs111306409	5.73986e-13	-2.0791	-7.42646e-10	2.8398e-11	-2.03866	-7.42646e-10	6.4411e-15	-1.57261	-7.42646e-10
201678831	rs72927059	6.76757e-13	-1.9144	-7.42646e-10	2.65626e-11	-2.10548	-7.42646e-10	4.44655e-15	-1.94319	-7.42646e-10
201678985	rs6709748	2.22267e-13	-2.10529	-0.922535	2.3384e-11	-2.10115	-0.131782	2.01565e-15	-1.74799	-0.986383
201679931	rs12475785	1.0308e-13	-2.00059	-1.79561	5.5089e-12	-2.07578	-1.60283	6.81408e-16	-2.08551	-1.7334
201682212	rs72927061	3.58865e-13	-1.83907	-0.709694	1.20807e-11	-2.09533	-0.798039	1.7111e-15	-2.01815	-0.880027
201682395	rs11685853	2.2759e-13	-2.04792	-0.956243	2.29371e-11	-2.07567	-0.176554	1.61244e-15	-1.91474	-1.04282
201683695	rs2881880	1.01159e-13	-2.02155	-1.79346	5.47225e-12	-2.08661	-1.59868	6.85346e-16	-2.0827	-1.73045
201683853	rs115798498	6.58467e-13	-1.94179	-7.42646e-10	3.39538e-11	-1.85998	-7.42646e-10	4.96643e-15	-1.83261	-7.42646e-10
201683986	rs11688852	2.0023e-13	-2.1003	-1.03194	2.00587e-11	-2.10499	-0.28133	1.63077e-15	-1.85436	-1.0919
201684478	rs150506039	5.59672e-13	-2.10436	-7.42646e-10	2.87668e-11	-2.02576	-7.42646e-10	3.88497e-15	-2.0782	-7.42646e-10
201686100	rs2287006	1.09156e-12	-2.59578e-10	-1.43634	7.57844e-11	-2.59578e-10	-1.05709	7.53229e-15	-2.59578e-10	-1.41612
201686122	rs3815501	3.32031e-13	-0.771713	-1.85477	6.34551e-12	-1.7468	-1.79043	7.14788e-16	-1.92841	-1.84267
201688940	rs115856102	1.84701e-12	-0.910387	-7.42646e-10	5.80324e-11	-1.32398	-7.42646e-10	4.2952e-15	-1.97782	-7.42646e-10
201689544	rs183997345	5.59048e-13	-2.10547	-7.42646e-10	2.67198e-11	-2.09958	-7.42646e-10	4.41785e-15	-1.94966	-7.42646e-10
201689742	rs12995928	9.58868e-14	-2.05858	-1.80996	5.21079e-12	-2.10282	-1.63142	6.97682e-16	-2.04187	-1.75343
201689827	rs12995960	9.81127e-14	-2.03775	-1.80784	5.28033e-12	-2.09389	-1.6271	6.78395e-16	-2.0729	-1.75043
201690586	rs80007393	5.32336e-12	-2.59578e-10	0.148151	3.04197e-10	-2.59578e-10	0.332695	2.85031e-14	-2.59578e-10	-0.0852999
201690994	rs17467616	2.02102e-13	-2.01307	-1.10986	9.83736e-12	-2.07243	-1.02636	1.28681e-15	-1.82716	-1.35598
201692147	rs3731721	8.43965e-13	-2.59578e-10	-1.6936	4.00403e-11	-2.59578e-10	-1.69509	5.09558e-15	-2.59578e-10	-1.80694
201692219	rs3731720	3.62522e-13	-0.866758	-1.67187	9.3275e-12	-1.69037	-1.46164	1.63722e-15	-1.40757	-1.53474
201692449	rs3731719	1.81173e-13	-2.01307	-1.21918	8.76488e-12	-2.07243	-1.14179	1.17723e-15	-1.82716	-1.44499
201692776	rs12477038	1.2536e-13	-1.81503	-1.78549	7.14027e-12	-2.09369	-1.32554	8.05347e-16	-1.91704	-1.73476
201693867	rs57402075	1.27996e-13	-1.82541	-1.7543	7.24099e-12	-2.09573	-1.30949	8.44601e-16	-1.9085	-1.6957
201695818	rs189867740	7.29542e-13	-1.83929	-7.42646e-10	3.12156e-11	-1.94406	-7.42646e-10	4.10559e-15	-2.02297	-7.42646e-10
201696461	rs72927078	3.31053e-12	-0.326846	-7.42646e-10	5.46314e-11	-1.38437	-7.42646e-10	1.77693e-14	-0.557841	-7.42646e-10
201696646	rs60440072	8.48342e-13	-2.59578e-10	-1.68842	3.92688e-11	-2.59578e-10	-1.71455	5.11588e-15	-2.59578e-10	-1.80296
201697133	rs111331321	6.0652e-13	-2.02397	-7.42646e-10	2.97898e-11	-1.99081	-7.42646e-10	7.31501e-15	-1.44539	-7.42646e-10
201697204	rs111321288	5.78586e-13	-2.07112	-7.42646e-10	2.7053e-11	-2.08718	-7.42646e-10	4.65461e-15	-1.89746	-7.42646e-10
201697240	rs10804108	3.25679e-13	-0.786173	-1.85962	6.28284e-12	-1.75429	-1.79287	7.05787e-16	-1.93366	-1.8501
201697722	rs6728680	9.43866e-14	-2.07441	-1.8099	5.3686e-12	-2.10511	-1.5993	6.91509e-16	-2.04917	-1.75503
201698636	rs116191011	6.43584e-13	-1.96466	-7.42646e-10	2.74834e-11	-2.0714	-7.42646e-10	3.87866e-15	-2.07983	-7.42646e-10
201698795	rs117774186	2.03415e-12	-2.59578e-10	-0.813876	1.22938e-10	-2.59578e-10	-0.5733	1.91515e-14	-2.59578e-10	-0.482934
201699205	rs6733316	9.46934e-14	-2.07695	-1.80411	5.43435e-12	-2.10544	-1.5868	6.99613e-16	-2.04562	-1.74692
201699745	rs116954309	7.29e-13	-2.59578e-10	-1.84004	3.37926e-11	-2.59578e-10	-1.86474	4.80603e-15	-2.59578e-10	-1.86544
```
