## Supplementary material for "Characterization of shared and ancestry-specific signals driving complex traits using multi-ancestry fine-mapping": susiex_nc3.cs80.summary

```
# chr2:199490107-201699831
CS_ID	CS_LENGTH	CS_PURITY	MAX_PIP_SNP	BP	REF_ALLELE	ALT_ALLELE	REF_FRQ	BETA	SE	-LOG10P	MAX_PIP	POST-HOC_PROB_POP1	POST-HOC_PROB_POP2
1	25	0.811105	rs11680723	200810957	G,G	C,C	0.83499,0.888889	0.0407715,0.0452813	0.00532652,0.0136019	13.7118,3.05975	0.167438	1	0.812084
2	15	0.971534	rs140001745	201199831	C,C	T,T	0.962227,0.848214	-0.0369435,-0.0759491	0.0103707,0.0119134	3.4346,9.73796	0.142825	0.977214	0.999995
3	48	0.920881	rs1451488	199990107	G,G	A,A	0.474155,0.660714	0.032266,0.0212126	0.00395959,0.00902845	15.4347,1.7259	0.178504	1	0.67504
```
