## Supplementary material for "Characterization of shared and ancestry-specific signals driving complex traits using multi-ancestry fine-mapping": susiex_nc1.cs80.cs

```
CS_ID	SNP	BP	REF_ALLELE	ALT_ALLELE	REF_FRQ	BETA	SE	-LOG10P	CS_PIP	OVRL_PIP
1	chr2:201338068:A:G	201338068	G,G	A,A	1,1	-inf,-inf	inf,inf	6.83582,0.944345	0.21087	0.21087
1	chr2:201337028:ATTGT:A	201337028	A,A	ATTGT,ATTGT	1,1	-inf,-inf	inf,inf	6.84721,0.912269	0.20491	0.20491
1	chr2:201337840:G:A	201337840	A,A	G,G	1,1	-inf,-inf	inf,inf	6.82037,0.880471	0.183572	0.183572
1	chr2:201334965:T:C	201334965	C,C	T,T	1,1	-inf,-inf	inf,inf	6.22524,0.901007	0.0529278	0.0529278
1	chr2:201363879:T:C	201363879	C,C	T,T	1,1	-inf,-inf	inf,inf	5.64941,1.55379	0.0483046	0.0483046
1	chr2:201336112:GTGAGCATAGTACC:G	201336112	G,G	GTGAGCATAGTACC,GTGAGCATAGTACC	1,1	-inf,-inf	inf,inf	6.12991,0.848804	0.0396228	0.0396228
1	chr2:201358659:C:T	201358659	T,T	C,C	1,1	-inf,-inf	inf,inf	5.44093,1.47861	0.0270162	0.0270162
1	chr2:201375379:C:A	201375379	A,A	C,C	1,1	-inf,-inf	inf,inf	5.61975,1.21148	0.0245898	0.0245898
1	chr2:201333617:G:A	201333617	A,A	G,G	1,1	-inf,-inf	inf,inf	5.87447,0.882123	0.0242189	0.0242189
```
