## Supplementary material for "Characterization of shared and ancestry-specific signals driving complex traits using multi-ancestry fine-mapping": susiex_nc1.cs80.snp

```
BP	SNP	PIP(CS1)	LogBF(CS1,Pop1)	LogBF(CS1,Pop2)
200821399	chr2:200821399:T:C	3.52633e-07	-1.53055	-0.204645
200821635	chr2:200821635:A:C	9.91375e-07	-1.40342e-10	-0.701531
200821943	chr2:200821943:C:T	5.76095e-07	-1.40342e-10	-1.24435
200824185	chr2:200824185:C:T	1.21775e-06	-1.40342e-10	-0.49586
200824217	chr2:200824217:G:A	1.66156e-06	-0.18511	-2.77775e-10
200824521	chr2:200824521:A:T	1.15582e-07	-1.66382	-1.18683
200824745	chr2:200824745:C:T	5.78703e-07	-1.40342e-10	-1.23983
200824751	chr2:200824751:A:G	6.16873e-07	-1.40342e-10	-1.17596
200824754	chr2:200824754:T:C	1.2765e-07	-1.66753	-1.0838
200824821	chr2:200824821:G:A	4.0929e-07	-1.5862	-2.77775e-10
200824839	chr2:200824839:T:C	6.13482e-07	-1.40342e-10	-1.18147
200825290	chr2:200825290:CCT:C	1.26868e-07	-1.58501	-1.17247
200825372	chr2:200825372:A:T	1.30164e-07	-1.67452	-1.05731
200825528	chr2:200825528:C:T	7.16495e-07	-1.40342e-10	-1.02625
200825792	chr2:200825792:A:G	2.82287e-06	-1.40342e-10	0.344885
200825995	chr2:200825995:A:G	6.05889e-07	-1.40342e-10	-1.19393
200826065	chr2:200826065:C:CTTAAT	1.00005e-06	-1.40342e-10	-0.692819
200826627	chr2:200826627:ACCTTGAATCAGAACCTCAGTTGTTAAAGGCTTAACTGCTTGTGGCAACTACTATAGTGCTCTAGTGGGGACAGTGGTTAAAATCTGCAGAATC:A	5.75271e-07	-1.40342e-10	-1.24578
200827726	chr2:200827726:T:A	6.40654e-07	-0.0565603	-1.08157
200828053	chr2:200828053:T:C	1.15708e-06	-0.939395	0.392426
200829144	chr2:200829144:A:T	5.20897e-07	-1.01203	-0.333043
200829642	chr2:200829642:G:C	5.78572e-07	-1.40342e-10	-1.24006
200829702	chr2:200829702:AAGCC:A	3.25923e-07	-1.01927	-0.794695
200830461	chr2:200830461:G:A	8.51437e-07	-1.40342e-10	-0.853698
200830649	chr2:200830649:A:C	6.06061e-07	-1.40342e-10	-1.19364
200830804	chr2:200830804:A:G	1.20171e-06	-1.40342e-10	-0.509121
200831136	chr2:200831136:G:A	7.62841e-07	0.108924	-1.0725
200831145	chr2:200831145:C:T	6.37821e-07	-1.40342e-10	-1.14257
200831738	chr2:200831738:C:T	3.96519e-07	-1.6179	-2.77775e-10
200831776	chr2:200831776:G:A	5.79192e-07	-1.40342e-10	-1.23899
200832410	chr2:200832410:C:A	3.73239e-07	-1.67841	-2.77775e-10
200832466	chr2:200832466:G:T	5.75347e-07	-1.40342e-10	-1.24565
200832472	chr2:200832472:G:A	7.38181e-07	-1.40342e-10	-0.996435
200832481	chr2:200832481:C:T	2.39802e-06	1.14674	-0.964964
200832690	chr2:200832690:T:C	5.78461e-07	-1.40342e-10	-1.24025
200832851	chr2:200832851:A:G	1.41224e-06	-1.40342e-10	-0.347692
200832999	chr2:200832999:G:A	1.31126e-07	-1.55388	-1.17059
200833435	chr2:200833435:G:A	2.87635e-06	-1.40342e-10	0.363653
200834007	chr2:200834007:T:A	7.77351e-07	-1.40342e-10	-0.944731
200834464	chr2:200834464:C:T	1.10597e-06	-1.40342e-10	-0.592144
200834482	chr2:200834482:G:A	1.40736e-07	-1.51717	-1.13657
200834654	chr2:200834654:C:T	7.017e-07	-1.40342e-10	-1.04712
200834702	chr2:200834702:T:C	5.9473e-07	-1.40342e-10	-1.21252
200834988	chr2:200834988:G:A	1.94862e-06	-1.40342e-10	-0.0257468
200835137	chr2:200835137:G:A	1.26928e-07	-1.65129	-1.10571
200835623	chr2:200835623:C:T	9.26492e-07	-1.06501	0.295795
200835836	chr2:200835836:G:A	1.22536e-06	-1.40342e-10	-0.489633
200836476	chr2:200836476:G:A	6.18194e-07	-1.40342e-10	-1.17382
200836489	chr2:200836489:A:G	3.25386e-06	-1.40342e-10	0.486973
200836973	chr2:200836973:A:G	1.31903e-06	-1.40342e-10	-0.415975
200837248	chr2:200837248:CT:C	1.29153e-07	-1.49538	-1.24425
200837296	chr2:200837296:T:C	1.29127e-07	-1.53981	-1.20002
200837427	chr2:200837427:C:T	1.20134e-06	-1.40342e-10	-0.509427
200837504	chr2:200837504:C:G	3.73263e-07	-1.67834	-2.77775e-10
200837716	chr2:200837716:CACAT:C	1.23354e-06	-1.40342e-10	-0.482984
200838210	chr2:200838210:A:C	1.16664e-06	-1.40342e-10	-0.538736
200838518	chr2:200838518:G:A	1.05404e-06	-1.40342e-10	-0.640233
200838951	chr2:200838951:A:T	3.78459e-07	-1.66452	-2.77775e-10
200838953	chr2:200838953:C:T	3.82094e-07	-1.65496	-2.77775e-10
200839150	chr2:200839150:C:T	1.06614e-06	-1.40342e-10	-0.628821
200839290	chr2:200839290:G:A	1.75628e-06	-1.40342e-10	-0.129669
200839341	chr2:200839341:T:C	1.26183e-07	-1.62152	-1.14136
200840218	chr2:200840218:C:T	1.11248e-06	-1.40342e-10	-0.58628
200840261	chr2:200840261:G:T	5.75707e-07	-1.40342e-10	-1.24502
200840268	chr2:200840268:G:A	9.07979e-07	-0.789402	-2.77775e-10
200840362	chr2:200840362:G:A	2.2738e-07	-0.930575	-1.24343
200841513	chr2:200841513:C:T	4.33697e-07	-1.10741	-0.420871
200841531	chr2:200841531:C:T	5.78027e-07	-1.40342e-10	-1.241
200841624	chr2:200841624:G:A	4.23489e-07	-0.421662	-1.13043
200841662	chr2:200841662:G:A	2.64086e-07	-0.847306	-1.17704
200841704	chr2:200841704:G:A	1.26402e-06	-1.40342e-10	-0.458574
200842493	chr2:200842493:T:C	1.34056e-07	-1.53718	-1.16519
200842602	chr2:200842602:AC:A	8.29142e-07	-1.40342e-10	-0.880232
200842639	chr2:200842639:A:C	6.74581e-07	-1.40342e-10	-1.08653
200843029	chr2:200843029:G:A	6.77456e-07	-1.40342e-10	-1.08228
200843782	chr2:200843782:G:A	8.30015e-07	-1.40342e-10	-0.87918
200843952	chr2:200843952:T:A	6.8192e-07	-1.40342e-10	-1.07571
200844029	chr2:200844029:T:C	3.89967e-07	-1.63456	-2.77775e-10
200844082	chr2:200844082:C:T	1.13675e-06	-1.40342e-10	-0.564691
200844436	chr2:200844436:C:T	5.90592e-07	-1.40342e-10	-1.2195
200844518	chr2:200844518:A:G	8.09397e-07	-1.40342e-10	-0.904335
200844706	chr2:200844706:A:G	1.87355e-07	-1.55039	-0.817225
200844738	chr2:200844738:T:C	4.06078e-07	-1.59408	-2.77775e-10
200844968	chr2:200844968:G:A	5.75763e-07	-1.40342e-10	-1.24493
200845455	chr2:200845455:C:T	7.09261e-07	-1.40342e-10	-1.0364
200846657	chr2:200846657:G:T	1.23185e-07	-1.67629	-1.11065
200846769	chr2:200846769:C:T	6.54395e-07	-1.40342e-10	-1.11691
200846866	chr2:200846866:G:A	9.9519e-07	-1.40342e-10	-0.69769
200847074	chr2:200847074:A:G	3.37759e-07	-0.788585	-0.989705
200847170	chr2:200847170:G:A	7.53584e-07	-0.975783	-2.77775e-10
200848066	chr2:200848066:A:AGG	6.31453e-07	-1.40342e-10	-1.1526
200848101	chr2:200848101:AAG:A	4.60766e-07	-0.937947	-0.529786
200848142	chr2:200848142:GAC:G	1.57218e-06	-1.40342e-10	-0.240402
200848215	chr2:200848215:C:T	1.4164e-06	-0.503676	0.158925
200848236	chr2:200848236:T:C	6.05737e-07	-1.40342e-10	-1.19418
200848312	chr2:200848312:T:C	8.08496e-07	-0.151096	-0.754352
200848313	chr2:200848313:G:A	2.20459e-06	-0.400527	0.498202
200848388	chr2:200848388:G:T	1.26514e-06	-1.40342e-10	-0.457686
200848731	chr2:200848731:T:C	1.88114e-07	-1.63424	-0.729332
200848973	chr2:200848973:A:T	6.52406e-07	-1.40342e-10	-1.11996
200848975	chr2:200848975:C:T	1.47181e-07	-1.45835	-1.15061
200850005	chr2:200850005:A:T	2.75758e-07	-1.25529	-0.725812
200850136	chr2:200850136:TTTC:T	9.29541e-07	-1.40342e-10	-0.765932
200850280	chr2:200850280:C:G	6.45855e-07	-1.40342e-10	-1.13005
200851185	chr2:200851185:T:C	4.12358e-07	-1.57873	-2.77775e-10
200851336	chr2:200851336:T:C	1.26075e-07	-1.6305	-1.13325
200851342	chr2:200851342:C:T	8.43144e-07	-1.40342e-10	-0.863485
200851830	chr2:200851830:G:C	1.1372e-07	-1.64523	-1.22165
200852026	chr2:200852026:G:A	3.73249e-07	-1.67838	-2.77775e-10
200852063	chr2:200852063:G:A	2.70997e-07	-1.18706	-0.811453
200852451	chr2:200852451:T:C	8.90508e-07	-1.40342e-10	-0.808832
200852736	chr2:200852736:TCA:T	2.31981e-07	-1.04979	-1.10418
200853045	chr2:200853045:T:C	7.86529e-07	-1.40342e-10	-0.932994
200853187	chr2:200853187:T:G	2.86046e-07	-1.64551	-0.298959
200853921	chr2:200853921:T:C	6.42058e-07	-1.40342e-10	-1.13594
200854012	chr2:200854012:C:T	1.483e-06	-1.40342e-10	-0.298802
200854314	chr2:200854314:T:C	6.06731e-07	-1.40342e-10	-1.19254
200854361	chr2:200854361:T:C	6.78392e-07	-1.40342e-10	-1.0809
200855193	chr2:200855193:A:G	2.64882e-07	-1.64375	-0.377593
200855317	chr2:200855317:A:G	9.34898e-07	-1.40342e-10	-0.760186
200855449	chr2:200855449:G:A	1.35813e-07	-1.67329	-1.01606
200855595	chr2:200855595:A:AG	8.34878e-07	-1.40342e-10	-0.873338
200855872	chr2:200855872:G:A	9.1127e-07	-1.40342e-10	-0.785785
200856095	chr2:200856095:T:C	2.53776e-07	-1.65889	-0.405277
200856113	chr2:200856113:C:A	1.35232e-06	-1.40342e-10	-0.39105
200856219	chr2:200856219:T:G	9.71664e-07	-1.40342e-10	-0.721613
200856411	chr2:200856411:G:A	2.85994e-07	-1.49651	-0.448141
200856829	chr2:200856829:T:C	9.2395e-07	-1.40342e-10	-0.771965
200857007	chr2:200857007:C:T	7.60617e-07	-1.40342e-10	-0.966494
200857059	chr2:200857059:C:T	1.10303e-07	-1.67819	-1.2192
200857433	chr2:200857433:A:G	1.29179e-07	-1.4938	-1.24563
200857462	chr2:200857462:C:T	8.18066e-07	-1.40342e-10	-0.893681
200857597	chr2:200857597:T:C	7.89278e-07	-1.40342e-10	-0.929505
200858104	chr2:200858104:C:A	2.89028e-07	-1.63697	-0.297133
200858109	chr2:200858109:A:G	4.98381e-07	-1.38926	-2.77775e-10
200858273	chr2:200858273:A:G	1.35578e-06	-1.40342e-10	-0.38849
200858417	chr2:200858417:G:A	4.1766e-07	-1.56596	-2.77775e-10
200858825	chr2:200858825:A:G	1.93606e-06	-1.40342e-10	-0.0322133
200859637	chr2:200859637:A:G	1.40736e-07	-1.41275	-1.24099
200859668	chr2:200859668:T:C	4.20631e-07	-1.55887	-2.77775e-10
200861054	chr2:200861054:G:A	7.22991e-07	-1.40342e-10	-1.01723
200861333	chr2:200861333:T:C	9.66068e-07	-1.40342e-10	-0.727389
200861667	chr2:200861667:T:C	4.34938e-07	-1.52542	-2.77775e-10
200862934	chr2:200862934:T:A	8.63889e-07	-1.40342e-10	-0.839179
200862937	chr2:200862937:C:CA	1.34338e-07	-1.62602	-1.07425
200863050	chr2:200863050:C:T	3.786e-07	-1.66414	-2.77775e-10
200863418	chr2:200863418:A:G	6.46888e-07	-0.89687	-0.23158
200863769	chr2:200863769:G:A	5.55306e-07	-0.0882542	-1.19285
200863812	chr2:200863812:C:T	6.82622e-07	-1.40342e-10	-1.07468
200864501	chr2:200864501:C:T	7.83863e-07	-1.40342e-10	-0.936389
200864720	chr2:200864720:C:T	1.01617e-06	-1.40342e-10	-0.676827
200865824	chr2:200865824:G:A	9.60842e-07	-1.40342e-10	-0.732814
200865867	chr2:200865867:C:G	2.27101e-07	-0.978071	-1.19716
200865964	chr2:200865964:T:C	1.63305e-07	-1.44099	-1.06401
200866565	chr2:200866565:G:A	5.88337e-07	-1.40342e-10	-1.22332
200867031	chr2:200867031:CCAAA:C	4.20238e-07	-1.5598	-2.77775e-10
200867034	chr2:200867034:AAC:A	4.18713e-07	-1.47562	-0.0878222
200867078	chr2:200867078:G:A	9.53133e-07	-1.40342e-10	-0.740869
200867394	chr2:200867394:C:T	3.94839e-07	-1.01986	-0.602283
200867495	chr2:200867495:C:T	1.17447e-06	-1.40342e-10	-0.532055
200867575	chr2:200867575:CATTA:C	1.46967e-07	-1.3657	-1.24471
200867848	chr2:200867848:T:C	4.3256e-07	-1.5309	-2.77775e-10
200868072	chr2:200868072:CTACT:C	8.65036e-07	-1.40342e-10	-0.837853
200868151	chr2:200868151:G:A	6.93463e-07	-1.40342e-10	-1.05893
200868155	chr2:200868155:A:G	2.22899e-07	-0.999035	-1.19487
200868618	chr2:200868618:C:T	4.29617e-07	-1.53773	-2.77775e-10
200868788	chr2:200868788:C:T	2.2704e-06	-1.40342e-10	0.127089
200869232	chr2:200869232:T:C	4.31789e-07	-1.53269	-2.77775e-10
200869599	chr2:200869599:C:T	9.55257e-07	-1.40342e-10	-0.738643
200869755	chr2:200869755:G:A	3.33921e-07	-1.55267	-0.237046
200869792	chr2:200869792:G:A	5.75626e-07	-1.40342e-10	-1.24517
200870319	chr2:200870319:C:A	6.06292e-07	-1.40342e-10	-1.19326
200870933	chr2:200870933:G:A	8.35722e-07	-1.40342e-10	-0.872327
200871140	chr2:200871140:T:C	8.62254e-07	-1.40342e-10	-0.841073
200871389	chr2:200871389:T:C	4.83398e-07	-1.53214	0.112359
200871443	chr2:200871443:A:C	5.03426e-07	-1.49439	0.1152
200871945	chr2:200871945:T:G	3.73224e-07	-1.67845	-2.77775e-10
200872011	chr2:200872011:T:C	3.52728e-07	-1.04146	-0.693468
200872484	chr2:200872484:C:T	9.54583e-07	-1.40342e-10	-0.739349
200873840	chr2:200873840:T:C	6.82913e-07	-1.40342e-10	-1.07426
200874113	chr2:200874113:G:A	7.28792e-07	-1.40342e-10	-1.00924
200874161	chr2:200874161:C:T	4.26208e-07	-1.5457	-2.77775e-10
200874604	chr2:200874604:G:A	7.98493e-07	-0.946537	0.0286398
200875025	chr2:200875025:T:A	7.00539e-07	-1.40342e-10	-1.04877
200875161	chr2:200875161:T:C	4.33396e-07	-1.52897	-2.77775e-10
200875291	chr2:200875291:C:T	7.05897e-07	-1.40342e-10	-1.04116
200875328	chr2:200875328:C:T	4.68674e-07	-1.45072	-2.77775e-10
200875391	chr2:200875391:C:T	4.24456e-07	-1.54982	-2.77775e-10
200875473	chr2:200875473:G:A	4.52521e-07	-1.48579	-2.77775e-10
200875477	chr2:200875477:T:A	8.78883e-07	-1.40342e-10	-0.821971
200875545	chr2:200875545:T:C	5.24297e-07	-0.30159	-1.03698
200876010	chr2:200876010:C:T	4.7715e-07	-1.43279	-2.77775e-10
200876065	chr2:200876065:A:G	9.92929e-07	-1.40342e-10	-0.699965
200876206	chr2:200876206:A:G	3.85828e-07	-1.64523	-2.77775e-10
200876556	chr2:200876556:C:T	8.34931e-07	-1.40342e-10	-0.873275
200876997	chr2:200876997:G:A	2.76228e-06	-1.40342e-10	0.323187
200877622	chr2:200877622:C:T	3.83472e-07	-1.08404	-0.567316
200878327	chr2:200878327:T:G	7.70193e-07	-1.40342e-10	-0.953982
200878328	chr2:200878328:T:A	7.70706e-07	-1.40342e-10	-0.953317
200878823	chr2:200878823:A:G	8.20623e-07	-1.40342e-10	-0.89056
200878871	chr2:200878871:A:G	4.30155e-07	-1.53648	-2.77775e-10
200879138	chr2:200879138:A:T	6.99488e-07	-1.40342e-10	-1.05027
200879300	chr2:200879300:TGGC:T	9.88348e-07	-0.704588	-2.77775e-10
200879629	chr2:200879629:G:A	2.06408e-07	-1.21319	-1.05758
200880344	chr2:200880344:T:C	6.17485e-07	-1.40342e-10	-1.17497
200880528	chr2:200880528:C:T	9.76266e-07	-1.40342e-10	-0.716889
200880944	chr2:200880944:T:C	2.24885e-07	-1.66919	-0.515849
200881666	chr2:200881666:C:CA	3.07605e-07	-1.53635	-0.335455
200881827	chr2:200881827:TG:T	3.734e-07	-1.67797	-2.77775e-10
200882628	chr2:200882628:C:T	2.20414e-07	-1.67083	-0.534283
200882692	chr2:200882692:G:A	5.76514e-07	-1.40342e-10	-1.24362
200882779	chr2:200882779:G:A	8.80183e-07	-1.40342e-10	-0.820493
200882958	chr2:200882958:C:T	2.22469e-07	-1.67692	-0.518919
200883354	chr2:200883354:CATTTA:C	3.74176e-07	-1.6759	-2.77775e-10
200883692	chr2:200883692:G:A	2.02415e-07	-1.2584	-1.0319
200883754	chr2:200883754:C:T	7.56833e-07	-0.226362	-0.745119
200884404	chr2:200884404:A:C	4.23495e-07	-1.55208	-2.77775e-10
200885129	chr2:200885129:G:C	2.51869e-07	-1.66729	-0.404425
200885252	chr2:200885252:T:C	2.16339e-07	-1.6679	-0.555879
200885395	chr2:200885395:A:T	8.82826e-07	-1.40342e-10	-0.817495
200885508	chr2:200885508:C:T	7.22804e-07	-1.40342e-10	-1.01749
200885960	chr2:200885960:C:T	8.78923e-07	-1.13361	0.311683
200886432	chr2:200886432:T:C	5.94697e-07	-1.40342e-10	-1.21257
200886814	chr2:200886814:T:C	6.13434e-07	-1.40342e-10	-1.18155
200886826	chr2:200886826:TTTAA:T	6.8145e-07	-1.40342e-10	-1.0764
200887052	chr2:200887052:T:G	1.7681e-06	-1.40342e-10	-0.122964
200887928	chr2:200887928:G:A	1.9797e-07	-1.65389	-0.65862
200887929	chr2:200887929:C:A	1.9649e-07	-1.65322	-0.666795
200888116	chr2:200888116:G:T	3.73065e-06	0.649529	-0.0258154
200890274	chr2:200890274:G:T	8.84735e-07	-1.40342e-10	-0.815335
200890865	chr2:200890865:T:G	7.79296e-07	-1.40342e-10	-0.942233
200890896	chr2:200890896:C:G	1.56942e-06	-1.40342e-10	-0.242162
200891044	chr2:200891044:C:T	7.76764e-07	-1.40342e-10	-0.945487
200891221	chr2:200891221:C:T	1.17174e-06	-1.40342e-10	-0.534378
200891334	chr2:200891334:G:A	7.05635e-07	-1.40342e-10	-1.04153
200891528	chr2:200891528:G:A	5.8701e-07	-1.40342e-10	-1.22558
200891732	chr2:200891732:G:A	1.4409e-06	-1.40342e-10	-0.3276
200891952	chr2:200891952:A:G	1.07831e-06	-1.40342e-10	-0.617474
200891998	chr2:200891998:C:T	8.94071e-07	-1.40342e-10	-0.804839
200892722	chr2:200892722:A:G	3.22368e-06	-1.40342e-10	0.477656
200893433	chr2:200893433:T:G	6.29611e-07	-1.40342e-10	-1.15552
200894035	chr2:200894035:G:A	5.76137e-07	-1.40342e-10	-1.24428
200894042	chr2:200894042:C:T	1.19605e-06	-1.40342e-10	-0.513843
200894562	chr2:200894562:G:A	8.09188e-07	-1.40342e-10	-0.904592
200894566	chr2:200894566:G:A	1.32228e-06	-1.40342e-10	-0.413509
200895141	chr2:200895141:T:C	1.58694e-06	-1.40342e-10	-0.231064
200895253	chr2:200895253:T:C	7.5868e-07	-1.40342e-10	-0.969044
200895439	chr2:200895439:T:C	4.02271e-07	-1.6035	-2.77775e-10
200895766	chr2:200895766:C:T	8.77929e-07	-0.823058	-2.77775e-10
200896179	chr2:200896179:G:C	5.72814e-07	-1.56255	0.312491
200896413	chr2:200896413:C:T	2.23461e-07	-1.6763	-0.515084
200897424	chr2:200897424:G:A	2.98976e-07	-1.3539	-0.546364
200898331	chr2:200898331:A:G	7.26112e-07	-1.40342e-10	-1.01292
200899143	chr2:200899143:A:G	3.02852e-07	-1.28975	-0.597628
200899144	chr2:200899144:A:G	5.90609e-07	-1.40342e-10	-1.21947
200899257	chr2:200899257:C:T	9.19006e-07	-1.40342e-10	-0.777331
200899346	chr2:200899346:A:G	4.36639e-07	-1.52152	-2.77775e-10
200899374	chr2:200899374:C:T	3.59254e-06	-1.40342e-10	0.585992
200900281	chr2:200900281:A:G	1.58852e-06	-1.40342e-10	-0.230063
200901057	chr2:200901057:A:G	3.78292e-07	-1.66496	-2.77775e-10
200901300	chr2:200901300:C:G	3.91736e-07	-1.26638	-0.363655
200902583	chr2:200902583:T:TATAA	3.48526e-07	-1.34473	-0.402176
200902865	chr2:200902865:T:C	7.65948e-07	-1.40342e-10	-0.95951
200903515	chr2:200903515:C:T	2.53614e-07	-1.37347	-0.691345
200903861	chr2:200903861:C:T	7.20389e-07	-1.40342e-10	-1.02083
200904662	chr2:200904662:TTTTG:T	5.20749e-07	-1.34536	-2.77775e-10
200904853	chr2:200904853:T:C	5.8366e-07	-1.40342e-10	-1.2313
200904924	chr2:200904924:A:G	4.47101e-07	-1.49784	-2.77775e-10
200905008	chr2:200905008:A:AT	1.4286e-06	-1.40342e-10	-0.336175
200905201	chr2:200905201:T:G	5.78795e-07	-1.40342e-10	-1.23968
200905238	chr2:200905238:C:T	1.76201e-06	-1.40342e-10	-0.126415
200905440	chr2:200905440:G:A	7.18043e-07	-1.40342e-10	-1.02409
200905991	chr2:200905991:T:C	8.43986e-07	-1.40342e-10	-0.862487
200907075	chr2:200907075:A:G	3.46992e-07	-1.58775	-0.163572
200907078	chr2:200907078:T:G	4.38662e-07	-1.58917	0.0722728
200907950	chr2:200907950:C:T	1.53585e-06	-1.40342e-10	-0.263782
200908094	chr2:200908094:A:C	8.26496e-07	-1.40342e-10	-0.883429
200908534	chr2:200908534:A:G	4.47469e-07	-1.49702	-2.77775e-10
200908561	chr2:200908561:A:C	6.25646e-07	-1.40342e-10	-1.16184
200908822	chr2:200908822:T:C	2.30623e-07	-1.37817	-0.781675
200909459	chr2:200909459:T:C	3.31858e-07	-1.3593	-0.436615
200909632	chr2:200909632:T:C	3.96275e-07	-1.30906	-0.309452
200909770	chr2:200909770:A:T	5.82369e-07	-1.40342e-10	-1.23352
200909970	chr2:200909970:C:T	1.45776e-06	-1.40342e-10	-0.315965
200911166	chr2:200911166:C:T	6.39678e-07	-1.40342e-10	-1.13966
200911613	chr2:200911613:GTATT:G	2.23009e-07	-1.67844	-0.514975
200911940	chr2:200911940:T:C	7.2304e-07	-1.40342e-10	-1.01716
200912265	chr2:200912265:T:G	1.76094e-07	-1.33941	-1.09019
200912277	chr2:200912277:G:A	3.74756e-07	-1.67435	-2.77775e-10
200912700	chr2:200912700:G:A	1.47258e-06	-1.40342e-10	-0.305855
200913047	chr2:200913047:G:A	6.95377e-07	-1.40342e-10	-1.05617
200914188	chr2:200914188:C:T	4.37469e-07	-1.51962	-2.77775e-10
200914227	chr2:200914227:A:G	2.69083e-07	-1.39872	-0.606878
200914244	chr2:200914244:C:T	5.76704e-07	-1.40342e-10	-1.2433
200914949	chr2:200914949:T:C	5.75766e-07	-1.40342e-10	-1.24492
200915140	chr2:200915140:G:A	5.78222e-07	-1.40342e-10	-1.24067
200915175	chr2:200915175:A:ATAG	1.46745e-06	-1.40342e-10	-0.309342
200915209	chr2:200915209:C:T	8.73735e-07	-1.60685	0.779006
200915772	chr2:200915772:C:T	7.74867e-07	-1.40342e-10	-0.947932
200915889	chr2:200915889:T:C	5.8007e-07	-1.40342e-10	-1.23748
200916433	chr2:200916433:C:T	2.94061e-06	-1.40342e-10	0.385748
200916475	chr2:200916475:T:C	2.18206e-06	-1.40342e-10	0.0873992
200916638	chr2:200916638:T:G	1.44015e-07	-1.65955	-0.97115
200917440	chr2:200917440:C:G	6.60399e-07	-1.40342e-10	-1.10778
200917735	chr2:200917735:GGTTGGTGGAA:G	9.15667e-07	-1.40342e-10	-0.780971
200917879	chr2:200917879:G:T	1.50609e-06	-1.40342e-10	-0.283349
200918040	chr2:200918040:A:G	4.27258e-07	-1.54324	-2.77775e-10
200918184	chr2:200918184:T:G	1.15234e-06	-1.40342e-10	-0.551073
200918284	chr2:200918284:T:C	5.76786e-07	-1.40342e-10	-1.24315
200918432	chr2:200918432:C:CA	2.81778e-06	-1.40342e-10	0.343082
200918611	chr2:200918611:C:A	2.05816e-07	-1.67566	-0.597985
200918735	chr2:200918735:C:T	6.64251e-07	-1.10196	-2.77775e-10
200918912	chr2:200918912:C:T	4.35673e-07	-1.52373	-2.77775e-10
200918932	chr2:200918932:G:A	8.54558e-07	-1.40342e-10	-0.85004
200919159	chr2:200919159:T:C	5.85769e-07	-1.40342e-10	-1.2277
200919331	chr2:200919331:A:G	8.36586e-07	-1.40342e-10	-0.871294
200920079	chr2:200920079:T:C	5.91747e-07	-1.40342e-10	-1.21754
200920753	chr2:200920753:TG:T	7.05887e-07	-1.40342e-10	-1.04117
200920934	chr2:200920934:T:C	8.79025e-07	-1.6315	0.809691
200920963	chr2:200920963:T:A	7.22265e-07	-1.40342e-10	-1.01823
200921114	chr2:200921114:G:A	9.42004e-07	-1.63551	0.882891
200921751	chr2:200921751:T:C	3.16172e-07	-1.37533	-0.469006
200921863	chr2:200921863:G:A	7.26109e-07	-1.40342e-10	-1.01292
200921878	chr2:200921878:C:A	4.24671e-07	-1.54931	-2.77775e-10
200922436	chr2:200922436:G:GA	3.9388e-07	-1.24435	-0.380225
200922696	chr2:200922696:A:T	8.50065e-07	-1.40342e-10	-0.855311
200922730	chr2:200922730:C:T	4.01151e-07	-1.60629	-2.77775e-10
200922794	chr2:200922794:C:T	7.02294e-07	-1.40342e-10	-1.04627
200923524	chr2:200923524:G:A	2.76352e-06	-1.40342e-10	0.323637
200923756	chr2:200923756:A:C	8.83818e-06	0.300725	1.18549
200924070	chr2:200924070:T:A	5.64329e-07	-1.5476	0.282616
200924877	chr2:200924877:C:G	9.5538e-06	0.36196	1.20211
200925323	chr2:200925323:C:T	6.17674e-07	-1.40342e-10	-1.17466
200925694	chr2:200925694:G:A	6.32269e-07	-1.40342e-10	-1.15131
200925716	chr2:200925716:G:C	1.97422e-07	-1.67803	-0.637245
200926230	chr2:200926230:C:T	7.65059e-07	-1.40342e-10	-0.96067
200926551	chr2:200926551:T:C	1.54842e-06	-1.40342e-10	-0.255635
200927058	chr2:200927058:C:T	1.29351e-06	-1.40342e-10	-0.435511
200927400	chr2:200927400:A:T	5.4349e-07	-1.57815	0.275542
200927411	chr2:200927411:T:C	1.17549e-06	-1.40342e-10	-0.531188
200927906	chr2:200927906:T:C	1.31408e-06	-1.40342e-10	-0.419733
200928221	chr2:200928221:T:C	8.44806e-07	-1.40342e-10	-0.861517
200928261	chr2:200928261:C:T	8.22592e-07	-1.40342e-10	-0.888163
200928390	chr2:200928390:C:T	9.54239e-07	-1.59607	0.856364
200928453	chr2:200928453:T:C	1.2857e-07	-1.54212	-1.20203
200928665	chr2:200928665:T:C	4.51372e-07	-1.48833	-2.77775e-10
200929381	chr2:200929381:A:G	5.75907e-07	-1.40342e-10	-1.24468
200929450	chr2:200929450:A:T	8.49464e-07	-1.61688	0.760863
200930415	chr2:200930415:C:T	1.20849e-06	-1.40342e-10	-0.503497
200931737	chr2:200931737:T:C	7.6838e-07	-1.40342e-10	-0.956339
200931799	chr2:200931799:A:G	1.37531e-06	-1.40342e-10	-0.374192
200932179	chr2:200932179:A:C	6.41552e-07	-1.40342e-10	-1.13673
200932953	chr2:200932953:G:A	8.52048e-07	-1.51734	0.664355
200932958	chr2:200932958:A:G	9.72456e-07	-1.40342e-10	-0.720799
200933347	chr2:200933347:G:T	2.40378e-06	-1.40342e-10	0.184173
200934181	chr2:200934181:G:T	6.15672e-07	-1.40342e-10	-1.17791
200934350	chr2:200934350:T:G	3.73441e-07	-1.67786	-2.77775e-10
200934494	chr2:200934494:T:G	2.51572e-07	-0.898486	-1.17441
200935147	chr2:200935147:G:A	3.82167e-07	-1.65477	-2.77775e-10
200935160	chr2:200935160:T:C	1.45966e-06	-1.40342e-10	-0.314665
200935232	chr2:200935232:C:T	8.33871e-07	-1.40342e-10	-0.874545
200935247	chr2:200935247:C:T	7.22813e-07	-1.40342e-10	-1.01747
200935283	chr2:200935283:T:C	2.36313e-07	-1.67085	-0.464614
200935384	chr2:200935384:A:G	6.99302e-07	-1.40342e-10	-1.05054
200935444	chr2:200935444:G:A	7.83563e-06	0.273571	1.09224
200935627	chr2:200935627:T:A	1.48653e-06	-1.40342e-10	-0.296423
200935963	chr2:200935963:A:T	4.16652e-07	-1.56837	-2.77775e-10
200936939	chr2:200936939:G:A	2.13707e-07	-1.67343	-0.562588
200937528	chr2:200937528:C:A	1.42278e-06	-1.40342e-10	-0.340258
200938244	chr2:200938244:G:A	4.03765e-07	-1.59979	-2.77775e-10
200938485	chr2:200938485:C:T	8.76326e-07	-1.40342e-10	-0.824886
200938988	chr2:200938988:G:A	9.68636e-07	-1.61116	0.886421
200939351	chr2:200939351:C:A	6.63567e-07	-1.40342e-10	-1.10299
200939425	chr2:200939425:C:G	1.25656e-06	-1.40342e-10	-0.464491
200939839	chr2:200939839:A:C	4.32323e-07	-1.53145	-2.77775e-10
200940249	chr2:200940249:G:T	9.18424e-07	-1.63099	0.853025
200940532	chr2:200940532:T:TG	4.25701e-07	-1.54689	-2.77775e-10
200940635	chr2:200940635:C:T	1.4782e-06	-1.40342e-10	-0.302042
200940938	chr2:200940938:A:G	5.99627e-07	-1.54316	0.338844
200941282	chr2:200941282:A:G	2.22691e-07	-1.67779	-0.517049
200941582	chr2:200941582:G:A	2.17843e-06	-1.40342e-10	0.085737
200941693	chr2:200941693:A:C	6.5831e-07	-1.40342e-10	-1.11095
200941874	chr2:200941874:T:C	3.44155e-07	-1.33313	-0.426397
200942013	chr2:200942013:A:G	6.16455e-07	-1.40342e-10	-1.17664
200942029	chr2:200942029:A:G	6.58688e-07	-1.40342e-10	-1.11037
200942168	chr2:200942168:T:C	1.29883e-06	-1.40342e-10	-0.431402
200942220	chr2:200942220:G:A	6.40329e-07	-1.40342e-10	-1.13864
200942588	chr2:200942588:AAT:A	2.92354e-06	-1.40342e-10	0.379926
200943758	chr2:200943758:T:G	5.91019e-07	-1.40342e-10	-1.21877
200943895	chr2:200943895:T:C	3.39785e-07	-1.37067	-0.40164
200944948	chr2:200944948:C:A	3.82084e-07	-1.65498	-2.77775e-10
200944981	chr2:200944981:C:T	1.72637e-07	-1.35434	-1.09509
200946715	chr2:200946715:G:A	6.99586e-07	-1.40342e-10	-1.05014
200947129	chr2:200947129:T:C	3.79469e-07	-1.66185	-2.77775e-10
200947431	chr2:200947431:T:C	1.2998e-07	-1.53809	-1.19515
200947462	chr2:200947462:T:C	9.96632e-07	-1.40342e-10	-0.696242
200947528	chr2:200947528:G:A	2.98741e-07	-1.30691	-0.594137
200947940	chr2:200947940:G:A	6.14981e-07	-1.40342e-10	-1.17903
200948501	chr2:200948501:A:G	1.06126e-05	0.417274	1.2519
200949107	chr2:200949107:G:A	2.70056e-07	-1.28998	-0.712012
200950381	chr2:200950381:C:T	1.16394e-06	-1.40342e-10	-0.541062
200950623	chr2:200950623:G:C	6.79947e-07	-1.40342e-10	-1.07861
200950787	chr2:200950787:C:T	6.54771e-07	-1.11634	-2.77775e-10
200950930	chr2:200950930:C:T	1.40163e-06	-1.40342e-10	-0.35523
200951101	chr2:200951101:T:C	5.82443e-07	-1.40342e-10	-1.23339
200951296	chr2:200951296:T:TTG	6.42895e-07	-0.0113691	-1.12327
200951511	chr2:200951511:C:T	5.91583e-07	-1.40342e-10	-1.21782
200951516	chr2:200951516:T:C	1.1007e-05	0.476823	1.22884
200951534	chr2:200951534:C:T	1.20158e-06	-1.62628	1.11705
200951698	chr2:200951698:T:A	3.18492e-07	-1.33053	-0.506496
200952054	chr2:200952054:T:A	8.95175e-07	-0.803605	-2.77775e-10
200952153	chr2:200952153:T:C	5.75914e-07	-1.40342e-10	-1.24467
200952410	chr2:200952410:C:A	6.99846e-07	-1.40342e-10	-1.04976
200952984	chr2:200952984:C:T	5.9639e-07	-1.40342e-10	-1.20973
200953425	chr2:200953425:TTA:T	3.20883e-07	-1.25453	-0.575023
200954505	chr2:200954505:A:G	4.34486e-07	-1.52646	-2.77775e-10
200954711	chr2:200954711:G:A	1.40096e-06	-1.40342e-10	-0.355707
200954760	chr2:200954760:T:A	3.50779e-07	-1.31126	-0.429206
200954912	chr2:200954912:A:G	5.82745e-07	-1.40342e-10	-1.23287
200955808	chr2:200955808:G:A	7.14934e-07	-1.40342e-10	-1.02843
200956793	chr2:200956793:T:C	6.59798e-07	-1.40342e-10	-1.10869
200957222	chr2:200957222:A:G	5.75501e-07	-1.40342e-10	-1.24538
200957740	chr2:200957740:G:A	1.75041e-06	-1.40342e-10	-0.133016
200958616	chr2:200958616:T:C	1.56858e-06	-1.40342e-10	-0.2427
200958737	chr2:200958737:G:A	7.51891e-07	-1.40342e-10	-0.978032
200959034	chr2:200959034:A:T	1.92905e-07	-1.28286	-1.05556
200959247	chr2:200959247:C:T	3.07607e-06	-1.40342e-10	0.430784
200959643	chr2:200959643:T:C	5.85228e-07	-1.40342e-10	-1.22862
200960269	chr2:200960269:C:T	1.354e-06	-1.40342e-10	-0.389804
200960541	chr2:200960541:A:G	3.0107e-06	-1.40342e-10	0.409304
200960997	chr2:200960997:G:A	6.52372e-07	-1.40342e-10	-1.12001
200961591	chr2:200961591:T:C	8.53405e-07	-1.40342e-10	-0.851389
200961652	chr2:200961652:A:C	9.99106e-07	-1.40342e-10	-0.693763
200964133	chr2:200964133:T:C	6.40264e-07	-1.40342e-10	-1.13874
200964464	chr2:200964464:G:A	1.37079e-06	-1.40342e-10	-0.377478
200964879	chr2:200964879:C:G	4.51792e-07	-1.55698	0.0695767
200965216	chr2:200965216:T:TAAG	2.79085e-07	-1.34975	-0.619361
200965455	chr2:200965455:C:T	1.36878e-06	-1.40342e-10	-0.378949
200966035	chr2:200966035:A:G	1.40759e-06	-1.40342e-10	-0.350991
200966931	chr2:200966931:A:T	9.13854e-07	-1.40342e-10	-0.782953
200968042	chr2:200968042:C:A	5.7587e-07	-1.40342e-10	-1.24474
200968855	chr2:200968855:G:A	6.5626e-06	1.18852	-2.77775e-10
200968897	chr2:200968897:T:G	3.78766e-07	-1.66371	-2.77775e-10
200969024	chr2:200969024:G:T	7.2354e-07	-1.40342e-10	-1.01647
200969122	chr2:200969122:T:C	2.43176e-07	-1.67658	-0.430263
200969783	chr2:200969783:T:C	2.24435e-07	-1.67315	-0.513884
200969818	chr2:200969818:T:C	1.42249e-06	-1.40342e-10	-0.34046
200970253	chr2:200970253:G:A	1.49013e-06	-0.294004	-2.77775e-10
200970423	chr2:200970423:C:T	4.04173e-07	-1.59878	-2.77775e-10
200970698	chr2:200970698:C:T	2.09428e-07	-1.66039	-0.595851
200970748	chr2:200970748:G:A	4.97444e-07	-1.52352	0.132385
200972785	chr2:200972785:G:A	7.43491e-07	-1.61288	0.623608
200972904	chr2:200972904:G:A	6.22707e-07	-1.40342e-10	-1.16655
200972931	chr2:200972931:A:G	7.48346e-07	-1.40342e-10	-0.982758
200973049	chr2:200973049:G:A	5.41648e-06	0.441337	0.555241
200974872	chr2:200974872:A:G	7.21707e-07	-1.40342e-10	-1.019
200974931	chr2:200974931:T:C	6.39942e-07	-1.40342e-10	-1.13925
200975370	chr2:200975370:T:C	1.43101e-06	-1.40342e-10	-0.334491
200975515	chr2:200975515:C:T	7.18387e-07	-1.40342e-10	-1.02362
200975541	chr2:200975541:T:A	6.17118e-07	-1.40342e-10	-1.17556
200975844	chr2:200975844:TGG:T	4.43321e-07	-1.50633	-2.77775e-10
200976185	chr2:200976185:C:T	7.18e-07	-1.40342e-10	-1.02415
200976197	chr2:200976197:A:C	1.43381e-06	-1.40342e-10	-0.332531
200976757	chr2:200976757:A:G	7.77622e-07	-1.40342e-10	-0.944383
200977287	chr2:200977287:G:A	2.35245e-07	-1.37705	-0.762949
200977727	chr2:200977727:T:C	4.49281e-07	-1.49298	-2.77775e-10
200978126	chr2:200978126:T:A	1.55799e-07	-1.38707	-1.16499
200978127	chr2:200978127:A:C	1.55647e-07	-1.38769	-1.16534
200978534	chr2:200978534:A:G	5.78605e-07	-1.40342e-10	-1.24
200979525	chr2:200979525:T:C	8.67371e-07	-1.40342e-10	-0.835156
200979828	chr2:200979828:C:A	7.20105e-07	-1.40342e-10	-1.02123
200980061	chr2:200980061:CT:C	6.31082e-07	-1.40342e-10	-1.15319
200981360	chr2:200981360:G:A	4.32385e-07	-1.53131	-2.77775e-10
200981965	chr2:200981965:C:T	3.84378e-07	-1.649	-2.77775e-10
200982084	chr2:200982084:T:C	1.01936e-06	-1.40342e-10	-0.673695
200982214	chr2:200982214:C:T	7.123e-07	-1.40342e-10	-1.03212
200982536	chr2:200982536:T:C	1.98684e-06	-1.40342e-10	-0.00632393
200982850	chr2:200982850:C:T	4.48276e-07	-1.49521	-2.77775e-10
200983154	chr2:200983154:A:G	6.0571e-06	0.507253	0.60111
200983167	chr2:200983167:A:G	1.40262e-06	-1.40342e-10	-0.354525
200983666	chr2:200983666:CAT:C	7.4859e-07	-1.63444	0.652002
200983797	chr2:200983797:G:T	9.33281e-07	-1.40342e-10	-0.761917
200985384	chr2:200985384:G:A	4.4216e-07	-1.50895	-2.77775e-10
200985591	chr2:200985591:G:A	5.91843e-07	-1.40342e-10	-1.21738
200985873	chr2:200985873:T:C	7.29409e-07	-1.40342e-10	-1.00839
200986382	chr2:200986382:T:C	6.2629e-07	-1.40342e-10	-1.16081
200986834	chr2:200986834:T:C	6.39152e-07	-1.40342e-10	-1.14048
200987043	chr2:200987043:A:G	1.94243e-06	-1.40342e-10	-0.0289306
200987671	chr2:200987671:C:A	4.34504e-07	-1.52642	-2.77775e-10
200988734	chr2:200988734:A:G	1.04375e-06	-1.63966	0.989615
200989222	chr2:200989222:A:G	1.20795e-06	-1.40342e-10	-0.50394
200989302	chr2:200989302:T:C	4.4203e-07	-1.50925	-2.77775e-10
200989350	chr2:200989350:T:C	6.40692e-07	-1.40342e-10	-1.13808
200989452	chr2:200989452:C:A	2.08072e-07	-1.66859	-0.59415
200989739	chr2:200989739:G:A	4.43501e-07	-1.50592	-2.77775e-10
200990475	chr2:200990475:T:C	6.31984e-06	0.540998	0.609829
200990590	chr2:200990590:T:C	6.32283e-07	-1.40342e-10	-1.15129
200990720	chr2:200990720:C:T	5.93478e-07	-1.40342e-10	-1.21462
200990831	chr2:200990831:G:A	2.9965e-07	-1.3333	-0.564705
200991784	chr2:200991784:G:C	1.43158e-06	-1.40342e-10	-0.334092
200992008	chr2:200992008:T:G	7.09083e-07	-1.40342e-10	-1.03665
200992599	chr2:200992599:A:T	7.22747e-07	-1.40342e-10	-1.01756
200993106	chr2:200993106:A:T	5.96285e-06	0.497326	0.595354
200993194	chr2:200993194:A:G	6.38991e-07	-1.40342e-10	-1.14073
200993364	chr2:200993364:T:C	4.4296e-07	-1.50714	-2.77775e-10
200993818	chr2:200993818:A:G	7.33876e-07	-1.00228	-2.77775e-10
200993925	chr2:200993925:A:G	1.822e-07	-1.30361	-1.09191
200994527	chr2:200994527:G:A	1.36171e-06	-1.40342e-10	-0.384127
200995401	chr2:200995401:TC:T	6.57459e-07	-1.11224	-2.77775e-10
200996769	chr2:200996769:T:C	1.24194e-06	-1.40342e-10	-0.476195
200996971	chr2:200996971:A:G	1.19505e-06	-1.40342e-10	-0.514683
200997272	chr2:200997272:C:T	8.08854e-07	-1.40342e-10	-0.905006
200997705	chr2:200997705:A:T	7.90906e-06	0.608632	0.766509
200998412	chr2:200998412:T:C	7.91598e-07	-1.40342e-10	-0.92657
200998577	chr2:200998577:C:T	1.26055e-07	-1.62859	-1.13532
200998807	chr2:200998807:T:C	3.09668e-07	-1.3459	-0.519221
200999080	chr2:200999080:C:A	1.77688e-07	-1.30637	-1.11422
200999927	chr2:200999927:G:A	3.85531e-07	-1.64786	0.00185483
200999977	chr2:200999977:G:A	8.43244e-07	-1.40342e-10	-0.863367
201000706	chr2:201000706:T:C	7.62107e-07	-1.40342e-10	-0.964536
201000836	chr2:201000836:AG:A	5.88746e-06	0.500093	0.579862
201001022	chr2:201001022:C:T	3.88948e-07	-1.63718	-2.77775e-10
201001121	chr2:201001121:G:C	5.77947e-07	-1.40342e-10	-1.24114
201001135	chr2:201001135:C:G	1.03275e-06	-1.40342e-10	-0.660642
201001147	chr2:201001147:A:T	6.62011e-07	-1.10534	-2.77775e-10
201001172	chr2:201001172:G:A	4.51001e-07	-1.48915	-2.77775e-10
201001260	chr2:201001260:A:G	1.41758e-06	-1.40342e-10	-0.343918
201001685	chr2:201001685:T:G	1.16973e-06	-1.40342e-10	-0.536096
201002775	chr2:201002775:G:A	1.38937e-06	-1.40342e-10	-0.364018
201002870	chr2:201002870:A:G	1.40364e-06	-1.40342e-10	-0.353803
201002906	chr2:201002906:A:G	1.62029e-06	-0.21026	-2.77775e-10
201003188	chr2:201003188:G:A	7.17807e-07	-1.40342e-10	-1.02442
201003317	chr2:201003317:A:G	5.82231e-07	-1.40342e-10	-1.23376
201003582	chr2:201003582:G:A	7.69541e-05	3.65034	-2.77775e-10
201004005	chr2:201004005:G:C	1.437e-06	-1.40342e-10	-0.330314
201004799	chr2:201004799:C:T	1.38714e-06	-0.144877	-0.220745
201005298	chr2:201005298:G:A	4.50355e-07	-1.49059	-2.77775e-10
201005533	chr2:201005533:T:C	7.17915e-07	-1.40342e-10	-1.02427
201005559	chr2:201005559:A:G	5.46628e-06	0.454026	0.551704
201005765	chr2:201005765:G:A	7.14129e-07	-1.40342e-10	-1.02956
201005872	chr2:201005872:G:A	7.16323e-07	-1.40342e-10	-1.02649
201006075	chr2:201006075:G:A	4.48784e-07	-1.49408	-2.77775e-10
201006781	chr2:201006781:G:A	8.52297e-07	-1.40342e-10	-0.852688
201006852	chr2:201006852:C:A	4.45036e-07	-1.50247	-2.77775e-10
201007129	chr2:201007129:C:T	1.84214e-06	-1.40342e-10	-0.0819403
201007233	chr2:201007233:C:T	1.42039e-06	-1.40342e-10	-0.341938
201007245	chr2:201007245:C:T	7.08363e-07	-1.40342e-10	-1.03767
201007288	chr2:201007288:A:G	6.22175e-07	-1.40342e-10	-1.1674
201007327	chr2:201007327:C:T	1.3371e-06	-1.40342e-10	-0.402366
201007457	chr2:201007457:T:G	5.73843e-06	0.483808	0.570509
201007641	chr2:201007641:C:T	1.34365e-06	-1.40342e-10	-0.397478
201008184	chr2:201008184:C:G	1.35431e-06	-1.40342e-10	-0.389578
201008595	chr2:201008595:T:TAAATAAATAAATAAATGGGC	1.37455e-06	-1.40342e-10	-0.374743
201008687	chr2:201008687:G:A	3.7571e-07	-1.67181	-2.77775e-10
201009331	chr2:201009331:A:G	9.26522e-07	-1.40342e-10	-0.769186
201009676	chr2:201009676:T:C	7.39933e-07	-1.40342e-10	-0.994064
201010307	chr2:201010307:T:C	1.40737e-06	-1.40342e-10	-0.351147
201010767	chr2:201010767:A:AG	5.78584e-06	0.506271	0.556275
201010786	chr2:201010786:T:C	7.85062e-07	-1.40342e-10	-0.934861
201010917	chr2:201010917:C:T	6.44549e-07	-1.40342e-10	-1.13207
201010972	chr2:201010972:C:T	4.43298e-07	-1.50638	-2.77775e-10
201011329	chr2:201011329:C:T	5.41939e-06	0.404565	0.59255
201011954	chr2:201011954:A:T	7.4702e-07	-1.40342e-10	-0.984532
201012246	chr2:201012246:G:C	4.42936e-07	-1.5072	-2.77775e-10
201012347	chr2:201012347:G:A	6.84481e-07	-1.40342e-10	-1.07196
201012646	chr2:201012646:T:C	6.9442e-07	-1.40342e-10	-1.05755
201012834	chr2:201012834:A:G	3.74654e-07	-1.67462	-2.77775e-10
201013158	chr2:201013158:G:A	6.18061e-07	-1.40342e-10	-1.17404
201013163	chr2:201013163:A:G	1.4025e-06	-1.40342e-10	-0.35461
201013547	chr2:201013547:C:G	1.31703e-06	-1.40342e-10	-0.417489
201013670	chr2:201013670:C:G	5.75907e-07	-1.40342e-10	-1.24468
201014732	chr2:201014732:T:C	6.97678e-06	0.55735	0.692369
201015225	chr2:201015225:A:G	4.08221e-07	-1.56624	-0.0225757
201015790	chr2:201015790:C:T	1.39179e-06	-1.40342e-10	-0.362278
201016201	chr2:201016201:AAATAC:A	1.22975e-06	-1.40342e-10	-0.486061
201016392	chr2:201016392:G:A	1.41303e-06	-1.40342e-10	-0.347133
201016765	chr2:201016765:A:G	2.1136e-07	-1.67559	-0.571469
201016770	chr2:201016770:C:T	2.99121e-07	-1.38012	-0.51965
201018362	chr2:201018362:AAG:A	8.33989e-07	-1.40342e-10	-0.874403
201018994	chr2:201018994:T:C	6.40461e-07	-1.40342e-10	-1.13843
201019392	chr2:201019392:G:T	1.39097e-06	-1.40342e-10	-0.362869
201019438	chr2:201019438:AC:A	8.86582e-07	-1.40342e-10	-0.81325
201019871	chr2:201019871:C:A	6.12364e-07	-1.40342e-10	-1.1833
201020543	chr2:201020543:T:C	6.03175e-07	-1.40342e-10	-1.19842
201020570	chr2:201020570:A:T	6.95733e-07	-1.63816	0.582507
201021279	chr2:201021279:C:T	4.41689e-07	-1.51002	-2.77775e-10
201023713	chr2:201023713:G:A	3.77399e-07	-1.66732	-2.77775e-10
201024179	chr2:201024179:T:C	6.9246e-07	-1.40342e-10	-1.06037
201024307	chr2:201024307:G:T	7.08222e-07	-1.40342e-10	-1.03787
201024375	chr2:201024375:G:A	2.35809e-07	-1.34461	-0.792996
201024467	chr2:201024467:C:T	7.75177e-07	-1.40342e-10	-0.947532
201024759	chr2:201024759:T:C	6.93875e-07	-1.40342e-10	-1.05833
201025028	chr2:201025028:C:T	2.38704e-07	-1.3344	-0.791002
201025487	chr2:201025487:A:G	7.06274e-07	-1.40342e-10	-1.04062
201025974	chr2:201025974:T:C	3.92351e-07	-1.62847	-2.77775e-10
201026169	chr2:201026169:C:A	2.37622e-07	-1.67613	-0.453811
201026471	chr2:201026471:A:T	1.60614e-07	-1.33635	-1.18527
201026574	chr2:201026574:C:T	1.39512e-06	-1.40342e-10	-0.359888
201027070	chr2:201027070:G:A	8.98692e-07	-1.40342e-10	-0.799683
201027465	chr2:201027465:G:A	5.85592e-06	0.498261	0.576323
201027549	chr2:201027549:G:A	4.33584e-07	-1.52854	-2.77775e-10
201027948	chr2:201027948:TG:T	1.19583e-06	-1.40342e-10	-0.514024
201028076	chr2:201028076:G:C	5.75922e-07	-1.40342e-10	-1.24465
201028137	chr2:201028137:G:T	1.41018e-06	-1.40342e-10	-0.349154
201028238	chr2:201028238:C:T	6.25538e-07	-1.40342e-10	-1.16201
201028465	chr2:201028465:T:C	2.75877e-07	-1.31202	-0.66865
201028639	chr2:201028639:G:A	7.00243e-07	-1.40342e-10	-1.0492
201028693	chr2:201028693:G:C	1.41241e-06	-1.40342e-10	-0.347571
201028742	chr2:201028742:G:A	7.10647e-07	-1.62221	0.587767
201029079	chr2:201029079:G:C	4.40954e-07	-1.51168	-2.77775e-10
201029296	chr2:201029296:A:G	1.71275e-07	-1.34088	-1.11647
201029538	chr2:201029538:A:G	7.05129e-07	-1.40342e-10	-1.04224
201030107	chr2:201030107:C:T	1.12369e-06	-1.40342e-10	-0.57625
201030315	chr2:201030315:T:A	7.10243e-07	-1.40342e-10	-1.03502
201030539	chr2:201030539:A:G	4.41737e-07	-1.50991	-2.77775e-10
201030570	chr2:201030570:T:G	7.59936e-07	-1.40342e-10	-0.96739
201030828	chr2:201030828:G:A	6.72114e-07	-1.40342e-10	-1.0902
201031592	chr2:201031592:G:A	5.76874e-07	-1.40342e-10	-1.243
201031644	chr2:201031644:T:C	1.7946e-07	-1.29701	-1.11367
201032086	chr2:201032086:G:A	3.75325e-07	-1.67283	-2.77775e-10
201033033	chr2:201033033:T:A	6.50847e-07	-1.40342e-10	-1.12235
201033064	chr2:201033064:C:A	4.3806e-07	-1.51827	-2.77775e-10
201033339	chr2:201033339:G:C	6.27471e-07	-1.40342e-10	-1.15893
201033505	chr2:201033505:G:A	3.79899e-07	-1.66072	-2.77775e-10
201033704	chr2:201033704:C:T	5.58379e-06	0.487843	0.539157
201033722	chr2:201033722:A:AT	1.18216e-06	-1.40342e-10	-0.525522
201033913	chr2:201033913:T:C	5.83149e-07	-1.40342e-10	-1.23218
201034162	chr2:201034162:A:ACAT	5.91033e-06	0.502052	0.581781
201034302	chr2:201034302:C:CAT	6.94802e-07	-1.40342e-10	-1.057
201034415	chr2:201034415:A:C	5.92887e-07	-1.40342e-10	-1.21562
201034826	chr2:201034826:C:T	8.26246e-07	-1.6326	0.748867
201034827	chr2:201034827:G:A	7.15931e-07	-1.40342e-10	-1.02704
201035008	chr2:201035008:G:A	4.15869e-07	-1.57025	-2.77775e-10
201035115	chr2:201035115:G:A	6.00962e-07	-1.40342e-10	-1.20209
201035226	chr2:201035226:C:T	3.75583e-07	-1.67214	-2.77775e-10
201035407	chr2:201035407:T:C	5.82313e-07	-1.40342e-10	-1.23362
201035417	chr2:201035417:G:A	2.40103e-07	-1.44143	-0.678126
201035851	chr2:201035851:G:C	1.28175e-06	-1.40342e-10	-0.444644
201036067	chr2:201036067:A:G	7.10388e-07	-1.40342e-10	-1.03481
201036207	chr2:201036207:T:C	6.94434e-07	-1.40342e-10	-1.05753
201036466	chr2:201036466:C:G	5.92935e-07	-1.40342e-10	-1.21554
201036948	chr2:201036948:G:A	1.23636e-06	-1.40342e-10	-0.480697
201037251	chr2:201037251:A:C	5.53072e-06	0.505091	0.512359
201037335	chr2:201037335:CA:C	4.51081e-07	-1.48898	-2.77775e-10
201037539	chr2:201037539:G:C	6.10948e-07	-1.40342e-10	-1.18561
201037621	chr2:201037621:G:C	1.30211e-06	-1.40342e-10	-0.42888
201037938	chr2:201037938:C:T	1.43965e-06	-1.40342e-10	-0.328467
201037939	chr2:201037939:A:G	1.34577e-06	-1.40342e-10	-0.395906
201037988	chr2:201037988:T:A	1.75622e-07	-1.31736	-1.11493
201038507	chr2:201038507:T:C	1.01604e-06	-1.40342e-10	-0.676954
201038561	chr2:201038561:C:T	1.35867e-06	-1.40342e-10	-0.386361
201038601	chr2:201038601:G:A	4.35835e-07	-1.52336	-2.77775e-10
201039723	chr2:201039723:G:A	8.98722e-07	-1.40342e-10	-0.79965
201039736	chr2:201039736:C:T	7.08247e-07	-1.40342e-10	-1.03783
201039743	chr2:201039743:T:C	3.26794e-07	-1.35334	-0.457951
201040941	chr2:201040941:A:G	1.4123e-06	-1.40342e-10	-0.347651
201041938	chr2:201041938:T:C	3.1284e-07	-1.34736	-0.507568
201042089	chr2:201042089:T:C	8.91443e-07	-1.40342e-10	-0.807782
201042741	chr2:201042741:G:A	5.75124e-07	-1.40342e-10	-1.24604
201043434	chr2:201043434:A:T	5.75297e-07	-1.40342e-10	-1.24574
201043569	chr2:201043569:C:T	1.55536e-06	-1.40342e-10	-0.251165
201043917	chr2:201043917:G:A	4.17817e-07	-1.56558	-2.77775e-10
201044335	chr2:201044335:G:A	5.83599e-07	-1.40342e-10	-1.23141
201044445	chr2:201044445:GC:G	5.76801e-07	-1.40342e-10	-1.24313
201044792	chr2:201044792:A:G	2.25699e-07	-0.940728	-1.24069
201045172	chr2:201045172:C:T	1.16527e-06	-1.40342e-10	-0.539919
201045305	chr2:201045305:A:T	5.76502e-07	-1.40342e-10	-1.24364
201045665	chr2:201045665:T:C	5.99251e-07	-1.40342e-10	-1.20494
201045936	chr2:201045936:T:C	6.33116e-07	-1.40342e-10	-1.14997
201046118	chr2:201046118:A:G	7.46296e-07	-1.40342e-10	-0.985501
201046156	chr2:201046156:G:GAA	7.11508e-07	-1.40342e-10	-1.03324
201046362	chr2:201046362:C:A	4.59105e-07	-1.47134	-2.77775e-10
201046441	chr2:201046441:A:G	6.47821e-07	-1.64743	0.520425
201046752	chr2:201046752:T:G	4.45174e-07	-1.50216	-2.77775e-10
201046987	chr2:201046987:T:C	2.37307e-07	-1.67133	-0.459937
201047199	chr2:201047199:A:G	7.46842e-07	-1.40342e-10	-0.98477
201048522	chr2:201048522:A:T	2.35064e-07	-1.33762	-0.803148
201048542	chr2:201048542:G:A	1.13722e-06	-1.42515	0.860872
201049199	chr2:201049199:A:G	1.06588e-06	-1.40342e-10	-0.629071
201049412	chr2:201049412:C:T	6.21917e-07	-1.40342e-10	-1.16782
201049517	chr2:201049517:T:G	6.94419e-07	-1.40342e-10	-1.05755
201049642	chr2:201049642:C:T	3.74285e-07	-1.67561	-2.77775e-10
201049689	chr2:201049689:C:T	6.95332e-07	-1.40342e-10	-1.05623
201050122	chr2:201050122:G:A	2.12228e-07	-1.67837	-0.564595
201050124	chr2:201050124:G:A	4.38332e-07	-1.51765	-2.77775e-10
201050212	chr2:201050212:T:C	1.22781e-06	-1.40342e-10	-0.487633
201050607	chr2:201050607:A:G	3.25081e-06	-1.40342e-10	0.486035
201050759	chr2:201050759:A:AC	1.26823e-06	-1.40342e-10	-0.455242
201051322	chr2:201051322:A:G	7.19295e-07	-1.40342e-10	-1.02235
201051352	chr2:201051352:G:A	4.97633e-07	-1.39076	-2.77775e-10
201051695	chr2:201051695:G:C	7.0481e-07	-1.64378	0.60108
201052110	chr2:201052110:C:T	4.47637e-07	-1.49664	-2.77775e-10
201052276	chr2:201052276:A:G	5.82418e-07	-1.40342e-10	-1.23344
201052354	chr2:201052354:C:T	4.43925e-07	-1.50497	-2.77775e-10
201053215	chr2:201053215:T:C	7.40561e-07	-1.64517	0.651955
201053505	chr2:201053505:C:G	1.44434e-06	-1.40342e-10	-0.325213
201054279	chr2:201054279:C:T	4.50335e-07	-1.49063	-2.77775e-10
201054498	chr2:201054498:T:A	1.4665e-06	-1.40342e-10	-0.309992
201054825	chr2:201054825:G:A	5.76035e-07	-1.40342e-10	-1.24445
201055337	chr2:201055337:G:A	7.46302e-07	-1.57961	0.594114
201055500	chr2:201055500:A:T	3.74274e-07	-1.67564	-2.77775e-10
201055555	chr2:201055555:A:T	6.55619e-06	0.532532	0.655009
201055827	chr2:201055827:G:A	7.1461e-07	-1.40342e-10	-1.02889
201055895	chr2:201055895:T:C	2.16183e-07	-1.30593	-0.918572
201056535	chr2:201056535:G:A	5.75916e-07	-1.40342e-10	-1.24466
201056615	chr2:201056615:G:A	7.15713e-07	-1.40342e-10	-1.02734
201056718	chr2:201056718:T:G	5.84316e-06	0.50522	0.567184
201056739	chr2:201056739:T:C	1.43837e-06	-1.40342e-10	-0.329359
201057010	chr2:201057010:G:C	5.82653e-07	-1.40342e-10	-1.23303
201058008	chr2:201058008:C:T	1.27558e-06	-1.40342e-10	-0.449465
201058111	chr2:201058111:T:A	7.15865e-07	-1.40342e-10	-1.02713
201058298	chr2:201058298:A:C	2.26994e-07	-1.67715	-0.498552
201058434	chr2:201058434:A:G	5.7302e-06	0.477053	0.575828
201058621	chr2:201058621:C:A	2.23768e-07	-1.67432	-0.51569
201058759	chr2:201058759:C:G	9.7287e-06	2.69167	-1.10946
201058912	chr2:201058912:C:T	1.41998e-06	-0.697036	0.354808
201059200	chr2:201059200:C:T	5.82577e-07	-1.40342e-10	-1.23316
201059355	chr2:201059355:C:T	7.13781e-07	-1.639	0.608948
201059635	chr2:201059635:G:T	6.08463e-06	0.5098	0.603097
201059726	chr2:201059726:G:C	6.19766e-06	0.524803	0.6065
201059765	chr2:201059765:A:G	5.62694e-06	0.453617	0.581081
201059792	chr2:201059792:T:C	5.82763e-07	-1.40342e-10	-1.23284
201060101	chr2:201060101:G:C	5.76316e-07	-1.40342e-10	-1.24397
201060210	chr2:201060210:G:A	6.01976e-06	0.493862	0.608318
201061078	chr2:201061078:A:C	5.76333e-07	-1.40342e-10	-1.24394
201062377	chr2:201062377:G:A	6.37235e-07	-1.40342e-10	-1.14349
201063170	chr2:201063170:G:A	1.72388e-06	-1.40342e-10	-0.148292
201063197	chr2:201063197:C:T	1.46119e-06	-1.40342e-10	-0.313615
201063204	chr2:201063204:C:T	4.55418e-07	-1.47941	-2.77775e-10
201063228	chr2:201063228:G:C	6.93875e-07	-1.40342e-10	-1.05833
201063314	chr2:201063314:C:T	4.49815e-07	-1.49179	-2.77775e-10
201063360	chr2:201063360:C:T	6.83306e-07	-1.6476	0.573921
201063886	chr2:201063886:C:T	4.42443e-07	-1.50831	-2.77775e-10
201063948	chr2:201063948:G:T	7.1334e-07	-1.40342e-10	-1.03067
201064909	chr2:201064909:T:C	2.97963e-07	-1.67767	-0.225981
201064945	chr2:201064945:T:C	6.02025e-07	-1.40342e-10	-1.20033
201064974	chr2:201064974:C:G	1.4362e-06	-1.40342e-10	-0.330871
201066207	chr2:201066207:A:G	2.53555e-07	-1.36531	-0.699736
201066285	chr2:201066285:G:A	4.4248e-07	-1.50823	-2.77775e-10
201066334	chr2:201066334:G:A	3.75935e-07	-1.67121	-2.77775e-10
201066699	chr2:201066699:G:A	5.83467e-07	-1.40342e-10	-1.23164
201066856	chr2:201066856:C:T	5.7586e-07	-1.40342e-10	-1.24476
201066887	chr2:201066887:T:C	5.70315e-06	0.499349	0.548801
201067007	chr2:201067007:T:C	3.08403e-07	-1.34082	-0.528399
201067840	chr2:201067840:G:A	7.10526e-07	-1.40342e-10	-1.03462
201068244	chr2:201068244:G:A	1.28817e-06	-1.40342e-10	-0.439644
201068398	chr2:201068398:G:A	5.87017e-06	0.487332	0.589683
201068487	chr2:201068487:C:T	5.90968e-07	-1.40342e-10	-1.21886
201068503	chr2:201068503:A:C	6.93609e-07	-1.40342e-10	-1.05872
201069077	chr2:201069077:T:G	7.26657e-07	-1.40342e-10	-1.01217
201069500	chr2:201069500:T:C	1.38351e-06	-1.40342e-10	-0.368243
201069738	chr2:201069738:C:CA	6.37357e-07	-1.14329	-2.77775e-10
201071138	chr2:201071138:G:A	4.03958e-07	-1.32106	-0.278251
201071148	chr2:201071148:T:A	4.57265e-07	-1.47536	-2.77775e-10
201072180	chr2:201072180:G:A	1.12239e-06	-1.40342e-10	-0.577412
201072652	chr2:201072652:AC:A	1.46408e-06	-1.40342e-10	-0.311641
201072664	chr2:201072664:T:G	4.41218e-07	-1.51108	-2.77775e-10
201072876	chr2:201072876:T:C	3.97268e-07	-1.26789	-0.348125
201072901	chr2:201072901:C:T	6.45831e-07	-1.40342e-10	-1.13009
201073331	chr2:201073331:A:C	6.31251e-07	-1.40342e-10	-1.15292
201073357	chr2:201073357:G:A	1.49678e-06	-1.40342e-10	-0.289552
201073574	chr2:201073574:C:G	6.58597e-07	-1.13813	0.0276164
201073717	chr2:201073717:G:A	6.08185e-07	-1.40342e-10	-1.19015
201073719	chr2:201073719:C:G	7.71612e-06	0.575189	0.775254
201074667	chr2:201074667:G:A	2.56441e-07	-1.3518	-0.701928
201075076	chr2:201075076:T:C	8.28625e-07	-1.40342e-10	-0.880855
201075086	chr2:201075086:C:T	6.86048e-07	-1.40342e-10	-1.06968
201075235	chr2:201075235:T:C	4.63303e-07	-1.46224	-2.77775e-10
201075522	chr2:201075522:C:T	4.37794e-07	-1.65972	0.140839
201075980	chr2:201075980:G:A	1.53484e-06	-1.40342e-10	-0.264442
201076869	chr2:201076869:G:A	3.73723e-07	-1.67711	-2.77775e-10
201077506	chr2:201077506:G:A	7.66972e-07	-1.08793	0.12976
201077644	chr2:201077644:G:A	8.44471e-06	0.666457	0.774216
201077665	chr2:201077665:A:G	5.83572e-07	-1.40342e-10	-1.23146
201077757	chr2:201077757:G:A	2.42361e-07	-1.36855	-0.741646
201077940	chr2:201077940:A:G	3.73813e-07	-1.67687	-2.77775e-10
201078051	chr2:201078051:C:T	3.95362e-07	-1.27418	-0.346642
201078574	chr2:201078574:A:G	1.31898e-06	-1.40342e-10	-0.416012
201078708	chr2:201078708:A:G	7.2879e-06	0.571515	0.721833
201079273	chr2:201079273:C:T	4.64631e-07	-1.45938	-2.77775e-10
201079418	chr2:201079418:C:T	8.56426e-07	-1.40342e-10	-0.847856
201079651	chr2:201079651:C:T	6.27899e-07	-1.40342e-10	-1.15824
201080064	chr2:201080064:TAA:T	3.73297e-07	-1.67825	-2.77775e-10
201080186	chr2:201080186:T:C	3.77083e-07	-1.66816	-2.77775e-10
201080999	chr2:201080999:A:G	8.22481e-06	0.539993	0.874294
201081235	chr2:201081235:G:A	9.42043e-07	-1.40342e-10	-0.752573
201081352	chr2:201081352:G:A	1.29383e-07	-1.57325	-1.1646
201081407	chr2:201081407:C:T	6.11213e-07	-1.40342e-10	-1.18518
201081592	chr2:201081592:C:T	2.96312e-07	-1.31518	-0.594033
201081844	chr2:201081844:C:G	7.60002e-07	-1.40342e-10	-0.967302
201082106	chr2:201082106:G:A	4.03157e-07	-1.20085	-0.400447
201082234	chr2:201082234:T:G	7.43289e-06	0.645432	0.667614
201082389	chr2:201082389:C:T	7.41067e-07	-1.40342e-10	-0.992533
201082463	chr2:201082463:C:T	7.98608e-07	-1.40342e-10	-0.917754
201082680	chr2:201082680:T:C	7.79423e-06	0.62717	0.733346
201082738	chr2:201082738:A:G	8.44755e-06	0.628842	0.812166
201083009	chr2:201083009:G:A	4.2269e-07	-1.55398	-2.77775e-10
201083411	chr2:201083411:A:G	6.8523e-07	-1.40342e-10	-1.07087
201083416	chr2:201083416:G:A	2.02328e-07	-1.67837	-0.61236
201084330	chr2:201084330:G:A	1.89575e-07	-1.67753	-0.678304
201084888	chr2:201084888:CA:C	1.48017e-06	-1.40342e-10	-0.300709
201086110	chr2:201086110:T:C	1.41753e-06	0.85913	-1.20308
201086237	chr2:201086237:G:A	1.55995e-06	-1.40342e-10	-0.248218
201086508	chr2:201086508:A:G	2.75739e-06	0.321415	-2.77775e-10
201086601	chr2:201086601:C:G	1.74777e-07	-1.36412	-1.07299
201086856	chr2:201086856:C:T	1.48061e-06	-1.40342e-10	-0.300413
201087114	chr2:201087114:A:C	8.89909e-07	-1.40342e-10	-0.809504
201087371	chr2:201087371:CT:C	1.3248e-06	-1.40342e-10	-0.411604
201087449	chr2:201087449:G:A	1.50915e-06	-1.40342e-10	-0.281322
201087579	chr2:201087579:T:C	6.3514e-07	-1.40342e-10	-1.14678
201088082	chr2:201088082:T:C	2.46888e-06	-1.40342e-10	0.210894
201088613	chr2:201088613:G:A	2.41288e-07	-1.33198	-0.782649
201088758	chr2:201088758:A:G	3.87584e-07	-1.64069	-2.77775e-10
201088791	chr2:201088791:G:T	6.46872e-07	-1.40342e-10	-1.12847
201089104	chr2:201089104:T:A	6.38902e-07	-1.40342e-10	-1.14087
201089235	chr2:201089235:G:A	6.31649e-07	-1.40342e-10	-1.15229
201089755	chr2:201089755:C:T	9.10762e-07	-1.40342e-10	-0.786342
201090144	chr2:201090144:G:A	3.83171e-07	-1.65214	-2.77775e-10
201090692	chr2:201090692:T:C	1.32303e-06	-1.40342e-10	-0.412941
201090858	chr2:201090858:A:G	5.99299e-07	-1.40342e-10	-1.20486
201091109	chr2:201091109:A:G	8.14429e-07	-1.40342e-10	-0.898136
201091817	chr2:201091817:T:C	2.1264e-07	-1.6508	-0.590221
201091829	chr2:201091829:T:C	5.75123e-07	-1.40342e-10	-1.24604
201092467	chr2:201092467:T:C	4.63169e-07	-1.46253	-2.77775e-10
201092517	chr2:201092517:G:A	1.37898e-06	-1.40342e-10	-0.371526
201092757	chr2:201092757:C:T	9.98678e-07	-1.40342e-10	-0.694192
201092795	chr2:201092795:G:A	6.631e-07	-1.40342e-10	-1.1037
201093314	chr2:201093314:C:T	2.76306e-06	-1.40342e-10	0.323469
201093528	chr2:201093528:T:C	1.45825e-06	-1.40342e-10	-0.31563
201093560	chr2:201093560:A:G	3.87234e-07	-1.29053	-0.351066
201093701	chr2:201093701:T:C	4.05643e-07	-1.59515	-2.77775e-10
201093714	chr2:201093714:T:C	4.63226e-07	-1.46241	-2.77775e-10
201094239	chr2:201094239:C:G	7.45537e-06	0.597932	0.718134
201094331	chr2:201094331:A:G	7.15862e-07	-1.40342e-10	-1.02714
201095012	chr2:201095012:A:G	5.55909e-07	-1.45123	0.171206
201095861	chr2:201095861:C:T	6.48152e-07	-1.40342e-10	-1.1265
201096107	chr2:201096107:A:G	1.43638e-06	-1.40342e-10	-0.330745
201096549	chr2:201096549:C:T	3.74345e-07	-1.37497	-0.300476
201096770	chr2:201096770:C:T	4.90412e-07	-1.40538	-2.77775e-10
201096822	chr2:201096822:C:T	1.18258e-06	-1.40342e-10	-0.525173
201096951	chr2:201096951:C:G	7.95036e-07	-1.40342e-10	-0.922236
201097627	chr2:201097627:C:T	9.49384e-07	-1.40342e-10	-0.744811
201097729	chr2:201097729:T:C	4.74974e-07	-1.43736	-2.77775e-10
201098347	chr2:201098347:A:G	2.83788e-06	-0.0454975	0.395686
201098612	chr2:201098612:C:T	6.26013e-07	-1.40342e-10	-1.16125
201098629	chr2:201098629:G:A	8.0221e-07	-1.40342e-10	-0.913254
201098853	chr2:201098853:G:A	2.04668e-07	-1.30713	-0.972102
201098930	chr2:201098930:C:T	6.34973e-07	-1.40342e-10	-1.14704
201099250	chr2:201099250:G:A	2.49855e-07	-1.65865	-0.421091
201099395	chr2:201099395:G:A	6.5999e-07	-1.40342e-10	-1.1084
201100087	chr2:201100087:A:G	1.27e-06	-1.40342e-10	-0.453851
201100276	chr2:201100276:G:A	1.48017e-06	-1.40342e-10	-0.300709
201100396	chr2:201100396:T:C	1.11579e-06	-1.40342e-10	-0.583304
201100584	chr2:201100584:G:T	1.48281e-06	-1.40342e-10	-0.298929
201100656	chr2:201100656:T:G	2.50481e-07	-1.67244	-0.404801
201100846	chr2:201100846:C:A	6.34147e-07	-1.40342e-10	-1.14834
201100860	chr2:201100860:C:T	8.74272e-07	-1.40342e-10	-0.827232
201100955	chr2:201100955:G:A	4.99749e-07	-1.5962	0.20968
201101061	chr2:201101061:T:A	6.95267e-07	-1.40342e-10	-1.05633
201101470	chr2:201101470:G:T	1.6402e-06	-1.40342e-10	-0.19805
201101580	chr2:201101580:G:C	2.4316e-06	-1.40342e-10	0.195682
201102127	chr2:201102127:G:A	1.6547e-07	-1.6775	-0.814329
201102249	chr2:201102249:G:A	1.52319e-06	-1.40342e-10	-0.272063
201102254	chr2:201102254:A:T	1.42092e-06	-1.40342e-10	-0.341566
201102662	chr2:201102662:T:G	3.76803e-07	-1.6689	-2.77775e-10
201103244	chr2:201103244:G:A	8.58593e-07	-1.40342e-10	-0.845329
201103582	chr2:201103582:A:T	1.30991e-06	-1.40342e-10	-0.422911
201103596	chr2:201103596:A:G	8.47289e-07	-1.40342e-10	-0.858582
201103740	chr2:201103740:G:C	8.82671e-07	-1.40342e-10	-0.817672
201104217	chr2:201104217:G:A	3.21567e-07	-1.62294	-0.204481
201104730	chr2:201104730:A:C	4.63996e-07	-1.46075	-2.77775e-10
201105080	chr2:201105080:T:C	6.29507e-07	-1.40342e-10	-1.15569
201105749	chr2:201105749:T:C	5.75986e-07	-1.40342e-10	-1.24454
201106301	chr2:201106301:G:A	1.67169e-07	-1.33819	-1.14343
201106374	chr2:201106374:T:G	6.45821e-07	-1.40342e-10	-1.1301
201106571	chr2:201106571:C:G	3.96359e-07	-1.6183	-2.77775e-10
201106806	chr2:201106806:G:C	4.62853e-07	-1.46321	-2.77775e-10
201107164	chr2:201107164:G:A	4.56837e-07	-1.4763	-2.77775e-10
201107590	chr2:201107590:A:G	4.17426e-07	-1.56652	-2.77775e-10
201107748	chr2:201107748:G:C	1.68491e-07	-1.67679	-0.796953
201108431	chr2:201108431:GT:G	4.55925e-07	-1.4783	-2.77775e-10
201109187	chr2:201109187:C:CT	4.61796e-07	-1.4655	-2.77775e-10
201109212	chr2:201109212:T:C	2.4533e-07	-1.30315	-0.794871
201109549	chr2:201109549:T:C	1.21244e-06	-1.40342e-10	-0.500232
201110173	chr2:201110173:G:A	4.63707e-07	-1.46137	-2.77775e-10
201111358	chr2:201111358:C:T	3.78376e-07	-1.66474	-2.77775e-10
201111989	chr2:201111989:C:T	4.6898e-07	-1.45006	-2.77775e-10
201113035	chr2:201113035:G:A	1.19638e-06	-1.40342e-10	-0.513569
201113741	chr2:201113741:T:C	9.92772e-07	-1.40342e-10	-0.700123
201113876	chr2:201113876:G:A	2.11504e-07	-1.64014	-0.606237
201114765	chr2:201114765:T:C	6.46137e-07	-1.40342e-10	-1.12961
201114802	chr2:201114802:A:C	4.68443e-07	-1.45121	-2.77775e-10
201115041	chr2:201115041:CTGGAG:C	8.66434e-07	-1.40342e-10	-0.836237
201115518	chr2:201115518:A:C	5.90481e-07	-1.40342e-10	-1.21969
201116120	chr2:201116120:G:A	4.53903e-07	-1.48274	-2.77775e-10
201116157	chr2:201116157:C:G	6.10462e-07	-1.40342e-10	-1.18641
201116588	chr2:201116588:C:T	6.32689e-07	-1.40342e-10	-1.15064
201116840	chr2:201116840:A:G	9.60615e-07	-1.40342e-10	-0.73305
201117821	chr2:201117821:T:C	2.03508e-07	-1.15918	-1.12574
201117970	chr2:201117970:G:A	1.96746e-07	-1.27161	-1.0471
201118334	chr2:201118334:A:G	1.55696e-07	-1.67174	-0.880977
201118704	chr2:201118704:G:A	6.07407e-07	-1.40342e-10	-1.19143
201119344	chr2:201119344:C:A	7.08024e-07	-1.40342e-10	-1.03815
201120157	chr2:201120157:A:T	7.62542e-07	-1.40342e-10	-0.963966
201120268	chr2:201120268:C:T	1.1842e-06	-1.40342e-10	-0.523803
201120638	chr2:201120638:TA:T	2.53042e-07	-1.07001	-0.997056
201120687	chr2:201120687:A:G	3.73303e-07	-1.67823	-2.77775e-10
201121335	chr2:201121335:T:C	3.73302e-07	-1.67824	-2.77775e-10
201121773	chr2:201121773:A:G	5.76262e-07	-1.40342e-10	-1.24406
201121883	chr2:201121883:A:C	3.84539e-07	-1.64858	-2.77775e-10
201121918	chr2:201121918:G:A	8.59017e-07	-1.40342e-10	-0.844835
201122652	chr2:201122652:A:G	1.29372e-06	-1.40342e-10	-0.435348
201123093	chr2:201123093:C:T	9.24802e-07	-1.40342e-10	-0.771044
201123515	chr2:201123515:G:A	2.55128e-07	-1.02935	-1.02951
201124168	chr2:201124168:G:T	8.59939e-07	-1.40342e-10	-0.843762
201124426	chr2:201124426:C:T	5.81384e-07	-1.40342e-10	-1.23521
201124579	chr2:201124579:C:T	1.62231e-07	-1.67831	-0.833291
201125734	chr2:201125734:A:G	5.93695e-07	-1.40342e-10	-1.21426
201125817	chr2:201125817:T:G	1.36864e-07	-1.65718	-1.02446
201127116	chr2:201127116:GA:G	1.71658e-06	1.09341	-1.24594
201127214	chr2:201127214:A:G	3.92092e-07	-1.62913	-2.77775e-10
201127277	chr2:201127277:A:C	1.6388e-07	-1.67839	-0.823093
201127554	chr2:201127554:C:T	1.0148e-06	-1.40342e-10	-0.67818
201127684	chr2:201127684:C:A	2.89321e-07	-1.16223	-0.770855
201128336	chr2:201128336:A:T	9.40123e-07	-1.40342e-10	-0.754613
201128654	chr2:201128654:T:G	7.12248e-07	-1.40342e-10	-1.0322
201128828	chr2:201128828:C:T	3.73337e-07	-1.67814	-2.77775e-10
201128965	chr2:201128965:A:T	2.29472e-07	-1.24944	-0.915409
201129233	chr2:201129233:G:C	6.05922e-07	-1.40342e-10	-1.19387
201129540	chr2:201129540:T:C	6.077e-07	-1.40342e-10	-1.19094
201129817	chr2:201129817:C:T	3.43767e-07	-1.6388	-0.121856
201129855	chr2:201129855:C:CT	9.52932e-07	-1.40342e-10	-0.74108
201130269	chr2:201130269:T:C	1.15921e-07	-1.65645	-1.19126
201130916	chr2:201130916:T:G	4.5927e-07	-1.01568	-0.455302
201130923	chr2:201130923:A:G	1.12425e-06	-1.40342e-10	-0.575753
201131056	chr2:201131056:A:G	5.53544e-07	-1.5897	0.305421
201131264	chr2:201131264:T:C	6.1798e-07	-1.40342e-10	-1.17417
201131742	chr2:201131742:A:G	8.55821e-07	-1.40342e-10	-0.848563
201131954	chr2:201131954:CT:C	1.56397e-07	-1.3924	-1.15583
201132434	chr2:201132434:T:A	6.89428e-06	-1.48757	2.7254
201132436	chr2:201132436:T:A	2.05958e-05	-1.50752	3.83974
201132569	chr2:201132569:G:A	2.42095e-07	-0.865804	-1.24549
201133723	chr2:201133723:G:T	9.8544e-07	-1.40342e-10	-0.707535
201133967	chr2:201133967:C:T	5.84159e-07	-1.40342e-10	-1.23045
201134209	chr2:201134209:A:G	1.11993e-06	0.647242	-1.22685
201134319	chr2:201134319:T:A	6.50974e-07	-1.40342e-10	-1.12215
201134339	chr2:201134339:C:T	6.28408e-07	-1.40342e-10	-1.15743
201134410	chr2:201134410:A:G	9.9413e-07	-1.40342e-10	-0.698756
201134449	chr2:201134449:A:G	9.36337e-07	-1.40342e-10	-0.758648
201134560	chr2:201134560:A:G	3.22399e-07	-0.619926	-1.20491
201134820	chr2:201134820:CCTGT:C	6.27222e-07	-1.40342e-10	-1.15932
201134827	chr2:201134827:C:T	2.93373e-07	-0.673175	-1.246
201135122	chr2:201135122:C:T	3.21689e-07	-0.602128	-1.22491
201135368	chr2:201135368:T:C	5.96344e-07	-1.40342e-10	-1.20981
201135706	chr2:201135706:T:TACA	3.31905e-07	-0.575242	-1.22053
201137048	chr2:201137048:C:T	6.27184e-07	-1.40342e-10	-1.15938
201137240	chr2:201137240:G:GA	3.88273e-07	-1.63891	-2.77775e-10
201137491	chr2:201137491:A:G	8.35422e-07	-1.40342e-10	-0.872687
201137894	chr2:201137894:C:G	4.60413e-07	-1.4685	-2.77775e-10
201138081	chr2:201138081:C:T	7.62682e-07	-1.40342e-10	-0.963782
201138154	chr2:201138154:G:A	5.92512e-07	-1.40342e-10	-1.21625
201138447	chr2:201138447:A:G	3.00651e-07	-0.732628	-1.16205
201138942	chr2:201138942:G:A	4.23558e-07	-1.55193	-2.77775e-10
201139044	chr2:201139044:G:A	2.58558e-07	-0.803926	-1.24158
201139094	chr2:201139094:ATTC:A	1.37301e-07	-1.67378	-1.00467
201139572	chr2:201139572:G:T	1.8604e-06	-0.0720773	-2.77775e-10
201139953	chr2:201139953:C:T	1.75719e-07	-1.19795	-1.23379
201139987	chr2:201139987:G:A	2.55537e-07	-1.07345	-0.983805
201141373	chr2:201141373:G:A	2.67014e-07	-0.773909	-1.23941
201141702	chr2:201141702:AGT:A	7.79886e-07	0.233778	-1.17525
201141954	chr2:201141954:C:T	1.85221e-07	-1.67308	-0.705988
201142032	chr2:201142032:T:C	4.4948e-07	-1.49253	-2.77775e-10
201142137	chr2:201142137:A:G	2.51432e-07	-0.833744	-1.23971
201142309	chr2:201142309:A:T	3.73644e-07	-1.67732	-2.77775e-10
201142403	chr2:201142403:A:C	1.92253e-07	-1.67543	-0.666388
201142756	chr2:201142756:C:T	3.73283e-07	-1.67829	-2.77775e-10
201143259	chr2:201143259:A:C	6.16172e-07	-1.40342e-10	-1.1771
201143527	chr2:201143527:G:A	5.87597e-07	-1.40342e-10	-1.22458
201143575	chr2:201143575:C:T	2.6792e-07	-0.767266	-1.24267
201143804	chr2:201143804:C:G	7.82349e-07	-1.40342e-10	-0.938323
201143977	chr2:201143977:T:A	2.63936e-07	-0.781606	-1.24331
201144506	chr2:201144506:GC:G	1.20879e-06	-1.40342e-10	-0.503248
201144855	chr2:201144855:T:A	8.37324e-07	-1.40342e-10	-0.870413
201144863	chr2:201144863:G:A	2.85106e-07	-0.890121	-1.05764
201144948	chr2:201144948:G:A	6.60809e-07	-1.40342e-10	-1.10716
201145229	chr2:201145229:G:T	8.27367e-07	-1.40342e-10	-0.882375
201145378	chr2:201145378:C:A	6.15632e-07	-1.40342e-10	-1.17797
201145903	chr2:201145903:C:T	2.61659e-07	-0.793051	-1.24053
201146852	chr2:201146852:A:G	1.49075e-06	-1.40342e-10	-0.293587
201147022	chr2:201147022:C:T	6.60809e-07	-1.40342e-10	-1.10716
201147081	chr2:201147081:A:G	3.73272e-07	-1.67832	-2.77775e-10
201147640	chr2:201147640:C:G	2.58846e-07	-0.802744	-1.24165
201147693	chr2:201147693:C:A	8.45727e-07	-1.40342e-10	-0.860427
201147853	chr2:201147853:G:A	6.24682e-07	-1.40342e-10	-1.16338
201147855	chr2:201147855:G:A	2.3822e-07	-1.31741	-0.810015
201148412	chr2:201148412:G:A	6.80752e-07	-1.07743	-2.77775e-10
201148453	chr2:201148453:C:T	6.27503e-07	-1.40342e-10	-1.15888
201148691	chr2:201148691:T:A	9.25704e-07	-1.40342e-10	-0.770069
201148891	chr2:201148891:T:C	9.6878e-07	-1.40342e-10	-0.724586
201148912	chr2:201148912:A:G	6.23464e-07	-1.40342e-10	-1.16533
201149103	chr2:201149103:A:T	3.73454e-07	-1.67783	-2.77775e-10
201149105	chr2:201149105:C:T	8.37324e-07	-1.40342e-10	-0.870413
201149233	chr2:201149233:T:C	2.55603e-07	-0.815769	-1.24123
201150157	chr2:201150157:A:G	3.7367e-07	-1.67725	-2.77775e-10
201150391	chr2:201150391:T:G	2.78373e-07	-0.735708	-1.23595
201150474	chr2:201150474:G:A	6.31143e-07	-1.40342e-10	-1.15309
201150527	chr2:201150527:A:T	2.70992e-07	-0.758401	-1.24013
201150711	chr2:201150711:G:T	9.9697e-07	-1.40342e-10	-0.695903
201150954	chr2:201150954:G:A	2.88023e-07	-0.894897	-1.04269
201151156	chr2:201151156:G:A	3.73847e-07	-1.67678	-2.77775e-10
201151562	chr2:201151562:T:TCTC	2.7587e-07	-0.740833	-1.23986
201151827	chr2:201151827:G:T	2.73358e-07	-0.95652	-1.03332
201152240	chr2:201152240:C:T	1.2206e-06	-1.40342e-10	-0.493526
201152357	chr2:201152357:T:C	2.69316e-07	-0.769806	-1.23493
201152649	chr2:201152649:A:G	1.28835e-06	-0.439509	-2.77775e-10
201152685	chr2:201152685:G:A	2.13151e-07	-1.00763	-1.23099
201152924	chr2:201152924:C:T	2.87549e-07	-0.768213	-1.17102
201152951	chr2:201152951:T:C	2.73189e-07	-0.755559	-1.2349
201152954	chr2:201152954:C:T	3.73653e-07	-1.6773	-2.77775e-10
201153107	chr2:201153107:C:T	1.96434e-07	-1.67141	-0.648887
201153137	chr2:201153137:G:T	2.65686e-07	-0.80461	-1.2137
201153212	chr2:201153212:G:A	9.74885e-07	-1.40342e-10	-0.718305
201153756	chr2:201153756:C:T	6.28658e-07	-1.40342e-10	-1.15704
201154053	chr2:201154053:C:T	8.41408e-07	-1.40342e-10	-0.865547
201154487	chr2:201154487:A:G	2.62099e-07	-0.820777	-1.21112
201154545	chr2:201154545:C:T	7.89752e-07	-1.40342e-10	-0.928905
201155045	chr2:201155045:G:C	3.73344e-07	-1.67812	-2.77775e-10
201155159	chr2:201155159:G:A	4.68276e-07	-1.45157	-2.77775e-10
201155237	chr2:201155237:A:C	6.25485e-07	-1.40342e-10	-1.1621
201155358	chr2:201155358:C:T	4.54235e-07	-1.48201	-2.77775e-10
201155781	chr2:201155781:A:G	7.80025e-07	-1.40342e-10	-0.941298
201155943	chr2:201155943:G:GA	3.73266e-07	-1.67833	-2.77775e-10
201156139	chr2:201156139:G:A	3.73468e-07	-1.67779	-2.77775e-10
201157024	chr2:201157024:T:C	2.61958e-07	-0.800689	-1.23175
201157031	chr2:201157031:C:T	3.73621e-07	-1.67738	-2.77775e-10
201157292	chr2:201157292:C:T	2.38227e-07	-1.54313	-0.584268
201157448	chr2:201157448:T:C	3.74489e-07	-1.67506	-2.77775e-10
201157507	chr2:201157507:G:A	7.13816e-07	-1.40342e-10	-1.03
201157654	chr2:201157654:G:A	6.06682e-07	-1.40342e-10	-1.19262
201157771	chr2:201157771:G:A	5.91215e-07	-1.40342e-10	-1.21844
201158278	chr2:201158278:C:T	6.45736e-07	-1.40342e-10	-1.13023
201158437	chr2:201158437:G:A	1.15729e-07	-1.67705	-1.17232
201158938	chr2:201158938:C:T	1.34542e-06	-1.40342e-10	-0.396159
201158996	chr2:201158996:G:C	1.10163e-07	-1.67248	-1.22618
201159075	chr2:201159075:A:G	4.53371e-07	-1.48391	-2.77775e-10
201159120	chr2:201159120:T:C	1.09912e-07	-1.66954	-1.23141
201159672	chr2:201159672:T:G	6.24682e-07	-1.40342e-10	-1.16338
201160073	chr2:201160073:C:A	6.0613e-07	-1.40342e-10	-1.19353
201160198	chr2:201160198:G:C	3.79776e-07	-1.66104	-2.77775e-10
201160408	chr2:201160408:G:A	5.03889e-07	-0.149421	-1.22885
201160652	chr2:201160652:G:A	3.95139e-07	-1.62139	-2.77775e-10
201160898	chr2:201160898:A:G	1.14151e-07	-1.66642	-1.19668
201161414	chr2:201161414:T:A	1.4594e-07	-1.62958	-0.987843
201161747	chr2:201161747:T:C	1.10399e-07	-1.6531	-1.24341
201161748	chr2:201161748:T:C	9.52691e-07	-1.40342e-10	-0.741333
201161885	chr2:201161885:T:C	6.73992e-07	-1.40342e-10	-1.08741
201161989	chr2:201161989:C:T	8.17417e-07	-1.40342e-10	-0.894474
201161992	chr2:201161992:C:T	1.45487e-07	-1.6751	-0.945441
201162276	chr2:201162276:G:A	6.98217e-07	-1.40342e-10	-1.05209
201162313	chr2:201162313:A:C	4.38086e-07	-1.51821	-2.77775e-10
201162579	chr2:201162579:A:G	1.15571e-06	-0.548157	-2.77775e-10
201163131	chr2:201163131:T:C	6.41806e-07	-1.40342e-10	-1.13634
201163219	chr2:201163219:T:C	3.79318e-07	-1.66225	-2.77775e-10
201163366	chr2:201163366:A:G	6.23536e-07	-1.40342e-10	-1.16522
201163995	chr2:201163995:G:A	6.3912e-07	-1.40342e-10	-1.14053
201164155	chr2:201164155:CT:C	3.73731e-07	-1.67709	-2.77775e-10
201164434	chr2:201164434:T:C	5.82605e-07	-1.40342e-10	-1.23311
201164437	chr2:201164437:G:T	1.57486e-07	-1.58843	-0.952862
201164988	chr2:201164988:G:A	1.28184e-07	-1.67789	-1.06926
201166161	chr2:201166161:C:T	2.50929e-07	-0.8965	-1.17895
201166268	chr2:201166268:A:C	1.08197e-07	-1.67728	-1.23939
201166331	chr2:201166331:G:A	5.07194e-07	-1.37173	-2.77775e-10
201166552	chr2:201166552:T:TCCCAGAC	1.50298e-06	-0.285421	-2.77775e-10
201166760	chr2:201166760:C:T	3.74449e-07	-1.67517	-2.77775e-10
201167084	chr2:201167084:TTTC:T	1.11823e-07	-1.67777	-1.20594
201167448	chr2:201167448:A:G	1.07769e-07	-1.6764	-1.24423
201167461	chr2:201167461:A:G	1.304e-07	-1.57567	-1.15435
201167704	chr2:201167704:A:G	1.11391e-07	-1.6781	-1.20948
201167965	chr2:201167965:C:T	2.17839e-07	-1.45764	-0.759227
201168199	chr2:201168199:G:A	5.02053e-07	-1.38192	-2.77775e-10
201168599	chr2:201168599:T:C	1.12508e-07	-1.67505	-1.20255
201169034	chr2:201169034:C:T	1.8649e-07	-1.61341	-0.758834
201169108	chr2:201169108:C:G	6.06012e-07	-1.40342e-10	-1.19372
201169774	chr2:201169774:C:T	4.33028e-07	-1.52982	-2.77775e-10
201171512	chr2:201171512:C:T	4.39582e-07	-1.5148	-2.77775e-10
201171755	chr2:201171755:G:A	4.49747e-07	-0.364749	-1.12719
201171848	chr2:201171848:C:T	9.7445e-07	-1.40342e-10	-0.718751
201172048	chr2:201172048:T:C	3.76512e-07	-1.66967	-2.77775e-10
201173230	chr2:201173230:C:T	5.83195e-07	-1.40342e-10	-1.2321
201173526	chr2:201173526:A:G	1.13513e-07	-1.6769	-1.1918
201173699	chr2:201173699:TCTCA:T	9.91317e-07	-1.40342e-10	-0.701589
201173825	chr2:201173825:T:C	5.78185e-07	-1.40342e-10	-1.24073
201173947	chr2:201173947:C:T	1.32223e-06	-1.40342e-10	-0.413552
201174187	chr2:201174187:AC:A	2.02579e-06	-1.40342e-10	0.0130921
201174237	chr2:201174237:T:C	6.20043e-07	-1.40342e-10	-1.17083
201174763	chr2:201174763:G:A	6.14344e-07	-1.40342e-10	-1.18007
201174801	chr2:201174801:G:A	3.81954e-07	-1.65532	-2.77775e-10
201175030	chr2:201175030:T:C	7.3673e-07	-1.40342e-10	-0.998402
201175053	chr2:201175053:C:G	3.30653e-05	2.80561	-2.77775e-10
201175078	chr2:201175078:C:A	9.51118e-07	-1.40342e-10	-0.742985
201175114	chr2:201175114:T:G	7.21093e-07	-1.40342e-10	-1.01986
201175735	chr2:201175735:A:G	6.9394e-07	-1.40342e-10	-1.05824
201176184	chr2:201176184:A:G	9.74472e-07	-1.40342e-10	-0.718728
201176201	chr2:201176201:C:T	3.52407e-07	-0.540857	-1.19498
201176518	chr2:201176518:TTTA:T	3.83129e-07	-1.65225	-2.77775e-10
201177005	chr2:201177005:TACA:T	2.22774e-06	-1.40342e-10	0.10812
201177016	chr2:201177016:A:T	4.05172e-07	-1.59631	-2.77775e-10
201177591	chr2:201177591:T:G	6.83121e-07	-1.40342e-10	-1.07395
201177615	chr2:201177615:A:T	9.19934e-07	-1.40342e-10	-0.776322
201177688	chr2:201177688:A:G	1.62338e-07	-1.63771	-0.873227
201177728	chr2:201177728:A:G	4.19389e-07	-1.19818	-0.363644
201178193	chr2:201178193:T:C	5.03143e-07	-1.30371	-0.0760354
201178222	chr2:201178222:G:A	3.84125e-07	-1.64966	-2.77775e-10
201179020	chr2:201179020:C:T	1.96414e-07	-1.63344	-0.686956
201179108	chr2:201179108:G:A	8.43866e-07	-1.40342e-10	-0.86263
201179237	chr2:201179237:T:C	9.01908e-07	-1.40342e-10	-0.796111
201179327	chr2:201179327:G:A	4.75674e-07	-1.43589	-2.77775e-10
201179436	chr2:201179436:A:C	1.08568e-07	-1.67741	-1.23584
201179760	chr2:201179760:G:A	9.29119e-07	-1.40342e-10	-0.766387
201180096	chr2:201180096:C:T	3.74481e-07	-1.67508	-2.77775e-10
201180269	chr2:201180269:C:T	6.64987e-07	-1.40342e-10	-1.10086
201180469	chr2:201180469:AC:A	2.57697e-07	-1.65751	-0.391323
201181228	chr2:201181228:G:A	7.36346e-07	-1.40342e-10	-0.998924
201181341	chr2:201181341:C:T	3.74745e-07	-1.67438	-2.77775e-10
201181461	chr2:201181461:G:T	2.56842e-07	-1.6681	-0.384059
201181542	chr2:201181542:T:C	6.05426e-07	-1.08431	-0.110381
201181862	chr2:201181862:T:G	3.65367e-06	-1.40342e-10	0.602865
201182222	chr2:201182222:G:A	2.53785e-07	-1.66794	-0.396198
201182956	chr2:201182956:T:C	6.27822e-07	-1.40342e-10	-1.15837
201183110	chr2:201183110:C:T	4.31497e-07	-1.21316	-0.320207
201183400	chr2:201183400:C:T	2.27621e-07	-1.01451	-1.15843
201183496	chr2:201183496:C:T	2.52574e-07	-1.67526	-0.393655
201183732	chr2:201183732:T:C	8.85339e-07	-1.40342e-10	-0.814653
201184096	chr2:201184096:G:A	1.91934e-06	-1.40342e-10	-0.0408857
201184130	chr2:201184130:AC:A	4.00699e-07	-1.08366	-0.523756
201184919	chr2:201184919:T:C	1.4388e-07	-1.66922	-0.962422
201185082	chr2:201185082:C:A	8.61829e-07	-0.841567	-2.77775e-10
201185430	chr2:201185430:G:A	1.15033e-07	-1.6728	-1.18261
201185954	chr2:201185954:A:G	2.00354e-07	-1.14289	-1.15764
201186997	chr2:201186997:G:A	5.7507e-07	-1.40342e-10	-1.24613
201187058	chr2:201187058:G:A	6.83454e-07	-1.07346	-2.77775e-10
201187567	chr2:201187567:C:A	7.66251e-07	-1.40342e-10	-0.959114
201187582	chr2:201187582:A:C	5.79594e-07	-1.40342e-10	-1.2383
201187894	chr2:201187894:A:G	1.93342e-07	-1.40375	-0.932417
201187996	chr2:201187996:A:G	5.81099e-07	-1.40342e-10	-1.2357
201188031	chr2:201188031:C:T	1.57733e-07	-1.64278	-0.89694
201189177	chr2:201189177:T:C	5.78535e-07	-1.40342e-10	-1.24013
201189544	chr2:201189544:G:T	3.91619e-07	-1.63033	-2.77775e-10
201189596	chr2:201189596:C:G	8.04074e-07	-1.40342e-10	-0.910932
201189951	chr2:201189951:G:A	1.31969e-07	-1.67713	-1.04093
201190589	chr2:201190589:C:T	1.68606e-07	-1.6294	-0.843655
201191131	chr2:201191131:G:A	6.43165e-07	-1.40342e-10	-1.13422
201192900	chr2:201192900:A:G	5.75334e-07	-1.40342e-10	-1.24567
201193382	chr2:201193382:A:G	5.8842e-07	-1.40342e-10	-1.22318
201194137	chr2:201194137:A:G	7.26603e-07	-1.40342e-10	-1.01224
201194597	chr2:201194597:CAT:C	3.73375e-07	-1.67804	-2.77775e-10
201194650	chr2:201194650:T:TCCCA	7.82263e-07	-1.40342e-10	-0.938433
201195363	chr2:201195363:C:T	1.09282e-07	-1.67821	-1.22848
201195553	chr2:201195553:T:C	1.43779e-06	-1.40342e-10	-0.329758
201196097	chr2:201196097:C:T	2.32118e-07	-0.907357	-1.24602
201196327	chr2:201196327:C:G	2.18994e-07	-1.16418	-1.0474
201197268	chr2:201197268:C:T	4.15732e-06	-1.40342e-10	0.732001
201197666	chr2:201197666:C:T	7.76492e-07	-1.40342e-10	-0.945837
201197870	chr2:201197870:T:C	6.2073e-07	-1.40342e-10	-1.16973
201198437	chr2:201198437:C:T	5.83113e-07	-1.40342e-10	-1.23224
201198510	chr2:201198510:C:T	7.294e-07	-1.40342e-10	-1.0084
201198520	chr2:201198520:C:T	6.103e-07	-1.40342e-10	-1.18667
201199270	chr2:201199270:A:G	6.93752e-07	-1.40342e-10	-1.05851
201199573	chr2:201199573:T:C	7.22729e-07	-1.40342e-10	-1.01759
201199931	chr2:201199931:T:A	9.83434e-07	-1.40342e-10	-0.709573
201200043	chr2:201200043:C:T	1.24732e-07	-1.66065	-1.11381
201200577	chr2:201200577:C:T	6.01185e-06	-1.40342e-10	1.10086
201200609	chr2:201200609:A:G	5.82392e-07	-1.40342e-10	-1.23348
201200938	chr2:201200938:A:G	2.41429e-07	-1.03772	-1.07633
201201107	chr2:201201107:G:T	6.14797e-07	-1.40342e-10	-1.17933
201201125	chr2:201201125:A:G	5.75103e-07	-1.40342e-10	-1.24607
201201199	chr2:201201199:G:A	7.87557e-07	-1.40342e-10	-0.931688
201201401	chr2:201201401:G:A	2.26319e-07	-1.60903	-0.569646
201202006	chr2:201202006:G:A	5.75171e-07	-1.40342e-10	-1.24596
201202435	chr2:201202435:C:T	5.76224e-07	-1.40342e-10	-1.24413
201202632	chr2:201202632:C:T	7.59777e-07	-1.40342e-10	-0.967599
201202893	chr2:201202893:C:G	4.10508e-07	-1.58323	-2.77775e-10
201203369	chr2:201203369:C:T	4.09086e-07	-1.5867	-2.77775e-10
201203441	chr2:201203441:G:A	5.75393e-07	-1.40342e-10	-1.24557
201203710	chr2:201203710:C:T	1.2537e-07	-1.66758	-1.10178
201203849	chr2:201203849:G:A	5.91563e-07	-1.40342e-10	-1.21786
201204030	chr2:201204030:TC:T	8.14923e-07	-1.40342e-10	-0.89753
201204372	chr2:201204372:T:C	5.93259e-07	-1.40342e-10	-1.21499
201205155	chr2:201205155:A:G	1.51507e-07	-1.67843	-0.90156
201205277	chr2:201205277:T:G	5.77852e-07	-1.40342e-10	-1.24131
201206604	chr2:201206604:A:ATT	7.18962e-07	-1.40342e-10	-1.02281
201207011	chr2:201207011:AT:A	5.75285e-07	-1.40342e-10	-1.24576
201207405	chr2:201207405:G:T	6.80586e-07	-1.40342e-10	-1.07767
201207476	chr2:201207476:C:T	5.79695e-07	-1.40342e-10	-1.23812
201207851	chr2:201207851:C:T	4.1804e-07	-1.56505	-2.77775e-10
201207888	chr2:201207888:C:T	1.02431e-06	-0.668845	-2.77775e-10
201208509	chr2:201208509:A:G	1.24586e-07	-1.65241	-1.12322
201208558	chr2:201208558:G:A	6.35259e-07	-1.40342e-10	-1.14659
201208846	chr2:201208846:T:G	6.73794e-07	-1.40342e-10	-1.0877
201209044	chr2:201209044:T:C	6.23814e-07	-1.40342e-10	-1.16477
201209375	chr2:201209375:G:A	1.3312e-07	-1.64267	-1.0667
201209443	chr2:201209443:C:T	5.90636e-07	-1.40342e-10	-1.21942
201209484	chr2:201209484:A:G	7.06304e-07	-1.04058	-2.77775e-10
201210497	chr2:201210497:G:A	7.17797e-07	-1.40342e-10	-1.02444
201210769	chr2:201210769:A:G	1.23791e-07	-1.65791	-1.12411
201211029	chr2:201211029:T:C	1.9802e-07	-1.09276	-1.21949
201211143	chr2:201211143:G:C	4.42905e-07	-1.50727	-2.77775e-10
201211225	chr2:201211225:C:T	1.22939e-07	-1.65808	-1.13085
201211258	chr2:201211258:C:G	5.87249e-07	-1.40342e-10	-1.22518
201211442	chr2:201211442:G:A	6.70024e-07	-1.40342e-10	-1.09331
201211464	chr2:201211464:A:T	1.40153e-07	-1.67754	-0.980356
201211725	chr2:201211725:T:C	1.88963e-07	-1.19119	-1.16788
201212299	chr2:201212299:G:A	6.48173e-07	-1.40342e-10	-1.12647
201212494	chr2:201212494:T:C	6.11408e-07	-1.40342e-10	-1.18486
201212890	chr2:201212890:A:G	3.44514e-07	-0.841904	-0.916585
201213190	chr2:201213190:T:C	2.14068e-07	-1.02953	-1.2048
201213622	chr2:201213622:G:A	6.71896e-07	-1.40342e-10	-1.09052
201213771	chr2:201213771:G:A	3.51319e-07	-0.531837	-1.20709
201213832	chr2:201213832:G:A	7.15441e-07	-1.40342e-10	-1.02772
201214275	chr2:201214275:A:G	1.08478e-07	-1.66867	-1.2454
201214523	chr2:201214523:G:A	5.92576e-07	-1.40342e-10	-1.21614
201214810	chr2:201214810:T:C	7.06674e-07	-1.40342e-10	-1.04005
201215771	chr2:201215771:T:C	1.12415e-06	-1.40342e-10	-0.575839
201216037	chr2:201216037:G:A	3.87953e-07	-1.63974	-2.77775e-10
201216320	chr2:201216320:A:G	3.75691e-07	-1.67186	-2.77775e-10
201217149	chr2:201217149:T:C	9.63968e-07	-1.40342e-10	-0.729565
201217736	chr2:201217736:T:A	1.91066e-07	-1.14246	-1.20554
201218018	chr2:201218018:G:A	2.47937e-07	-0.843103	-1.24435
201218026	chr2:201218026:G:A	2.46518e-07	-0.848066	-1.24512
201218108	chr2:201218108:G:C	1.2044e-06	-1.40342e-10	-0.50689
201218406	chr2:201218406:G:A	8.01504e-07	-1.40342e-10	-0.914134
201219458	chr2:201219458:G:A	5.90123e-07	-1.40342e-10	-1.22029
201219661	chr2:201219661:G:C	5.75366e-07	-1.40342e-10	-1.24562
201220359	chr2:201220359:G:A	5.77292e-07	-1.40342e-10	-1.24227
201220430	chr2:201220430:A:G	8.02362e-07	-1.40342e-10	-0.913063
201220478	chr2:201220478:G:A	5.82061e-07	-1.40342e-10	-1.23405
201220498	chr2:201220498:A:G	5.82183e-07	-1.40342e-10	-1.23384
201220878	chr2:201220878:G:C	6.08719e-07	-1.40342e-10	-1.18927
201221254	chr2:201221254:A:G	9.13055e-07	-1.40342e-10	-0.783827
201221533	chr2:201221533:C:T	5.91103e-07	-1.40342e-10	-1.21863
201221677	chr2:201221677:T:G	2.37244e-07	-0.888857	-1.24268
201221854	chr2:201221854:C:T	6.21553e-07	-1.40342e-10	-1.1684
201221942	chr2:201221942:G:A	1.06865e-06	0.386238	-1.01271
201221944	chr2:201221944:G:A	1.22464e-06	-1.40342e-10	-0.490222
201222253	chr2:201222253:C:T	6.07652e-07	-1.40342e-10	-1.19102
201222478	chr2:201222478:A:G	7.58981e-07	-1.40342e-10	-0.968647
201222540	chr2:201222540:C:T	6.16221e-07	-1.17702	-2.77775e-10
201222546	chr2:201222546:A:G	1.23264e-07	-1.67226	-1.11404
201223135	chr2:201223135:A:G	1.91912e-06	-1.40342e-10	-0.041002
201223285	chr2:201223285:C:A	7.20854e-07	-1.40342e-10	-1.02019
201223973	chr2:201223973:TC:T	9.41078e-07	-1.40342e-10	-0.753598
201224002	chr2:201224002:T:C	3.36635e-07	-0.54525	-1.23638
201224173	chr2:201224173:A:G	7.34338e-07	-1.40342e-10	-1.00165
201224260	chr2:201224260:C:T	1.17197e-07	-1.61269	-1.22407
201224821	chr2:201224821:T:A	5.77645e-07	-1.40342e-10	-1.24166
201224830	chr2:201224830:A:G	5.78991e-07	-1.40342e-10	-1.23934
201224838	chr2:201224838:A:G	1.12385e-07	-1.63666	-1.24203
201225050	chr2:201225050:G:A	1.01298e-06	-1.40342e-10	-0.679969
201225083	chr2:201225083:C:A	7.4121e-07	-1.40342e-10	-0.992339
201225590	chr2:201225590:T:C	8.93438e-07	-1.40342e-10	-0.805547
201225669	chr2:201225669:A:G	2.9336e-06	-1.40342e-10	0.383362
201225893	chr2:201225893:C:T	3.90612e-07	-0.58005	-1.05286
201226315	chr2:201226315:G:A	1.36425e-07	-1.43899	-1.24586
201226697	chr2:201226697:A:T	7.27843e-07	-1.40342e-10	-1.01054
201227243	chr2:201227243:T:C	3.83441e-07	-1.65144	-2.77775e-10
201227786	chr2:201227786:C:T	2.6584e-07	-0.848033	-1.1697
201227838	chr2:201227838:T:C	8.11888e-07	-1.40342e-10	-0.901261
201228235	chr2:201228235:C:T	1.00341e-06	-1.40342e-10	-0.689469
201228338	chr2:201228338:C:G	2.75952e-07	-0.80661	-1.17379
201228611	chr2:201228611:C:G	6.25331e-07	-1.40342e-10	-1.16234
201228628	chr2:201228628:A:G	5.75252e-07	-1.40342e-10	-1.24581
201228672	chr2:201228672:T:C	4.4859e-07	-0.415494	-1.07902
201228863	chr2:201228863:T:C	8.64131e-07	-1.40342e-10	-0.838899
201229528	chr2:201229528:G:A	8.65972e-07	-1.40342e-10	-0.836771
201229530	chr2:201229530:C:T	8.8885e-07	-1.40342e-10	-0.810695
201230407	chr2:201230407:C:T	1.12889e-07	-1.65816	-1.21606
201230779	chr2:201230779:A:T	4.04066e-07	-0.41276	-1.18629
201230812	chr2:201230812:C:T	6.07168e-07	-0.15266	-1.03916
201230852	chr2:201230852:C:T	5.876e-07	-1.40342e-10	-1.22458
201230991	chr2:201230991:C:T	8.64887e-07	-1.40342e-10	-0.838025
201231531	chr2:201231531:C:T	4.90721e-07	-1.40475	-2.77775e-10
201231548	chr2:201231548:G:A	1.10299e-07	-1.65483	-1.2426
201232054	chr2:201232054:G:A	6.13481e-07	-1.40342e-10	-1.18147
201232402	chr2:201232402:GCA:G	8.1144e-07	-1.40342e-10	-0.901814
201232527	chr2:201232527:C:T	6.23599e-07	-1.40342e-10	-1.16512
201232604	chr2:201232604:G:C	6.58157e-07	-0.0524366	-1.05874
201232808	chr2:201232808:TAGTAAG:T	5.47025e-07	-0.123599	-1.17253
201232852	chr2:201232852:G:A	5.19349e-07	-0.305145	-1.0429
201233036	chr2:201233036:A:G	9.7766e-07	-1.40342e-10	-0.715462
201233250	chr2:201233250:A:T	3.12425e-07	-1.20199	-0.654267
201233408	chr2:201233408:G:A	5.49614e-07	-1.29141	-2.77775e-10
201233874	chr2:201233874:A:G	9.49889e-07	-1.40342e-10	-0.744279
201234378	chr2:201234378:C:T	6.07706e-07	-1.40342e-10	-1.19093
201234390	chr2:201234390:T:A	5.75647e-07	-1.40342e-10	-1.24513
201234462	chr2:201234462:T:A	9.9331e-07	-1.40342e-10	-0.699581
201234695	chr2:201234695:G:A	1.63265e-06	-1.40342e-10	-0.202661
201234902	chr2:201234902:G:A	9.42375e-07	-1.40342e-10	-0.75222
201235458	chr2:201235458:T:C	3.57628e-06	-1.40342e-10	0.581456
201235779	chr2:201235779:G:A	5.77391e-07	-1.40342e-10	-1.2421
201236179	chr2:201236179:C:T	1.07941e-06	-1.40342e-10	-0.61645
201236235	chr2:201236235:C:T	1.15636e-07	-1.60436	-1.24582
201236523	chr2:201236523:A:G	6.11633e-07	-1.40342e-10	-1.18449
201236623	chr2:201236623:C:T	1.30479e-07	-1.4901	-1.23931
201236748	chr2:201236748:G:A	3.7323e-07	-1.67843	-2.77775e-10
201236756	chr2:201236756:C:T	2.25572e-07	-0.998785	-1.1832
201236760	chr2:201236760:C:T	7.06489e-07	-1.40342e-10	-1.04032
201236992	chr2:201236992:G:A	3.0145e-07	-0.81978	-1.07224
201237275	chr2:201237275:G:C	4.51204e-07	-1.05451	-0.43419
201237962	chr2:201237962:A:G	2.02392e-07	-1.13025	-1.16017
201238003	chr2:201238003:ATG:A	8.24073e-07	-1.40342e-10	-0.886364
201238176	chr2:201238176:G:A	1.26631e-06	-1.40342e-10	-0.456762
201238894	chr2:201238894:C:G	1.12557e-06	-1.40342e-10	-0.574575
201238974	chr2:201238974:G:C	6.34695e-07	-1.40342e-10	-1.14748
201239063	chr2:201239063:T:C	6.60356e-07	-1.40342e-10	-1.10784
201239138	chr2:201239138:A:G	1.70852e-07	-1.29956	-1.16027
201239288	chr2:201239288:C:T	1.15476e-06	-1.40342e-10	-0.548977
201239338	chr2:201239338:G:C	1.12992e-06	-1.40342e-10	-0.570726
201240224	chr2:201240224:C:T	6.17644e-07	-1.40342e-10	-1.17471
201240233	chr2:201240233:T:C	6.70053e-07	-1.40342e-10	-1.09327
201240653	chr2:201240653:C:T	9.74579e-07	-0.718618	-2.77775e-10
201241258	chr2:201241258:G:C	7.10801e-07	-1.40342e-10	-1.03423
201241309	chr2:201241309:C:T	2.61124e-07	-0.88491	-1.15072
201241322	chr2:201241322:G:A	1.22769e-06	-1.40342e-10	-0.48773
201241568	chr2:201241568:C:T	7.00722e-07	-1.04851	-2.77775e-10
201242510	chr2:201242510:G:C	2.60272e-07	-1.22213	-0.816772
201243106	chr2:201243106:C:T	1.12569e-07	-1.67416	-1.2029
201243813	chr2:201243813:C:T	7.09568e-07	-1.40342e-10	-1.03597
201245251	chr2:201245251:TG:T	5.92023e-07	-1.40342e-10	-1.21708
201245387	chr2:201245387:C:T	9.87104e-07	-1.40342e-10	-0.705848
201245413	chr2:201245413:G:A	1.15042e-07	-1.67489	-1.18043
201246082	chr2:201246082:T:C	5.76118e-07	-1.40342e-10	-1.24431
201246194	chr2:201246194:G:A	3.29762e-07	-0.718967	-1.08328
201246236	chr2:201246236:G:A	1.30757e-07	-1.65813	-1.06916
201246628	chr2:201246628:A:G	6.52393e-07	-1.40342e-10	-1.11998
201246657	chr2:201246657:A:G	1.50763e-07	-1.52518	-1.05974
201246706	chr2:201246706:C:T	5.81866e-07	-1.40342e-10	-1.23438
201246897	chr2:201246897:GA:G	5.87053e-07	-1.49631	0.270798
201247410	chr2:201247410:T:C	2.49412e-05	2.52365	-2.77775e-10
201247415	chr2:201247415:C:T	1.70062e-06	-0.161876	-2.77775e-10
201247519	chr2:201247519:T:C	2.84492e-06	0.352668	-2.77775e-10
201247643	chr2:201247643:T:TA	1.92138e-06	0.502264	-0.542086
201247838	chr2:201247838:G:A	3.32389e-05	1.7637	1.04715
201247934	chr2:201247934:G:A	6.37805e-07	-1.40342e-10	-1.14259
201249005	chr2:201249005:A:C	2.0688e-06	0.59401	-0.55991
201249056	chr2:201249056:C:T	2.28401e-06	0.519652	-0.386586
201249542	chr2:201249542:A:G	1.90563e-06	-1.40342e-10	-0.0480534
201249875	chr2:201249875:A:G	7.23339e-07	-1.40342e-10	-1.01675
201249901	chr2:201249901:T:C	1.95647e-06	0.642708	-0.664434
201250111	chr2:201250111:C:T	2.46764e-07	-1.42246	-0.669733
201250258	chr2:201250258:C:T	7.09823e-07	-1.40342e-10	-1.03561
201250284	chr2:201250284:C:T	4.48786e-07	-1.43197	-0.062111
201250330	chr2:201250330:C:A	5.75338e-07	-1.40342e-10	-1.24567
201250543	chr2:201250543:C:A	4.76548e-07	-1.43405	-2.77775e-10
201250868	chr2:201250868:C:T	1.31298e-06	-1.40342e-10	-0.420571
201250879	chr2:201250879:T:C	3.40029e-07	-1.64408	-0.127508
201251068	chr2:201251068:C:T	2.05462e-07	-1.0324	-1.24297
201251073	chr2:201251073:G:T	7.50225e-07	0.265898	-1.24615
201251105	chr2:201251105:T:C	5.01478e-07	-1.44236	0.0593011
201251243	chr2:201251243:G:C	7.77494e-06	2.35452	-0.996481
201251482	chr2:201251482:C:T	2.04244e-06	0.740619	-0.719344
201251552	chr2:201251552:G:A	9.98318e-06	2.77241	-1.16438
201251749	chr2:201251749:A:G	7.2004e-06	2.26473	-0.983459
201251990	chr2:201251990:A:G	7.0923e-07	-1.40342e-10	-1.03644
201252518	chr2:201252518:C:T	6.79219e-06	2.45945	-1.23655
201253256	chr2:201253256:T:G	8.37133e-07	-1.40342e-10	-0.87064
201253807	chr2:201253807:G:T	7.57188e-06	2.5682	-1.23663
201253844	chr2:201253844:A:G	1.9313e-06	0.549149	-0.583826
201253876	chr2:201253876:G:A	7.34125e-07	-1.40342e-10	-1.00194
201253898	chr2:201253898:A:G	9.20851e-06	2.58042	-1.05316
201254030	chr2:201254030:G:A	1.76022e-06	0.595237	-0.722668
201254213	chr2:201254213:G:A	9.76464e-06	2.57816	-0.992265
201254549	chr2:201254549:A:C	8.37488e-06	2.65752	-1.22516
201254731	chr2:201254731:C:T	2.58089e-06	0.255267	-2.77775e-10
201255066	chr2:201255066:T:C	1.71332e-06	0.601582	-0.75602
201256049	chr2:201256049:C:T	5.75428e-07	-1.40342e-10	-1.24551
201256940	chr2:201256940:G:A	5.75358e-07	-1.40342e-10	-1.24563
201257602	chr2:201257602:TG:T	1.20159e-06	-1.40342e-10	-0.509219
201257992	chr2:201257992:T:G	2.38632e-07	-1.62435	-0.501356
201258272	chr2:201258272:A:G	0.000687064	6.8799	-1.04034
201258707	chr2:201258707:C:T	0.000237394	5.73025	-0.953398
201258756	chr2:201258756:TATTCTGTC:T	0.000567688	6.8662	-1.21749
201258900	chr2:201258900:T:C	6.19323e-07	-1.40342e-10	-1.172
201258938	chr2:201258938:C:A	7.55498e-07	-1.40342e-10	-0.973247
201259053	chr2:201259053:G:A	2.18448e-07	-1.43388	-0.780197
201259823	chr2:201259823:A:C	1.59053e-07	-1.34672	-1.18466
201259916	chr2:201259916:T:G	1.40778e-07	-1.41131	-1.24213
201260274	chr2:201260274:T:C	0.00024979	5.91112	-1.08336
201260432	chr2:201260432:A:G	6.65116e-07	-1.40342e-10	-1.10066
201261015	chr2:201261015:A:G	1.51747e-06	-1.5748	1.29898
201261184	chr2:201261184:G:C	1.6867e-06	-1.40342e-10	-0.170093
201261263	chr2:201261263:T:C	1.89245e-07	-1.5132	-0.844383
201261985	chr2:201261985:A:G	6.25168e-07	-1.40342e-10	-1.1626
201262140	chr2:201262140:T:C	1.39588e-07	-1.49614	-1.16578
201262215	chr2:201262215:G:A	1.40762e-07	-1.49957	-1.15398
201262660	chr2:201262660:T:A	9.05337e-07	0.453692	-1.24601
201262925	chr2:201262925:A:G	1.49384e-07	-1.5346	-1.0595
201262994	chr2:201262994:T:C	2.04978e-07	-1.49709	-0.780629
201263099	chr2:201263099:G:A	4.64471e-07	-1.45973	-2.77775e-10
201263140	chr2:201263140:G:A	5.50322e-06	1.77878	-0.766316
201263287	chr2:201263287:C:T	4.91326e-06	-1.40342e-10	0.89907
201263807	chr2:201263807:A:G	6.02789e-07	-1.40342e-10	-1.19906
201265191	chr2:201265191:T:C	3.96265e-07	-1.64306	0.0245199
201265410	chr2:201265410:T:C	4.40759e-06	1.68051	-0.890051
201265444	chr2:201265444:G:T	3.33951e-07	-1.67737	-0.112258
201265585	chr2:201265585:A:C	0.000270596	5.97595	-1.06819
201266158	chr2:201266158:T:G	5.36317e-07	-0.0874863	-1.22841
201266169	chr2:201266169:G:A	7.92696e-07	-1.40342e-10	-0.925184
201266864	chr2:201266864:T:G	6.02054e-07	0.00903128	-1.20931
201267566	chr2:201267566:C:T	5.7571e-07	-1.40342e-10	-1.24502
201267682	chr2:201267682:T:A	1.24582e-07	-1.61623	-1.15943
201267949	chr2:201267949:C:T	1.84372e-06	0.95434	-1.03542
201268434	chr2:201268434:C:T	1.11801e-07	-1.66125	-1.22265
201268651	chr2:201268651:G:A	6.21418e-07	-0.694556	-0.474065
201268792	chr2:201268792:G:C	2.18546e-07	-1.63551	-0.578118
201268978	chr2:201268978:G:A	5.75102e-07	-1.40342e-10	-1.24608
201269455	chr2:201269455:A:G	5.87049e-07	-1.40342e-10	-1.22552
201269598	chr2:201269598:T:C	5.76129e-07	-1.40342e-10	-1.24429
201270036	chr2:201270036:A:T	1.20731e-06	-1.40342e-10	-0.504477
201270374	chr2:201270374:C:T	6.33119e-07	-1.14997	-2.77775e-10
201270706	chr2:201270706:G:A	2.20596e-06	1.16608	-1.06779
201271117	chr2:201271117:A:T	1.12645e-07	-1.66608	-1.2103
201271291	chr2:201271291:G:T	8.8649e-07	-0.813354	-2.77775e-10
201271824	chr2:201271824:CAG:C	1.11557e-07	-1.66107	-1.22502
201271872	chr2:201271872:C:T	2.69738e-06	1.15607	-0.856664
201271906	chr2:201271906:A:C	1.12043e-07	-1.66151	-1.22023
201273372	chr2:201273372:T:C	1.38976e-07	-1.67801	-0.988317
201273499	chr2:201273499:A:C	8.23903e-07	-1.40342e-10	-0.886571
201273615	chr2:201273615:C:T	5.76743e-07	-1.40342e-10	-1.24323
201273677	chr2:201273677:G:T	1.54333e-06	0.863325	-1.12225
201273735	chr2:201273735:T:C	1.58036e-06	0.905251	-1.14047
201273866	chr2:201273866:G:T	1.13641e-07	-1.62433	-1.24325
201274048	chr2:201274048:C:A	1.07295e-06	-1.40342e-10	-0.622458
201274490	chr2:201274490:T:C	1.18121e-07	-1.63226	-1.19666
201277115	chr2:201277115:T:C	5.47311e-07	-1.29561	-2.77775e-10
201277316	chr2:201277316:T:C	1.65433e-07	-1.59412	-0.897936
201278132	chr2:201278132:G:A	5.93138e-07	-1.40342e-10	-1.2152
201278268	chr2:201278268:C:T	2.1885e-05	2.39294	-2.77775e-10
201278309	chr2:201278309:C:T	1.27597e-05	3.07043	-1.21701
201278534	chr2:201278534:T:A	1.27349e-05	2.71768	-0.866201
201279041	chr2:201279041:G:A	1.35838e-07	-1.52297	-1.16619
201279205	chr2:201279205:T:C	0.00159382	7.8833	-1.20228
201280563	chr2:201280563:CT:C	1.37961e-05	2.81444	-0.882925
201280636	chr2:201280636:C:T	1.09359e-06	0.612862	-1.21626
201280883	chr2:201280883:A:G	1.16371e-05	2.82219	-1.06087
201280889	chr2:201280889:C:T	0.000684077	7.00361	-1.1684
201281185	chr2:201281185:G:A	5.93994e-07	-1.40342e-10	-1.21375
201284973	chr2:201284973:G:A	1.03337e-06	0.571839	-1.23188
201285463	chr2:201285463:G:C	6.44966e-07	-1.40342e-10	-1.13143
201285975	chr2:201285975:G:A	6.1344e-07	-1.40342e-10	-1.18154
201286191	chr2:201286191:A:G	1.29648e-07	-1.65447	-1.08133
201286417	chr2:201286417:T:G	1.48854e-07	-1.66329	-0.93437
201286440	chr2:201286440:A:G	0.00127829	7.66797	-1.20756
201286654	chr2:201286654:C:T	6.78414e-07	-1.40342e-10	-1.08087
201286693	chr2:201286693:G:A	2.72049e-07	-1.21543	-0.77921
201286769	chr2:201286769:C:T	4.10771e-07	-1.50031	-0.0822784
201287005	chr2:201287005:G:C	4.55802e-07	-1.47856	-2.77775e-10
201287023	chr2:201287023:A:G	8.35881e-07	-0.872137	-2.77775e-10
201287058	chr2:201287058:T:C	1.379e-06	0.816595	-1.1881
201287439	chr2:201287439:T:A	1.32271e-05	2.84149	-0.952088
201288074	chr2:201288074:G:A	1.16464e-07	-1.67056	-1.17247
201288355	chr2:201288355:T:G	0.000914628	7.26329	-1.13764
201288961	chr2:201288961:C:T	0.00122308	7.63389	-1.21763
201289123	chr2:201289123:G:A	1.31951e-05	2.76073	-0.873756
201289197	chr2:201289197:A:G	0.000961954	7.39484	-1.21874
201289327	chr2:201289327:C:T	5.76913e-07	-1.40342e-10	-1.24293
201289674	chr2:201289674:C:G	1.31592e-07	-1.62908	-1.09184
201290027	chr2:201290027:G:A	1.25843e-06	-0.463007	-2.77775e-10
201290182	chr2:201290182:T:A	1.4657e-07	-1.37169	-1.24143
201290218	chr2:201290218:T:C	2.74203e-07	-1.26163	-0.725125
201290425	chr2:201290425:C:T	1.27125e-06	-0.452872	-2.77775e-10
201290603	chr2:201290603:C:T	1.29572e-05	2.87655	-1.00777
201290716	chr2:201290716:C:T	6.15111e-07	-1.40342e-10	-1.17882
201290959	chr2:201290959:G:A	1.46481e-05	2.90271	-0.911263
201291502	chr2:201291502:T:C	6.75077e-07	-1.40342e-10	-1.0858
201292367	chr2:201292367:A:G	7.00032e-07	-1.0495	-2.77775e-10
201293206	chr2:201293206:G:C	6.66341e-07	-1.40342e-10	-1.09882
201293320	chr2:201293320:G:A	1.50258e-05	2.88906	-0.872158
201293404	chr2:201293404:A:T	1.12951e-07	-1.67714	-1.19653
201293909	chr2:201293909:C:G	3.77677e-07	-0.458114	-1.20847
201294291	chr2:201294291:A:C	2.50315e-07	-1.29053	-0.78738
201294618	chr2:201294618:G:T	4.4707e-07	-1.49791	-2.77775e-10
201294678	chr2:201294678:G:T	5.88764e-07	-1.40342e-10	-1.2226
201294734	chr2:201294734:C:T	1.82956e-06	1.0984	-1.18719
201295085	chr2:201295085:G:T	1.42103e-05	2.89543	-0.934325
201295393	chr2:201295393:A:C	1.72839e-06	0.909458	-1.05513
201295655	chr2:201295655:G:A	5.34243e-06	0.982812	-2.77775e-10
201296039	chr2:201296039:C:T	0.000816681	7.22403	-1.21165
201296225	chr2:201296225:C:T	8.83009e-07	0.0324613	-0.849749
201296310	chr2:201296310:T:C	0.00220094	7.69839	-0.694621
201296331	chr2:201296331:C:T	7.03402e-07	-1.40342e-10	-1.0447
201296564	chr2:201296564:A:G	3.33663e-07	-0.547673	-1.24282
201296913	chr2:201296913:G:A	1.2544e-05	2.77609	-0.939721
201297419	chr2:201297419:T:TG	2.83875e-07	-1.27117	-0.680919
201297683	chr2:201297683:G:C	2.13177e-06	1.24232	-1.17824
201298070	chr2:201298070:G:A	5.92358e-07	-1.21651	-2.77775e-10
201298088	chr2:201298088:A:G	0.00386853	8.17003	-0.602272
201298760	chr2:201298760:G:A	0.000751193	7.13044	-1.20165
201299829	chr2:201299829:G:A	1.25543e-06	-1.40342e-10	-0.465392
201300082	chr2:201300082:C:G	1.39415e-07	-1.6747	-0.988464
201300241	chr2:201300241:C:T	5.8483e-07	-1.40342e-10	-1.2293
201300483	chr2:201300483:T:C	0.00176608	7.99582	-1.21217
201300524	chr2:201300524:A:C	8.74994e-07	-1.40342e-10	-0.826406
201301869	chr2:201301869:A:T	1.7726e-06	0.965227	-1.08565
201302232	chr2:201302232:T:G	3.0666e-07	-1.63052	-0.244362
201302383	chr2:201302383:A:G	2.77436e-07	-1.28071	-0.694326
201302928	chr2:201302928:G:T	0.000707039	7.06173	-1.19351
201303026	chr2:201303026:C:G	1.54158e-06	-1.40342e-10	-0.260064
201303127	chr2:201303127:C:G	1.31951e-06	-1.40342e-10	-0.415611
201303317	chr2:201303317:C:G	6.60408e-07	-1.40342e-10	-1.10777
201303492	chr2:201303492:A:G	2.7754e-07	-1.26742	-0.707235
201303982	chr2:201303982:G:T	1.44743e-05	2.74325	-0.763743
201304041	chr2:201304041:A:G	1.4686e-05	2.85642	-0.862392
201304060	chr2:201304060:G:C	3.4705e-07	-0.53232	-1.21884
201304270	chr2:201304270:A:G	2.85331e-07	-1.25184	-0.69513
201304432	chr2:201304432:G:A	1.46881e-06	0.89496	-1.20337
201304997	chr2:201304997:C:T	4.32419e-07	-1.47959	-0.0516343
201305217	chr2:201305217:G:T	2.58611e-07	-1.27815	-0.767145
201305390	chr2:201305390:T:A	1.5325e-05	2.86914	-0.83252
201305684	chr2:201305684:A:C	5.82089e-07	-1.40342e-10	-1.234
201305692	chr2:201305692:C:G	5.82903e-07	-1.40342e-10	-1.2326
201305866	chr2:201305866:T:C	2.88799e-07	-1.25689	-0.677999
201306089	chr2:201306089:A:T	6.0306e-07	-1.40342e-10	-1.19861
201306679	chr2:201306679:T:C	1.08188e-07	-1.67491	-1.24184
201306850	chr2:201306850:C:G	1.30307e-07	-1.64158	-1.08915
201306912	chr2:201306912:G:C	1.20434e-06	-1.40342e-10	-0.506933
201308415	chr2:201308415:T:C	8.91907e-07	-1.40342e-10	-0.807262
201309089	chr2:201309089:C:A	4.88397e-07	-1.46423	0.054732
201311046	chr2:201311046:T:C	3.50604e-07	-0.516148	-1.22482
201311179	chr2:201311179:G:A	1.22216e-05	2.78545	-0.975116
201311301	chr2:201311301:T:C	0.00110635	7.53038	-1.21443
201311804	chr2:201311804:A:G	2.86342e-07	-1.22976	-0.713681
201311934	chr2:201311934:A:G	1.1479e-07	-1.67404	-1.18347
201312816	chr2:201312816:G:A	1.84758e-07	-1.66193	-0.719645
201313366	chr2:201313366:G:A	1.39783e-05	2.79632	-0.851684
201313407	chr2:201313407:C:T	5.18868e-07	-1.46139	0.112411
201313642	chr2:201313642:A:G	8.9263e-07	-1.40342e-10	-0.806451
201313754	chr2:201313754:C:T	6.25397e-07	-1.16224	-2.77775e-10
201313949	chr2:201313949:C:T	1.35104e-05	2.76302	-0.852434
201313952	chr2:201313952:A:G	1.61513e-06	0.858596	-1.07205
201314035	chr2:201314035:C:T	1.39976e-05	2.8143	-0.868278
201314420	chr2:201314420:T:A	1.16415e-06	-0.239824	-0.301052
201314695	chr2:201314695:A:AC	1.15361e-07	-1.67637	-1.17619
201315047	chr2:201315047:T:G	2.19785e-05	2.3972	-2.77775e-10
201315062	chr2:201315062:A:C	5.77426e-07	-1.40342e-10	-1.24204
201315319	chr2:201315319:A:C	1.40635e-05	2.89772	-0.947001
201315768	chr2:201315768:T:C	0.000800564	7.20861	-1.21616
201316435	chr2:201316435:C:T	1.81739e-06	1.06667	-1.16213
201316524	chr2:201316524:C:T	0.00102894	7.45571	-1.21229
201316561	chr2:201316561:A:G	8.92939e-07	-1.40342e-10	-0.806105
201316637	chr2:201316637:G:A	6.25946e-07	-1.16136	-2.77775e-10
201319409	chr2:201319409:TA:T	1.17075e-07	-1.6713	-1.16651
201319442	chr2:201319442:C:T	0.00062748	6.93465	-1.18581
201319492	chr2:201319492:A:G	2.42092e-07	-1.20386	-0.907448
201320216	chr2:201320216:G:A	1.30925e-07	-1.67785	-1.04815
201320351	chr2:201320351:C:T	7.51225e-07	-1.40342e-10	-0.978918
201320409	chr2:201320409:A:G	0.000427387	6.10914	-0.744322
201320566	chr2:201320566:T:C	6.10395e-07	-1.40342e-10	-1.18652
201320709	chr2:201320709:C:T	1.12188e-05	2.62729	-0.902575
201320881	chr2:201320881:G:T	1.11086e-05	2.69859	-0.983737
201321081	chr2:201321081:C:T	6.95356e-07	-1.40342e-10	-1.0562
201321630	chr2:201321630:C:T	5.81064e-07	-1.23576	-2.77775e-10
201322042	chr2:201322042:G:A	1.40003e-06	0.81117	-1.16755
201323055	chr2:201323055:A:C	3.55597e-07	-0.499824	-1.227
201323135	chr2:201323135:A:G	1.30088e-06	0.693751	-1.12357
201324080	chr2:201324080:A:G	1.29919e-06	0.710719	-1.14185
201324251	chr2:201324251:G:A	5.97764e-07	-1.40342e-10	-1.20743
201324651	chr2:201324651:G:A	1.20832e-06	-0.503636	-2.77775e-10
201324702	chr2:201324702:G:C	9.14513e-07	-1.40342e-10	-0.782232
201324728	chr2:201324728:T:C	1.20632e-05	2.63078	-0.833494
201324936	chr2:201324936:T:C	1.54897e-06	0.941901	-1.19718
201325004	chr2:201325004:T:C	1.42086e-07	-1.66212	-0.982073
201325141	chr2:201325141:A:G	1.45208e-07	-1.66515	-0.957308
201325275	chr2:201325275:A:C	3.5292e-07	-0.511335	-1.22305
201325887	chr2:201325887:C:T	4.03382e-07	-1.53797	-0.0627711
201325945	chr2:201325945:G:A	1.11568e-05	2.66933	-0.950151
201327105	chr2:201327105:G:C	8.34578e-07	-1.40342e-10	-0.873697
201327290	chr2:201327290:CA:C	6.08401e-07	-1.40342e-10	-1.18979
201327648	chr2:201327648:A:G	1.29573e-07	-1.64164	-1.09474
201327699	chr2:201327699:T:G	3.55012e-07	-0.499545	-1.22893
201327920	chr2:201327920:GACTAA:G	1.49254e-07	-1.51163	-1.08335
201328598	chr2:201328598:G:A	6.08052e-07	-1.40342e-10	-1.19036
201328740	chr2:201328740:A:G	1.32116e-07	-1.67415	-1.0428
201331143	chr2:201331143:A:AT	1.34468e-07	-1.67841	-1.02089
201331340	chr2:201331340:C:A	0.0015958	7.88922	-1.20696
201331561	chr2:201331561:G:A	7.42933e-07	-1.40342e-10	-0.990018
201331994	chr2:201331994:A:G	1.24526e-07	-1.53467	-1.24145
201332291	chr2:201332291:C:T	5.75426e-07	-1.40342e-10	-1.24551
201332674	chr2:201332674:CT:C	8.62358e-07	-1.40342e-10	-0.840953
201332954	chr2:201332954:A:T	1.55539e-06	-1.40342e-10	-0.251141
201332959	chr2:201332959:C:A	4.33483e-06	0.773815	-2.77775e-10
201333065	chr2:201333065:A:G	7.4797e-07	-1.40342e-10	-0.98326
201333541	chr2:201333541:C:T	2.06808e-06	-1.40342e-10	0.0337542
201333617	chr2:201333617:G:A	0.0242189	9.6031	-0.201083
201333805	chr2:201333805:A:T	5.75265e-07	-1.40342e-10	-1.24579
201333866	chr2:201333866:C:T	2.13904e-06	0.067488	-2.77775e-10
201334732	chr2:201334732:A:G	0.00147375	7.82044	-1.21775
201334965	chr2:201334965:T:C	0.0529278	10.3539	-0.170077
201334976	chr2:201334976:G:A	5.75926e-07	-1.40342e-10	-1.24464
201335101	chr2:201335101:C:T	0.00103844	7.48661	-1.23401
201335269	chr2:201335269:CTA:C	1.32801e-07	-1.66389	-1.04788
201335457	chr2:201335457:T:C	7.77871e-07	-1.40342e-10	-0.944064
201335540	chr2:201335540:T:C	3.0233e-06	-1.44857	1.86205
201335699	chr2:201335699:T:A	1.46175e-06	-1.40342e-10	-0.313235
201335727	chr2:201335727:A:G	6.01619e-07	0.0408309	-1.24183
201335852	chr2:201335852:C:T	0.0145823	9.01019	-0.115489
201336007	chr2:201336007:G:A	1.75777e-06	-1.40342e-10	-0.128822
201336064	chr2:201336064:T:C	7.55125e-07	-1.40342e-10	-0.973741
201336112	chr2:201336112:GTGAGCATAGTACC:G	0.0396228	10.1497	-0.255406
201336180	chr2:201336180:C:T	9.48762e-07	-1.40342e-10	-0.745466
201336466	chr2:201336466:C:T	7.13465e-07	-1.40342e-10	-1.03049
201337028	chr2:201337028:ATTGT:A	0.20491	11.689	-0.151514
201337119	chr2:201337119:G:A	7.19559e-07	-1.40342e-10	-1.02199
201337711	chr2:201337711:C:T	1.59273e-07	-1.29795	-1.23205
201337840	chr2:201337840:G:A	0.183572	11.6313	-0.203787
201337891	chr2:201337891:C:T	1.43072e-06	-1.40342e-10	-0.334687
201338068	chr2:201338068:A:G	0.21087	11.6645	-0.0983583
201338340	chr2:201338340:C:T	1.22024e-07	-1.55146	-1.24494
201338512	chr2:201338512:G:A	0.000826952	7.26034	-1.23547
201338667	chr2:201338667:C:T	5.45398e-06	-1.0247	2.02818
201338864	chr2:201338864:G:T	5.60025e-06	-1.04754	2.07748
201339065	chr2:201339065:A:G	6.50047e-07	-1.40342e-10	-1.12358
201339100	chr2:201339100:T:C	6.89241e-06	-0.967575	2.20513
201339378	chr2:201339378:C:A	7.22646e-07	-1.40342e-10	-1.0177
201339490	chr2:201339490:T:C	5.86877e-07	-1.40342e-10	-1.22581
201339730	chr2:201339730:T:C	6.61063e-07	-1.40342e-10	-1.10677
201340018	chr2:201340018:T:C	0.00490376	9.04465	-1.23976
201340026	chr2:201340026:A:G	3.21606e-06	-1.44297	1.91826
201340278	chr2:201340278:T:A	7.19344e-07	-1.40342e-10	-1.02228
201340287	chr2:201340287:T:C	1.23934e-07	-1.53649	-1.24438
201340474	chr2:201340474:C:T	2.70231e-07	-1.4081	-0.59325
201340717	chr2:201340717:G:T	1.38513e-07	-1.45829	-1.21137
201340943	chr2:201340943:G:A	7.10198e-07	-1.40342e-10	-1.03508
201341092	chr2:201341092:TAATTTGATTG:T	3.83616e-07	-1.65098	-2.77775e-10
201341597	chr2:201341597:G:A	0.0127459	9.53707	-0.77697
201342014	chr2:201342014:C:T	2.67878e-06	-1.40342e-10	0.292491
201342212	chr2:201342212:T:A	6.58952e-07	-1.40342e-10	-1.10997
201343270	chr2:201343270:T:C	0.0109285	8.58874	0.0175169
201344087	chr2:201344087:G:A	6.52529e-07	-1.40342e-10	-1.11977
201345059	chr2:201345059:A:G	1.38912e-06	-1.40342e-10	-0.364197
201345254	chr2:201345254:C:T	6.63203e-07	-1.40342e-10	-1.10354
201345891	chr2:201345891:G:A	7.30966e-07	-1.40342e-10	-1.00626
201346720	chr2:201346720:C:T	0.00084856	7.29075	-1.24007
201346735	chr2:201346735:ATCT:A	8.31231e-07	-0.877717	-2.77775e-10
201346972	chr2:201346972:G:A	0.000869262	7.31096	-1.23618
201347152	chr2:201347152:CT:C	0.0176516	9.35387	-0.268157
201348159	chr2:201348159:G:A	3.21897e-06	0.476192	-2.77775e-10
201348227	chr2:201348227:C:T	5.27162e-07	-1.33311	-2.77775e-10
201348272	chr2:201348272:C:G	9.15549e-07	-1.40342e-10	-0.781099
201348424	chr2:201348424:A:AT	3.17417e-06	-1.44778	1.90996
201348659	chr2:201348659:C:A	0.0019145	8.01834	-1.154
201348792	chr2:201348792:C:T	2.93787e-06	-1.47803	1.86284
201349112	chr2:201349112:T:C	8.51021e-07	-1.40342e-10	-0.854186
201349131	chr2:201349131:G:T	4.90616e-07	-1.40496	-2.77775e-10
201349211	chr2:201349211:G:A	3.23447e-06	-1.43907	1.92006
201349425	chr2:201349425:C:T	0.000578496	6.91033	-1.24277
201349782	chr2:201349782:G:A	6.87242e-06	-1.54029	2.77493
201349945	chr2:201349945:C:A	9.32338e-07	-1.40342e-10	-0.762928
201350445	chr2:201350445:C:G	0.000872941	7.32491	-1.24591
201350769	chr2:201350769:C:G	0.000855223	7.30369	-1.2452
201350844	chr2:201350844:A:T	3.756e-07	-1.6721	-2.77775e-10
201351096	chr2:201351096:T:C	1.41146e-07	-1.41084	-1.23998
201352193	chr2:201352193:G:A	0.0195929	8.91314	0.276912
201352262	chr2:201352262:G:C	1.32224e-07	-1.47112	-1.24501
201352277	chr2:201352277:C:G	3.75848e-07	-1.67144	-2.77775e-10
201352338	chr2:201352338:C:A	7.78631e-06	-1.53556	2.89506
201352448	chr2:201352448:A:G	3.74316e-07	-1.67552	-2.77775e-10
201354316	chr2:201354316:A:G	0.0012806	7.62189	-1.15968
201354596	chr2:201354596:G:A	1.42964e-07	-1.40375	-1.23428
201354929	chr2:201354929:T:C	5.98643e-07	-1.40342e-10	-1.20596
201355072	chr2:201355072:G:A	1.41796e-07	-1.41593	-1.23031
201355317	chr2:201355317:C:A	3.67865e-07	-1.55655	-0.13636
201355737	chr2:201355737:G:C	7.86139e-07	-1.40342e-10	-0.93349
201355900	chr2:201355900:T:C	0.000906521	7.35779	-1.24104
201356082	chr2:201356082:G:A	6.3788e-07	-1.40342e-10	-1.14247
201356515	chr2:201356515:GCTT:G	1.08831e-07	-1.66732	-1.2435
201356583	chr2:201356583:T:C	5.76666e-07	-1.40342e-10	-1.24336
201356656	chr2:201356656:G:A	1.36164e-06	-1.40342e-10	-0.384176
201356718	chr2:201356718:T:A	0.000928884	7.38469	-1.24358
201357198	chr2:201357198:C:T	0.0159038	8.57046	0.410982
201357784	chr2:201357784:G:T	0.00116328	7.48822	-1.1221
201357860	chr2:201357860:T:C	1.14713e-06	-1.40342e-10	-0.555604
201358659	chr2:201358659:C:T	0.0270162	8.67764	0.83368
201358683	chr2:201358683:C:T	1.44248e-07	-1.41084	-1.21826
201358706	chr2:201358706:T:C	0.00498216	8.91965	-1.0989
201358708	chr2:201358708:C:T	8.30762e-06	-1.51208	2.93638
201358801	chr2:201358801:T:C	7.26673e-06	-1.54833	2.83877
201358843	chr2:201358843:A:G	0.00074154	7.15918	-1.24332
201358862	chr2:201358862:A:G	5.76234e-07	-1.40342e-10	-1.24411
201360498	chr2:201360498:C:T	8.45235e-07	-1.40342e-10	-0.861009
201360699	chr2:201360699:A:G	1.37994e-07	-1.42947	-1.24394
201360702	chr2:201360702:G:T	1.51463e-06	0.252154	-0.529853
201360795	chr2:201360795:G:A	8.21892e-07	-1.40342e-10	-0.889015
201360797	chr2:201360797:G:T	6.74297e-06	-1.56421	2.77984
201360934	chr2:201360934:T:C	9.62044e-07	-1.40342e-10	-0.731563
201361010	chr2:201361010:G:A	1.45746e-06	-1.40342e-10	-0.316174
201361116	chr2:201361116:G:A	9.35094e-07	-1.40342e-10	-0.759977
201361201	chr2:201361201:CAG:C	8.97406e-07	-1.40342e-10	-0.801115
201361611	chr2:201361611:T:C	3.75668e-07	-1.67192	-2.77775e-10
201361913	chr2:201361913:GAAC:G	8.25106e-07	-1.40342e-10	-0.885112
201361990	chr2:201361990:G:T	4.33618e-06	0.774125	-2.77775e-10
201362826	chr2:201362826:T:C	0.0055437	9.04006	-1.11251
201363199	chr2:201363199:A:G	7.90007e-07	0.16663	-1.09521
201363538	chr2:201363538:C:T	5.75285e-07	-1.40342e-10	-1.24576
201363568	chr2:201363568:G:A	6.48955e-07	-1.40342e-10	-1.12526
201363692	chr2:201363692:T:C	7.01501e-07	-1.40342e-10	-1.0474
201363749	chr2:201363749:G:A	6.063e-07	-1.40342e-10	-1.19325
201363879	chr2:201363879:T:C	0.0483046	9.12232	0.970098
201363989	chr2:201363989:C:T	1.59014e-06	0.315631	-0.544678
201364430	chr2:201364430:C:T	6.49866e-07	-1.40342e-10	-1.12386
201364502	chr2:201364502:A:C	0.000895416	7.34957	-1.24516
201365155	chr2:201365155:T:C	1.37047e-07	-1.66543	-1.01487
201365583	chr2:201365583:T:C	3.89241e-07	-1.63643	-2.77775e-10
201365657	chr2:201365657:G:A	6.25759e-07	-1.40342e-10	-1.16166
201367051	chr2:201367051:G:A	5.75455e-07	-1.40342e-10	-1.24546
201367601	chr2:201367601:T:TG	0.000966486	7.42647	-1.24567
201367700	chr2:201367700:T:C	8.10174e-07	-1.40342e-10	-0.903375
201367988	chr2:201367988:G:A	8.48486e-07	-1.40342e-10	-0.85717
201368268	chr2:201368268:A:C	4.50859e-07	-1.48947	-2.77775e-10
201369342	chr2:201369342:A:G	0.000864711	7.31554	-1.24601
201369388	chr2:201369388:G:A	4.01232e-07	-1.60608	-2.77775e-10
201369514	chr2:201369514:T:C	1.15491e-06	-1.40342e-10	-0.548848
201370144	chr2:201370144:T:A	1.0023e-06	-0.690567	-2.77775e-10
201370268	chr2:201370268:C:A	6.16279e-07	-1.40342e-10	-1.17692
201370456	chr2:201370456:C:G	1.38779e-07	-1.67419	-0.993549
201370625	chr2:201370625:A:G	0.0031309	8.51219	-1.15598
201371202	chr2:201371202:C:T	0.000105412	4.96677	-1.00175
201371459	chr2:201371459:GA:G	5.76194e-07	-1.40342e-10	-1.24418
201371480	chr2:201371480:A:G	1.36347e-07	-1.43929	-1.24613
201371602	chr2:201371602:G:A	9.15063e-07	-1.40342e-10	-0.781631
201371907	chr2:201371907:A:G	1.03199e-06	-0.661375	-2.77775e-10
201372103	chr2:201372103:T:C	7.20723e-07	-1.40342e-10	-1.02037
201372123	chr2:201372123:C:A	0.00083983	7.28645	-1.24611
201372558	chr2:201372558:C:T	0.000663722	7.0507	-1.2457
201372635	chr2:201372635:G:C	5.761e-07	-1.40342e-10	-1.24434
201373023	chr2:201373023:T:A	5.80808e-07	-1.40342e-10	-1.2362
201373277	chr2:201373277:C:T	1.19155e-07	-1.58388	-1.23632
201373423	chr2:201373423:A:G	7.27195e-07	-1.40342e-10	-1.01143
201373660	chr2:201373660:T:C	1.10318e-06	-1.40342e-10	-0.594674
201373736	chr2:201373736:C:T	2.04192e-06	-1.40342e-10	0.021022
201374076	chr2:201374076:T:C	0.000716268	7.12734	-1.24615
201374141	chr2:201374141:G:A	0.000945593	7.29387	-1.13492
201374173	chr2:201374173:C:T	4.15445e-06	-1.51878	2.25009
201374301	chr2:201374301:G:A	2.83519e-06	-1.43857	1.78781
201375379	chr2:201375379:C:A	0.0245898	9.05901	0.358212
201375749	chr2:201375749:A:G	6.27306e-07	-1.40342e-10	-1.15919
201376440	chr2:201376440:G:A	0.00857862	8.15839	0.205771
201376600	chr2:201376600:T:C	9.76373e-06	-1.40342e-10	1.58581
201376871	chr2:201376871:A:G	0.00170976	7.89818	-1.14694
201377184	chr2:201377184:T:G	0.000182605	5.74176	-1.22731
201378238	chr2:201378238:G:A	6.29082e-05	3.59063	-0.141823
201379735	chr2:201379735:C:T	1.23337e-07	-1.54197	-1.24374
201380095	chr2:201380095:TA:T	4.16109e-07	-1.56968	-2.77775e-10
201380521	chr2:201380521:A:G	5.64805e-05	4.11446	-0.773437
201381823	chr2:201381823:A:C	1.0928e-07	-1.66987	-1.23684
201382505	chr2:201382505:AT:A	4.63527e-05	3.76767	-0.62426
201382596	chr2:201382596:G:C	4.05985e-05	3.63208	-0.621221
201382918	chr2:201382918:T:C	6.31663e-07	-1.40342e-10	-1.15227
201383267	chr2:201383267:T:C	5.97364e-07	-1.40342e-10	-1.2081
201383436	chr2:201383436:T:C	1.25013e-06	-1.40342e-10	-0.469623
201384065	chr2:201384065:T:C	5.55153e-05	3.97708	-0.653287
201384256	chr2:201384256:T:A	5.95996e-05	4.13267	-0.73789
201384337	chr2:201384337:C:T	1.8071e-05	3.44478	-1.24334
201384721	chr2:201384721:T:C	3.21652e-07	-1.38653	-0.440626
201384837	chr2:201384837:C:T	1.80812e-05	3.44187	-1.23986
201384985	chr2:201384985:A:T	9.55081e-06	2.74875	-1.18499
201385873	chr2:201385873:T:C	2.18682e-06	-1.40342e-10	0.0895787
201386811	chr2:201386811:C:T	8.60982e-07	0.229274	-1.07182
201386846	chr2:201386846:G:A	3.74253e-07	-1.67569	-2.77775e-10
201387012	chr2:201387012:C:T	7.18208e-07	-1.40342e-10	-1.02386
201387349	chr2:201387349:A:G	5.97451e-07	-1.40342e-10	-1.20795
201387399	chr2:201387399:T:G	6.71883e-07	-1.40342e-10	-1.09054
201387755	chr2:201387755:A:G	4.55875e-06	0.82418	-2.77775e-10
201388133	chr2:201388133:T:C	1.65268e-05	3.34289	-1.23078
201388150	chr2:201388150:A:C	1.60291e-05	3.32553	-1.24399
201388316	chr2:201388316:G:A	4.18792e-05	3.71676	-0.674837
201388862	chr2:201388862:T:C	4.55948e-06	-1.40342e-10	0.82434
201389335	chr2:201389335:G:A	6.07031e-07	-1.40342e-10	-1.19204
201389798	chr2:201389798:T:C	4.86635e-07	-1.41311	-2.77775e-10
201390150	chr2:201390150:C:T	1.25332e-07	-1.65959	-1.11007
201390311	chr2:201390311:A:G	3.85686e-05	3.54923	-0.589657
201390334	chr2:201390334:G:C	6.0647e-07	-1.40342e-10	-1.19297
201390373	chr2:201390373:T:C	9.01784e-07	-1.40342e-10	-0.796249
201390391	chr2:201390391:A:G	3.87296e-05	3.48461	-0.520876
201390400	chr2:201390400:A:C	5.99209e-07	-1.40342e-10	-1.20501
201390448	chr2:201390448:C:T	2.9752e-05	3.26409	-0.564065
201390479	chr2:201390479:A:G	5.26426e-05	3.887	-0.616346
201390516	chr2:201390516:A:T	3.39025e-05	3.43885	-0.608227
201390856	chr2:201390856:CA:C	6.50184e-05	4.62583	-1.14403
201391052	chr2:201391052:A:C	1.94103e-06	-1.40342e-10	-0.0296519
201391151	chr2:201391151:T:C	1.08037e-07	-1.67436	-1.24379
201391971	chr2:201391971:T:C	9.88999e-07	-1.40342e-10	-0.703931
201391976	chr2:201391976:C:T	5.7528e-07	-1.40342e-10	-1.24577
201392055	chr2:201392055:C:T	4.03884e-05	3.56744	-0.561769
201392232	chr2:201392232:C:T	1.98733e-06	-1.40342e-10	-0.00607416
201392243	chr2:201392243:TTACTC:T	1.9182e-05	3.50314	-1.24203
201392514	chr2:201392514:C:G	1.67583e-07	-1.28258	-1.19657
201392653	chr2:201392653:T:A	5.98018e-07	-1.40342e-10	-1.207
201393498	chr2:201393498:C:T	4.74613e-05	3.85669	-0.689649
201393686	chr2:201393686:T:C	6.03536e-07	-1.40342e-10	-1.19782
201393746	chr2:201393746:G:T	4.38264e-05	3.68171	-0.594344
201393896	chr2:201393896:C:T	5.94334e-07	-1.40342e-10	-1.21318
201395180	chr2:201395180:AC:A	2.03424e-05	3.5514	-1.23156
201395213	chr2:201395213:G:A	5.96245e-07	-1.40342e-10	-1.20997
201395234	chr2:201395234:A:G	5.93449e-07	-1.40342e-10	-1.21467
201395326	chr2:201395326:G:A	2.42397e-06	-1.40342e-10	0.19254
201395407	chr2:201395407:T:C	6.34355e-07	-1.40342e-10	-1.14802
201395787	chr2:201395787:T:C	8.30912e-07	-1.40342e-10	-0.878099
201395987	chr2:201395987:G:A	5.76005e-07	-1.40342e-10	-1.24451
201396452	chr2:201396452:C:T	5.59628e-05	3.9272	-0.595385
201396855	chr2:201396855:C:T	4.97782e-06	0.912124	-2.77775e-10
201397703	chr2:201397703:C:T	1.17623e-07	-1.59145	-1.24169
201397910	chr2:201397910:G:C	5.96756e-07	-1.40342e-10	-1.20912
201397961	chr2:201397961:ATC:A	5.49311e-05	3.86046	-0.547246
201398875	chr2:201398875:C:T	5.98097e-05	3.99551	-0.597211
201399002	chr2:201399002:T:G	6.63432e-07	-1.40342e-10	-1.1032
201399037	chr2:201399037:C:A	5.93462e-05	3.98454	-0.594023
201399061	chr2:201399061:A:T	5.93616e-07	-1.40342e-10	-1.21439
201399178	chr2:201399178:C:G	0.000179749	5.4166	-0.917903
201399433	chr2:201399433:C:T	6.18924e-05	3.98916	-0.556627
201399593	chr2:201399593:C:T	6.03696e-05	3.97427	-0.56665
201399879	chr2:201399879:A:T	5.29172e-05	3.88953	-0.613668
201400110	chr2:201400110:T:C	5.99547e-07	-1.40342e-10	-1.20445
201400154	chr2:201400154:G:T	0.000160527	5.3141	-0.928505
201401775	chr2:201401775:A:G	6.60185e-07	-1.40342e-10	-1.1081
201402415	chr2:201402415:TTAAAAG:T	7.36594e-07	-1.40342e-10	-0.998586
201402449	chr2:201402449:T:G	1.76844e-06	-1.40342e-10	-0.122771
201403824	chr2:201403824:CT:C	6.00467e-07	-1.40342e-10	-1.20292
201404680	chr2:201404680:T:A	2.51458e-05	2.53182	-2.77775e-10
201405050	chr2:201405050:T:C	2.09135e-05	3.57526	-1.22773
201405067	chr2:201405067:A:C	1.2877e-07	-1.56415	-1.17844
201405121	chr2:201405121:G:A	7.0524e-05	4.18409	-0.621007
201406401	chr2:201406401:T:C	4.23458e-05	4.01335	-0.960349
201406469	chr2:201406469:G:A	5.75731e-07	-1.40342e-10	-1.24498
201406624	chr2:201406624:C:T	1.03726e-05	2.84546	-1.19916
201406979	chr2:201406979:T:C	5.92107e-07	-1.40342e-10	-1.21694
201407268	chr2:201407268:T:C	6.64158e-05	4.099	-0.595936
201407309	chr2:201407309:T:A	6.07429e-05	4.00472	-0.590933
201407320	chr2:201407320:C:T	1.19917e-06	-0.511241	-2.77775e-10
201407874	chr2:201407874:T:C	7.57593e-07	-1.40342e-10	-0.970478
201408191	chr2:201408191:T:C	4.54436e-06	0.821018	-2.77775e-10
201408502	chr2:201408502:G:A	8.94748e-07	-1.40342e-10	-0.804082
201410586	chr2:201410586:A:G	4.67606e-06	0.849588	-2.77775e-10
201410594	chr2:201410594:T:C	5.93116e-07	-1.40342e-10	-1.21523
201411373	chr2:201411373:CT:C	2.03099e-05	3.56434	-1.2461
201411406	chr2:201411406:G:T	1.11173e-07	-1.66559	-1.22395
201412066	chr2:201412066:CT:C	4.28301e-07	-1.5408	-2.77775e-10
201412177	chr2:201412177:G:A	8.30555e-07	-1.40342e-10	-0.87853
201412517	chr2:201412517:T:C	4.90999e-07	-1.40418	-2.77775e-10
201412598	chr2:201412598:G:A	1.1991e-07	-1.64458	-1.16929
201412661	chr2:201412661:A:G	1.95734e-06	-1.40342e-10	-0.0212814
201412834	chr2:201412834:T:C	5.90596e-07	-1.40342e-10	-1.21949
201413105	chr2:201413105:A:AT	5.7693e-07	-1.40342e-10	-1.2429
201413574	chr2:201413574:G:T	5.95747e-07	-1.40342e-10	-1.21081
201413637	chr2:201413637:G:A	1.916e-06	-1.40342e-10	-0.0426281
201414032	chr2:201414032:G:C	5.93411e-07	-1.40342e-10	-1.21474
201414829	chr2:201414829:T:C	5.83408e-07	-1.40342e-10	-1.23174
201414852	chr2:201414852:A:C	5.82367e-07	-1.40342e-10	-1.23352
201414895	chr2:201414895:C:T	1.97211e-06	-1.40342e-10	-0.0137663
201415237	chr2:201415237:G:A	1.27728e-07	-1.66375	-1.08697
201415725	chr2:201415725:C:T	2.08465e-05	3.58811	-1.2438
201415778	chr2:201415778:A:G	5.33221e-05	4.03023	-0.746746
201416350	chr2:201416350:G:A	5.76666e-07	-1.40342e-10	-1.24336
201416413	chr2:201416413:A:G	0.000206044	5.56501	-0.929793
201416691	chr2:201416691:A:G	5.93679e-07	-1.40342e-10	-1.21428
201417015	chr2:201417015:T:C	6.33016e-07	-1.40342e-10	-1.15013
201417074	chr2:201417074:TACACAG:T	1.74232e-06	-1.40342e-10	-0.137649
201417577	chr2:201417577:A:G	1.129e-07	-1.6314	-1.24272
201418196	chr2:201418196:G:T	8.5398e-06	-1.10108	2.55295
201419068	chr2:201419068:C:T	8.96822e-07	-1.40342e-10	-0.801766
201419263	chr2:201419263:C:T	5.97042e-07	-1.40342e-10	-1.20864
201419888	chr2:201419888:A:C	1.22207e-07	-1.67717	-1.11774
201420010	chr2:201420010:G:A	5.82735e-07	-1.40342e-10	-1.23289
201420144	chr2:201420144:T:C	0.000161974	5.30709	-0.912521
201420181	chr2:201420181:G:A	1.23122e-07	-1.67551	-1.11194
201420377	chr2:201420377:A:G	4.83395e-05	3.92183	-0.736445
201420609	chr2:201420609:T:C	4.52052e-06	-1.40342e-10	0.81576
201421939	chr2:201421939:C:T	2.23348e-07	-1.67816	-0.513731
201422185	chr2:201422185:C:T	5.85672e-07	-1.40342e-10	-1.22786
201422525	chr2:201422525:G:T	1.20217e-07	-1.67505	-1.13627
201422657	chr2:201422657:C:CA	7.13098e-07	-1.40342e-10	-1.031
201423683	chr2:201423683:T:C	1.2406e-07	-1.61512	-1.16474
201423969	chr2:201423969:C:T	2.49203e-05	3.76689	-1.24407
201424270	chr2:201424270:G:A	8.30555e-07	-1.40342e-10	-0.87853
201424311	chr2:201424311:A:G	1.4495e-06	-1.40342e-10	-0.321647
201425394	chr2:201425394:G:T	7.17475e-05	4.38314	-0.802851
201425557	chr2:201425557:C:T	8.30725e-07	-1.40342e-10	-0.878324
201425857	chr2:201425857:C:T	1.94809e-07	-1.38043	-0.948173
201426272	chr2:201426272:G:A	8.99407e-05	4.63833	-0.83205
201426728	chr2:201426728:A:G	7.41463e-07	-1.40342e-10	-0.991999
201426773	chr2:201426773:C:G	1.82986e-07	-1.65765	-0.733563
201427647	chr2:201427647:T:C	8.88275e-07	-1.40342e-10	-0.811342
201427984	chr2:201427984:C:T	6.11458e-07	-1.40342e-10	-1.18478
201428088	chr2:201428088:A:G	6.81728e-07	-1.40342e-10	-1.07599
201428092	chr2:201428092:C:T	6.78787e-07	-1.40342e-10	-1.08032
201428093	chr2:201428093:A:G	6.79007e-07	-1.40342e-10	-1.07999
201428098	chr2:201428098:C:T	6.64209e-07	-1.40342e-10	-1.10203
201428100	chr2:201428100:C:T	6.57044e-07	-1.40342e-10	-1.11287
201428323	chr2:201428323:T:C	1.72787e-07	-1.66558	-0.782989
201428625	chr2:201428625:T:C	1.10379e-07	-1.67145	-1.22525
201429028	chr2:201429028:G:A	5.75169e-07	-1.40342e-10	-1.24596
201429111	chr2:201429111:C:A	1.69875e-07	-1.67562	-0.789939
201429710	chr2:201429710:C:T	1.81493e-07	-1.66113	-0.738281
201429714	chr2:201429714:A:G	1.70649e-07	-1.6607	-0.800312
201430126	chr2:201430126:G:A	6.96966e-07	-1.40342e-10	-1.05389
201430171	chr2:201430171:C:T	7.43409e-07	-1.40342e-10	-0.989378
201430211	chr2:201430211:C:T	4.0946e-07	-1.58579	-2.77775e-10
201430592	chr2:201430592:G:A	5.88638e-07	-1.40342e-10	-1.22281
201430618	chr2:201430618:C:T	5.99082e-07	-1.40342e-10	-1.20523
201430808	chr2:201430808:T:A	2.01889e-06	-1.40342e-10	0.0096786
201430860	chr2:201430860:G:T	7.41032e-07	-1.40342e-10	-0.99258
201431043	chr2:201431043:T:A	3.36583e-05	3.52528	-0.701885
201431708	chr2:201431708:C:G	9.79445e-07	-1.40342e-10	-0.713638
201431722	chr2:201431722:CT:C	5.99082e-07	-1.40342e-10	-1.20523
201432706	chr2:201432706:A:G	5.8198e-07	-1.40342e-10	-1.23419
201433182	chr2:201433182:A:G	1.4718e-06	-1.40342e-10	-0.306383
201433550	chr2:201433550:T:G	6.72718e-07	-1.40342e-10	-1.0893
201433609	chr2:201433609:T:C	5.83427e-07	-1.40342e-10	-1.2317
201433641	chr2:201433641:C:A	6.28474e-07	-1.40342e-10	-1.15733
201433777	chr2:201433777:T:G	5.81184e-07	-1.40342e-10	-1.23556
201433860	chr2:201433860:C:T	4.08677e-06	0.714886	-2.77775e-10
201434512	chr2:201434512:T:C	1.28336e-07	-1.62934	-1.11664
201434624	chr2:201434624:T:C	2.04389e-06	-1.40342e-10	0.021988
201434834	chr2:201434834:C:T	2.33006e-07	-1.67821	-0.471347
201435399	chr2:201435399:T:G	5.82598e-07	-1.40342e-10	-1.23313
201435655	chr2:201435655:C:T	1.74084e-06	-0.138501	-2.77775e-10
201436246	chr2:201436246:G:A	5.82336e-07	-1.40342e-10	-1.23358
201436793	chr2:201436793:A:C	6.74946e-07	-1.40342e-10	-1.08599
201437180	chr2:201437180:T:C	4.63497e-06	-1.40342e-10	0.840762
201438126	chr2:201438126:G:A	8.41919e-05	4.55129	-0.811056
201438150	chr2:201438150:C:A	2.28688e-06	-1.40342e-10	0.134322
201438679	chr2:201438679:C:T	4.54898e-07	-1.48055	-2.77775e-10
201438789	chr2:201438789:A:T	5.81338e-07	-1.40342e-10	-1.23529
201439288	chr2:201439288:G:C	1.30293e-06	-1.40342e-10	-0.428256
201439317	chr2:201439317:C:T	3.46253e-05	3.67305	-0.821331
201439359	chr2:201439359:A:G	2.77978e-05	3.87199	-1.2399
201439376	chr2:201439376:G:A	5.82152e-07	-1.40342e-10	-1.23389
201439835	chr2:201439835:C:CA	6.58393e-07	-1.40342e-10	-1.11082
201440422	chr2:201440422:C:T	3.1952e-05	3.58027	-0.808899
201440795	chr2:201440795:A:G	2.71402e-07	-1.67772	-0.319307
201440909	chr2:201440909:C:T	3.15091e-05	3.9899	-1.2325
201441795	chr2:201441795:G:A	3.81785e-06	1.87585	-1.22903
201441858	chr2:201441858:A:G	8.32837e-07	-1.40342e-10	-0.875786
201441981	chr2:201441981:T:C	6.62595e-07	-1.40342e-10	-1.10446
201442897	chr2:201442897:T:C	1.2216e-05	-1.16612	2.976
201443997	chr2:201443997:T:C	6.61625e-07	-1.40342e-10	-1.10592
201444273	chr2:201444273:C:T	1.09134e-07	-1.67837	-1.22967
201444361	chr2:201444361:TCTC:T	6.60333e-07	-1.40342e-10	-1.10788
201444703	chr2:201444703:A:G	5.78189e-07	-1.40342e-10	-1.24072
201445391	chr2:201445391:C:G	5.99415e-07	-1.40342e-10	-1.20467
201445982	chr2:201445982:T:G	6.70948e-07	-1.40342e-10	-1.09193
201446399	chr2:201446399:C:T	5.82598e-07	-1.40342e-10	-1.23313
201446431	chr2:201446431:C:T	5.60353e-07	-1.27206	-2.77775e-10
201446432	chr2:201446432:G:A	9.93554e-05	5.04672	-1.14089
201447529	chr2:201447529:C:T	5.8568e-07	-1.40342e-10	-1.22785
201447661	chr2:201447661:C:T	5.82598e-07	-1.40342e-10	-1.23313
201448709	chr2:201448709:A:G	8.45145e-07	-1.40342e-10	-0.861116
201448795	chr2:201448795:A:G	8.31346e-07	-1.40342e-10	-0.877577
201449687	chr2:201449687:C:T	4.82216e-07	-1.42223	-2.77775e-10
201449990	chr2:201449990:G:A	1.70335e-06	-0.160273	-2.77775e-10
201450484	chr2:201450484:C:T	2.41942e-05	3.22443	-0.731182
201450882	chr2:201450882:T:C	6.28246e-07	-1.40342e-10	-1.15769
201451027	chr2:201451027:A:C	1.30907e-06	-1.40342e-10	-0.423551
201451036	chr2:201451036:T:C	2.34045e-05	3.69189	-1.23183
201451761	chr2:201451761:A:G	2.54104e-07	-1.67561	-0.387271
201452111	chr2:201452111:G:A	5.83673e-07	-1.40342e-10	-1.23128
201452337	chr2:201452337:C:T	8.29814e-07	0.157924	-1.03735
201453009	chr2:201453009:G:A	6.69567e-07	-1.40342e-10	-1.09399
201454254	chr2:201454254:A:G	5.98801e-07	-1.40342e-10	-1.20569
201454315	chr2:201454315:G:A	2.35656e-05	3.3327	-0.865777
201454504	chr2:201454504:T:G	9.39374e-07	0.489948	-1.24536
201454764	chr2:201454764:TGAAAG:T	5.97312e-07	-1.40342e-10	-1.20818
201455047	chr2:201455047:G:A	1.14873e-06	-0.55421	-2.77775e-10
201455434	chr2:201455434:CCA:C	1.81801e-05	2.9644	-0.75694
201456341	chr2:201456341:C:A	8.84195e-07	-1.40342e-10	-0.815946
201456585	chr2:201456585:CT:C	2.30237e-07	-1.6782	-0.483316
201456983	chr2:201456983:C:T	7.38779e-07	-1.40342e-10	-0.995625
201458233	chr2:201458233:T:C	1.20391e-05	-1.19398	2.98927
201458468	chr2:201458468:TGACA:T	3.74782e-07	-1.67428	-2.77775e-10
201458702	chr2:201458702:T:C	5.20372e-07	-1.34608	-2.77775e-10
201459199	chr2:201459199:G:A	2.59083e-05	3.4337	-0.872009
201459730	chr2:201459730:C:T	1.98866e-05	2.95392	-0.656744
201459882	chr2:201459882:TTCCTCA:T	2.06977e-05	2.95105	-0.613889
201461095	chr2:201461095:G:A	6.30999e-07	-1.40342e-10	-1.15332
201461274	chr2:201461274:T:G	2.68436e-05	3.45779	-0.860632
201461495	chr2:201461495:G:A	3.08168e-05	3.96179	-1.22659
201462219	chr2:201462219:C:T	3.0693e-07	-1.41408	-0.459927
201462327	chr2:201462327:A:G	7.14277e-07	-1.40342e-10	-1.02935
201462456	chr2:201462456:C:T	9.92805e-07	-1.40342e-10	-0.700089
201462764	chr2:201462764:C:T	1.08457e-07	-1.66867	-1.2456
201463377	chr2:201463377:G:A	5.87463e-07	-1.40342e-10	-1.22481
201463445	chr2:201463445:T:C	2.2592e-06	0.12214	-2.77775e-10
201463715	chr2:201463715:G:A	2.33274e-07	-1.67813	-0.470284
201463870	chr2:201463870:T:C	6.02227e-07	-1.40342e-10	-1.19999
201464067	chr2:201464067:C:T	1.08899e-07	-1.66597	-1.24423
201464082	chr2:201464082:G:GTACCT	5.75088e-07	-1.40342e-10	-1.2461
201464399	chr2:201464399:T:C	2.58253e-06	-1.19906	1.45496
201464481	chr2:201464481:C:T	1.36407e-06	-1.40342e-10	-0.382392
201464792	chr2:201464792:C:T	5.94249e-07	-1.40342e-10	-1.21333
201465059	chr2:201465059:AC:A	6.0188e-07	-1.40342e-10	-1.20057
201465907	chr2:201465907:G:A	9.93348e-05	4.15915	-0.253519
201466640	chr2:201466640:T:C	5.98132e-07	-1.40342e-10	-1.20681
201466807	chr2:201466807:A:G	5.95234e-07	-1.40342e-10	-1.21167
201467240	chr2:201467240:G:A	5.78962e-07	-1.40342e-10	-1.23939
201467299	chr2:201467299:C:T	1.08803e-07	-1.67026	-1.24083
201467517	chr2:201467517:G:A	7.45015e-07	-1.40342e-10	-0.98722
201467862	chr2:201467862:G:T	1.08735e-07	-1.66899	-1.24272
201468592	chr2:201468592:T:C	1.35306e-05	-1.18836	3.10045
201468755	chr2:201468755:C:T	5.99683e-07	-1.40342e-10	-1.20422
201469280	chr2:201469280:T:C	5.7895e-07	-1.40342e-10	-1.23941
201469622	chr2:201469622:A:G	5.85629e-07	-1.40342e-10	-1.22794
201469676	chr2:201469676:A:G	2.75655e-05	3.22268	-0.598981
201470259	chr2:201470259:CT:C	6.20429e-07	-1.40342e-10	-1.17021
201470418	chr2:201470418:T:A	6.56568e-07	-1.40342e-10	-1.1136
201470618	chr2:201470618:C:T	6.70404e-07	-1.40342e-10	-1.09274
201471405	chr2:201471405:C:T	6.19631e-07	-1.40342e-10	-1.1715
201472085	chr2:201472085:A:G	5.93861e-07	-1.40342e-10	-1.21398
201472499	chr2:201472499:CAAAA:C	5.92902e-07	-1.40342e-10	-1.2156
201472513	chr2:201472513:A:G	1.85635e-05	3.25892	-1.03059
201473007	chr2:201473007:A:G	5.37755e-05	3.79688	-0.504926
201473570	chr2:201473570:C:T	1.28124e-05	-1.1758	3.03335
201473870	chr2:201473870:T:C	5.98856e-07	-1.40342e-10	-1.2056
201474766	chr2:201474766:T:G	5.85629e-07	-1.40342e-10	-1.22794
201476024	chr2:201476024:G:A	7.03003e-05	4.42829	-0.868379
201476413	chr2:201476413:A:G	6.61985e-07	-1.40342e-10	-1.10538
201476607	chr2:201476607:T:C	1.82277e-05	2.21008	-2.77775e-10
201477920	chr2:201477920:A:G	6.45862e-07	-1.40342e-10	-1.13004
201478014	chr2:201478014:A:G	2.7495e-05	3.28362	-0.662479
201478079	chr2:201478079:T:C	2.06884e-05	3.56391	-1.2272
201479056	chr2:201479056:G:A	5.9245e-07	-1.40342e-10	-1.21636
201479644	chr2:201479644:T:C	5.94856e-07	-1.40342e-10	-1.2123
201480753	chr2:201480753:C:A	2.27125e-07	-1.67844	-0.496681
201481567	chr2:201481567:G:T	1.06334e-06	-1.0644	0.432949
201481604	chr2:201481604:T:C	6.59009e-05	4.5004	-1.00512
201481686	chr2:201481686:A:C	3.78057e-07	-1.66558	-2.77775e-10
201481946	chr2:201481946:C:T	1.49263e-05	2.97969	-0.969433
201482313	chr2:201482313:G:A	6.02063e-07	-1.40342e-10	-1.20026
201482381	chr2:201482381:C:T	5.7897e-07	-1.40342e-10	-1.23937
201483443	chr2:201483443:C:A	7.62512e-07	-1.40342e-10	-0.964006
201483526	chr2:201483526:T:C	7.87122e-07	-1.40342e-10	-0.93224
201485468	chr2:201485468:C:T	6.40408e-07	-1.40342e-10	-1.13852
201485690	chr2:201485690:G:C	7.6809e-07	-1.40342e-10	-0.956717
201485833	chr2:201485833:C:A	1.00736e-05	2.85114	-1.23409
201486286	chr2:201486286:T:C	1.15939e-05	3.00015	-1.24254
201486743	chr2:201486743:T:C	7.31137e-07	-1.40342e-10	-1.00602
201487199	chr2:201487199:C:A	8.2716e-07	-0.882626	-2.77775e-10
201487757	chr2:201487757:G:A	2.73196e-05	2.61474	-2.77775e-10
201487926	chr2:201487926:A:G	4.19836e-05	4.29028	-1.24587
201488010	chr2:201488010:A:T	4.17568e-05	4.28509	-1.2461
201488144	chr2:201488144:C:A	3.78949e-05	4.18801	-1.24607
201489771	chr2:201489771:C:G	7.33135e-07	-1.40342e-10	-1.00329
201489942	chr2:201489942:T:C	7.51836e-05	4.44022	-0.813156
201490879	chr2:201490879:A:G	2.1901e-06	0.0910784	-2.77775e-10
201492026	chr2:201492026:T:C	1.79818e-07	-1.67688	-0.731796
201492763	chr2:201492763:C:T	7.86506e-07	-1.40342e-10	-0.933023
201492922	chr2:201492922:A:C	5.87923e-07	-1.40342e-10	-1.22403
201493226	chr2:201493226:A:C	8.16913e-07	-1.40342e-10	-0.89509
201493672	chr2:201493672:T:C	7.89978e-07	-1.05788	0.129256
201495239	chr2:201495239:G:C	6.21361e-06	-1.40342e-10	1.13387
201495657	chr2:201495657:C:G	6.29429e-07	-1.40342e-10	-1.15581
201495876	chr2:201495876:A:G	1.9696e-07	-1.67844	-0.639186
201496127	chr2:201496127:C:CATATA	1.33179e-05	3.12058	-1.22434
201496361	chr2:201496361:G:A	6.28923e-07	-1.15662	-2.77775e-10
201496822	chr2:201496822:G:A	5.75111e-07	-1.40342e-10	-1.24606
201497187	chr2:201497187:C:A	1.08845e-06	-0.60811	-2.77775e-10
201497367	chr2:201497367:T:C	6.29957e-07	-1.40342e-10	-1.15497
201497427	chr2:201497427:G:A	6.43294e-05	4.71655	-1.2454
201497447	chr2:201497447:T:C	6.73881e-06	-1.40342e-10	1.21502
201498232	chr2:201498232:A:G	8.13103e-05	4.6707	-0.9653
201498896	chr2:201498896:G:C	1.31899e-07	-1.49243	-1.22615
201498921	chr2:201498921:TGAGACTCACACTTCCAAATTAGATACCTAAAAGGG:T	7.63271e-07	-1.23021	0.267196
201500171	chr2:201500171:T:C	1.14432e-05	2.96547	-1.22094
201501989	chr2:201501989:T:C	5.98553e-07	-1.40342e-10	-1.20611
201502038	chr2:201502038:G:A	1.09473e-07	-1.66398	-1.24096
201502845	chr2:201502845:G:T	3.94506e-05	4.09855	-1.11637
201502866	chr2:201502866:T:G	4.15134e-05	4.14821	-1.11506
201503247	chr2:201503247:T:A	1.8568e-07	-1.66774	-0.708858
201503718	chr2:201503718:T:C	2.15307e-07	-1.12857	-1.09999
201503791	chr2:201503791:A:T	2.13223e-05	3.51983	-1.15294
201503996	chr2:201503996:A:G	7.29008e-07	-1.40342e-10	-1.00894
201505320	chr2:201505320:A:C	5.01734e-07	-1.38255	-2.77775e-10
201505480	chr2:201505480:G:A	5.81603e-07	-1.40342e-10	-1.23484
201505740	chr2:201505740:A:G	5.99013e-07	-1.40342e-10	-1.20534
201506186	chr2:201506186:G:A	6.64367e-07	-1.16395	0.0621652
201506607	chr2:201506607:G:T	2.12408e-07	-1.66798	-0.574134
201507529	chr2:201507529:T:C	3.92471e-07	-1.62816	-2.77775e-10
201507737	chr2:201507737:GAA:G	1.76534e-07	-1.65016	-0.776952
201507792	chr2:201507792:G:T	5.75541e-07	-1.40342e-10	-1.24531
201508077	chr2:201508077:T:A	6.92997e-07	-1.40342e-10	-1.0596
201508437	chr2:201508437:T:C	8.90338e-05	5.04221	-1.24606
201509208	chr2:201509208:A:C	7.24717e-07	-1.01484	-2.77775e-10
201510480	chr2:201510480:C:A	9.21986e-07	-1.24507	0.470973
201510481	chr2:201510481:C:T	5.75098e-07	-1.40342e-10	-1.24608
201510700	chr2:201510700:G:A	5.81431e-07	-1.40342e-10	-1.23513
201511218	chr2:201511218:T:G	7.68644e-07	-1.40342e-10	-0.955996
201511546	chr2:201511546:A:T	2.01918e-07	-1.19305	-1.09971
201512023	chr2:201512023:G:C	6.05102e-07	-1.40342e-10	-1.19523
201512607	chr2:201512607:T:C	4.15931e-05	4.27948	-1.24442
201512748	chr2:201512748:A:G	7.59767e-07	-1.05779	0.0901784
201512765	chr2:201512765:C:T	5.75061e-07	-1.40342e-10	-1.24615
201513518	chr2:201513518:T:C	7.96724e-07	-1.40342e-10	-0.920116
201513531	chr2:201513531:A:G	2.22363e-07	-1.67838	-0.517937
201513640	chr2:201513640:T:C	7.99495e-05	4.70339	-1.01487
201513770	chr2:201513770:C:T	1.23739e-05	3.06266	-1.23994
201513885	chr2:201513885:A:G	5.79015e-07	-1.40342e-10	-1.2393
201513968	chr2:201513968:G:A	2.25583e-06	-1.06651	1.18716
201514089	chr2:201514089:T:G	1.04911e-05	2.89103	-1.23337
201514126	chr2:201514126:T:C	1.01791e-05	2.86236	-1.23489
201514240	chr2:201514240:G:T	1.87654e-07	-1.67639	-0.689637
201514317	chr2:201514317:T:C	1.13083e-05	2.96677	-1.23411
201514839	chr2:201514839:C:T	1.70283e-07	-1.67466	-0.788499
201514881	chr2:201514881:A:G	1.39993e-05	3.1795	-1.23335
201515105	chr2:201515105:T:A	3.71283e-07	-1.36281	-0.320845
201515982	chr2:201515982:C:T	1.2758e-06	-1.40342e-10	-0.449295
201516090	chr2:201516090:A:G	6.51598e-07	-1.40342e-10	-1.1212
201516140	chr2:201516140:T:G	5.76797e-07	-1.40342e-10	-1.24313
201517084	chr2:201517084:T:C	1.15229e-06	-1.40342e-10	-0.551114
201517280	chr2:201517280:A:G	6.82589e-07	-1.40342e-10	-1.07473
201517367	chr2:201517367:G:A	3.733e-07	-1.67824	-2.77775e-10
201517396	chr2:201517396:A:G	1.74818e-06	-1.40342e-10	-0.134292
201517727	chr2:201517727:C:T	4.38504e-07	-1.51725	-2.77775e-10
201517816	chr2:201517816:A:G	1.90385e-07	-1.30245	-1.04912
201518006	chr2:201518006:TAC:T	8.14425e-07	-1.40342e-10	-0.898141
201518023	chr2:201518023:A:G	0.00511467	8.4092	-0.562204
201518051	chr2:201518051:G:A	2.50834e-06	1.00249	-0.775732
201518169	chr2:201518169:G:A	2.37132e-07	-0.939301	-1.1927
201518213	chr2:201518213:G:A	1.32278e-06	0.561209	-0.974339
201518277	chr2:201518277:T:C	0.00241199	8.31637	-1.22103
201518294	chr2:201518294:T:C	2.94024e-06	-1.40342e-10	0.385624
201518593	chr2:201518593:C:T	4.71219e-06	1.89535	-1.03807
201518685	chr2:201518685:G:A	6.30537e-07	-0.248311	-0.90574
201519204	chr2:201519204:G:A	0.000266211	5.7839	-0.892477
201519402	chr2:201519402:C:T	8.88525e-07	0.428207	-1.23927
201519776	chr2:201519776:A:T	3.80582e-07	-0.630061	-1.02886
201519815	chr2:201519815:G:A	3.60214e-07	-0.606487	-1.10744
201519941	chr2:201519941:CT:C	2.82907e-07	-0.881482	-1.07402
201520102	chr2:201520102:T:A	3.74235e-07	-0.645537	-1.0302
201520163	chr2:201520163:T:C	1.10156e-07	-1.67835	-1.22037
201520222	chr2:201520222:T:C	1.63546e-07	-1.41171	-1.09182
201520470	chr2:201520470:T:A	0.000583743	6.52717	-0.850573
201520989	chr2:201520989:T:C	0.000757954	6.36815	-0.430397
201521220	chr2:201521220:A:T	3.59527e-07	-0.691592	-1.02424
201522146	chr2:201522146:G:C	1.68685e-07	-1.41295	-1.05964
201522312	chr2:201522312:G:T	3.58476e-07	-0.602066	-1.1167
201522419	chr2:201522419:G:A	1.25431e-06	-1.40342e-10	-0.466285
201522595	chr2:201522595:G:T	2.28017e-07	-1.01769	-1.15351
201522745	chr2:201522745:A:C	5.91947e-07	-1.40342e-10	-1.21721
201523764	chr2:201523764:GAGCTGAAAGACAAAATAGTCATTTTA:G	3.76848e-07	-1.2058	-0.462984
201524077	chr2:201524077:T:C	3.48598e-07	-0.684713	-1.06199
201524084	chr2:201524084:C:T	2.28993e-07	-1.01325	-1.15369
201524167	chr2:201524167:C:T	1.23689e-06	-1.40342e-10	-0.480269
201524519	chr2:201524519:T:C	1.22726e-06	0.692798	-1.18088
201524737	chr2:201524737:A:G	6.41059e-07	-1.40342e-10	-1.1375
201524786	chr2:201524786:A:T	5.43283e-07	-0.0614052	-1.24159
201524881	chr2:201524881:G:A	7.40914e-07	0.244008	-1.23675
201525022	chr2:201525022:A:G	1.24856e-06	-1.40342e-10	-0.470876
201525091	chr2:201525091:C:T	9.84801e-05	5.10087	-1.20388
201525319	chr2:201525319:T:C	3.75471e-07	-0.658686	-1.01376
201525424	chr2:201525424:A:C	8.2687e-07	0.349505	-1.23248
201525485	chr2:201525485:T:C	1.7694e-06	-1.40342e-10	-0.122228
201525791	chr2:201525791:A:G	6.88338e-07	-1.40342e-10	-1.06634
201526648	chr2:201526648:G:A	1.16922e-06	0.662759	-1.19929
201526889	chr2:201526889:A:G	3.82185e-07	-1.65472	-2.77775e-10
201527157	chr2:201527157:C:CA	3.68776e-07	-0.654893	-1.03554
201527705	chr2:201527705:C:T	9.89029e-07	0.530217	-1.23412
201527834	chr2:201527834:G:A	1.26409e-06	-1.40342e-10	-0.458513
201528337	chr2:201528337:G:A	1.37479e-06	-1.40342e-10	-0.374567
201528529	chr2:201528529:G:A	3.6076e-07	-0.682008	-1.0304
201529788	chr2:201529788:A:G	8.07391e-07	-1.40342e-10	-0.906815
201530296	chr2:201530296:G:GCATC	3.28125e-07	-0.796842	-1.01039
201530337	chr2:201530337:T:G	3.53894e-07	-0.717388	-1.01424
201530467	chr2:201530467:C:T	1.32774e-06	-1.40342e-10	-0.409389
201530579	chr2:201530579:TA:T	7.92517e-07	0.315769	-1.24118
201530701	chr2:201530701:T:C	3.49978e-07	-0.754218	-0.988534
201531353	chr2:201531353:C:G	7.68545e-07	0.288614	-1.24474
201531533	chr2:201531533:G:A	6.44114e-07	-1.40342e-10	-1.13275
201531882	chr2:201531882:T:A	7.41277e-07	-1.40342e-10	-0.992249
201532063	chr2:201532063:T:G	3.48216e-07	-0.752403	-0.995398
201532325	chr2:201532325:G:A	3.2962e-07	-0.784875	-1.01781
201532489	chr2:201532489:T:C	3.40058e-07	-0.766567	-1.00494
201532913	chr2:201532913:A:T	6.16279e-07	0.0492553	-1.22618
201532943	chr2:201532943:G:A	1.30832e-06	-1.40342e-10	-0.424126
201533409	chr2:201533409:A:G	3.39239e-07	-0.76498	-1.00894
201533748	chr2:201533748:T:C	3.52967e-07	-0.705917	-1.02833
201533764	chr2:201533764:T:C	3.53723e-07	-0.702499	-1.02961
201533835	chr2:201533835:T:C	1.90317e-06	-1.40342e-10	-0.049349
201533926	chr2:201533926:A:G	0.000338816	5.5137	-0.381114
201533976	chr2:201533976:T:A	3.52017e-07	-0.727029	-1.00992
201534035	chr2:201534035:G:A	5.78279e-07	0.00437544	-1.24494
201534122	chr2:201534122:G:A	1.78977e-06	-1.40342e-10	-0.110784
201534269	chr2:201534269:A:G	3.88736e-07	-0.618594	-1.01913
201534534	chr2:201534534:T:A	5.96397e-07	-1.40342e-10	-1.20972
201534535	chr2:201534535:C:CCAAAACAAAAAACCTAAACAAAAACAAAAAACAAAAAACTTGGGTTTGAAGA	5.95754e-07	-1.40342e-10	-1.2108
201534967	chr2:201534967:T:C	3.41463e-07	-0.772092	-0.995292
201535163	chr2:201535163:T:C	2.17229e-06	0.082913	-2.77775e-10
201535513	chr2:201535513:T:C	3.54367e-07	-0.730763	-0.999527
201535604	chr2:201535604:T:C	3.55625e-07	-0.713142	-1.01361
201536149	chr2:201536149:G:A	0.00019977	5.48715	-0.882846
201537362	chr2:201537362:A:G	7.35535e-07	-1.40342e-10	-1.00003
201537527	chr2:201537527:AAC:A	3.24178e-07	-0.595422	-1.22391
201537740	chr2:201537740:T:C	6.63012e-07	-1.40342e-10	-1.10383
201537809	chr2:201537809:A:G	1.05012e-06	0.594368	-1.23833
201538313	chr2:201538313:C:T	5.95533e-07	0.0250598	-1.23623
201538320	chr2:201538320:C:T	0.0005017	5.77874	-0.253609
201538471	chr2:201538471:C:T	3.00991e-07	-0.691161	-1.20238
201538637	chr2:201538637:C:A	3.07371e-07	-0.649772	-1.22279
201538725	chr2:201538725:G:A	6.28863e-07	-1.40342e-10	-1.15671
201538846	chr2:201538846:G:A	1.34195e-06	-1.40342e-10	-0.398747
201539033	chr2:201539033:A:T	2.90803e-07	-0.728591	-1.19939
201539090	chr2:201539090:A:G	2.77059e-07	-0.770745	-1.20565
201539174	chr2:201539174:A:G	1.7435e-06	-1.40342e-10	-0.136974
201539320	chr2:201539320:C:T	3.06143e-07	-0.658816	-1.21776
201540008	chr2:201540008:T:C	5.87619e-07	-1.40342e-10	-1.22455
201540012	chr2:201540012:G:A	2.8725e-07	-0.731979	-1.20829
201540342	chr2:201540342:A:G	0.000336931	5.92407	-0.797059
201540447	chr2:201540447:T:C	9.46139e-07	0.491893	-1.24013
201541189	chr2:201541189:A:G	8.05633e-07	-1.40342e-10	-0.908995
201541210	chr2:201541210:A:G	6.2412e-07	-0.190842	-0.97344
201541892	chr2:201541892:G:A	5.02006e-07	-1.38201	-2.77775e-10
201542499	chr2:201542499:G:C	4.27597e-07	-1.54244	-2.77775e-10
201542644	chr2:201542644:C:T	5.56445e-07	-0.0341109	-1.24494
201542674	chr2:201542674:T:C	5.79198e-07	-1.40342e-10	-1.23898
201543051	chr2:201543051:T:C	4.50151e-07	-1.14462	-0.346419
201543058	chr2:201543058:T:C	3.48506e-06	-1.40342e-10	0.555617
201543283	chr2:201543283:G:A	1.11475e-07	-1.64907	-1.23776
201543676	chr2:201543676:A:C	6.87829e-06	2.47966	-1.24416
201543835	chr2:201543835:G:A	7.35046e-06	2.545	-1.2431
201543876	chr2:201543876:T:C	7.63277e-06	2.58418	-1.24459
201544097	chr2:201544097:G:C	3.78526e-07	-1.66434	-2.77775e-10
201544167	chr2:201544167:T:G	8.0565e-06	2.63842	-1.24481
201544234	chr2:201544234:G:A	7.03562e-06	2.5023	-1.24419
201544235	chr2:201544235:T:C	7.51062e-06	2.56763	-1.24418
201544320	chr2:201544320:C:T	8.39478e-07	-1.40342e-10	-0.867843
201544321	chr2:201544321:G:A	7.18674e-06	2.5238	-1.24443
201544742	chr2:201544742:C:T	5.19085e-06	1.83974	-0.885708
201545332	chr2:201545332:T:C	6.88065e-06	2.47875	-1.24291
201545596	chr2:201545596:T:G	6.76618e-07	-1.40342e-10	-1.08352
201545662	chr2:201545662:A:T	9.25076e-07	-1.40342e-10	-0.770748
201545787	chr2:201545787:G:A	3.40864e-06	1.70941	-1.17596
201545896	chr2:201545896:G:A	6.85089e-06	2.47657	-1.24506
201546470	chr2:201546470:G:A	1.6532e-06	-1.40342e-10	-0.190155
201546709	chr2:201546709:C:T	1.4988e-07	-1.42688	-1.16391
201547050	chr2:201547050:T:A	6.99879e-06	2.49635	-1.24348
201547230	chr2:201547230:G:T	2.91189e-06	1.55294	-1.177
201548015	chr2:201548015:G:A	1.53761e-07	-1.48158	-1.08365
201548333	chr2:201548333:A:G	3.8207e-07	-1.65502	-2.77775e-10
201548601	chr2:201548601:C:A	7.3883e-06	2.55065	-1.24362
201549355	chr2:201549355:T:C	6.31566e-07	-1.40342e-10	-1.15242
201549474	chr2:201549474:G:A	1.61252e-07	-1.45537	-1.06229
201549832	chr2:201549832:C:T	1.1739e-06	0.682853	-1.21539
201550246	chr2:201550246:G:A	1.34624e-06	-1.40342e-10	-0.395555
201550505	chr2:201550505:C:A	9.4105e-06	2.7924	-1.24345
201550639	chr2:201550639:A:ATC	7.06392e-07	-1.40342e-10	-1.04045
201550846	chr2:201550846:C:T	9.47041e-06	2.79862	-1.24331
201551925	chr2:201551925:T:G	8.24559e-06	2.66034	-1.24353
201551961	chr2:201551961:T:TTTC	1.30851e-06	-1.40342e-10	-0.423976
201552065	chr2:201552065:C:A	1.53575e-07	-1.49752	-1.06891
201552221	chr2:201552221:G:GA	6.48789e-07	-1.40342e-10	-1.12552
201552300	chr2:201552300:C:T	4.12774e-06	1.90451	-1.17964
201553093	chr2:201553093:A:G	1.68225e-06	-1.40342e-10	-0.172736
201553100	chr2:201553100:A:G	1.42822e-07	-1.51835	-1.12067
201553197	chr2:201553197:C:G	9.97907e-07	-1.40342e-10	-0.694963
201553461	chr2:201553461:C:T	1.49155e-07	-1.51292	-1.08272
201553565	chr2:201553565:G:A	4.99024e-07	-0.151606	-1.23636
201554265	chr2:201554265:A:G	9.18402e-06	2.73743	-1.21283
201554644	chr2:201554644:G:T	1.51983e-07	-1.49843	-1.07842
201554899	chr2:201554899:A:G	1.51286e-07	-1.50321	-1.07825
201555470	chr2:201555470:G:A	6.89957e-07	-1.40342e-10	-1.06399
201555566	chr2:201555566:C:T	3.00923e-06	1.52775	-1.11893
201555829	chr2:201555829:C:T	1.52626e-07	-1.49557	-1.07706
201556041	chr2:201556041:A:G	1.52843e-07	-1.48758	-1.08363
201556081	chr2:201556081:A:G	1.54016e-07	-1.41557	-1.14799
201556082	chr2:201556082:A:G	6.94877e-07	-1.40342e-10	-1.05689
201556276	chr2:201556276:G:A	1.73928e-06	1.10603	-1.24543
201556957	chr2:201556957:C:T	1.00826e-06	-1.40342e-10	-0.684643
201557189	chr2:201557189:T:C	6.54999e-07	-1.40342e-10	-1.11599
201557346	chr2:201557346:T:C	6.54999e-07	-1.40342e-10	-1.11599
201557420	chr2:201557420:T:C	1.53378e-07	-1.48842	-1.07929
201557493	chr2:201557493:C:T	1.51642e-07	-1.48807	-1.09103
201557527	chr2:201557527:A:G	3.25981e-06	1.60992	-1.12112
201557545	chr2:201557545:C:T	1.53487e-07	-1.4943	-1.07271
201557773	chr2:201557773:A:G	1.53992e-07	-1.49258	-1.07114
201557986	chr2:201557986:C:G	1.5474e-07	-1.48682	-1.07206
201558026	chr2:201558026:C:T	1.49373e-07	-1.51378	-1.0804
201558091	chr2:201558091:G:A	1.4209e-07	-1.53044	-1.11373
201558435	chr2:201558435:T:C	7.36553e-07	-1.40342e-10	-0.998642
201558672	chr2:201558672:T:C	7.19554e-06	2.31898	-1.03839
201558713	chr2:201558713:G:A	3.04335e-06	1.37066	-0.950572
201558729	chr2:201558729:G:A	1.48813e-07	-1.49799	-1.09995
201558775	chr2:201558775:G:A	1.1455e-06	0.610948	-1.16797
201558784	chr2:201558784:A:G	1.55139e-07	-1.48341	-1.07289
201559152	chr2:201559152:C:T	1.52352e-07	-1.41908	-1.15534
201559161	chr2:201559161:C:T	1.32303e-06	-1.40342e-10	-0.412947
201559433	chr2:201559433:C:T	8.6698e-07	-0.835608	-2.77775e-10
201559434	chr2:201559434:G:A	1.50554e-07	-1.50608	-1.08023
201559742	chr2:201559742:G:A	1.4638e-07	-1.52282	-1.0916
201560039	chr2:201560039:A:G	6.59195e-06	2.42829	-1.23531
201560093	chr2:201560093:C:T	1.74117e-05	2.47344	-0.309161
201560316	chr2:201560316:C:T	5.76951e-06	2.30338	-1.24366
201560387	chr2:201560387:C:T	7.52872e-07	0.0779995	-1.05473
201560486	chr2:201560486:T:C	3.90016e-07	-1.63444	-2.77775e-10
201560593	chr2:201560593:T:G	6.92063e-06	2.44297	-1.20133
201560615	chr2:201560615:C:T	1.54017e-07	-1.4083	-1.15526
201560822	chr2:201560822:G:A	1.55177e-07	-1.51963	-1.03643
201560972	chr2:201560972:A:G	1.52453e-07	-1.50124	-1.07252
201560979	chr2:201560979:C:T	1.51129e-07	-1.50145	-1.08104
201561077	chr2:201561077:G:A	1.34297e-07	-1.54723	-1.15334
201561190	chr2:201561190:G:A	1.51971e-07	-1.49594	-1.081
201561294	chr2:201561294:G:A	1.4954e-07	-1.50255	-1.09051
201561340	chr2:201561340:T:C	1.47659e-07	-1.50966	-1.09606
201561632	chr2:201561632:A:G	1.50859e-07	-1.50633	-1.07794
201561744	chr2:201561744:C:T	1.44388e-07	-1.52619	-1.10193
201561930	chr2:201561930:C:T	1.47666e-07	-1.5331	-1.07258
201561936	chr2:201561936:C:T	6.07388e-07	-1.40342e-10	-1.19146
201562025	chr2:201562025:A:G	2.66645e-06	1.3972	-1.10932
201562042	chr2:201562042:CA:C	1.49431e-07	-1.51459	-1.0792
201562218	chr2:201562218:T:C	1.63514e-07	-1.46194	-1.04178
201562426	chr2:201562426:A:T	1.53333e-07	-1.48491	-1.0831
201562428	chr2:201562428:C:G	5.47434e-06	2.24438	-1.23717
201562439	chr2:201562439:A:G	1.49024e-07	-1.51793	-1.07858
201562841	chr2:201562841:C:T	8.88986e-07	0.416874	-1.22742
201562848	chr2:201562848:A:G	9.74487e-07	0.510316	-1.22903
201563597	chr2:201563597:A:C	2.66035e-06	1.40202	-1.11643
201563742	chr2:201563742:A:G	2.70081e-06	1.41415	-1.11347
201563785	chr2:201563785:A:G	1.08461e-06	-1.40342e-10	-0.611643
201563992	chr2:201563992:AAAT:A	1.71648e-06	-1.40342e-10	-0.152592
201564149	chr2:201564149:T:A	1.47989e-07	-1.50417	-1.09932
201564348	chr2:201564348:T:A	4.28826e-06	1.99348	-1.23047
201564711	chr2:201564711:T:C	1.47196e-07	-1.51494	-1.09392
201564886	chr2:201564886:T:C	3.36214e-06	1.75346	-1.23376
201564889	chr2:201564889:T:C	1.51684e-07	-1.49568	-1.08314
201565021	chr2:201565021:CAAGA:C	6.69713e-06	2.40854	-1.19973
201565861	chr2:201565861:G:A	1.5264e-07	-1.49424	-1.0783
201566160	chr2:201566160:C:G	1.50908e-07	-1.50925	-1.07471
201566226	chr2:201566226:A:G	1.54593e-07	-1.41335	-1.14648
201566280	chr2:201566280:C:T	7.15571e-06	2.52066	-1.24562
201566439	chr2:201566439:A:G	1.51606e-06	-1.40342e-10	-0.276752
201566545	chr2:201566545:T:C	1.58707e-07	-1.47827	-1.0553
201566633	chr2:201566633:C:CT	1.52062e-07	-1.49105	-1.08529
201566964	chr2:201566964:T:C	1.49532e-07	-1.43526	-1.15785
201566982	chr2:201566982:C:G	1.47087e-07	-1.5013	-1.10829
201567118	chr2:201567118:T:C	1.55331e-07	-1.46502	-1.09004
201567158	chr2:201567158:T:C	1.86755e-06	1.03908	-1.10732
201567446	chr2:201567446:C:G	6.32428e-06	2.16883	-1.0173
201567608	chr2:201567608:G:A	1.76129e-06	-1.40342e-10	-0.126823
201567664	chr2:201567664:C:G	1.49291e-07	-1.51353	-1.0812
201567784	chr2:201567784:A:G	1.47628e-07	-1.52503	-1.0809
201567793	chr2:201567793:C:T	6.9069e-06	2.47891	-1.23926
201568125	chr2:201568125:G:A	1.52035e-07	-1.49905	-1.07747
201568781	chr2:201568781:G:A	1.37964e-06	-1.40342e-10	-0.371048
201568806	chr2:201568806:A:G	1.50977e-07	-1.49205	-1.09145
201569670	chr2:201569670:C:T	7.15062e-06	2.50864	-1.2343
201569730	chr2:201569730:A:G	4.5848e-06	2.05609	-1.22621
201570093	chr2:201570093:G:A	1.51542e-07	-1.49216	-1.0876
201570517	chr2:201570517:T:C	1.45863e-07	-1.51362	-1.10433
201570629	chr2:201570629:G:A	1.10327e-05	2.8776	-1.16961
201570687	chr2:201570687:C:CA	7.66636e-07	-1.40342e-10	-0.958612
201571150	chr2:201571150:A:C	1.47499e-07	-1.50697	-1.09984
201571250	chr2:201571250:C:T	1.45397e-07	-1.51134	-1.10982
201571532	chr2:201571532:A:G	6.53807e-07	-1.40342e-10	-1.11781
201571961	chr2:201571961:T:A	1.45934e-07	-1.42298	-1.19449
201572059	chr2:201572059:T:A	1.48015e-07	-1.51092	-1.09239
201572268	chr2:201572268:T:C	4.48721e-06	2.00057	-1.1922
201572395	chr2:201572395:C:T	6.81719e-07	-1.40342e-10	-1.07601
201572804	chr2:201572804:T:C	3.97715e-06	-1.40342e-10	0.687696
201572808	chr2:201572808:T:C	3.83243e-07	-1.65195	-2.77775e-10
201573370	chr2:201573370:T:C	1.50017e-07	-1.49484	-1.09503
201573549	chr2:201573549:C:T	1.48031e-07	-1.51162	-1.09158
201573626	chr2:201573626:C:T	1.50381e-07	-1.50061	-1.08684
201573712	chr2:201573712:T:C	1.44574e-07	-1.51482	-1.11201
201575748	chr2:201575748:A:G	7.09887e-07	-1.40342e-10	-1.03552
201576170	chr2:201576170:A:G	3.75043e-07	-1.67358	-2.77775e-10
201577073	chr2:201577073:C:T	2.03933e-06	1.20569	-1.18594
201577166	chr2:201577166:T:C	1.49383e-06	-1.40342e-10	-0.291527
201577347	chr2:201577347:T:C	6.72981e-07	-1.40342e-10	-1.08891
201578010	chr2:201578010:G:A	6.75262e-07	-1.40342e-10	-1.08552
201578159	chr2:201578159:T:C	5.83658e-07	-1.40342e-10	-1.23131
201578301	chr2:201578301:GAA:G	9.49862e-07	-1.40342e-10	-0.744307
201579833	chr2:201579833:G:T	6.74574e-07	-1.40342e-10	-1.08654
201580886	chr2:201580886:C:G	6.67864e-07	-1.09654	-2.77775e-10
201580915	chr2:201580915:A:C	1.88693e-07	-1.15671	-1.20379
201582286	chr2:201582286:C:T	1.23281e-05	2.90591	-1.0869
201582781	chr2:201582781:T:C	1.32913e-06	-1.40342e-10	-0.408344
201583248	chr2:201583248:CATG:C	6.65048e-07	-1.40342e-10	-1.10076
201584252	chr2:201584252:T:C	1.48921e-07	-1.38599	-1.21122
201584594	chr2:201584594:C:T	3.9239e-07	-1.62837	-2.77775e-10
201584639	chr2:201584639:C:T	2.91216e-06	-1.40342e-10	0.376025
201584662	chr2:201584662:A:C	2.06912e-06	1.04271	-1.00845
201585838	chr2:201585838:G:A	1.86712e-07	-1.1653	-1.20576
201586016	chr2:201586016:G:C	6.71453e-06	2.26909	-1.05769
201586201	chr2:201586201:G:A	3.37115e-07	-0.593381	-1.18682
201586319	chr2:201586319:G:A	3.42307e-07	-0.605343	-1.15957
201586748	chr2:201586748:GACTT:G	1.4819e-05	2.67563	-0.67259
201587261	chr2:201587261:G:A	1.82693e-07	-1.15968	-1.23314
201587476	chr2:201587476:G:A	6.89486e-07	-0.12698	-0.937697
201587801	chr2:201587801:C:T	1.1478e-06	-1.40342e-10	-0.555022
201587872	chr2:201587872:A:G	1.59114e-06	-1.40342e-10	-0.228416
201588022	chr2:201588022:AAAGCCC:A	1.06096e-06	-1.40342e-10	-0.633699
201588069	chr2:201588069:AAAG:A	2.87538e-06	-1.40342e-10	0.363316
201588791	chr2:201588791:T:C	8.44881e-07	-1.40342e-10	-0.861428
201589103	chr2:201589103:G:A	1.56838e-06	-1.40342e-10	-0.242827
201589233	chr2:201589233:T:G	5.75061e-07	-1.40342e-10	-1.24615
201589298	chr2:201589298:A:C	1.60107e-06	-1.40342e-10	-0.222195
201589370	chr2:201589370:G:A	1.16366e-05	2.92732	-1.16603
201589467	chr2:201589467:T:G	6.12515e-07	-1.40342e-10	-1.18305
201589822	chr2:201589822:C:T	1.59483e-06	-1.40342e-10	-0.226098
201589939	chr2:201589939:A:G	6.60171e-07	-1.40342e-10	-1.10812
201589990	chr2:201589990:T:C	1.15643e-06	-1.40342e-10	-0.547532
201590280	chr2:201590280:C:T	1.44907e-06	-0.321948	-2.77775e-10
201590344	chr2:201590344:C:T	5.75075e-07	-1.40342e-10	-1.24612
201590752	chr2:201590752:T:A	1.94819e-06	1.01449	-1.04046
201590791	chr2:201590791:G:C	1.08963e-06	-1.40342e-10	-0.607026
201590812	chr2:201590812:T:C	1.49492e-07	-1.34757	-1.24581
201591077	chr2:201591077:G:A	1.66713e-07	-1.27989	-1.20447
201591365	chr2:201591365:C:G	1.14696e-06	-1.40342e-10	-0.55575
201591404	chr2:201591404:G:A	1.26164e-06	0.541801	-1.00226
201591428	chr2:201591428:A:G	8.42974e-07	-1.40342e-10	-0.863688
201591511	chr2:201591511:A:G	5.31793e-07	-0.0885035	-1.23587
201591526	chr2:201591526:T:G	5.83473e-07	-1.23163	-2.77775e-10
201591922	chr2:201591922:C:T	5.8735e-07	-1.40342e-10	-1.225
201592209	chr2:201592209:A:C	0.000341863	5.95643	-0.814886
201592280	chr2:201592280:C:T	1.51382e-07	-1.40456	-1.17625
201592393	chr2:201592393:T:C	6.05334e-07	-1.40342e-10	-1.19484
201592870	chr2:201592870:C:T	7.76446e-06	2.08087	-0.724177
201593290	chr2:201593290:T:C	2.0859e-06	-1.40342e-10	0.042332
201593341	chr2:201593341:G:C	5.76628e-07	-1.40342e-10	-1.24343
201594044	chr2:201594044:T:C	6.02819e-07	-1.40342e-10	-1.19901
201594630	chr2:201594630:T:C	1.1704e-06	-1.40342e-10	-0.535519
201594953	chr2:201594953:T:C	1.58699e-06	-1.40342e-10	-0.231027
201595239	chr2:201595239:G:A	1.61768e-06	-1.40342e-10	-0.211878
201595312	chr2:201595312:C:T	1.68866e-06	-1.40342e-10	-0.168931
201595326	chr2:201595326:C:A	6.50314e-07	-0.188823	-0.934346
201595644	chr2:201595644:G:A	2.1389e-07	-1.08472	-1.15044
201595664	chr2:201595664:G:A	1.98726e-07	-1.07853	-1.23017
201595881	chr2:201595881:G:A	1.83788e-07	-1.1446	-1.24224
201595939	chr2:201595939:A:G	1.6738e-07	-1.23441	-1.24595
201596228	chr2:201596228:T:G	1.69162e-07	-1.30641	-1.16336
201596255	chr2:201596255:T:A	1.62342e-07	-1.26636	-1.24456
201596256	chr2:201596256:G:T	1.62233e-07	-1.26643	-1.24516
201596257	chr2:201596257:G:A	5.91486e-07	-1.40342e-10	-1.21799
201596615	chr2:201596615:C:T	5.9214e-07	-1.40342e-10	-1.21688
201596624	chr2:201596624:A:G	1.59097e-06	-1.40342e-10	-0.228525
201597309	chr2:201597309:G:A	8.04804e-06	1.94785	-0.555288
201597483	chr2:201597483:C:T	5.67384e-07	-0.0275764	-1.23201
201597537	chr2:201597537:C:T	1.95385e-07	-1.18452	-1.14113
201597748	chr2:201597748:G:A	1.62444e-07	-1.26443	-1.24586
201598177	chr2:201598177:C:T	1.81812e-07	-1.21771	-1.17994
201598792	chr2:201598792:G:C	1.79332e-07	-1.179	-1.23239
201599254	chr2:201599254:T:C	2.10722e-07	-1.07163	-1.17846
201599357	chr2:201599357:T:C	3.85012e-07	-1.64735	-2.77775e-10
201599402	chr2:201599402:T:A	3.29673e-07	-0.556831	-1.24569
201599750	chr2:201599750:A:G	5.54703e-06	-1.40342e-10	1.02039
201599922	chr2:201599922:G:A	1.74973e-07	-1.28737	-1.14862
201600131	chr2:201600131:A:G	1.80165e-07	-1.25451	-1.15224
201600392	chr2:201600392:C:T	1.80417e-07	-1.22369	-1.18166
201600439	chr2:201600439:G:A	1.14573e-06	-1.40342e-10	-0.556828
201601073	chr2:201601073:C:T	1.1774e-06	-1.40342e-10	-0.529563
201601311	chr2:201601311:TGTGTGG:T	7.91149e-07	-1.40342e-10	-0.927137
201601328	chr2:201601328:AGACT:A	5.84465e-07	-1.40342e-10	-1.22993
201601458	chr2:201601458:A:G	1.22556e-07	-1.5463	-1.24576
201601558	chr2:201601558:C:CT	5.906e-07	-1.40342e-10	-1.21948
201601941	chr2:201601941:T:G	5.75064e-07	-1.40342e-10	-1.24614
201602397	chr2:201602397:C:A	4.64241e-07	-1.46022	-2.77775e-10
201603665	chr2:201603665:G:A	5.86913e-07	-1.40342e-10	-1.22575
201603698	chr2:201603698:T:A	1.29463e-07	-1.49115	-1.24609
201603773	chr2:201603773:T:C	1.78447e-07	-1.26041	-1.15592
201603892	chr2:201603892:C:T	7.34134e-07	-1.40342e-10	-1.00193
201603909	chr2:201603909:T:C	3.13046e-07	-0.93535	-0.918925
201604218	chr2:201604218:C:T	4.226e-07	-0.53823	-1.01597
201604220	chr2:201604220:G:A	5.8198e-07	-1.40342e-10	-1.23419
201604395	chr2:201604395:G:A	2.00119e-07	-1.14427	-1.15744
201604638	chr2:201604638:C:T	7.11834e-07	-1.40342e-10	-1.03278
201604749	chr2:201604749:A:G	7.60177e-07	-1.40342e-10	-0.967073
201604805	chr2:201604805:C:T	5.85281e-07	-1.40342e-10	-1.22853
201604845	chr2:201604845:T:C	5.90967e-07	-1.40342e-10	-1.21886
201606255	chr2:201606255:G:A	2.07272e-07	-1.15792	-1.10867
201606479	chr2:201606479:G:A	5.77761e-07	-1.40342e-10	-1.24146
201606487	chr2:201606487:A:T	1.67543e-06	0.639306	-0.816107
201606520	chr2:201606520:T:C	2.09783e-07	-1.13373	-1.12082
201606693	chr2:201606693:G:A	3.18611e-06	1.29336	-0.827426
201607023	chr2:201607023:GAGAA:G	1.06753e-06	-1.40342e-10	-0.627524
201607548	chr2:201607548:A:G	5.95138e-07	-1.40342e-10	-1.21183
201607766	chr2:201607766:C:T	5.77262e-07	-1.40342e-10	-1.24233
201608002	chr2:201608002:T:C	2.0708e-07	-1.14138	-1.12614
201608213	chr2:201608213:T:C	6.32799e-07	-1.40342e-10	-1.15047
201608355	chr2:201608355:A:G	1.71414e-07	-1.31377	-1.14277
201609128	chr2:201609128:A:T	2.04093e-07	-1.14342	-1.13863
201609642	chr2:201609642:A:C	6.23285e-07	-1.40342e-10	-1.16562
201609726	chr2:201609726:T:C	1.72815e-07	-1.33858	-1.10982
201609894	chr2:201609894:CA:C	3.79896e-06	1.33844	-0.696578
201610148	chr2:201610148:T:C	6.32267e-07	-1.40342e-10	-1.15131
201610149	chr2:201610149:T:TGAA	3.77518e-07	-0.468764	-1.19824
201610183	chr2:201610183:G:A	1.76965e-07	-1.31396	-1.11071
201610299	chr2:201610299:T:C	2.10894e-07	-1.163	-1.08627
201610445	chr2:201610445:G:A	6.76333e-07	-1.40342e-10	-1.08394
201611417	chr2:201611417:A:G	6.01673e-07	-1.20091	-2.77775e-10
201611443	chr2:201611443:A:G	5.77631e-07	-1.40342e-10	-1.24169
201612316	chr2:201612316:T:C	5.02123e-06	-1.40342e-10	0.920807
201612403	chr2:201612403:A:G	2.15818e-07	-1.10299	-1.12319
201612751	chr2:201612751:G:A	6.3293e-07	-1.40342e-10	-1.15026
201613141	chr2:201613141:C:G	5.80645e-07	-1.40342e-10	-1.23648
201613219	chr2:201613219:G:A	3.84669e-07	-0.583757	-1.06448
201613331	chr2:201613331:T:C	6.88e-07	-1.40342e-10	-1.06683
201613455	chr2:201613455:T:C	1.92377e-07	-1.20635	-1.13481
201613640	chr2:201613640:T:G	1.41087e-06	0.705142	-1.0538
201613907	chr2:201613907:C:T	3.73236e-07	-1.67841	-2.77775e-10
201613947	chr2:201613947:G:A	6.42529e-07	-1.40342e-10	-1.13521
201614056	chr2:201614056:A:G	6.039e-07	-1.40342e-10	-1.19722
201614260	chr2:201614260:G:A	5.9558e-07	-1.40342e-10	-1.21109
201614279	chr2:201614279:G:A	6.53437e-07	-1.40342e-10	-1.11838
201614323	chr2:201614323:C:T	1.27097e-07	-1.65762	-1.09806
201614617	chr2:201614617:A:G	6.11198e-07	-1.40342e-10	-1.1852
201615558	chr2:201615558:C:T	1.28811e-07	-1.49628	-1.246
201615566	chr2:201615566:A:G	2.04582e-07	-1.08226	-1.1974
201615854	chr2:201615854:G:A	1.97557e-07	-1.12548	-1.18912
201616127	chr2:201616127:T:C	1.31661e-07	-1.4751	-1.2453
201616196	chr2:201616196:A:G	6.75189e-07	-1.40342e-10	-1.08563
201616386	chr2:201616386:T:C	1.44614e-07	-1.50447	-1.12209
201616630	chr2:201616630:C:A	5.91566e-07	-1.011	-0.206853
201616654	chr2:201616654:G:T	5.04571e-06	1.63834	-0.71267
201616759	chr2:201616759:A:T	1.42581e-06	0.449315	-0.787442
201617167	chr2:201617167:C:G	5.75249e-07	-1.40342e-10	-1.24582
201617349	chr2:201617349:C:A	2.07928e-07	-1.15793	-1.1055
201618195	chr2:201618195:C:A	5.80049e-07	-1.40342e-10	-1.23751
201618341	chr2:201618341:A:G	5.78854e-07	-1.40342e-10	-1.23957
201618886	chr2:201618886:C:T	5.43856e-06	-1.40342e-10	1.00065
201619536	chr2:201619536:C:T	5.75064e-07	-1.40342e-10	-1.24614
201620093	chr2:201620093:C:T	1.31068e-07	-1.48214	-1.24276
201620741	chr2:201620741:TA:T	5.95419e-07	-1.40342e-10	-1.21136
201620802	chr2:201620802:A:C	5.95515e-07	-1.40342e-10	-1.2112
201621536	chr2:201621536:C:T	5.95515e-07	-1.40342e-10	-1.2112
201621775	chr2:201621775:A:C	3.13007e-06	-1.40342e-10	0.448188
201621824	chr2:201621824:A:C	5.9527e-07	-1.40342e-10	-1.21161
201621906	chr2:201621906:G:A	5.95751e-07	-1.40342e-10	-1.2108
201622075	chr2:201622075:C:T	5.95625e-07	-1.40342e-10	-1.21101
201622766	chr2:201622766:C:G	5.79436e-07	-1.40342e-10	-1.23857
201623148	chr2:201623148:G:A	5.95515e-07	-1.40342e-10	-1.2112
201624386	chr2:201624386:T:C	2.76e-07	-0.752458	-1.22776
201625014	chr2:201625014:G:A	5.921e-07	-1.40342e-10	-1.21695
201625105	chr2:201625105:T:G	5.76857e-07	-1.40342e-10	-1.24303
201625280	chr2:201625280:T:A	5.7766e-07	-1.40342e-10	-1.24164
201625454	chr2:201625454:G:A	6.24925e-07	-1.40342e-10	-1.16299
201625860	chr2:201625860:T:C	6.74201e-07	-1.40342e-10	-1.0871
201627258	chr2:201627258:G:T	6.10788e-07	-1.40342e-10	-1.18587
201628452	chr2:201628452:G:A	5.95957e-07	-1.40342e-10	-1.21045
201630861	chr2:201630861:G:T	1.372e-06	-1.40342e-10	-0.3766
201630877	chr2:201630877:TC:T	6.33693e-07	-1.40342e-10	-1.14906
201631163	chr2:201631163:A:G	5.82186e-07	-1.40342e-10	-1.23383
201631766	chr2:201631766:G:T	4.97759e-07	-1.39051	-2.77775e-10
201632432	chr2:201632432:C:T	3.25858e-07	-1.34378	-0.470378
201632455	chr2:201632455:A:G	1.19685e-06	-1.40342e-10	-0.513172
201632916	chr2:201632916:A:C	6.22252e-07	-1.40342e-10	-1.16728
201633304	chr2:201633304:T:C	6.30337e-07	-1.40342e-10	-1.15437
201634537	chr2:201634537:A:AG	6.48363e-07	-1.40342e-10	-1.12617
201634960	chr2:201634960:C:G	4.18503e-07	-0.441763	-1.12218
201635472	chr2:201635472:G:A	6.68649e-07	-0.0363924	-1.05897
201636433	chr2:201636433:C:T	5.91533e-07	-1.40342e-10	-1.21791
201636482	chr2:201636482:T:C	6.46017e-07	-0.0976728	-1.03212
201636725	chr2:201636725:T:C	1.27315e-05	2.94926	-1.09805
201637400	chr2:201637400:T:C	6.09578e-07	-1.40342e-10	-1.18786
201637472	chr2:201637472:A:C	1.30961e-06	-0.42314	-2.77775e-10
201637676	chr2:201637676:T:C	1.33602e-07	-1.46715	-1.23861
201638502	chr2:201638502:C:T	2.98407e-06	1.51089	-1.11047
201638524	chr2:201638524:C:T	1.81816e-06	1.01949	-1.11453
201639056	chr2:201639056:A:G	7.16111e-07	-1.40342e-10	-1.02679
201639079	chr2:201639079:G:C	7.46001e-07	-1.40342e-10	-0.985896
201639911	chr2:201639911:C:T	6.59366e-07	-1.40342e-10	-1.10934
201640034	chr2:201640034:T:C	1.10801e-07	-1.64678	-1.24611
201640278	chr2:201640278:A:G	9.17484e-07	-1.40342e-10	-0.778989
201641017	chr2:201641017:T:A	1.86171e-07	-1.47416	-0.899801
201641234	chr2:201641234:C:T	5.88285e-07	-1.40342e-10	-1.22341
201641266	chr2:201641266:A:C	2.45901e-07	-1.04571	-1.04998
201641352	chr2:201641352:T:C	5.91279e-07	-1.40342e-10	-1.21834
201641901	chr2:201641901:G:C	2.22548e-07	-1.63743	-0.558048
201642030	chr2:201642030:T:C	2.06258e-06	-1.40342e-10	0.0310907
201642509	chr2:201642509:G:C	3.47309e-07	-0.907349	-0.84306
201642554	chr2:201642554:C:T	2.72521e-06	0.309677	-2.77775e-10
201642630	chr2:201642630:G:C	2.96424e-06	1.10639	-0.712636
201642742	chr2:201642742:T:C	6.27083e-07	-1.40342e-10	-1.15955
201643259	chr2:201643259:T:C	4.04022e-07	-1.44242	-0.156739
201643392	chr2:201643392:A:C	5.832e-07	-1.40342e-10	-1.23209
201643412	chr2:201643412:C:T	2.7707e-06	0.719939	-0.393706
201643603	chr2:201643603:C:T	8.01118e-07	-1.40342e-10	-0.914615
201643776	chr2:201643776:G:A	3.39684e-07	-1.56678	-0.205825
201643931	chr2:201643931:G:T	2.76305e-06	0.71729	-0.393822
201643932	chr2:201643932:A:T	2.94097e-06	0.7769	-0.391028
201644810	chr2:201644810:TAGTC:T	5.78318e-07	-1.40342e-10	-1.2405
201644883	chr2:201644883:C:A	1.82986e-07	-1.67845	-0.712768
201644934	chr2:201644934:A:C	5.16942e-06	0.0179921	0.931901
201645032	chr2:201645032:A:G	5.77578e-07	-1.40342e-10	-1.24178
201645091	chr2:201645091:T:C	4.3711e-07	-1.49081	-0.0296252
201645631	chr2:201645631:T:C	1.14967e-05	1.74919	-2.77775e-10
201646355	chr2:201646355:TG:T	5.75365e-07	-1.40342e-10	-1.24562
201646405	chr2:201646405:A:G	5.75434e-07	-1.40342e-10	-1.2455
201646737	chr2:201646737:A:G	5.47079e-06	1.00655	-2.77775e-10
201646856	chr2:201646856:C:A	9.63144e-07	-1.40342e-10	-0.730421
201647094	chr2:201647094:A:G	9.10891e-06	0.681072	0.835313
201647142	chr2:201647142:T:G	6.72431e-07	-1.40342e-10	-1.08972
201647293	chr2:201647293:C:T	8.27413e-07	-1.40342e-10	-0.882319
201647326	chr2:201647326:G:A	6.17885e-07	-1.40342e-10	-1.17432
201647712	chr2:201647712:G:A	4.65983e-06	1.25459	-0.408476
201647726	chr2:201647726:C:T	7.94394e-07	-1.40342e-10	-0.923044
201648070	chr2:201648070:T:C	7.87228e-07	-1.40342e-10	-0.932105
201648766	chr2:201648766:A:G	2.34871e-06	-1.40342e-10	0.160997
201648832	chr2:201648832:T:C	4.90895e-06	-1.40342e-10	0.898192
201648892	chr2:201648892:T:C	4.08608e-07	-0.860262	-0.727605
201649042	chr2:201649042:T:C	1.81018e-07	-1.54269	-0.859337
201649160	chr2:201649160:T:C	3.16343e-07	-1.49256	-0.351237
201649170	chr2:201649170:C:T	5.91069e-07	-1.40342e-10	-1.21869
201649430	chr2:201649430:T:C	9.06489e-07	-1.40342e-10	-0.791045
201649478	chr2:201649478:C:T	7.59067e-07	-1.40342e-10	-0.968533
201649897	chr2:201649897:C:T	5.94043e-07	-1.40342e-10	-1.21367
201650015	chr2:201650015:C:T	5.80363e-07	-1.40342e-10	-1.23697
201651488	chr2:201651488:A:G	6.3461e-07	-1.40342e-10	-1.14761
201652052	chr2:201652052:T:C	5.56313e-07	-1.38774	0.108443
201652086	chr2:201652086:A:G	6.07141e-07	-1.40342e-10	-1.19186
201652126	chr2:201652126:A:C	4.73636e-07	-1.54812	0.107941
201652184	chr2:201652184:T:C	1.94346e-07	-1.43046	-0.90052
201652532	chr2:201652532:C:T	3.74974e-07	-1.67377	-2.77775e-10
201652951	chr2:201652951:T:C	2.69825e-06	-1.40342e-10	0.299736
201653356	chr2:201653356:C:T	5.80695e-07	-1.40342e-10	-1.2364
201653651	chr2:201653651:G:C	2.21725e-07	-1.61345	-0.585742
201654039	chr2:201654039:C:G	1.63883e-07	-1.6168	-0.884668
201654285	chr2:201654285:C:T	5.75151e-07	-1.40342e-10	-1.24599
201654410	chr2:201654410:T:G	7.05432e-07	-1.40342e-10	-1.04181
201655142	chr2:201655142:G:A	6.22888e-07	-1.40342e-10	-1.16626
201655880	chr2:201655880:G:A	1.4217e-06	-1.40342e-10	-0.341016
201655997	chr2:201655997:C:T	3.75914e-07	-1.67126	-2.77775e-10
201656425	chr2:201656425:T:G	4.03545e-07	-1.60034	-2.77775e-10
201656703	chr2:201656703:T:C	3.45197e-07	-1.65186	-0.104648
201656901	chr2:201656901:A:G	5.01664e-07	-0.463172	-0.919522
201657354	chr2:201657354:G:A	2.18402e-06	0.088297	-2.77775e-10
201657973	chr2:201657973:T:G	1.58515e-07	-1.30038	-1.23439
201658121	chr2:201658121:A:G	5.79691e-07	-1.40342e-10	-1.23813
201658214	chr2:201658214:T:C	5.77755e-07	-1.40342e-10	-1.24147
201658255	chr2:201658255:A:C	1.76438e-06	-1.40342e-10	-0.12507
201658333	chr2:201658333:A:C	2.50841e-07	-1.19529	-0.880518
201658374	chr2:201658374:C:T	8.87935e-07	-1.40342e-10	-0.811725
201658624	chr2:201658624:C:T	1.13953e-07	-1.63134	-1.2335
201658824	chr2:201658824:A:G	6.92174e-07	-1.09256	0.0317691
201658958	chr2:201658958:A:G	8.11399e-07	0.335039	-1.2369
201659084	chr2:201659084:T:C	4.19811e-07	-0.319508	-1.24131
201659180	chr2:201659180:C:T	6.05024e-07	-1.40342e-10	-1.19536
201659185	chr2:201659185:G:A	3.79881e-07	-1.66076	-2.77775e-10
201659903	chr2:201659903:T:C	1.58405e-06	-0.240341	0.00745459
201660156	chr2:201660156:T:G	1.58862e-07	-1.56153	-0.971058
201660307	chr2:201660307:A:G	5.88995e-07	-1.40342e-10	-1.22221
201660542	chr2:201660542:T:C	9.78974e-06	-1.40342e-10	1.58847
201660828	chr2:201660828:C:T	1.47361e-06	-0.375436	0.0702823
201660839	chr2:201660839:A:C	5.77902e-07	-1.40342e-10	-1.24122
201660916	chr2:201660916:A:G	7.28002e-06	-1.40342e-10	1.29227
201661630	chr2:201661630:T:C	1.18053e-07	-1.67443	-1.15506
201661685	chr2:201661685:T:A	5.79615e-07	-1.40342e-10	-1.23826
201661860	chr2:201661860:T:A	5.76713e-07	-1.40342e-10	-1.24328
201662154	chr2:201662154:A:G	8.14165e-07	-1.40342e-10	-0.898461
201662610	chr2:201662610:C:T	1.03821e-05	-1.40342e-10	1.64721
201662744	chr2:201662744:A:G	3.73636e-06	1.6759	-1.05065
201662854	chr2:201662854:T:C	6.32377e-07	-1.40342e-10	-1.15114
201663344	chr2:201663344:A:T	5.83593e-07	-1.40342e-10	-1.23142
201664756	chr2:201664756:T:C	1.58223e-07	-1.49276	-1.04386
201664791	chr2:201664791:T:C	1.64717e-07	-1.42454	-1.07185
201665957	chr2:201665957:T:C	1.81973e-06	0.416273	-0.510452
201666413	chr2:201666413:G:C	1.95432e-06	1.14376	-1.16659
201666541	chr2:201666541:T:C	1.84526e-06	1.11954	-1.19979
201666821	chr2:201666821:T:C	6.62592e-07	-1.40342e-10	-1.10446
201666901	chr2:201666901:A:G	1.88204e-06	0.361513	-0.422027
201667672	chr2:201667672:G:T	5.87111e-07	-1.40342e-10	-1.22541
201668385	chr2:201668385:A:T	5.88121e-07	-1.40342e-10	-1.22369
201668437	chr2:201668437:G:A	3.29999e-06	1.63401	-1.13296
201668748	chr2:201668748:C:T	6.57885e-07	-1.40342e-10	-1.11159
201668766	chr2:201668766:C:G	6.51895e-07	-1.40342e-10	-1.12074
201669383	chr2:201669383:A:G	1.5425e-07	-1.40083	-1.16122
201669580	chr2:201669580:TATAGGAAGAGCTTAA:T	5.84366e-07	-1.40342e-10	-1.2301
201669942	chr2:201669942:T:G	6.2051e-07	-1.40342e-10	-1.17008
201670188	chr2:201670188:A:T	7.46855e-07	-1.40342e-10	-0.984752
201670473	chr2:201670473:T:C	6.7537e-07	-1.40342e-10	-1.08536
201670498	chr2:201670498:G:A	1.35504e-06	-1.40342e-10	-0.389038
201671163	chr2:201671163:AGTTT:A	5.30897e-06	2.15178	-1.17525
201671260	chr2:201671260:A:G	4.74297e-07	-1.43879	-2.77775e-10
201671432	chr2:201671432:C:A	8.81474e-07	-1.40342e-10	-0.819028
201672368	chr2:201672368:T:C	4.66925e-06	-1.40342e-10	0.84813
201672477	chr2:201672477:A:T	7.16183e-06	-1.40342e-10	1.2759
201672844	chr2:201672844:G:A	2.05064e-07	-1.35525	-0.922048
201673017	chr2:201673017:C:A	1.14249e-06	0.400611	-0.960273
201673338	chr2:201673338:A:C	6.57431e-06	-1.40342e-10	1.1903
201673880	chr2:201673880:T:C	6.596e-06	-1.40342e-10	1.1936
201674505	chr2:201674505:A:AGACCTCAGCT	9.50467e-07	-0.084678	-0.658992
201674914	chr2:201674914:G:A	9.13518e-06	-1.40342e-10	1.51926
201675293	chr2:201675293:G:T	3.94245e-07	-1.62365	-2.77775e-10
201675939	chr2:201675939:C:A	2.83341e-07	-1.27948	-0.674491
201676146	chr2:201676146:T:G	6.0248e-07	-0.298617	-0.900953
201676984	chr2:201676984:T:G	1.21773e-06	0.0571011	-0.552983
201677493	chr2:201677493:A:G	6.11437e-07	-1.40342e-10	-1.18481
201677849	chr2:201677849:T:C	1.38624e-06	-1.40342e-10	-0.366274
201677891	chr2:201677891:C:T	3.61452e-07	-1.59452	-0.115976
201678153	chr2:201678153:T:C	1.39396e-07	-1.64446	-1.01884
201678192	chr2:201678192:T:A	6.22032e-07	-1.40342e-10	-1.16763
201678328	chr2:201678328:C:T	1.91571e-07	-1.6263	-0.719065
201679353	chr2:201679353:T:C	4.4466e-07	-0.25767	-1.24564
201679656	chr2:201679656:A:G	7.02018e-07	-1.40342e-10	-1.04666
201679729	chr2:201679729:T:C	1.14556e-07	-1.64159	-1.21797
201679876	chr2:201679876:C:T	5.79042e-07	-1.40342e-10	-1.23925
201680395	chr2:201680395:G:T	4.43251e-07	-1.15387	-0.352618
201680465	chr2:201680465:T:C	5.83386e-07	-1.40342e-10	-1.23177
201680507	chr2:201680507:C:T	4.64207e-07	-1.03858	-0.421715
201680508	chr2:201680508:G:A	2.10582e-06	-1.40342e-10	0.0518347
201680520	chr2:201680520:T:C	4.17935e-07	-1.16192	-0.403379
201681283	chr2:201681283:T:G	6.33901e-07	-1.40342e-10	-1.14873
201681390	chr2:201681390:T:C	5.76679e-07	-1.40342e-10	-1.24334
201682043	chr2:201682043:A:T	5.99008e-07	-1.40342e-10	-1.20535
201682132	chr2:201682132:C:T	6.60063e-07	-1.40342e-10	-1.10829
201682142	chr2:201682142:T:C	6.05135e-07	-1.40342e-10	-1.19517
201682169	chr2:201682169:G:A	6.3489e-07	-1.40342e-10	-1.14717
201682557	chr2:201682557:G:T	1.61963e-06	-1.40342e-10	-0.210669
201682758	chr2:201682758:G:A	6.33071e-07	-1.40342e-10	-1.15004
201682805	chr2:201682805:A:T	1.33655e-07	-1.67837	-1.02699
201682888	chr2:201682888:T:C	2.19464e-06	-1.40342e-10	0.0931499
201682947	chr2:201682947:G:C	5.80257e-07	-1.40342e-10	-1.23715
201683071	chr2:201683071:CTTACATCACCCCCAGAAATGTGTGAACAGTCCATTTTTCTACCTCGTCATAAATACTTGGCATTGACTTATGGTCATA:C	1.60522e-06	-1.40342e-10	-0.219606
201683131	chr2:201683131:G:T	5.97602e-07	-1.40342e-10	-1.2077
201683612	chr2:201683612:G:A	3.1018e-07	-0.947609	-0.915863
201683714	chr2:201683714:T:TG	4.85164e-07	-1.41614	-2.77775e-10
201683881	chr2:201683881:C:T	2.21159e-07	-1.32321	-0.878526
201683986	chr2:201683986:A:G	2.93283e-07	-1.00088	-0.918606
201684583	chr2:201684583:A:G	5.81602e-07	-1.40342e-10	-1.23484
201684725	chr2:201684725:C:T	2.84024e-07	-0.895503	-1.05606
201684778	chr2:201684778:G:A	8.39716e-07	-1.40342e-10	-0.867559
201684806	chr2:201684806:C:T	9.0844e-07	-1.40342e-10	-0.788895
201684807	chr2:201684807:G:A	1.28986e-07	-1.65501	-1.08591
201684823	chr2:201684823:G:A	5.76527e-07	-1.40342e-10	-1.2436
201684897	chr2:201684897:G:A	1.08051e-07	-1.67763	-1.24039
201685360	chr2:201685360:G:A	2.11224e-07	-1.1177	-1.13
201685436	chr2:201685436:A:G	5.76118e-07	-1.40342e-10	-1.24431
201685543	chr2:201685543:G:A	1.32369e-07	-1.59726	-1.11777
201686972	chr2:201686972:G:A	1.24455e-07	-1.67666	-1.10002
201687086	chr2:201687086:C:T	1.05629e-06	-0.638104	-2.77775e-10
201687568	chr2:201687568:A:C	2.7218e-06	0.308424	-2.77775e-10
201688520	chr2:201688520:A:G	2.29311e-06	0.884972	-0.747933
201688522	chr2:201688522:C:T	2.58856e-07	-1.67828	-0.36607
201688780	chr2:201688780:G:T	1.87524e-06	-1.40342e-10	-0.0641292
201688805	chr2:201688805:T:C	1.39589e-07	-1.63353	-1.02838
201688929	chr2:201688929:A:G	2.9127e-07	-1.43998	-0.48639
201689063	chr2:201689063:C:T	1.76432e-06	-1.40342e-10	-0.125104
201689369	chr2:201689369:T:C	6.39604e-07	0.0905683	-1.23034
201689732	chr2:201689732:G:C	2.27482e-06	-1.40342e-10	0.129032
201689808	chr2:201689808:G:A	3.17242e-06	-1.40342e-10	0.461626
201690409	chr2:201690409:T:C	4.04953e-07	-0.35298	-1.24387
201691032	chr2:201691032:T:C	3.73689e-07	-1.6772	-2.77775e-10
201691842	chr2:201691842:C:T	6.00403e-07	-1.40342e-10	-1.20302
201691908	chr2:201691908:C:T	5.96475e-07	-1.40342e-10	-1.20959
201692402	chr2:201692402:A:G	1.60672e-07	-1.28944	-1.23181
201692605	chr2:201692605:C:T	7.31447e-07	-1.40342e-10	-1.0056
201692651	chr2:201692651:G:A	1.82994e-07	-1.64692	-0.744251
201692979	chr2:201692979:C:T	6.3411e-07	-1.40342e-10	-1.1484
201693181	chr2:201693181:C:T	6.12765e-07	-1.40342e-10	-1.18264
201693342	chr2:201693342:T:C	5.66219e-07	-1.26164	-2.77775e-10
201693350	chr2:201693350:C:T	9.37805e-07	-1.40342e-10	-0.757081
201693692	chr2:201693692:T:C	1.73877e-07	-1.53491	-0.907364
201693969	chr2:201693969:C:T	8.23159e-07	-1.40342e-10	-0.887475
201694500	chr2:201694500:G:A	5.79484e-07	-1.40342e-10	-1.23849
201694523	chr2:201694523:C:T	6.86519e-07	-1.40342e-10	-1.06899
201694761	chr2:201694761:T:C	9.50355e-07	-1.40342e-10	-0.743788
201694815	chr2:201694815:T:A	5.99869e-07	-1.40342e-10	-1.20391
201694962	chr2:201694962:T:C	5.82286e-07	-1.40342e-10	-1.23366
201695077	chr2:201695077:G:A	8.29242e-07	-1.40342e-10	-0.880112
201695132	chr2:201695132:C:T	1.18465e-07	-1.58094	-1.24506
201695241	chr2:201695241:C:T	2.11255e-07	-1.05336	-1.19419
201695265	chr2:201695265:G:A	1.18983e-07	-1.67003	-1.15161
201695289	chr2:201695289:G:A	1.13844e-07	-1.62479	-1.241
201695376	chr2:201695376:G:A	1.66344e-07	-1.26965	-1.21691
201695442	chr2:201695442:C:T	1.2077e-07	-1.66066	-1.14608
201695555	chr2:201695555:C:T	1.24138e-07	-1.67837	-1.10086
201695614	chr2:201695614:A:G	1.29348e-07	-1.66382	-1.07429
201695838	chr2:201695838:A:C	6.06433e-07	-1.40342e-10	-1.19303
201695897	chr2:201695897:A:G	1.63374e-07	-1.37773	-1.12685
201696030	chr2:201696030:A:G	3.19328e-07	-1.11057	-0.723834
201696131	chr2:201696131:T:C	3.05234e-07	-1.2879	-0.591647
201696275	chr2:201696275:C:T	1.76489e-07	-1.67137	-0.755993
201696387	chr2:201696387:G:A	3.73067e-07	-0.449391	-1.22948
201696549	chr2:201696549:G:A	6.04656e-07	-1.40342e-10	-1.19596
201696848	chr2:201696848:A:G	1.15011e-07	-1.66597	-1.18963
201696854	chr2:201696854:A:G	7.66358e-07	-1.40342e-10	-0.958974
201697726	chr2:201697726:C:T	1.10298e-07	-1.67256	-1.22488
201697904	chr2:201697904:C:T	7.62587e-07	-1.40342e-10	-0.963908
201700191	chr2:201700191:C:T	7.17541e-07	-1.40342e-10	-1.02479
201700847	chr2:201700847:C:T	1.82525e-07	-1.46885	-0.924885
201700909	chr2:201700909:T:C	6.15945e-07	-1.17747	-2.77775e-10
201701008	chr2:201701008:C:T	5.90342e-07	-1.40342e-10	-1.21992
201701073	chr2:201701073:T:C	9.15656e-07	-1.40342e-10	-0.780983
201701404	chr2:201701404:C:T	6.8096e-07	-1.40342e-10	-1.07712
201701472	chr2:201701472:A:T	6.87016e-07	-1.40342e-10	-1.06827
201701688	chr2:201701688:T:C	7.07498e-07	-1.03889	-2.77775e-10
201701746	chr2:201701746:T:G	6.67407e-07	-1.40342e-10	-1.09722
201702018	chr2:201702018:T:C	2.15195e-07	-1.34716	-0.881913
201702122	chr2:201702122:C:T	7.6108e-07	-1.40342e-10	-0.965886
201702386	chr2:201702386:C:T	9.76992e-07	-1.40342e-10	-0.716145
201702400	chr2:201702400:G:GT	3.19929e-07	-0.868884	-0.963642
201702471	chr2:201702471:T:A	5.79021e-07	-1.40342e-10	-1.23929
201702602	chr2:201702602:T:A	2.08595e-07	-1.37618	-0.884054
201702682	chr2:201702682:C:T	2.15523e-07	-1.34319	-0.884363
201702838	chr2:201702838:A:G	5.89488e-07	-1.40342e-10	-1.22137
201702887	chr2:201702887:G:A	1.12666e-07	-1.65244	-1.22376
201703196	chr2:201703196:A:G	2.14991e-07	-1.34178	-0.88825
201703466	chr2:201703466:T:C	1.01968e-06	-1.40342e-10	-0.673383
201703594	chr2:201703594:A:T	2.13893e-07	-1.35711	-0.878035
201703895	chr2:201703895:G:A	6.46828e-07	-1.40342e-10	-1.12854
201703896	chr2:201703896:G:A	5.93504e-07	-1.40342e-10	-1.21458
201704931	chr2:201704931:C:A	2.27493e-07	-1.35468	-0.818823
201705240	chr2:201705240:T:C	6.45597e-07	-1.40342e-10	-1.13045
201705269	chr2:201705269:A:T	2.39924e-07	-1.30975	-0.810555
201705468	chr2:201705468:T:C	6.88117e-07	-1.40342e-10	-1.06666
201705509	chr2:201705509:A:G	2.30377e-07	-1.3504	-0.810507
201705532	chr2:201705532:G:A	5.93739e-07	-1.40342e-10	-1.21418
201705758	chr2:201705758:C:T	5.86961e-07	-1.40342e-10	-1.22566
201705903	chr2:201705903:G:T	5.7882e-07	-1.40342e-10	-1.23963
201706007	chr2:201706007:G:T	3.62199e-07	-1.0511	-0.657328
201706147	chr2:201706147:AGGCC:A	5.84571e-07	-1.40342e-10	-1.22974
201706294	chr2:201706294:G:A	3.87767e-07	-1.64022	-2.77775e-10
201706839	chr2:201706839:C:T	3.47461e-07	-0.989397	-0.760574
201707205	chr2:201707205:T:G	4.96649e-07	-1.39274	-2.77775e-10
201707457	chr2:201707457:C:T	3.29361e-07	-1.03123	-0.77224
201708083	chr2:201708083:C:G	2.48118e-07	-1.13328	-0.953436
201708202	chr2:201708202:C:T	2.45302e-07	-1.33794	-0.760189
201708317	chr2:201708317:C:G	2.39414e-07	-1.37142	-0.751009
201708753	chr2:201708753:C:T	9.02247e-07	-1.40342e-10	-0.795735
201708824	chr2:201708824:T:C	5.84568e-07	-1.40342e-10	-1.22975
201708879	chr2:201708879:GA:G	2.35276e-07	-1.3769	-0.762969
201709014	chr2:201709014:C:T	1.15686e-06	-1.40342e-10	-0.547157
201709156	chr2:201709156:C:G	1.90568e-07	-1.35532	-0.995295
201709298	chr2:201709298:T:C	6.66513e-07	-1.40342e-10	-1.09856
201709533	chr2:201709533:C:T	5.79172e-07	-1.40342e-10	-1.23902
201710102	chr2:201710102:C:T	5.76413e-07	-1.40342e-10	-1.2438
201710377	chr2:201710377:A:G	2.34886e-07	-1.38906	-0.752462
201711098	chr2:201711098:G:A	2.35554e-07	-1.37695	-0.761731
201711183	chr2:201711183:C:T	1.08704e-06	-1.40342e-10	-0.609406
201711184	chr2:201711184:A:G	1.22302e-07	-1.65666	-1.13747
201711219	chr2:201711219:C:T	2.64793e-07	-1.07218	-0.949492
201711235	chr2:201711235:A:G	3.73233e-07	-1.67842	-2.77775e-10
201711242	chr2:201711242:C:A	3.11054e-07	-0.644702	-1.21596
201711561	chr2:201711561:A:AG	3.32373e-07	-1.00696	-0.787401
201711861	chr2:201711861:CCTAA:C	2.29918e-07	-1.387	-0.775897
201712055	chr2:201712055:A:G	4.04407e-07	-1.5982	-2.77775e-10
201712202	chr2:201712202:A:G	2.35608e-07	-1.38141	-0.757041
201712234	chr2:201712234:C:G	2.37169e-07	-1.37465	-0.757196
201712334	chr2:201712334:TA:T	8.54495e-07	-1.40342e-10	-0.850113
201712413	chr2:201712413:A:C	2.33425e-07	-1.37441	-0.773351
201712578	chr2:201712578:G:A	2.69694e-07	-1.00823	-0.995107
201712627	chr2:201712627:C:T	4.59279e-07	-0.709134	-0.761833
201712718	chr2:201712718:A:G	7.1435e-07	-1.40342e-10	-1.02925
201712849	chr2:201712849:T:C	2.70248e-07	-1.1753	-0.825988
201712942	chr2:201712942:A:G	2.37391e-07	-1.34473	-0.786185
201713223	chr2:201713223:A:G	6.45906e-07	-1.40342e-10	-1.12997
201713404	chr2:201713404:A:G	2.28332e-07	-1.40257	-0.767253
201713602	chr2:201713602:G:A	2.44939e-07	-1.38134	-0.718271
201713743	chr2:201713743:GTATTT:G	2.68575e-07	-1.07042	-0.937076
201713791	chr2:201713791:CTA:C	4.05822e-07	-1.59471	-2.77775e-10
201714012	chr2:201714012:T:C	2.18891e-07	-1.19103	-1.02102
201714309	chr2:201714309:G:A	4.7002e-07	-0.618069	-0.829779
201714878	chr2:201714878:G:A	3.78914e-07	-1.66331	-2.77775e-10
201714934	chr2:201714934:C:A	1.77469e-07	-1.6628	-0.759026
201715545	chr2:201715545:T:C	2.36237e-07	-1.3553	-0.780482
201715605	chr2:201715605:T:G	3.75223e-07	-0.983333	-0.689771
201715647	chr2:201715647:G:A	2.31671e-07	-1.05769	-1.09762
201715791	chr2:201715791:C:T	8.7086e-07	-0.831142	-2.77775e-10
201716492	chr2:201716492:T:C	5.76452e-07	-1.40342e-10	-1.24373
201716665	chr2:201716665:A:T	4.73818e-07	-1.4398	-2.77775e-10
201716671	chr2:201716671:C:T	6.99426e-07	-1.05036	-2.77775e-10
201716687	chr2:201716687:C:T	1.61496e-07	-1.5342	-0.981947
201716702	chr2:201716702:G:A	1.30766e-07	-1.63492	-1.0923
201716706	chr2:201716706:C:A	1.75942e-07	-1.65408	-0.776386
201717004	chr2:201717004:G:A	9.85712e-07	-1.40342e-10	-0.707259
201717045	chr2:201717045:T:C	1.23555e-07	-1.6571	-1.12683
201717391	chr2:201717391:G:A	2.07538e-07	-1.28202	-0.983284
201717675	chr2:201717675:G:A	6.009e-07	-1.40342e-10	-1.20219
201718345	chr2:201718345:C:T	1.14286e-06	-1.40342e-10	-0.559335
201718719	chr2:201718719:C:A	1.38966e-07	-1.63045	-1.03594
201719316	chr2:201719316:C:T	6.02051e-07	-1.40342e-10	-1.20028
201719370	chr2:201719370:C:T	7.15295e-07	-1.40342e-10	-1.02793
201719481	chr2:201719481:C:T	5.83844e-07	-1.40342e-10	-1.23099
201719861	chr2:201719861:C:A	2.65582e-07	-1.43062	-0.588084
201719943	chr2:201719943:A:G	1.04241e-06	-1.40342e-10	-0.651333
201720267	chr2:201720267:C:A	6.09132e-07	-1.40342e-10	-1.18859
201720468	chr2:201720468:C:T	4.30315e-07	-1.53611	-2.77775e-10
201720469	chr2:201720469:G:A	5.06296e-07	-0.442835	-0.930667
201720918	chr2:201720918:T:C	7.19529e-07	-1.02203	-2.77775e-10
201721155	chr2:201721155:A:G	5.76587e-07	-1.40342e-10	-1.2435
201721764	chr2:201721764:C:T	6.67522e-07	-1.40342e-10	-1.09705
201721846	chr2:201721846:G:A	9.10459e-07	-1.40342e-10	-0.786675
201722347	chr2:201722347:T:C	2.68144e-07	-0.945409	-1.06369
201722543	chr2:201722543:T:C	9.94534e-07	-0.698349	-2.77775e-10
201722592	chr2:201722592:T:C	5.83702e-07	-1.40342e-10	-1.23123
201722630	chr2:201722630:C:T	1.19064e-07	-1.6632	-1.15776
201722727	chr2:201722727:T:G	7.00865e-07	-1.04831	-2.77775e-10
201722863	chr2:201722863:T:C	1.72737e-07	-1.49832	-0.950533
201722930	chr2:201722930:C:T	1.18541e-07	-1.66694	-1.15843
201722936	chr2:201722936:C:A	7.63894e-07	-0.962194	-2.77775e-10
201723019	chr2:201723019:A:G	6.34792e-07	-1.40342e-10	-1.14733
201723607	chr2:201723607:T:C	2.60166e-07	-1.44342	-0.595881
201723857	chr2:201723857:C:T	5.95794e-07	-1.40342e-10	-1.21073
201723979	chr2:201723979:G:A	2.35905e-07	-1.44895	-0.688246
201724062	chr2:201724062:G:C	6.9515e-07	-1.40342e-10	-1.0565
201724534	chr2:201724534:T:C	4.89153e-07	-0.608087	-0.799862
201724749	chr2:201724749:T:C	3.74148e-07	-1.67597	-2.77775e-10
201724772	chr2:201724772:T:C	2.59862e-07	-1.45239	-0.588084
201724794	chr2:201724794:T:C	2.60037e-07	-1.44823	-0.591573
201724835	chr2:201724835:T:C	1.18478e-07	-1.67604	-1.14985
201725069	chr2:201725069:C:T	2.6114e-07	-1.4432	-0.592363
201725108	chr2:201725108:A:G	2.57388e-07	-1.43821	-0.611831
201725747	chr2:201725747:C:G	5.91101e-07	-1.40342e-10	-1.21864
201725847	chr2:201725847:T:A	1.16385e-06	-1.40342e-10	-0.541135
201726162	chr2:201726162:A:G	2.69888e-07	-1.40035	-0.602264
201726892	chr2:201726892:A:T	6.16275e-07	-1.40342e-10	-1.17693
201727098	chr2:201727098:A:G	7.11751e-07	-1.40342e-10	-1.03289
201727303	chr2:201727303:CCAGGA:C	6.22971e-07	-1.40342e-10	-1.16612
201727336	chr2:201727336:G:A	5.7808e-07	-1.40342e-10	-1.24091
201727480	chr2:201727480:T:C	5.78441e-07	-1.40342e-10	-1.24029
201727791	chr2:201727791:C:T	6.43102e-07	-1.40342e-10	-1.13432
201728259	chr2:201728259:C:T	6.22461e-07	-1.40342e-10	-1.16694
201728376	chr2:201728376:G:A	1.14976e-06	-1.40342e-10	-0.553316
201728463	chr2:201728463:TA:T	1.45179e-07	-1.40775	-1.21491
201728557	chr2:201728557:G:A	2.1536e-07	-1.24295	-0.985356
201728736	chr2:201728736:A:G	2.70441e-07	-1.2941	-0.706472
201728834	chr2:201728834:AAAAC:A	2.22833e-07	-1.10529	-1.08891
201729316	chr2:201729316:A:G	2.79942e-07	-1.65451	-0.311533
201729457	chr2:201729457:A:G	2.54931e-07	-1.35027	-0.709362
201729474	chr2:201729474:A:G	2.5008e-07	-1.35485	-0.723997
201729737	chr2:201729737:C:T	3.86351e-07	-1.67169	0.0278156
201730070	chr2:201730070:A:G	7.72586e-07	-0.950881	-2.77775e-10
201730185	chr2:201730185:A:G	5.20779e-07	-0.496859	-0.848438
201730633	chr2:201730633:A:T	4.56302e-07	-1.63796	0.160492
201730671	chr2:201730671:TCTCAA:T	2.35051e-07	-1.33571	-0.805111
201730693	chr2:201730693:A:G	2.43909e-07	-1.30192	-0.801912
201730843	chr2:201730843:T:C	5.82091e-07	-1.40342e-10	-1.234
201731144	chr2:201731144:T:C	2.70589e-07	-1.66097	-0.339058
201731399	chr2:201731399:A:G	7.09568e-07	-1.40342e-10	-1.03597
201731683	chr2:201731683:AC:A	2.42752e-07	-1.29986	-0.808722
201731806	chr2:201731806:G:T	2.6127e-07	-1.25357	-0.781505
201731862	chr2:201731862:C:G	7.10567e-07	-0.828692	-0.205869
201731867	chr2:201731867:T:C	1.82336e-07	-1.67369	-0.721086
201732033	chr2:201732033:A:G	1.80977e-07	-1.67645	-0.725805
201732712	chr2:201732712:T:C	2.61506e-07	-1.28955	-0.744614
201733026	chr2:201733026:A:T	7.05081e-07	-1.40342e-10	-1.04231
201733213	chr2:201733213:C:T	5.9667e-07	-1.40342e-10	-1.20926
201733390	chr2:201733390:C:T	9.73544e-07	-1.6782	0.958515
201733804	chr2:201733804:T:C	6.31739e-07	-1.40342e-10	-1.15215
201734428	chr2:201734428:T:C	4.84121e-07	-0.473901	-0.944389
201734924	chr2:201734924:T:TA	1.29991e-07	-1.6578	-1.07536
201735048	chr2:201735048:G:A	2.02723e-07	-1.40765	-0.881129
201735211	chr2:201735211:G:A	9.27844e-07	-1.40342e-10	-0.76776
201735851	chr2:201735851:T:C	5.8062e-07	-1.40342e-10	-1.23653
201736044	chr2:201736044:A:G	1.03451e-06	-1.40342e-10	-0.658943
201736684	chr2:201736684:C:T	7.07355e-07	-1.46139	0.422296
201736783	chr2:201736783:T:C	7.91018e-07	-1.59253	0.665229
201737014	chr2:201737014:T:C	7.73613e-07	-1.59547	0.645916
201737171	chr2:201737171:T:A	6.58899e-07	-1.48014	0.370087
201737662	chr2:201737662:C:T	4.28041e-07	-1.67316	0.131755
201737900	chr2:201737900:T:C	8.55765e-07	-1.56597	0.717343
201737916	chr2:201737916:C:T	7.51662e-07	-1.40342e-10	-0.978337
201737956	chr2:201737956:A:C	6.8734e-07	-1.40342e-10	-1.06779
201738163	chr2:201738163:C:T	6.02484e-07	-1.40342e-10	-1.19956
201739071	chr2:201739071:T:C	5.85851e-07	-1.66819	0.440635
201739114	chr2:201739114:C:T	5.83866e-07	-1.67315	0.442193
201739465	chr2:201739465:G:A	4.60274e-07	-1.6773	0.208503
201739508	chr2:201739508:T:C	1.39832e-07	-1.43586	-1.22432
201739763	chr2:201739763:AAG:A	1.30371e-07	-1.67693	-1.05331
201739952	chr2:201739952:G:C	4.85735e-07	-1.67748	0.262519
201740031	chr2:201740031:A:G	4.69154e-07	-1.67478	0.225083
201740149	chr2:201740149:A:AC	4.34518e-07	-1.52639	-2.77775e-10
201740171	chr2:201740171:A:T	5.0874e-07	-1.6748	0.306115
201740324	chr2:201740324:A:C	6.03788e-07	-1.67393	0.476529
201740530	chr2:201740530:T:A	5.63787e-07	-1.67618	0.410237
201740536	chr2:201740536:AAAC:A	5.60716e-07	-1.67606	0.40465
201741470	chr2:201741470:C:T	5.8042e-07	-1.67114	0.434267
201741916	chr2:201741916:G:A	5.87686e-07	-1.66732	0.442889
201742141	chr2:201742141:G:A	4.61372e-07	-1.61481	0.148391
201742403	chr2:201742403:T:G	5.06893e-07	-1.66351	0.291182
201742420	chr2:201742420:T:A	5.77887e-07	-1.40342e-10	-1.24125
201742698	chr2:201742698:G:A	3.73468e-07	-1.67779	-2.77775e-10
201742863	chr2:201742863:G:A	7.26979e-07	-1.40342e-10	-1.01173
201743129	chr2:201743129:C:T	1.30385e-07	-1.67133	-1.0588
201743133	chr2:201743133:G:A	4.33941e-07	-1.52771	-2.77775e-10
201743410	chr2:201743410:G:A	1.94229e-07	-1.50421	-0.827379
201743486	chr2:201743486:G:A	1.32597e-07	-1.67433	-1.03898
201743610	chr2:201743610:G:A	6.49332e-07	-1.12468	-2.77775e-10
201744154	chr2:201744154:C:A	5.50433e-07	-1.56976	0.279841
201744600	chr2:201744600:C:G	5.75401e-07	-1.40342e-10	-1.24556
201744642	chr2:201744642:G:A	3.17993e-07	-1.62961	-0.208986
201745072	chr2:201745072:G:A	3.95822e-07	-1.63971	0.0200497
201745127	chr2:201745127:T:C	3.73625e-07	-1.67737	-2.77775e-10
201745521	chr2:201745521:T:G	3.987e-07	-1.63327	0.0208531
201745588	chr2:201745588:A:G	1.24944e-07	-1.55701	-1.21575
201745670	chr2:201745670:C:T	4.35409e-07	-1.52434	-2.77775e-10
201746261	chr2:201746261:T:C	1.30683e-07	-1.67126	-1.0566
201746372	chr2:201746372:T:C	5.76446e-07	-1.40342e-10	-1.24374
201746536	chr2:201746536:T:C	7.28583e-07	-1.40342e-10	-1.00952
201747316	chr2:201747316:G:A	1.34412e-07	-1.48465	-1.21507
201748370	chr2:201748370:C:T	6.04874e-07	-1.40342e-10	-1.1956
201748650	chr2:201748650:CTTTG:C	5.59055e-07	-1.57532	0.300943
201748912	chr2:201748912:C:T	7.56994e-07	-0.751139	-0.22013
201748948	chr2:201748948:G:A	5.85425e-07	-1.40342e-10	-1.22829
201749496	chr2:201749496:G:C	4.29036e-07	-1.67581	0.136724
201750190	chr2:201750190:AAAG:A	1.24311e-06	-0.475255	-2.77775e-10
201750591	chr2:201750591:AG:A	3.15485e-07	-1.67785	-0.168667
201750607	chr2:201750607:T:C	5.77782e-07	-1.40342e-10	-1.24143
201750826	chr2:201750826:G:A	5.78562e-07	-1.40342e-10	-1.24008
201751496	chr2:201751496:C:T	5.62214e-07	-1.5713	0.30256
201751756	chr2:201751756:C:T	1.13285e-06	-1.40342e-10	-0.568135
201751823	chr2:201751823:T:C	5.75075e-07	-1.40342e-10	-1.24612
201752189	chr2:201752189:C:T	3.82557e-07	-1.67833	0.0245879
201753295	chr2:201753295:G:A	6.8229e-07	-1.40342e-10	-1.07517
201754142	chr2:201754142:A:G	5.97018e-07	-1.40342e-10	-1.20868
201754452	chr2:201754452:G:C	6.68519e-07	-1.09556	-2.77775e-10
201754859	chr2:201754859:A:C	5.8406e-07	-1.40342e-10	-1.23062
201755115	chr2:201755115:G:A	5.97841e-07	-1.40342e-10	-1.2073
201755162	chr2:201755162:G:A	1.41339e-07	-1.55525	-1.09422
201755365	chr2:201755365:T:C	3.79856e-07	-0.620298	-1.04053
201755396	chr2:201755396:A:G	3.78604e-07	-0.631878	-1.03225
201755733	chr2:201755733:A:C	5.28256e-07	-1.33104	-2.77775e-10
201755833	chr2:201755833:T:C	9.16828e-07	-1.40342e-10	-0.779704
201756074	chr2:201756074:C:T	6.9574e-07	-1.40342e-10	-1.05565
201756265	chr2:201756265:T:C	3.64058e-07	-0.64188	-1.06143
201756279	chr2:201756279:T:C	3.457e-07	-0.75168	-1.00337
201756318	chr2:201756318:A:G	3.73869e-07	-0.636617	-1.0401
201756593	chr2:201756593:A:G	3.67559e-07	-0.650696	-1.04304
201756816	chr2:201756816:C:T	1.04441e-06	-1.40342e-10	-0.649413
201756901	chr2:201756901:AT:A	2.9398e-07	-0.837906	-1.07921
201757786	chr2:201757786:T:C	3.6051e-07	-0.661917	-1.05119
201758285	chr2:201758285:G:A	3.58126e-07	-0.653413	-1.06632
201758342	chr2:201758342:C:T	2.69676e-07	-1.10439	-0.899007
201758681	chr2:201758681:C:T	1.09838e-07	-1.67821	-1.22341
201758763	chr2:201758763:T:C	1.02104e-06	-1.40342e-10	-0.672048
201758862	chr2:201758862:G:T	1.22829e-06	-0.487246	-2.77775e-10
201758977	chr2:201758977:T:C	5.75135e-07	-1.40342e-10	-1.24602
201759296	chr2:201759296:A:C	4.83945e-07	-1.41865	-2.77775e-10
201759415	chr2:201759415:T:C	8.39313e-07	-1.40342e-10	-0.86804
201759649	chr2:201759649:T:C	1.01034e-06	-0.682586	-2.77775e-10
201760263	chr2:201760263:A:G	6.04274e-07	-1.40342e-10	-1.1966
201760679	chr2:201760679:A:C	1.09446e-07	-1.67845	-1.22674
201760892	chr2:201760892:C:T	1.24403e-07	-1.66602	-1.11108
201761714	chr2:201761714:T:C	1.09081e-07	-1.67826	-1.23027
201761902	chr2:201761902:A:C	3.66147e-07	-0.63893	-1.05866
201762057	chr2:201762057:G:A	6.81965e-07	-1.40342e-10	-1.07565
201762296	chr2:201762296:G:A	3.51205e-07	-0.659554	-1.0797
201762636	chr2:201762636:G:A	5.82526e-07	-1.40342e-10	-1.23325
201762781	chr2:201762781:A:G	3.74521e-07	-0.640346	-1.03463
201762854	chr2:201762854:C:T	6.1493e-07	-1.40342e-10	-1.17911
201763068	chr2:201763068:C:G	1.36448e-06	-1.40342e-10	-0.382093
201763194	chr2:201763194:G:A	1.09544e-07	-1.67843	-1.22587
201763207	chr2:201763207:G:A	8.97916e-07	-1.40342e-10	-0.800547
201763237	chr2:201763237:T:C	5.40147e-07	-0.941945	-0.366838
201763557	chr2:201763557:T:C	1.229e-07	-1.66362	-1.12563
201763742	chr2:201763742:C:T	1.24787e-07	-1.66196	-1.11206
201764098	chr2:201764098:C:G	1.26534e-07	-1.66576	-1.09435
201764529	chr2:201764529:G:A	3.64856e-07	-0.661938	-1.03918
201765319	chr2:201765319:T:TGCCCA	6.91842e-07	-1.40342e-10	-1.06127
201765701	chr2:201765701:G:A	3.63113e-07	-0.630423	-1.07549
201765915	chr2:201765915:G:A	1.27151e-07	-1.65748	-1.09777
201766854	chr2:201766854:ACACCGCATGTTCT:A	6.66528e-07	-1.40342e-10	-1.09854
201766978	chr2:201766978:A:G	2.45101e-07	-0.880377	-1.21858
201766990	chr2:201766990:C:T	1.10338e-07	-1.67615	-1.22093
201767106	chr2:201767106:A:T	6.15672e-07	-1.40342e-10	-1.17791
201767559	chr2:201767559:A:G	9.47425e-07	-1.40342e-10	-0.746876
201767572	chr2:201767572:A:T	5.7513e-07	-1.40342e-10	-1.24603
201767591	chr2:201767591:G:A	9.96682e-07	-1.40342e-10	-0.696192
201767629	chr2:201767629:G:A	5.75136e-07	-1.40342e-10	-1.24602
201767677	chr2:201767677:C:T	9.48085e-07	-1.40342e-10	-0.746179
201767782	chr2:201767782:C:T	5.79351e-07	-1.40342e-10	-1.23872
201768057	chr2:201768057:A:C	3.34346e-07	-1.36318	-0.425265
201768158	chr2:201768158:A:G	6.25791e-07	-1.40342e-10	-1.16161
201768215	chr2:201768215:T:C	1.80612e-07	-1.33757	-1.06671
201768227	chr2:201768227:G:GT	4.10486e-07	-1.58328	-2.77775e-10
201768859	chr2:201768859:A:G	3.56387e-07	-0.682642	-1.04196
201769263	chr2:201769263:G:A	1.10188e-07	-1.67814	-1.22029
201769325	chr2:201769325:A:G	3.54924e-07	-0.683063	-1.04566
201769335	chr2:201769335:A:T	1.18274e-06	-0.525037	-2.77775e-10
201769841	chr2:201769841:G:T	5.98386e-07	-1.40342e-10	-1.20639
201770095	chr2:201770095:C:A	1.09111e-07	-1.67799	-1.23027
201770309	chr2:201770309:CCTA:C	9.62662e-07	-1.40342e-10	-0.730922
201770466	chr2:201770466:TA:T	6.0179e-07	-1.40342e-10	-1.20071
201770881	chr2:201770881:T:C	7.03794e-07	-1.64778	0.603637
201771203	chr2:201771203:C:T	5.79923e-07	-1.40342e-10	-1.23773
201771259	chr2:201771259:C:T	4.13753e-07	-1.57535	-2.77775e-10
201771344	chr2:201771344:A:T	3.49252e-07	-0.692088	-1.05274
201771348	chr2:201771348:C:T	3.37736e-07	-0.73139	-1.04697
201771414	chr2:201771414:G:A	3.24541e-07	-1.53579	-0.282423
201771453	chr2:201771453:T:C	3.5684e-07	-0.658321	-1.06501
201771722	chr2:201771722:A:G	3.54874e-07	-0.689259	-1.0396
201772188	chr2:201772188:T:C	2.86817e-07	-1.67712	-0.264661
201772318	chr2:201772318:C:T	3.56326e-07	-1.24115	-0.483622
201772503	chr2:201772503:C:T	1.09763e-07	-1.67659	-1.22571
201772579	chr2:201772579:G:A	9.8574e-07	-0.707231	-2.77775e-10
201773008	chr2:201773008:C:T	1.2342e-07	-1.54637	-1.23867
201773166	chr2:201773166:T:A	6.20841e-07	-1.40342e-10	-1.16955
201773167	chr2:201773167:T:G	5.75366e-07	-1.40342e-10	-1.24562
201773358	chr2:201773358:G:A	5.51284e-07	-1.28837	-2.77775e-10
201773449	chr2:201773449:A:G	5.76971e-07	-1.40342e-10	-1.24283
201773620	chr2:201773620:G:A	5.75164e-07	-1.40342e-10	-1.24597
201773621	chr2:201773621:C:T	3.35581e-07	-0.657359	-1.1274
201773832	chr2:201773832:G:A	6.9199e-07	-1.40342e-10	-1.06105
201774147	chr2:201774147:T:C	4.37056e-07	-0.563656	-0.956907
201774266	chr2:201774266:G:A	5.79946e-07	-1.40342e-10	-1.23769
201774318	chr2:201774318:A:G	5.81483e-07	-1.40342e-10	-1.23504
201774475	chr2:201774475:A:G	1.93486e-07	-1.14659	-1.18883
201774556	chr2:201774556:G:A	2.52716e-07	-0.905129	-1.16323
201774649	chr2:201774649:TAA:T	5.87294e-07	-1.49745	0.272354
201775471	chr2:201775471:T:C	5.71276e-07	-1.25275	-2.77775e-10
201775639	chr2:201775639:T:C	5.78127e-07	-1.40342e-10	-1.24083
201775823	chr2:201775823:A:C	6.9199e-07	-1.40342e-10	-1.06105
201776720	chr2:201776720:T:C	6.25542e-07	-1.40342e-10	-1.16201
201777036	chr2:201777036:T:C	3.56147e-07	-0.715588	-1.00969
201777336	chr2:201777336:G:A	1.14199e-07	-1.6763	-1.18639
201777963	chr2:201777963:T:C	5.77843e-07	-1.40342e-10	-1.24132
201778386	chr2:201778386:G:C	6.20841e-07	-1.40342e-10	-1.16955
201778720	chr2:201778720:G:A	5.75565e-07	-1.40342e-10	-1.24527
201779942	chr2:201779942:A:G	7.28179e-07	-1.40342e-10	-1.01008
201780215	chr2:201780215:A:G	5.92003e-07	-1.40342e-10	-1.21711
201780628	chr2:201780628:C:A	3.1718e-07	-0.81269	-1.02846
201781767	chr2:201781767:C:G	3.56628e-07	-0.726188	-0.997743
201781768	chr2:201781768:A:T	5.9638e-07	-1.40342e-10	-1.20975
201782308	chr2:201782308:C:T	5.82128e-07	-1.40342e-10	-1.23393
201783863	chr2:201783863:T:C	5.75604e-07	-1.40342e-10	-1.2452
201784931	chr2:201784931:C:T	5.95517e-07	-1.40342e-10	-1.21119
201784967	chr2:201784967:G:A	6.04303e-07	-1.40342e-10	-1.19655
201784985	chr2:201784985:T:C	8.23121e-07	-1.50386	0.616343
201785122	chr2:201785122:T:C	7.50687e-07	-1.40342e-10	-0.979636
201785756	chr2:201785756:C:T	3.32982e-07	-0.778857	-1.01368
201785869	chr2:201785869:G:A	3.32875e-07	-0.793054	-0.999802
201786183	chr2:201786183:CTTA:C	5.85039e-07	-1.40342e-10	-1.22895
201786332	chr2:201786332:C:T	6.19838e-07	-1.17117	-2.77775e-10
201786406	chr2:201786406:C:T	2.40845e-07	-1.27732	-0.839147
201786536	chr2:201786536:A:G	1.34946e-07	-1.4868	-1.20895
201786825	chr2:201786825:G:A	4.08806e-07	-1.58738	-2.77775e-10
201787231	chr2:201787231:T:C	1.44222e-07	-1.6677	-0.961572
201787266	chr2:201787266:T:C	3.63495e-07	-0.921605	-0.783254
201787270	chr2:201787270:C:T	2.28798e-07	-0.984907	-1.18288
201787442	chr2:201787442:G:A	6.01232e-07	-1.40342e-10	-1.20164
201787832	chr2:201787832:A:G	1.93248e-07	-1.17095	-1.1657
201787860	chr2:201787860:A:G	3.4232e-07	-0.819932	-0.944945
201788249	chr2:201788249:A:G	3.6432e-07	-0.820886	-0.881704
201788255	chr2:201788255:C:A	9.66347e-07	-1.6683	0.941201
201788287	chr2:201788287:AT:A	5.84218e-07	-1.23035	-2.77775e-10
201788913	chr2:201788913:T:C	3.64306e-07	-0.814614	-0.888016
201789240	chr2:201789240:G:A	1.94194e-06	-0.0291819	-2.77775e-10
201789241	chr2:201789241:A:G	3.14294e-07	-0.961123	-0.889173
201789941	chr2:201789941:G:A	1.27357e-06	-0.451048	-2.77775e-10
201789986	chr2:201789986:G:A	5.92911e-07	-1.40342e-10	-1.21558
201790118	chr2:201790118:A:G	1.49802e-07	-1.47543	-1.11589
201790164	chr2:201790164:T:C	1.11788e-06	-1.67468	1.09325
201790822	chr2:201790822:C:T	5.40923e-07	-0.141079	-1.16627
201791239	chr2:201791239:T:G	7.65736e-07	-1.40342e-10	-0.959786
201791404	chr2:201791404:T:A	1.03766e-06	-1.40342e-10	-0.655899
201791420	chr2:201791420:C:T	3.73582e-07	-1.67749	-2.77775e-10
201791510	chr2:201791510:T:C	5.76356e-07	-1.40342e-10	-1.2439
201791747	chr2:201791747:C:T	5.52698e-07	-1.28581	-2.77775e-10
201792240	chr2:201792240:C:T	8.55686e-07	0.228519	-1.07724
201792295	chr2:201792295:G:A	3.55248e-07	-0.481926	-1.24588
201792470	chr2:201792470:A:G	3.26259e-07	-0.571317	-1.24162
201792673	chr2:201792673:A:G	3.59454e-07	-0.476619	-1.23942
201793095	chr2:201793095:G:A	2.9763e-07	-0.658623	-1.24615
201793340	chr2:201793340:C:T	9.82039e-07	0.410759	-1.12175
201793404	chr2:201793404:T:G	1.09628e-07	-1.6775	-1.22603
201793943	chr2:201793943:G:A	6.53764e-07	-1.40342e-10	-1.11788
201794323	chr2:201794323:T:G	1.8106e-07	-1.15827	-1.24353
201794642	chr2:201794642:G:A	7.77123e-07	-1.40342e-10	-0.945025
201794864	chr2:201794864:G:A	1.33607e-06	0.62385	-1.02699
201795306	chr2:201795306:C:T	5.67695e-07	-1.25904	-2.77775e-10
201795518	chr2:201795518:T:C	8.07203e-07	0.0834619	-0.990511
201796129	chr2:201796129:T:C	5.7506e-07	-1.40342e-10	-1.24615
201796306	chr2:201796306:CAG:C	8.37142e-07	-0.87063	-2.77775e-10
201796603	chr2:201796603:G:C	9.47703e-07	-0.746583	-2.77775e-10
201796740	chr2:201796740:T:C	5.85789e-07	-1.40342e-10	-1.22766
201797063	chr2:201797063:C:A	6.60764e-07	-1.40342e-10	-1.10723
201797093	chr2:201797093:T:C	9.17555e-07	0.177448	-0.956359
201797176	chr2:201797176:C:A	1.14763e-06	-1.40342e-10	-0.55517
201797846	chr2:201797846:T:A	5.75109e-07	-1.40342e-10	-1.24606
201798096	chr2:201798096:G:A	5.84723e-07	-1.40342e-10	-1.22948
201798234	chr2:201798234:C:G	1.83361e-07	-1.14901	-1.24016
201798960	chr2:201798960:A:G	6.06427e-07	-1.40342e-10	-1.19304
201799218	chr2:201799218:G:T	2.04152e-07	-1.05515	-1.22661
201799569	chr2:201799569:G:A	3.77729e-07	-1.66645	-2.77775e-10
201800276	chr2:201800276:T:C	5.80411e-07	-1.40342e-10	-1.23689
201800284	chr2:201800284:T:A	5.8729e-07	-1.40342e-10	-1.2251
201800336	chr2:201800336:A:C	2.3721e-07	-1.00471	-1.12697
201800504	chr2:201800504:C:A	1.68456e-07	-1.40252	-1.07143
201800652	chr2:201800652:T:C	2.15838e-07	-0.989118	-1.23698
201800720	chr2:201800720:A:G	1.80421e-07	-1.58715	-0.818178
201800833	chr2:201800833:T:A	5.70673e-06	0.325789	0.722988
201801192	chr2:201801192:A:G	8.53571e-07	-1.40342e-10	-0.851195
201801225	chr2:201801225:C:T	2.60293e-06	-1.40342e-10	0.263768
201801531	chr2:201801531:C:T	1.42399e-07	-1.53797	-1.10402
201801544	chr2:201801544:A:G	1.14292e-07	-1.66104	-1.20082
201801969	chr2:201801969:C:T	1.21173e-07	-1.626	-1.17741
201802710	chr2:201802710:T:C	1.61251e-07	-1.36538	-1.15228
201802928	chr2:201802928:C:T	7.19183e-07	-1.40342e-10	-1.02251
201803386	chr2:201803386:A:G	5.7835e-07	-1.40342e-10	-1.24044
201804410	chr2:201804410:A:G	1.05394e-06	-1.40342e-10	-0.64033
201804411	chr2:201804411:C:T	1.00269e-06	-1.40342e-10	-0.690178
201804413	chr2:201804413:C:T	5.75817e-07	-1.40342e-10	-1.24483
201804875	chr2:201804875:G:A	1.9794e-06	-1.40342e-10	-0.0100732
201805307	chr2:201805307:C:T	3.75123e-07	-1.67337	-2.77775e-10
201805410	chr2:201805410:C:T	3.47231e-06	0.570413	-0.0184612
201805504	chr2:201805504:TTTC:T	1.14077e-07	-1.67821	-1.18554
201805612	chr2:201805612:C:A	6.28878e-07	-1.40342e-10	-1.15669
201805992	chr2:201805992:C:A	2.6931e-07	-1.37198	-0.632777
201806658	chr2:201806658:C:G	2.23927e-06	0.532841	-0.419561
201807050	chr2:201807050:T:G	3.73665e-07	-1.67727	-2.77775e-10
201808083	chr2:201808083:A:G	4.73079e-07	-1.44136	-2.77775e-10
201808220	chr2:201808220:A:G	8.6221e-07	-0.187659	-0.653466
201808335	chr2:201808335:G:T	1.23072e-06	-1.30594	0.82067
201809159	chr2:201809159:A:G	5.77131e-07	-1.40342e-10	-1.24255
201809604	chr2:201809604:ACT:A	6.15298e-07	-1.40342e-10	-1.17852
201809713	chr2:201809713:A:G	1.81497e-06	-1.5506	1.4538
201809902	chr2:201809902:T:C	1.23759e-07	-1.55991	-1.22238
201810251	chr2:201810251:G:A	6.97411e-07	-1.40342e-10	-1.05325
201810586	chr2:201810586:G:A	2.6187e-06	-1.40342e-10	0.269809
201812435	chr2:201812435:C:T	2.64472e-07	-1.42167	-0.601221
201813142	chr2:201813142:A:G	6.03404e-07	-1.40342e-10	-1.19804
201814371	chr2:201814371:C:T	1.12362e-07	-1.66508	-1.21382
201814386	chr2:201814386:A:G	6.00737e-07	-1.40342e-10	-1.20247
201814646	chr2:201814646:T:TA	5.8241e-07	-1.40342e-10	-1.23345
201815064	chr2:201815064:G:C	1.178e-06	-0.529054	-2.77775e-10
201815150	chr2:201815150:C:T	3.73243e-07	-1.67839	-2.77775e-10
201816100	chr2:201816100:A:G	1.34139e-06	-0.139992	-0.259171
201816192	chr2:201816192:A:G	5.83047e-07	-1.40342e-10	-1.23236
201816277	chr2:201816277:C:G	8.95942e-07	-1.40342e-10	-0.802748
201816592	chr2:201816592:G:A	3.50177e-06	-1.40342e-10	0.560399
201816964	chr2:201816964:A:T	3.85604e-07	-1.47209	-0.173726
201817506	chr2:201817506:G:A	6.01037e-07	-0.594407	-0.60756
201817659	chr2:201817659:T:C	3.33453e-07	-1.267	-0.524121
201817846	chr2:201817846:G:A	1.60418e-07	-1.33525	-1.1876
201818013	chr2:201818013:T:A	1.19888e-07	-1.67725	-1.13682
201818148	chr2:201818148:A:ATGCC	3.00392e-06	-1.40342e-10	0.407049
201818203	chr2:201818203:G:A	5.80877e-07	-1.40342e-10	-1.23609
201818392	chr2:201818392:G:C	1.26921e-07	-1.56045	-1.19661
201818446	chr2:201818446:C:A	3.75006e-07	-1.67368	-2.77775e-10
201819637	chr2:201819637:A:G	6.59091e-07	-1.40342e-10	-1.10976
201819801	chr2:201819801:C:T	1.35216e-07	-1.44801	-1.24574
```
