## Supplementary material for "Characterization of shared and ancestry-specific signals driving complex traits using multi-ancestry fine-mapping": susiex_nc2.cs80.cs

```
CS_ID	SNP	BP	REF_ALLELE	ALT_ALLELE	REF_FRQ	BETA	SE	-LOG10P	CS_PIP	OVRL_PIP
1	chr2:201338068:A:G	201338068	G,G	A,A	1,1	-inf,-inf	inf,inf	6.83582,0.944345	0.216024	0.216045
1	chr2:201337028:ATTGT:A	201337028	A,A	ATTGT,ATTGT	1,1	-inf,-inf	inf,inf	6.84721,0.912269	0.208598	0.208619
1	chr2:201337840:G:A	201337840	A,A	G,G	1,1	-inf,-inf	inf,inf	6.82037,0.880471	0.186134	0.186156
1	chr2:201334965:T:C	201334965	C,C	T,T	1,1	-inf,-inf	inf,inf	6.22524,0.901007	0.0536111	0.0536337
1	chr2:201363879:T:C	201363879	C,C	T,T	1,1	-inf,-inf	inf,inf	5.64941,1.55379	0.0496676	0.0497079
1	chr2:201336112:GTGAGCATAGTACC:G	201336112	G,G	GTGAGCATAGTACC,GTGAGCATAGTACC	1,1	-inf,-inf	inf,inf	6.12991,0.848804	0.0412746	0.0412964
1	chr2:201358659:C:T	201358659	T,T	C,C	1,1	-inf,-inf	inf,inf	5.44093,1.47861	0.0275495	0.0275867
1	chr2:201333617:G:A	201333617	A,A	G,G	1,1	-inf,-inf	inf,inf	5.87447,0.882123	0.0257874	0.0258089
2	chr2:201518023:A:G	201518023	G,G	A,A	1,1	-inf,-inf	inf,inf	5.31491,0.653568	0.159859	0.159892
2	chr2:201520989:T:C	201520989	C,C	T,T	1,1	-inf,-inf	inf,inf	4.35186,0.739133	0.0565525	0.0565617
2	chr2:201538320:C:T	201538320	T,T	C,C	1,1	-inf,-inf	inf,inf	4.0718,0.849911	0.0400942	0.0401012
2	chr2:201520470:T:A	201520470	A,A	T,T	1,1	-inf,-inf	inf,inf	4.42725,0.452154	0.0331376	0.0331454
2	chr2:201533926:A:G	201533926	G,G	A,A	1,1	-inf,-inf	inf,inf	3.94551,0.770421	0.0275563	0.0275617
2	chr2:201540342:A:G	201540342	G,G	A,A	1,1	-inf,-inf	inf,inf	4.14095,0.491579	0.020637	0.0206423
2	chr2:201519204:G:A	201519204	A,A	G,G	1,1	-inf,-inf	inf,inf	4.07425,0.420348	0.0158478	0.0158524
2	chr2:201536149:G:A	201536149	A,A	G,G	1,1	-inf,-inf	inf,inf	3.93284,0.42774	0.0123063	0.0123102
2	chr2:200951516:T:C	200951516	C,C	T,T	1,1	inf,-inf	inf,inf	1.46099,1.69501	0.00740045	0.00740314
2	chr2:200948501:A:G	200948501	G,G	A,A	1,1	inf,-inf	inf,inf	1.42957,1.70751	0.00709066	0.00709326
2	chr2:200924877:C:G	200924877	G,G	C,C	1,1	inf,-inf	inf,inf	1.4003,1.68049	0.00629134	0.00629374
2	chr2:200923756:A:C	200923756	C,C	A,A	1,1	inf,-inf	inf,inf	1.36777,1.67146	0.0057592	0.00576145
2	chr2:201082738:A:G	201082738	G,G	A,A	1,1	inf,-inf	inf,inf	1.54072,1.4667	0.00558925	0.0055914
2	chr2:201077644:G:A	201077644	A,A	G,G	1,1	inf,-inf	inf,inf	1.56036,1.44565	0.00558217	0.00558434
2	chr2:201080999:A:G	201080999	G,G	A,A	1,1	inf,-inf	inf,inf	1.4942,1.50105	0.00539238	0.00539448
2	chr2:201132436:T:A	201132436	A,A	T,T	1,1	inf,-inf	inf,inf	0.258222,3.06109	0.00534141	0.00535828
2	chr2:200997705:A:T	200997705	T,T	A,A	1,1	inf,-inf	inf,inf	1.53016,1.44137	0.00515431	0.00515636
2	chr2:201082680:T:C	201082680	C,C	T,T	1,1	inf,-inf	inf,inf	1.53985,1.42294	0.00509964	0.00510168
2	chr2:200935444:G:A	200935444	A,A	G,G	1,1	inf,-inf	inf,inf	1.35331,1.62067	0.00504676	0.00504881
2	chr2:201073719:C:G	201073719	G,G	C,C	1,1	inf,-inf	inf,inf	1.51265,1.44623	0.00503915	0.00504117
2	chr2:201094239:C:G	201094239	G,G	C,C	1,1	inf,-inf	inf,inf	1.52456,1.41447	0.00485437	0.00485633
2	chr2:201082234:T:G	201082234	G,G	T,T	1,1	inf,-inf	inf,inf	1.54939,1.38628	0.00484151	0.00484348
2	chr2:201078708:A:G	201078708	G,G	A,A	1,1	inf,-inf	inf,inf	1.51073,1.41653	0.00472031	0.00472224
2	chr2:201247838:G:A	201247838	A,A	G,G	1,1	-inf,inf	inf,inf	2.12056,1.59603	0.00456576	0.00460274
2	chr2:201014732:T:C	201014732	C,C	T,T	1,1	inf,-inf	inf,inf	1.5033,1.40011	0.00449242	0.0044943
2	chr2:201055555:A:T	201055555	T,T	A,A	1,1	inf,-inf	inf,inf	1.49028,1.37924	0.00418483	0.00418661
2	chr2:200990475:T:C	200990475	C,C	T,T	1,1	inf,-inf	inf,inf	1.49473,1.35393	0.00401364	0.00401538
2	chr2:201059726:G:C	201059726	C,C	G,G	1,1	inf,-inf	inf,inf	1.48622,1.35206	0.00392371	0.00392541
2	chr2:201059635:G:T	201059635	T,T	G,G	1,1	inf,-inf	inf,inf	1.47834,1.35015	0.00384331	0.00384499
2	chr2:200983154:A:G	200983154	G,G	A,A	1,1	inf,-inf	inf,inf	1.477,1.34904	0.00382555	0.00382723
2	chr2:201060210:G:A	201060210	A,A	G,G	1,1	inf,-inf	inf,inf	1.46996,1.35308	0.00381641	0.00381808
2	chr2:200993106:A:T	200993106	T,T	A,A	1,1	inf,-inf	inf,inf	1.47178,1.34581	0.00375519	0.00375684
2	chr2:201034162:A:ACAT	201034162	ACAT,ACAT	A,A	1,1	inf,-inf	inf,inf	1.47426,1.33818	0.00371526	0.00371691
2	chr2:201000836:AG:A	201000836	A,A	AG,AG	1,1	inf,-inf	inf,inf	1.47323,1.3371	0.00370145	0.00370309
2	chr2:201056718:T:G	201056718	G,G	T,T	1,1	inf,-inf	inf,inf	1.47593,1.32997	0.00369373	0.00369536
2	chr2:201068398:G:A	201068398	A,A	G,G	1,1	inf,-inf	inf,inf	1.46652,1.34262	0.00368755	0.00368919
2	chr2:201027465:G:A	201027465	A,A	G,G	1,1	inf,-inf	inf,inf	1.47227,1.33511	0.00367939	0.00368102
2	chr2:201010767:A:AG	201010767	AG,AG	A,A	1,1	inf,-inf	inf,inf	1.47648,1.32383	0.00362696	0.00362858
2	chr2:201007457:T:G	201007457	G,G	T,T	1,1	inf,-inf	inf,inf	1.46467,1.33185	0.0035952	0.00359681
2	chr2:201058434:A:G	201058434	G,G	A,A	1,1	inf,-inf	inf,inf	1.46111,1.33484	0.00359034	0.00359194
2	chr2:201066887:T:C	201066887	C,C	T,T	1,1	inf,-inf	inf,inf	1.47284,1.31963	0.00356973	0.00357133
2	chr2:201059765:A:G	201059765	G,G	A,A	1,1	inf,-inf	inf,inf	1.44876,1.33779	0.00351344	0.00351502
2	chr2:201033704:C:T	201033704	T,T	C,C	1,1	inf,-inf	inf,inf	1.46679,1.31419	0.0034622	0.00346378
2	chr2:201037251:A:C	201037251	C,C	A,A	1,1	inf,-inf	inf,inf	1.47586,1.29907	0.00345179	0.00345336
2	chr2:201005559:A:G	201005559	G,G	A,A	1,1	inf,-inf	inf,inf	1.44897,1.32126	0.00340521	0.00340676
2	chr2:200973049:G:A	200973049	A,A	G,G	1,1	inf,-inf	inf,inf	1.44228,1.32325	0.00337024	0.00337178
2	chr2:201011329:C:T	201011329	T,T	C,C	1,1	inf,-inf	inf,inf	1.42286,1.34423	0.00336784	0.00336937
2	chr2:201560093:C:T	201560093	T,T	C,C	1,1	-inf,-inf	inf,inf	2.47379,0.815519	0.00280281	0.00280516
2	chr2:201662610:C:T	201662610	NA,T	NA,C	NA,1	NA,inf	NA,inf	NA,1.92014	0.00265843	0.00267059
2	chr2:201660542:T:C	201660542	NA,C	NA,T	NA,1	NA,inf	NA,inf	NA,1.88873	0.00249794	0.00250941
2	chr2:201495239:G:C	201495239	NA,C	NA,G	NA,1	NA,-inf	NA,inf	NA,1.64337	0.0020086	0.00201734
2	chr2:201674914:G:A	201674914	NA,A	NA,G	NA,1	NA,-inf	NA,inf	NA,1.85166	0.00191928	0.0019317
2	chr2:201132434:T:A	201132434	A,A	T,T	1,1	inf,-inf	inf,inf	0.276171,2.48745	0.00190812	0.00191374
2	chr2:201660916:A:G	201660916	NA,G	NA,A	NA,1	NA,inf	NA,inf	NA,1.72937	0.00183264	0.0018412
2	chr2:201597309:G:A	201597309	A,A	G,G	1,1	-inf,-inf	inf,inf	2.21275,0.658135	0.00176346	0.00176505
2	chr2:201098347:A:G	201098347	G,G	A,A	1,1	inf,-inf	inf,inf	1.18129,1.23287	0.00168158	0.00168256
2	chr2:201645631:T:C	201645631	C,NA	T,NA	1,NA	-inf,NA	inf,NA	2.11328,NA	0.00163534	0.00165036
2	chr2:201673338:A:C	201673338	NA,C	NA,A	NA,1	NA,inf	NA,inf	NA,1.67408	0.00159124	0.00159902
2	chr2:201673880:T:C	201673880	NA,C	NA,T	NA,1	NA,inf	NA,inf	NA,1.67587	0.00158808	0.00159589
2	chr2:201800833:T:A	201800833	A,A	T,T	1,1	inf,inf	inf,inf	1.3811,1.41717	0.00155363	0.00156113
2	chr2:201003582:G:A	201003582	A,NA	G,NA	1,NA	inf,NA	inf,NA	3.0497,NA	0.00133579	0.00142995
2	chr2:201672477:A:T	201672477	NA,T	NA,A	NA,1	NA,inf	NA,inf	NA,1.72051	0.00129076	0.00130008
2	chr2:201805410:C:T	201805410	T,T	C,C	1,1	inf,inf	inf,inf	1.51015,0.992112	0.0012623	0.00126615
2	chr2:201487757:G:A	201487757	A,NA	G,NA	1,NA	-inf,NA	inf,NA	2.5435,NA	0.00118986	0.00122669
2	chr2:200899374:C:T	200899374	NA,T	NA,C	NA,1	NA,-inf	NA,inf	NA,1.34055	0.00114366	0.00114577
2	chr2:201647094:A:G	201647094	G,G	A,A	1,1	-inf,inf	inf,inf	1.56798,1.47951	0.00109742	0.00110871
2	chr2:201404680:T:A	201404680	A,NA	T,NA	1,NA	-inf,NA	inf,NA	2.50262,NA	0.00106239	0.00109634
2	chr2:200892722:A:G	200892722	NA,G	NA,A	NA,1	NA,-inf	NA,inf	NA,1.27944	0.00103925	0.00104114
2	chr2:201197268:C:T	201197268	NA,T	NA,C	NA,1	NA,inf	NA,inf	NA,1.42219	0.00103316	0.00103822
2	chr2:200959247:C:T	200959247	NA,T	NA,C	NA,1	NA,-inf	NA,inf	NA,1.25285	0.000985499	0.00098732
2	chr2:200968855:G:A	200968855	A,NA	G,NA	1,NA	-inf,NA	inf,NA	1.82958,NA	0.000980739	0.000983412
2	chr2:200960541:A:G	200960541	NA,G	NA,A	NA,1	NA,-inf	NA,inf	NA,1.24063	0.00096176	0.000963553
2	chr2:201599750:A:G	201599750	NA,G	NA,A	NA,1	NA,inf	NA,inf	NA,1.58138	0.000953871	0.000960621
2	chr2:201618886:C:T	201618886	NA,T	NA,C	NA,1	NA,inf	NA,inf	NA,1.57056	0.0009356	0.000942218
2	chr2:200942588:AAT:A	200942588	NA,A	NA,AAT	NA,1	NA,-inf	NA,inf	NA,1.22388	0.000930955	0.000932711
2	chr2:200918432:C:CA	200918432	NA,CA	NA,C	NA,1	NA,-inf	NA,inf	NA,1.20282	0.000893367	0.000895077
2	chr2:201371202:C:T	201371202	T,T	C,C	1,1	-inf,-inf	inf,inf	3.68412,0.332156	0.000877353	0.0010293
2	chr2:200923524:G:A	200923524	NA,A	NA,G	NA,1	NA,-inf	NA,inf	NA,1.19168	0.000873297	0.000874984
2	chr2:201612316:T:C	201612316	NA,C	NA,T	NA,1	NA,inf	NA,inf	NA,1.52669	0.000866078	0.000872199
2	chr2:201376600:T:C	201376600	NA,C	NA,T	NA,1	NA,inf	NA,inf	NA,1.88731	0.000832081	0.000842424
2	chr2:201672368:T:C	201672368	NA,C	NA,T	NA,1	NA,inf	NA,inf	NA,1.4866	0.000814354	0.000820715
2	chr2:201395326:G:A	201395326	NA,A	NA,G	NA,1	NA,inf	NA,inf	NA,1.11604	0.000764241	0.000767634
2	chr2:201050607:A:G	201050607	NA,G	NA,A	NA,1	NA,inf	NA,inf	NA,1.28419	0.000761921	0.000765898
2	chr2:201358708:C:T	201358708	T,T	C,C	1,1	inf,inf	inf,inf	0.254033,2.59687	0.000755139	0.000763341
2	chr2:200933347:G:T	200933347	NA,T	NA,G	NA,1	NA,-inf	NA,inf	NA,1.11118	0.000745381	0.000746908
2	chr2:201200577:C:T	201200577	NA,T	NA,C	NA,1	NA,inf	NA,inf	NA,1.62537	0.000745117	0.000751683
2	chr2:201497447:T:C	201497447	NA,C	NA,T	NA,1	NA,inf	NA,inf	NA,1.6875	0.000724258	0.000731464
2	chr2:201648832:T:C	201648832	NA,C	NA,T	NA,1	NA,inf	NA,inf	NA,1.51423	0.000719447	0.000725362
2	chr2:200836489:A:G	200836489	NA,G	NA,A	NA,1	NA,inf	NA,inf	NA,1.28472	0.000717866	0.000721732
2	chr2:201225669:A:G	201225669	NA,G	NA,A	NA,1	NA,inf	NA,inf	NA,1.22585	0.000717863	0.000721468
2	chr2:200916433:C:T	200916433	NA,T	NA,C	NA,1	NA,inf	NA,inf	NA,1.22721	0.000712581	0.000716138
2	chr2:201646737:A:G	201646737	G,NA	A,NA	1,NA	-inf,NA	inf,NA	1.73638,NA	0.000705504	0.000712716
2	chr2:201621775:A:C	201621775	NA,C	NA,A	NA,1	NA,-inf	NA,inf	NA,1.26274	0.000700479	0.000703918
2	chr2:201687568:A:C	201687568	C,NA	A,NA	1,NA	inf,NA	inf,NA	1.37187,NA	0.000690522	0.000694056
2	chr2:201086508:A:G	201086508	G,NA	A,NA	1,NA	-inf,NA	inf,NA	1.37878,NA	0.00068189	0.000683281
2	chr2:200848313:G:A	200848313	A,A	G,G	1,1	-inf,inf	inf,inf	0.984156,1.29107	0.000681263	0.000683084
2	chr2:201385873:T:C	201385873	NA,C	NA,T	NA,1	NA,inf	NA,inf	NA,1.05594	0.000677966	0.000681023
2	chr2:201518294:T:C	201518294	NA,C	NA,T	NA,1	NA,-inf	NA,inf	NA,1.22714	0.000677294	0.000680677
2	chr2:201816592:G:A	201816592	NA,A	NA,G	NA,1	NA,inf	NA,inf	NA,1.32616	0.000671445	0.00067618
2	chr2:201644934:A:C	201644934	C,C	A,A	1,1	-inf,inf	inf,inf	1.21585,1.5328	0.000667767	0.00067415
2	chr2:201437180:T:C	201437180	NA,C	NA,T	NA,1	NA,inf	NA,inf	NA,1.48252	0.000663552	0.000669033
2	chr2:201392232:C:T	201392232	NA,T	NA,C	NA,1	NA,inf	NA,inf	NA,0.999472	0.000654416	0.000656873
2	chr2:201388862:T:C	201388862	NA,C	NA,T	NA,1	NA,inf	NA,inf	NA,1.47344	0.000654231	0.000659624
2	chr2:201806658:C:G	201806658	G,G	C,C	1,1	inf,inf	inf,inf	1.49044,0.746043	0.000652556	0.000655136
2	chr2:201420609:T:C	201420609	NA,C	NA,T	NA,1	NA,inf	NA,inf	NA,1.46869	0.00064942	0.000654769
2	chr2:201414895:C:T	201414895	NA,T	NA,C	NA,1	NA,inf	NA,inf	NA,0.994903	0.000647942	0.000650383
2	chr2:201671163:AGTTT:A	201671163	A,A	AGTTT,AGTTT	1,1	inf,-inf	inf,inf	2.31438,0.158518	0.000638853	0.000643997
2	chr2:201391052:A:C	201391052	NA,C	NA,A	NA,1	NA,inf	NA,inf	NA,0.985452	0.000636802	0.000639206
2	chr2:201058912:C:T	201058912	T,T	C,C	1,1	inf,-inf	inf,inf	0.812767,1.20953	0.000634413	0.000635005
2	chr2:200833435:G:A	200833435	NA,A	NA,G	NA,1	NA,inf	NA,inf	NA,1.21459	0.000632652	0.000636082
2	chr2:201174187:AC:A	201174187	NA,A	NA,AC	NA,1	NA,inf	NA,inf	NA,1.01084	0.000631943	0.00063415
2	chr2:201413637:G:A	201413637	NA,A	NA,G	NA,1	NA,inf	NA,inf	NA,0.977717	0.000626214	0.000628585
2	chr2:201348159:G:A	201348159	A,NA	G,NA	1,NA	inf,NA	inf,NA	1.46065,NA	0.000619258	0.00062332
2	chr2:200879300:TGGC:T	200879300	T,NA	TGGC,NA	1,NA	inf,NA	inf,NA	0.808294,NA	0.000608001	0.000609451
2	chr2:201175053:C:G	201175053	G,NA	C,NA	1,NA	inf,NA	inf,NA	2.63741,NA	0.000602551	0.000642658
2	chr2:201647712:G:A	201647712	A,A	G,G	1,1	-inf,inf	inf,inf	1.86327,0.753092	0.000595653	0.000601845
2	chr2:200952054:T:A	200952054	A,NA	T,NA	1,NA	-inf,NA	inf,NA	0.749044,NA	0.00059531	0.000596513
2	chr2:201642630:G:C	201642630	C,C	G,G	1,1	-inf,inf	inf,inf	1.78759,0.551587	0.000594222	0.000598
2	chr2:201088082:T:C	201088082	NA,C	NA,T	NA,1	NA,inf	NA,inf	NA,1.12669	0.00059174	0.000594741
2	chr2:201247519:T:C	201247519	C,NA	T,NA	1,NA	-inf,NA	inf,NA	1.39537,NA	0.000582758	0.000583843
2	chr2:201590280:C:T	201590280	T,NA	C,NA	1,NA	-inf,NA	inf,NA	1.02843,NA	0.000581872	0.000583771
2	chr2:201818148:A:ATGCC	201818148	NA,ATGCC	NA,A	NA,1	NA,-inf	NA,inf	NA,1.23935	0.000577867	0.000581918
2	chr2:201468592:T:C	201468592	C,C	T,T	1,1	inf,inf	inf,inf	0.503575,2.68167	0.000575427	0.0005877
2	chr2:201434624:T:C	201434624	NA,C	NA,T	NA,1	NA,-inf	NA,inf	NA,1.01611	0.000571162	0.000573961
2	chr2:201417074:TACACAG:T	201417074	NA,T	NA,TACACAG	NA,1	NA,inf	NA,inf	NA,0.920659	0.000564101	0.000566261
2	chr2:201430808:T:A	201430808	NA,A	NA,T	NA,1	NA,-inf	NA,inf	NA,1.00882	0.000562744	0.000565507
2	chr2:200888116:G:T	200888116	T,T	G,G	1,1	inf,-inf	inf,inf	1.55153,0.987736	0.000562185	0.000564529
2	chr2:201572804:T:C	201572804	NA,C	NA,T	NA,1	NA,inf	NA,inf	NA,1.3975	0.00055706	0.000561756
2	chr2:201263287:C:T	201263287	NA,T	NA,C	NA,1	NA,inf	NA,inf	NA,1.51472	0.00055058	0.000556043
2	chr2:201412661:A:G	201412661	NA,G	NA,A	NA,1	NA,-inf	NA,inf	NA,0.990434	0.000547041	0.00054972
2	chr2:200825792:A:G	200825792	NA,G	NA,A	NA,1	NA,inf	NA,inf	NA,1.20386	0.000545548	0.000548965
2	chr2:201473570:C:T	201473570	T,T	C,C	1,1	inf,inf	inf,inf	0.512136,2.64701	0.000542653	0.000554304
2	chr2:201794864:G:A	201794864	A,A	G,G	1,1	inf,inf	inf,inf	1.53812,0.310326	0.000536329	0.000537832
2	chr2:201235458:T:C	201235458	NA,C	NA,T	NA,1	NA,inf	NA,inf	NA,1.338	0.000533466	0.000537435
2	chr2:201247410:T:C	201247410	C,NA	T,NA	1,NA	inf,NA	inf,NA	2.49858,NA	0.000533366	0.000563284
2	chr2:201518277:T:C	201518277	C,C	T,T	1,1	inf,-inf	inf,inf	5.2713,0.0888511	0.000533332	0.00277311
2	chr2:201402449:T:G	201402449	NA,G	NA,T	NA,1	NA,inf	NA,inf	NA,0.929645	0.000523523	0.00052598
2	chr2:201458233:T:C	201458233	C,C	T,T	1,1	inf,inf	inf,inf	0.499731,2.62423	0.000522156	0.00053313
2	chr2:201689808:G:A	201689808	NA,A	NA,G	NA,1	NA,inf	NA,inf	NA,1.27036	0.000516091	0.000520707
2	chr2:201247643:T:TA	201247643	TA,TA	T,T	1,1	-inf,inf	inf,inf	1.47438,0.666826	0.000515698	0.000518109
2	chr2:201801225:C:T	201801225	NA,T	NA,C	NA,1	NA,inf	NA,inf	NA,1.15725	0.00051475	0.000518244
2	chr2:201442897:T:C	201442897	C,C	T,T	1,1	inf,inf	inf,inf	0.518704,2.61737	0.000514728	0.000525868
2	chr2:201352338:C:A	201352338	A,A	C,C	1,1	inf,inf	inf,inf	0.231816,2.57547	0.000507415	0.000515556
2	chr2:201588069:AAAG:A	201588069	NA,A	NA,AAAG	NA,1	NA,inf	NA,inf	NA,1.2144	0.000505554	0.000509121
2	chr2:201810586:G:A	201810586	NA,A	NA,G	NA,1	NA,inf	NA,inf	NA,1.16074	0.000500793	0.000504317
2	chr2:201533835:T:C	201533835	NA,C	NA,T	NA,1	NA,-inf	NA,inf	NA,0.973706	0.000497443	0.000500013
2	chr2:201254731:C:T	201254731	T,NA	C,NA	1,NA	-inf,NA	inf,NA	1.34355,NA	0.000496292	0.00049727
2	chr2:201543058:T:C	201543058	NA,C	NA,T	NA,1	NA,inf	NA,inf	NA,1.32346	0.000494611	0.000498742
2	chr2:201358801:T:C	201358801	C,C	T,T	1,1	inf,inf	inf,inf	0.219233,2.5463	0.000491643	0.000499263
2	chr2:201181862:T:G	201181862	NA,G	NA,T	NA,1	NA,inf	NA,inf	NA,1.35002	0.00048438	0.000488463
2	chr2:200868788:C:T	200868788	NA,T	NA,C	NA,1	NA,inf	NA,inf	NA,1.07791	0.000479791	0.00048237
2	chr2:201360797:G:T	201360797	T,T	G,G	1,1	inf,inf	inf,inf	0.202993,2.51573	0.000479673	0.000486759
2	chr2:200876997:G:A	200876997	NA,A	NA,G	NA,1	NA,inf	NA,inf	NA,1.19142	0.000475726	0.000479116
2	chr2:201361010:G:A	201361010	NA,A	NA,G	NA,1	NA,-inf	NA,inf	NA,0.811151	0.000471176	0.000472955
2	chr2:201593290:T:C	201593290	NA,C	NA,T	NA,1	NA,-inf	NA,inf	NA,1.02813	0.000467564	0.000469973
2	chr2:201517396:A:G	201517396	NA,G	NA,A	NA,1	NA,-inf	NA,inf	NA,0.922689	0.000461663	0.000464017
2	chr2:201349782:G:A	201349782	A,A	G,G	1,1	inf,inf	inf,inf	0.227204,2.51318	0.000461047	0.000468265
2	chr2:201789240:G:A	201789240	A,NA	G,NA	1,NA	-inf,NA	inf,NA	1.19019,NA	0.000457284	0.000458695
2	chr2:201682888:T:C	201682888	NA,C	NA,T	NA,1	NA,inf	NA,inf	NA,1.05803	0.000451695	0.000454466
2	chr2:201101470:G:T	201101470	NA,T	NA,G	NA,1	NA,-inf	NA,inf	NA,0.883974	0.000450825	0.000452044
2	chr2:201315047:T:G	201315047	G,NA	T,NA	1,NA	inf,NA	inf,NA	2.4361,NA	0.000448453	0.000475104
2	chr2:201278268:C:T	201278268	T,NA	C,NA	1,NA	inf,NA	inf,NA	2.43399,NA	0.000447683	0.000474234
2	chr2:201249542:A:G	201249542	NA,G	NA,A	NA,1	NA,-inf	NA,inf	NA,0.97448	0.00044707	0.000448916
2	chr2:200848215:C:T	200848215	T,T	C,C	1,1	-inf,inf	inf,inf	0.925376,1.09649	0.000446084	0.000447136
2	chr2:201642030:T:C	201642030	NA,C	NA,T	NA,1	NA,-inf	NA,inf	NA,1.02149	0.000442598	0.000445339
2	chr2:201342014:C:T	201342014	NA,T	NA,C	NA,1	NA,inf	NA,inf	NA,1.1738	0.00044207	0.000445443
2	chr2:201584639:C:T	201584639	NA,T	NA,C	NA,1	NA,inf	NA,inf	NA,1.22166	0.000440285	0.000443775
2	chr2:201688520:A:G	201688520	G,G	A,A	1,1	-inf,-inf	inf,inf	1.67375,0.526787	0.000437007	0.000438516
2	chr2:201146852:A:G	201146852	NA,G	NA,A	NA,1	NA,inf	NA,inf	NA,0.825196	0.000435694	0.000437343
2	chr2:201652951:T:C	201652951	NA,C	NA,T	NA,1	NA,inf	NA,inf	NA,1.17796	0.00043532	0.000438638
2	chr2:201680508:G:A	201680508	NA,A	NA,G	NA,1	NA,inf	NA,inf	NA,1.03373	0.000433414	0.000436075
2	chr2:200900281:A:G	200900281	NA,G	NA,A	NA,1	NA,-inf	NA,inf	NA,0.864386	0.000433307	0.000434505
2	chr2:200895141:T:C	200895141	NA,C	NA,T	NA,1	NA,-inf	NA,inf	NA,0.863772	0.000432808	0.000434005
2	chr2:200937528:C:A	200937528	NA,A	NA,C	NA,1	NA,-inf	NA,inf	NA,0.796108	0.000427421	0.00042856
2	chr2:200890896:C:G	200890896	NA,G	NA,C	NA,1	NA,-inf	NA,inf	NA,0.856956	0.000427318	0.000428506
2	chr2:200958616:T:C	200958616	NA,C	NA,T	NA,1	NA,-inf	NA,inf	NA,0.856624	0.000426289	0.000427477
2	chr2:201086237:G:A	201086237	NA,A	NA,G	NA,1	NA,-inf	NA,inf	NA,0.85323	0.00042259	0.000423771
2	chr2:201043569:C:T	201043569	NA,T	NA,C	NA,1	NA,-inf	NA,inf	NA,0.851416	0.00042105	0.000422228
2	chr2:200926551:T:C	200926551	NA,C	NA,T	NA,1	NA,-inf	NA,inf	NA,0.848663	0.000419992	0.000421169
2	chr2:200907950:C:T	200907950	NA,T	NA,C	NA,1	NA,-inf	NA,inf	NA,0.843638	0.000416942	0.000418112
2	chr2:201246897:GA:G	201246897	G,G	GA,GA	1,1	inf,-inf	inf,inf	0.268388,1.16131	0.000416044	0.00041672
2	chr2:201075980:G:A	201075980	NA,A	NA,G	NA,1	NA,-inf	NA,inf	NA,0.843231	0.000414748	0.000415917
2	chr2:201668437:G:A	201668437	A,A	G,G	1,1	inf,-inf	inf,inf	2.05537,0.208064	0.000413011	0.000416306
2	chr2:201102249:G:A	201102249	NA,A	NA,G	NA,1	NA,-inf	NA,inf	NA,0.838524	0.000411202	0.000412365
2	chr2:200917879:G:T	200917879	NA,T	NA,G	NA,1	NA,-inf	NA,inf	NA,0.831542	0.000407732	0.000408888
2	chr2:200824217:G:A	200824217	A,NA	G,NA	1,NA	-inf,NA	inf,NA	1.10461,NA	0.000406943	0.000407959
2	chr2:201643932:A:T	201643932	T,T	A,A	1,1	-inf,inf	inf,inf	1.61781,0.764154	0.000404744	0.000408646
2	chr2:201073357:G:A	201073357	NA,A	NA,G	NA,1	NA,-inf	NA,inf	NA,0.827698	0.000403059	0.000404209
2	chr2:200935627:T:A	200935627	NA,A	NA,T	NA,1	NA,-inf	NA,inf	NA,0.823436	0.000401545	0.000402691
2	chr2:201184096:G:A	201184096	NA,A	NA,G	NA,1	NA,-inf	NA,inf	NA,0.978757	0.000399713	0.000401618
2	chr2:200940635:C:T	200940635	NA,T	NA,C	NA,1	NA,-inf	NA,inf	NA,0.819945	0.000399048	0.000400189
2	chr2:201100584:G:T	201100584	NA,T	NA,G	NA,1	NA,-inf	NA,inf	NA,0.821879	0.000398621	0.000399764
2	chr2:201086856:C:T	201086856	NA,T	NA,C	NA,1	NA,-inf	NA,inf	NA,0.820958	0.000397868	0.000399009
2	chr2:201084888:CA:C	201084888	NA,C	NA,CA	NA,1	NA,-inf	NA,inf	NA,0.820774	0.000397803	0.000398945
2	chr2:201100276:G:A	201100276	NA,A	NA,G	NA,1	NA,-inf	NA,inf	NA,0.820774	0.000397803	0.000398945
2	chr2:200912700:G:A	200912700	NA,A	NA,G	NA,1	NA,-inf	NA,inf	NA,0.817575	0.000396925	0.000398064
2	chr2:200915175:A:ATAG	200915175	NA,ATAG	NA,A	NA,1	NA,-inf	NA,inf	NA,0.815406	0.000395736	0.000396871
2	chr2:200935160:T:C	200935160	NA,C	NA,T	NA,1	NA,inf	NA,inf	NA,0.812091	0.000395204	0.000396829
2	chr2:201054498:T:A	201054498	NA,A	NA,T	NA,1	NA,-inf	NA,inf	NA,0.815001	0.000393582	0.000394717
2	chr2:201072652:AC:A	201072652	NA,A	NA,AC	NA,1	NA,-inf	NA,inf	NA,0.813975	0.000392917	0.000394051
2	chr2:200909970:C:T	200909970	NA,T	NA,C	NA,1	NA,-inf	NA,inf	NA,0.811281	0.000392602	0.000393733
2	chr2:201063197:C:T	201063197	NA,T	NA,C	NA,1	NA,-inf	NA,inf	NA,0.812745	0.000392058	0.00039319
2	chr2:201053505:C:G	201053505	NA,G	NA,C	NA,1	NA,-inf	NA,inf	NA,0.805514	0.000391101	0.000392216
2	chr2:201093528:T:C	201093528	NA,C	NA,T	NA,1	NA,-inf	NA,inf	NA,0.81149	0.000391066	0.000392196
2	chr2:200993818:A:G	200993818	G,NA	A,NA	1,NA	inf,NA	inf,NA	0.626005,NA	0.000389517	0.000390575
2	chr2:201064974:C:G	201064974	NA,G	NA,C	NA,1	NA,-inf	NA,inf	NA,0.80198	0.000388048	0.000389158
2	chr2:200891732:G:A	200891732	NA,A	NA,G	NA,1	NA,-inf	NA,inf	NA,0.804023	0.00038701	0.000388134
2	chr2:201158938:C:T	201158938	NA,T	NA,C	NA,1	NA,inf	NA,inf	NA,0.760906	0.000386023	0.000387527
2	chr2:201642554:C:T	201642554	T,NA	C,NA	1,NA	-inf,NA	inf,NA	1.37254,NA	0.000385925	0.000389512
2	chr2:201096107:A:G	201096107	NA,G	NA,A	NA,1	NA,-inf	NA,inf	NA,0.802058	0.000385836	0.000386948
2	chr2:201648766:A:G	201648766	NA,G	NA,A	NA,1	NA,inf	NA,inf	NA,1.0977	0.000385676	0.000388584
2	chr2:201793340:C:T	201793340	T,T	C,C	1,1	inf,inf	inf,inf	1.42613,0.220029	0.000385259	0.000386382
2	chr2:201056739:T:C	201056739	NA,C	NA,T	NA,1	NA,-inf	NA,inf	NA,0.802925	0.000385107	0.000386227
2	chr2:200951534:C:T	200951534	T,T	C,C	1,1	inf,inf	inf,inf	0.1294,1.6342	0.000384878	0.000385907
2	chr2:201004005:G:C	201004005	NA,C	NA,G	NA,1	NA,-inf	NA,inf	NA,0.802328	0.000384383	0.000385503
2	chr2:200905008:A:AT	200905008	NA,AT	NA,A	NA,1	NA,-inf	NA,inf	NA,0.798663	0.000383565	0.000384682
2	chr2:200976197:A:C	200976197	NA,C	NA,A	NA,1	NA,-inf	NA,inf	NA,0.800942	0.000383475	0.000384593
2	chr2:201643412:C:T	201643412	T,T	C,C	1,1	-inf,inf	inf,inf	1.58822,0.762459	0.000383247	0.000386924
2	chr2:200991784:G:C	200991784	NA,C	NA,G	NA,1	NA,-inf	NA,inf	NA,0.799967	0.000382763	0.000383879
2	chr2:201173947:C:T	201173947	NA,T	NA,C	NA,1	NA,inf	NA,inf	NA,0.749867	0.000382618	0.000384113
2	chr2:200975370:T:C	200975370	NA,C	NA,T	NA,1	NA,-inf	NA,inf	NA,0.799717	0.000382429	0.000383546
2	chr2:201643931:G:T	201643931	T,T	G,G	1,1	-inf,inf	inf,inf	1.58684,0.762386	0.000382014	0.00038568
2	chr2:201689732:G:C	201689732	NA,C	NA,G	NA,1	NA,inf	NA,inf	NA,1.07905	0.000380167	0.000383435
2	chr2:200969818:T:C	200969818	NA,C	NA,T	NA,1	NA,-inf	NA,inf	NA,0.795981	0.000379992	0.000381104
2	chr2:201102254:A:T	201102254	NA,T	NA,A	NA,1	NA,-inf	NA,inf	NA,0.795289	0.000379717	0.000380828
2	chr2:201676984:T:G	201676984	G,G	T,T	1,1	-inf,-inf	inf,inf	1.23706,0.659655	0.000379714	0.000380785
2	chr2:201007233:C:T	201007233	NA,T	NA,C	NA,1	NA,-inf	NA,inf	NA,0.795056	0.000379229	0.00038034
2	chr2:201001260:A:G	201001260	NA,G	NA,A	NA,1	NA,-inf	NA,inf	NA,0.793816	0.000378321	0.000379431
2	chr2:200954711:G:A	200954711	NA,A	NA,G	NA,1	NA,-inf	NA,inf	NA,0.78642	0.000378176	0.000379269
2	chr2:200834988:G:A	200834988	NA,A	NA,G	NA,1	NA,inf	NA,inf	NA,0.987777	0.000377022	0.000379405
2	chr2:201016392:G:A	201016392	NA,A	NA,G	NA,1	NA,-inf	NA,inf	NA,0.791801	0.000376918	0.000378026
2	chr2:201028693:G:C	201028693	NA,C	NA,G	NA,1	NA,-inf	NA,inf	NA,0.791526	0.00037679	0.000377897
2	chr2:201040941:A:G	201040941	NA,G	NA,A	NA,1	NA,-inf	NA,inf	NA,0.791476	0.00037673	0.000377837
2	chr2:201028137:G:T	201028137	NA,T	NA,G	NA,1	NA,-inf	NA,inf	NA,0.790533	0.000376061	0.000377167
2	chr2:200966035:A:G	200966035	NA,G	NA,A	NA,1	NA,-inf	NA,inf	NA,0.789381	0.00037537	0.000376475
2	chr2:201010307:T:C	201010307	NA,C	NA,T	NA,1	NA,-inf	NA,inf	NA,0.789283	0.00037526	0.000376365
2	chr2:200950930:C:T	200950930	NA,T	NA,C	NA,1	NA,-inf	NA,inf	NA,0.78672	0.000375117	0.00037622
2	chr2:201595312:C:T	201595312	NA,T	NA,C	NA,1	NA,-inf	NA,inf	NA,0.901703	0.000374363	0.000376336
2	chr2:201013163:A:G	201013163	NA,G	NA,A	NA,1	NA,-inf	NA,inf	NA,0.787109	0.000374257	0.000375358
2	chr2:201093314:C:T	201093314	NA,T	NA,C	NA,1	NA,-inf	NA,inf	NA,1.19159	0.000374061	0.000377845
2	chr2:201002870:A:G	201002870	NA,G	NA,A	NA,1	NA,-inf	NA,inf	NA,0.787616	0.000374057	0.000375159
2	chr2:200983167:A:G	200983167	NA,G	NA,A	NA,1	NA,-inf	NA,inf	NA,0.787163	0.00037388	0.000374982
2	chr2:201069500:T:C	201069500	NA,C	NA,T	NA,1	NA,-inf	NA,inf	NA,0.778537	0.000372584	0.000373666
2	chr2:201026574:C:T	201026574	NA,T	NA,C	NA,1	NA,-inf	NA,inf	NA,0.783793	0.000371429	0.000372527
2	chr2:201015790:C:T	201015790	NA,T	NA,C	NA,1	NA,-inf	NA,inf	NA,0.782291	0.000370402	0.000371499
2	chr2:200931799:A:G	200931799	NA,G	NA,A	NA,1	NA,-inf	NA,inf	NA,0.774788	0.000370279	0.000371359
2	chr2:201019392:G:T	201019392	NA,T	NA,G	NA,1	NA,-inf	NA,inf	NA,0.781919	0.000369972	0.000371069
2	chr2:200965455:C:T	200965455	NA,T	NA,C	NA,1	NA,inf	NA,inf	NA,0.771788	0.000366731	0.000368264
2	chr2:201241568:C:T	201241568	T,NA	C,NA	1,NA	inf,NA	inf,NA	0.596372,NA	0.000366393	0.000367306
2	chr2:201008595:T:TAAATAAATAAATAAATGGGC	201008595	NA,TAAATAAATAAATAAATGGGC	NA,T	NA,1	NA,-inf	NA,inf	NA,0.774441	0.000365101	0.000366188
2	chr2:201139572:G:T	201139572	T,NA	G,NA	1,NA	-inf,NA	inf,NA	1.16677,NA	0.000364696	0.000367162
2	chr2:201658255:A:C	201658255	NA,C	NA,A	NA,1	NA,inf	NA,inf	NA,0.928258	0.0003639	0.00036625
2	chr2:200964464:G:A	200964464	NA,A	NA,G	NA,1	NA,-inf	NA,inf	NA,0.772716	0.000363882	0.000364968
2	chr2:200960269:C:T	200960269	NA,T	NA,C	NA,1	NA,-inf	NA,inf	NA,0.764929	0.00036361	0.000364679
2	chr2:201092517:G:A	201092517	NA,A	NA,G	NA,1	NA,-inf	NA,inf	NA,0.776469	0.000362056	0.000363156
2	chr2:201303026:C:G	201303026	NA,G	NA,C	NA,1	NA,-inf	NA,inf	NA,0.845932	0.000360824	0.00036236
2	chr2:201418196:G:T	201418196	T,T	G,G	1,1	inf,inf	inf,inf	0.562097,2.39769	0.000359872	0.000367788
2	chr2:201689063:C:T	201689063	NA,T	NA,C	NA,1	NA,inf	NA,inf	NA,0.928237	0.000359329	0.000361567
2	chr2:201008184:C:G	201008184	NA,G	NA,C	NA,1	NA,-inf	NA,inf	NA,0.765072	0.000358835	0.000359913
2	chr2:201595239:G:A	201595239	NA,A	NA,G	NA,1	NA,-inf	NA,inf	NA,0.875526	0.000358004	0.000359899
2	chr2:200839290:G:A	200839290	NA,A	NA,G	NA,1	NA,inf	NA,inf	NA,0.925481	0.000357672	0.000359789
2	chr2:201589298:A:C	201589298	NA,C	NA,A	NA,1	NA,-inf	NA,inf	NA,0.86921	0.000353926	0.000355803
2	chr2:201087371:CT:C	201087371	NA,C	NA,CT	NA,1	NA,-inf	NA,inf	NA,0.751105	0.000353825	0.000354878
2	chr2:201090692:T:C	201090692	NA,C	NA,T	NA,1	NA,-inf	NA,inf	NA,0.750255	0.000353127	0.00035418
2	chr2:201589822:C:T	201589822	NA,T	NA,C	NA,1	NA,-inf	NA,inf	NA,0.866817	0.000352448	0.000354318
2	chr2:201078574:A:G	201078574	NA,G	NA,A	NA,1	NA,-inf	NA,inf	NA,0.748302	0.000351899	0.00035295
2	chr2:201587872:A:G	201587872	NA,G	NA,A	NA,1	NA,-inf	NA,inf	NA,0.865396	0.000351615	0.000353481
2	chr2:201596624:A:G	201596624	NA,G	NA,A	NA,1	NA,-inf	NA,inf	NA,0.865329	0.000351551	0.000353417
2	chr2:200927906:T:C	200927906	NA,C	NA,T	NA,1	NA,-inf	NA,inf	NA,0.745933	0.000351243	0.000352292
2	chr2:201594953:T:C	201594953	NA,C	NA,T	NA,1	NA,-inf	NA,inf	NA,0.863794	0.000350666	0.000352527
2	chr2:201103582:A:T	201103582	NA,T	NA,A	NA,1	NA,-inf	NA,inf	NA,0.743909	0.000349124	0.00035017
2	chr2:201013547:C:G	201013547	NA,G	NA,C	NA,1	NA,-inf	NA,inf	NA,0.747361	0.00034763	0.000348688
2	chr2:201589103:G:A	201589103	NA,A	NA,G	NA,1	NA,-inf	NA,inf	NA,0.856546	0.000346282	0.000348122
2	chr2:201789941:G:A	201789941	A,NA	G,NA	1,NA	inf,NA	inf,NA	0.955466,NA	0.000345817	0.000347422
2	chr2:201630861:G:T	201630861	NA,T	NA,G	NA,1	NA,-inf	NA,inf	NA,0.77327	0.000345073	0.000346914
2	chr2:201433182:A:G	201433182	NA,G	NA,A	NA,1	NA,-inf	NA,inf	NA,0.817247	0.000342624	0.000344093
2	chr2:201068244:G:A	201068244	NA,A	NA,G	NA,1	NA,-inf	NA,inf	NA,0.733224	0.00034226	0.000343296
2	chr2:201373736:C:T	201373736	NA,T	NA,C	NA,1	NA,inf	NA,inf	NA,1.01553	0.00034197	0.000344552
2	chr2:201035851:G:C	201035851	NA,C	NA,G	NA,1	NA,-inf	NA,inf	NA,0.730023	0.000340052	0.000341085
2	chr2:200927058:C:T	200927058	NA,T	NA,C	NA,1	NA,inf	NA,inf	NA,0.735866	0.000339815	0.000341272
2	chr2:200847074:A:G	200847074	G,G	A,A	1,1	-inf,-inf	inf,inf	0.758108,0.342349	0.000339681	0.000340137
2	chr2:200885960:C:T	200885960	T,T	C,C	1,1	inf,-inf	inf,inf	0.54054,1.18482	0.000338841	0.000339464
2	chr2:201087449:G:A	201087449	NA,A	NA,G	NA,1	NA,inf	NA,inf	NA,0.832797	0.00033723	0.000339092
2	chr2:201100087:A:G	201100087	NA,G	NA,A	NA,1	NA,-inf	NA,inf	NA,0.724118	0.000336538	0.000337564
2	chr2:201528337:G:A	201528337	NA,A	NA,G	NA,1	NA,-inf	NA,inf	NA,0.774552	0.00033607	0.000337914
2	chr2:201333541:C:T	201333541	NA,T	NA,C	NA,1	NA,inf	NA,inf	NA,1.02306	0.000335626	0.000338413
2	chr2:201101580:G:C	201101580	NA,C	NA,G	NA,1	NA,-inf	NA,inf	NA,1.11787	0.000334755	0.000338082
2	chr2:201050759:A:AC	201050759	NA,AC	NA,A	NA,1	NA,inf	NA,inf	NA,0.723225	0.00033364	0.00033507
2	chr2:201438150:C:A	201438150	NA,A	NA,C	NA,1	NA,inf	NA,inf	NA,1.08214	0.00033207	0.000334802
2	chr2:201816100:A:G	201816100	G,G	A,A	1,1	-inf,-inf	inf,inf	1.1295,0.846483	0.000331969	0.000333545
2	chr2:201396855:C:T	201396855	T,NA	C,NA	1,NA	-inf,NA	inf,NA	1.68776,NA	0.000331308	0.000338127
2	chr2:200988734:A:G	200988734	G,G	A,A	1,1	inf,inf	inf,inf	0.109684,1.56451	0.000330131	0.000331032
2	chr2:200858825:A:G	200858825	NA,G	NA,A	NA,1	NA,inf	NA,inf	NA,0.983926	0.000328965	0.000331384
2	chr2:201361990:G:T	201361990	T,NA	G,NA	1,NA	inf,NA	inf,NA	1.61637,NA	0.000328768	0.000334433
2	chr2:201662744:A:G	201662744	G,G	A,A	1,1	inf,inf	inf,inf	2.07645,0.289164	0.000328648	0.000332118
2	chr2:201683071:CTTACATCACCCCCAGAAATGTGTGAACAGTCCATTTTTCTACCTCGTCATAAATACTTGGCATTGACTTATGGTCATA:C	201683071	NA,C	NA,CTTACATCACCCCCAGAAATGTGTGAACAGTCCATTTTTCTACCTCGTCATAAATACTTGGCATTGACTTATGGTCATA	NA,1	NA,inf	NA,inf	NA,0.870795	0.000328525	0.00033056
2	chr2:200996769:T:C	200996769	NA,C	NA,T	NA,1	NA,-inf	NA,inf	NA,0.709734	0.000327853	0.000328865
2	chr2:201804875:G:A	201804875	NA,A	NA,G	NA,1	NA,inf	NA,inf	NA,0.997097	0.000327309	0.000330509
2	chr2:201195553:T:C	201195553	NA,C	NA,T	NA,1	NA,-inf	NA,inf	NA,0.802675	0.000326302	0.000328236
2	chr2:201036948:G:A	201036948	NA,A	NA,G	NA,1	NA,inf	NA,inf	NA,0.706827	0.000324141	0.000325538
2	chr2:201530467:C:T	201530467	NA,T	NA,C	NA,1	NA,-inf	NA,inf	NA,0.752513	0.000324026	0.000325806
2	chr2:201657354:G:A	201657354	A,NA	G,NA	1,NA	-inf,NA	inf,NA	1.25392,NA	0.000322536	0.000325412
2	chr2:201016201:AAATAC:A	201016201	NA,A	NA,AAATAC	NA,1	NA,inf	NA,inf	NA,0.703357	0.000321898	0.000323289
2	chr2:201476607:T:C	201476607	C,NA	T,NA	1,NA	inf,NA	inf,NA	2.34335,NA	0.000321564	0.000343456
2	chr2:201050212:T:C	201050212	NA,C	NA,T	NA,1	NA,-inf	NA,inf	NA,0.70234	0.000321463	0.000322473
2	chr2:201797093:T:C	201797093	C,C	T,T	1,1	inf,inf	inf,inf	1.30191,0.369882	0.000321125	0.000322194
2	chr2:201120268:C:T	201120268	NA,T	NA,C	NA,1	NA,inf	NA,inf	NA,0.67881	0.000320684	0.000322035
2	chr2:201532943:G:A	201532943	NA,A	NA,G	NA,1	NA,-inf	NA,inf	NA,0.743134	0.000318663	0.000320417
2	chr2:201332959:C:A	201332959	A,NA	C,NA	1,NA	inf,NA	inf,NA	1.61621,NA	0.000317091	0.000322547
2	chr2:201688780:G:T	201688780	NA,T	NA,G	NA,1	NA,inf	NA,inf	NA,0.964872	0.000316912	0.000319587
2	chr2:201410586:A:G	201410586	G,NA	A,NA	1,NA	-inf,NA	inf,NA	1.65546,NA	0.000316405	0.000322797
2	chr2:200930415:C:T	200930415	NA,T	NA,C	NA,1	NA,inf	NA,inf	NA,0.692048	0.000315134	0.000316506
2	chr2:201464481:C:T	201464481	NA,T	NA,C	NA,1	NA,-inf	NA,inf	NA,0.769614	0.000315044	0.000316424
2	chr2:201792240:C:T	201792240	T,T	C,C	1,1	inf,inf	inf,inf	1.32926,0.264437	0.000314493	0.000315472
2	chr2:200858273:A:G	200858273	NA,G	NA,A	NA,1	NA,inf	NA,inf	NA,0.76576	0.000312278	0.00031397
2	chr2:200996971:A:G	200996971	NA,G	NA,A	NA,1	NA,inf	NA,inf	NA,0.684764	0.000312024	0.000313379
2	chr2:200856113:C:A	200856113	NA,A	NA,C	NA,1	NA,inf	NA,inf	NA,0.76414	0.000311441	0.000313129
2	chr2:201027948:TG:T	201027948	NA,T	NA,TG	NA,1	NA,inf	NA,inf	NA,0.685194	0.000311435	0.000312792
2	chr2:200894042:C:T	200894042	NA,T	NA,C	NA,1	NA,inf	NA,inf	NA,0.685312	0.000310119	0.000311477
2	chr2:201177005:TACA:T	201177005	NA,T	NA,TACA	NA,1	NA,-inf	NA,inf	NA,1.06681	0.000309505	0.000312549
2	chr2:201293909:C:G	201293909	G,G	C,C	1,1	-inf,inf	inf,inf	0.951438,0.111033	0.000309142	0.000309659
2	chr2:200848142:GAC:G	200848142	NA,G	NA,GAC	NA,1	NA,inf	NA,inf	NA,0.858037	0.000308555	0.000310442
2	chr2:200916475:T:C	200916475	NA,C	NA,T	NA,1	NA,inf	NA,inf	NA,1.05466	0.000307357	0.000309854
2	chr2:201033722:A:AT	201033722	NA,AT	NA,A	NA,1	NA,inf	NA,inf	NA,0.677686	0.000307338	0.000308681
2	chr2:200941582:G:A	200941582	NA,A	NA,G	NA,1	NA,inf	NA,inf	NA,1.05368	0.000307161	0.000309657
2	chr2:201809713:A:G	201809713	G,G	A,A	1,1	inf,-inf	inf,inf	0.216954,1.8165	0.000306992	0.000309517
2	chr2:201527834:G:A	201527834	NA,A	NA,G	NA,1	NA,-inf	NA,inf	NA,0.721124	0.000305904	0.000307598
2	chr2:201001685:T:G	201001685	NA,G	NA,T	NA,1	NA,inf	NA,inf	NA,0.670759	0.000304179	0.000305509
2	chr2:201592209:A:C	201592209	C,C	A,A	1,1	-inf,inf	inf,inf	4.15634,0.478579	0.000299157	0.000494557
2	chr2:200938988:G:A	200938988	A,A	G,G	1,1	inf,inf	inf,inf	0.149435,1.50774	0.000298719	0.000299566
2	chr2:200894566:G:A	200894566	NA,A	NA,G	NA,1	NA,-inf	NA,inf	NA,0.749894	0.000298308	0.000299745
2	chr2:201077506:G:A	201077506	A,A	G,G	1,1	inf,-inf	inf,inf	0.57073,1.07947	0.000298134	0.000298669
2	chr2:201666901:A:G	201666901	G,G	A,A	1,1	-inf,-inf	inf,inf	1.40006,0.744472	0.000297308	0.000298648
2	chr2:201122652:A:G	201122652	NA,G	NA,A	NA,1	NA,inf	NA,inf	NA,0.735971	0.000296412	0.000298021
2	chr2:200939425:C:G	200939425	NA,G	NA,C	NA,1	NA,-inf	NA,inf	NA,0.717279	0.00029603	0.000297312
2	chr2:200921114:G:A	200921114	A,A	G,G	1,1	inf,inf	inf,inf	0.116057,1.50579	0.000295409	0.000296236
2	chr2:201037938:C:T	201037938	NA,T	NA,C	NA,1	NA,inf	NA,inf	NA,0.803482	0.000295059	0.000296717
2	chr2:201534122:G:A	201534122	NA,A	NA,G	NA,1	NA,inf	NA,inf	NA,0.93687	0.000293307	0.000295597
2	chr2:201063170:G:A	201063170	NA,A	NA,G	NA,1	NA,inf	NA,inf	NA,0.91422	0.00029078	0.000292935
2	chr2:201525485:T:C	201525485	NA,C	NA,T	NA,1	NA,inf	NA,inf	NA,0.929972	0.000290354	0.000292618
2	chr2:201517084:T:C	201517084	NA,C	NA,T	NA,1	NA,-inf	NA,inf	NA,0.660887	0.000290259	0.000291808
2	chr2:201038561:C:T	201038561	NA,T	NA,C	NA,1	NA,-inf	NA,inf	NA,0.767106	0.00028977	0.000291153
2	chr2:201433860:C:T	201433860	T,NA	C,NA	1,NA	-inf,NA	inf,NA	1.58559,NA	0.000289723	0.000295309
2	chr2:201336007:G:A	201336007	NA,A	NA,G	NA,1	NA,inf	NA,inf	NA,0.925993	0.000289538	0.000291914
2	chr2:201567608:G:A	201567608	NA,A	NA,G	NA,1	NA,inf	NA,inf	NA,0.9272	0.000288878	0.000291139
2	chr2:200928390:C:T	200928390	T,T	C,C	1,1	inf,inf	inf,inf	0.167792,1.49115	0.000288435	0.000289273
2	chr2:201374173:C:T	201374173	T,T	C,C	1,1	inf,inf	inf,inf	0.247802,2.23924	0.000287415	0.000291834
2	chr2:200940249:G:T	200940249	T,T	G,G	1,1	inf,inf	inf,inf	0.122712,1.4893	0.000286614	0.000287421
2	chr2:201539174:A:G	201539174	NA,G	NA,A	NA,1	NA,inf	NA,inf	NA,0.921068	0.000286476	0.000288708
2	chr2:201795518:T:C	201795518	C,C	T,T	1,1	inf,inf	inf,inf	1.25131,0.341671	0.000286397	0.000287333
2	chr2:201665957:T:C	201665957	C,C	T,T	1,1	-inf,-inf	inf,inf	1.42904,0.687522	0.00028508	0.000286376
2	chr2:201522419:G:A	201522419	NA,A	NA,G	NA,1	NA,-inf	NA,inf	NA,0.716124	0.000284948	0.000286645
2	chr2:201383436:T:C	201383436	NA,C	NA,T	NA,1	NA,inf	NA,inf	NA,0.713973	0.00028462	0.000286192
2	chr2:201002775:G:A	201002775	NA,A	NA,G	NA,1	NA,inf	NA,inf	NA,0.781196	0.000284377	0.000285981
2	chr2:200982536:T:C	200982536	NA,C	NA,T	NA,1	NA,inf	NA,inf	NA,0.999324	0.000283761	0.000286049
2	chr2:201525022:A:G	201525022	NA,G	NA,A	NA,1	NA,-inf	NA,inf	NA,0.713166	0.000282973	0.000284662
2	chr2:201563992:AAAT:A	201563992	NA,A	NA,AAAT	NA,1	NA,inf	NA,inf	NA,0.911616	0.000282233	0.000284438
2	chr2:201524167:C:T	201524167	NA,T	NA,C	NA,1	NA,-inf	NA,inf	NA,0.707103	0.000280628	0.000282301
2	chr2:201763068:C:G	201763068	NA,G	NA,C	NA,1	NA,-inf	NA,inf	NA,0.769803	0.000280621	0.000282257
2	chr2:200994527:G:A	200994527	NA,A	NA,G	NA,1	NA,inf	NA,inf	NA,0.768518	0.000278579	0.000280154
2	chr2:200987043:A:G	200987043	NA,G	NA,A	NA,1	NA,-inf	NA,inf	NA,0.985881	0.000277275	0.000279917
2	chr2:201037621:G:C	201037621	NA,C	NA,G	NA,1	NA,-inf	NA,inf	NA,0.740101	0.000277173	0.000278507
2	chr2:201553093:A:G	201553093	NA,G	NA,A	NA,1	NA,inf	NA,inf	NA,0.899391	0.000277122	0.000279283
2	chr2:201682557:G:T	201682557	NA,T	NA,G	NA,1	NA,inf	NA,inf	NA,0.876265	0.000275776	0.000278074
2	chr2:201037939:A:G	201037939	NA,G	NA,A	NA,1	NA,inf	NA,inf	NA,0.761066	0.000275289	0.000276848
2	chr2:201323055:A:C	201323055	C,C	A,A	1,1	-inf,inf	inf,inf	0.927586,0.0767042	0.000275134	0.000275624
2	chr2:201007641:C:T	201007641	NA,T	NA,C	NA,1	NA,inf	NA,inf	NA,0.76007	0.000274696	0.000276252
2	chr2:201325275:A:C	201325275	C,C	A,A	1,1	-inf,inf	inf,inf	0.920979,0.0849073	0.000274213	0.000274698
2	chr2:201270374:C:T	201270374	T,NA	C,NA	1,NA	inf,NA	inf,NA	0.529592,NA	0.000273755	0.000274576
2	chr2:201327699:T:G	201327699	G,G	T,T	1,1	-inf,inf	inf,inf	0.927746,0.0724484	0.000273388	0.000273877
2	chr2:201007327:C:T	201007327	NA,T	NA,C	NA,1	NA,inf	NA,inf	NA,0.756971	0.000273365	0.000274914
2	chr2:201144506:GC:G	201144506	NA,G	NA,GC	NA,1	NA,-inf	NA,inf	NA,0.692209	0.000273219	0.000274866
2	chr2:201546470:G:A	201546470	NA,A	NA,G	NA,1	NA,inf	NA,inf	NA,0.888789	0.000272633	0.000274757
2	chr2:200920934:T:C	200920934	C,C	T,T	1,1	inf,inf	inf,inf	0.121971,1.46533	0.000272375	0.000273152
2	chr2:201311046:T:C	201311046	C,C	T,T	1,1	-inf,inf	inf,inf	0.918213,0.0813081	0.000271471	0.000271953
2	chr2:201295655:G:A	201295655	A,NA	G,NA	1,NA	-inf,NA	inf,NA	1.72417,NA	0.000270501	0.000277669
2	chr2:201270036:A:T	201270036	NA,T	NA,A	NA,1	NA,-inf	NA,inf	NA,0.69141	0.000270105	0.000271388
2	chr2:201304060:G:C	201304060	C,C	G,G	1,1	-inf,inf	inf,inf	0.908906,0.0930158	0.000269664	0.00027014
2	chr2:201223135:A:G	201223135	NA,G	NA,A	NA,1	NA,-inf	NA,inf	NA,0.978687	0.000269498	0.000272117
2	chr2:201176184:A:G	201176184	NA,G	NA,A	NA,1	NA,inf	NA,inf	NA,0.547334	0.000269171	0.000270309
2	chr2:201808220:A:G	201808220	G,G	A,A	1,1	inf,inf	inf,inf	1.1032,0.592356	0.000268267	0.000269286
2	chr2:200942168:T:C	200942168	NA,C	NA,T	NA,1	NA,inf	NA,inf	NA,0.738492	0.000266536	0.000268045
2	chr2:200891221:C:T	200891221	NA,T	NA,C	NA,1	NA,inf	NA,inf	NA,0.671886	0.000266052	0.000267517
2	chr2:201234695:G:A	201234695	NA,A	NA,G	NA,1	NA,inf	NA,inf	NA,0.881158	0.000265481	0.000267462
2	chr2:200915209:C:T	200915209	T,T	C,C	1,1	inf,inf	inf,inf	0.154815,1.44831	0.000264797	0.000265571
2	chr2:201369514:T:C	201369514	NA,C	NA,T	NA,1	NA,-inf	NA,inf	NA,0.662379	0.000263423	0.000264628
2	chr2:200927411:T:C	200927411	NA,C	NA,T	NA,1	NA,-inf	NA,inf	NA,0.673977	0.000263061	0.000264357
2	chr2:201580886:C:G	201580886	G,NA	C,NA	1,NA	-inf,NA	inf,NA	0.565083,NA	0.000262631	0.000263508
2	chr2:201666413:G:C	201666413	C,C	G,G	1,1	inf,-inf	inf,inf	1.80671,0.16938	0.000260746	0.000262734
2	chr2:201175078:C:A	201175078	NA,A	NA,C	NA,1	NA,inf	NA,inf	NA,0.530287	0.000260645	0.000261761
2	chr2:201096822:C:T	201096822	NA,T	NA,C	NA,1	NA,-inf	NA,inf	NA,0.677914	0.000260393	0.000261983
2	chr2:201152240:C:T	201152240	NA,T	NA,C	NA,1	NA,-inf	NA,inf	NA,0.698522	0.000259481	0.000260747
2	chr2:201058008:C:T	201058008	NA,T	NA,C	NA,1	NA,inf	NA,inf	NA,0.726933	0.000259291	0.000260776
2	chr2:201332954:A:T	201332954	NA,T	NA,A	NA,1	NA,inf	NA,inf	NA,0.851431	0.000258284	0.000260377
2	chr2:201601073:C:T	201601073	NA,T	NA,C	NA,1	NA,-inf	NA,inf	NA,0.675041	0.00025819	0.000259567
2	chr2:200929450:A:T	200929450	T,T	A,A	1,1	inf,inf	inf,inf	0.142072,1.43824	0.00025815	0.000258904
2	chr2:200918184:T:G	200918184	NA,G	NA,T	NA,1	NA,-inf	NA,inf	NA,0.660913	0.000257415	0.000258689
2	chr2:200854012:C:T	200854012	NA,T	NA,C	NA,1	NA,inf	NA,inf	NA,0.821958	0.000256448	0.000258316
2	chr2:201034826:C:T	201034826	T,T	C,C	1,1	inf,inf	inf,inf	0.120372,1.43157	0.000255856	0.000256593
2	chr2:200932953:G:A	200932953	A,A	G,G	1,1	inf,inf	inf,inf	0.249149,1.38446	0.000255779	0.00025651
2	chr2:200837716:CACAT:C	200837716	NA,C	NA,CACAT	NA,1	NA,-inf	NA,inf	NA,0.705348	0.000255763	0.000257389
2	chr2:200887052:T:G	200887052	NA,G	NA,T	NA,1	NA,-inf	NA,inf	NA,0.929528	0.00025575	0.000258154
2	chr2:200905238:C:T	200905238	NA,T	NA,C	NA,1	NA,-inf	NA,inf	NA,0.927446	0.000254964	0.000257358
2	chr2:201030107:C:T	201030107	NA,T	NA,C	NA,1	NA,inf	NA,inf	NA,0.644264	0.000254374	0.000255779
2	chr2:200832851:A:G	200832851	NA,G	NA,A	NA,1	NA,inf	NA,inf	NA,0.79145	0.00025432	0.000256116
2	chr2:200835836:G:A	200835836	NA,A	NA,G	NA,1	NA,-inf	NA,inf	NA,0.701045	0.000254035	0.000255651
2	chr2:201566439:A:G	201566439	NA,G	NA,A	NA,1	NA,inf	NA,inf	NA,0.835625	0.000253688	0.000255641
2	chr2:200957740:G:A	200957740	NA,A	NA,G	NA,1	NA,-inf	NA,inf	NA,0.923459	0.000253494	0.000255871
2	chr2:201589990:T:C	201589990	NA,C	NA,T	NA,1	NA,-inf	NA,inf	NA,0.663245	0.00025335	0.000254705
2	chr2:201238176:G:A	201238176	NA,A	NA,G	NA,1	NA,inf	NA,inf	NA,0.722249	0.000252893	0.000254477
2	chr2:201045172:C:T	201045172	NA,T	NA,C	NA,1	NA,-inf	NA,inf	NA,0.66825	0.000251845	0.000253249
2	chr2:201236179:C:T	201236179	NA,T	NA,C	NA,1	NA,-inf	NA,inf	NA,0.617407	0.000251604	0.000252736
2	chr2:201179760:G:A	201179760	NA,A	NA,G	NA,1	NA,inf	NA,inf	NA,0.513661	0.00025139	0.000252478
2	chr2:201587801:C:T	201587801	NA,T	NA,C	NA,1	NA,-inf	NA,inf	NA,0.658311	0.000251291	0.000252636
2	chr2:201591365:C:G	201591365	NA,G	NA,C	NA,1	NA,-inf	NA,inf	NA,0.65783	0.000251094	0.000252439
2	chr2:200867495:C:T	200867495	NA,T	NA,C	NA,1	NA,inf	NA,inf	NA,0.673408	0.000250815	0.000252325
2	chr2:201600439:G:A	201600439	NA,A	NA,G	NA,1	NA,-inf	NA,inf	NA,0.657119	0.000250544	0.000251887
2	chr2:201655880:G:A	201655880	NA,A	NA,G	NA,1	NA,-inf	NA,inf	NA,0.795634	0.000250166	0.000252018
2	chr2:201424311:A:G	201424311	NA,G	NA,A	NA,1	NA,inf	NA,inf	NA,0.807739	0.000250057	0.000252014
2	chr2:200840218:C:T	200840218	NA,T	NA,C	NA,1	NA,inf	NA,inf	NA,0.637595	0.000250052	0.000251461
2	chr2:201177615:A:T	201177615	NA,T	NA,A	NA,1	NA,inf	NA,inf	NA,0.506546	0.000249627	0.00025071
2	chr2:201073574:C:G	201073574	G,G	C,C	1,1	inf,-inf	inf,inf	0.537523,1.01943	0.000249367	0.000249839
2	chr2:201666541:T:C	201666541	C,C	T,T	1,1	inf,-inf	inf,inf	1.79432,0.124631	0.000249361	0.000251229
2	chr2:200837427:C:T	200837427	NA,T	NA,C	NA,1	NA,-inf	NA,inf	NA,0.688189	0.000248926	0.00025051
2	chr2:201577166:T:C	201577166	NA,C	NA,T	NA,1	NA,inf	NA,inf	NA,0.826474	0.000248738	0.00025066
2	chr2:201725847:T:A	201725847	NA,A	NA,T	NA,1	NA,inf	NA,inf	NA,0.667451	0.000248168	0.000249667
2	chr2:201007129:C:T	201007129	NA,T	NA,C	NA,1	NA,-inf	NA,inf	NA,0.954203	0.000247228	0.000249803
2	chr2:200836973:A:G	200836973	NA,G	NA,A	NA,1	NA,inf	NA,inf	NA,0.748325	0.000247144	0.000248882
2	chr2:201568781:G:A	201568781	NA,A	NA,G	NA,1	NA,inf	NA,inf	NA,0.77677	0.000247135	0.000249145
2	chr2:200989222:A:G	200989222	NA,G	NA,A	NA,1	NA,inf	NA,inf	NA,0.691759	0.00024653	0.000247941
2	chr2:200848312:T:C	200848312	C,C	T,T	1,1	-inf,inf	inf,inf	1.12338,0.522234	0.000246526	0.000247184
2	chr2:200950381:C:T	200950381	NA,T	NA,C	NA,1	NA,-inf	NA,inf	NA,0.6675	0.000246238	0.000247456
2	chr2:201228235:C:T	201228235	NA,T	NA,C	NA,1	NA,-inf	NA,inf	NA,0.567663	0.000245111	0.000246481
2	chr2:201728376:G:A	201728376	NA,A	NA,G	NA,1	NA,inf	NA,inf	NA,0.659436	0.000245071	0.000246553
2	chr2:201339100:T:C	201339100	C,C	T,T	1,1	inf,inf	inf,inf	0.647975,2.21562	0.000244351	0.00025141
2	chr2:201241322:G:A	201241322	NA,A	NA,G	NA,1	NA,inf	NA,inf	NA,0.702277	0.00024424	0.000245777
2	chr2:201335699:T:A	201335699	NA,A	NA,T	NA,1	NA,inf	NA,inf	NA,0.812982	0.00024373	0.000245699
2	chr2:201179237:T:C	201179237	NA,C	NA,T	NA,1	NA,inf	NA,inf	NA,0.492266	0.000243286	0.000244351
2	chr2:201718345:C:T	201718345	NA,T	NA,C	NA,1	NA,inf	NA,inf	NA,0.655464	0.000242903	0.000244374
2	chr2:201751756:C:T	201751756	NA,T	NA,C	NA,1	NA,inf	NA,inf	NA,0.649644	0.000242291	0.000243749
2	chr2:201095012:A:G	201095012	G,G	A,A	1,1	inf,inf	inf,inf	0.307463,1.10364	0.000242192	0.000242885
2	chr2:201349112:T:C	201349112	NA,C	NA,T	NA,1	NA,-inf	NA,inf	NA,0.449446	0.000240567	0.000241647
2	chr2:201538846:G:A	201538846	NA,A	NA,G	NA,1	NA,inf	NA,inf	NA,0.759266	0.000240402	0.000242351
2	chr2:201337891:C:T	201337891	NA,T	NA,C	NA,1	NA,inf	NA,inf	NA,0.799594	0.000239492	0.000241414
2	chr2:201296564:A:G	201296564	G,G	A,A	1,1	-inf,inf	inf,inf	0.900051,0.0305432	0.000238911	0.000239374
2	chr2:201550246:G:A	201550246	NA,A	NA,G	NA,1	NA,inf	NA,inf	NA,0.761288	0.00023827	0.000239987
2	chr2:201360498:C:T	201360498	NA,T	NA,C	NA,1	NA,-inf	NA,inf	NA,0.444316	0.000238105	0.000239178
2	chr2:201233036:A:G	201233036	NA,G	NA,A	NA,1	NA,-inf	NA,inf	NA,0.549615	0.00023765	0.000238985
2	chr2:201590791:G:C	201590791	NA,C	NA,G	NA,1	NA,-inf	NA,inf	NA,0.623735	0.000237602	0.000238885
2	chr2:201391971:T:C	201391971	NA,C	NA,T	NA,1	NA,-inf	NA,inf	NA,0.557646	0.000236402	0.000237723
2	chr2:201677849:T:C	201677849	NA,C	NA,T	NA,1	NA,inf	NA,inf	NA,0.779776	0.000235973	0.000237788
2	chr2:201129855:C:CT	201129855	NA,CT	NA,C	NA,1	NA,-inf	NA,inf	NA,0.531632	0.000235729	0.000236625
2	chr2:200844082:C:T	200844082	NA,T	NA,C	NA,1	NA,-inf	NA,inf	NA,0.651923	0.000234723	0.000236221
2	chr2:201559161:C:T	201559161	NA,T	NA,C	NA,1	NA,inf	NA,inf	NA,0.750251	0.000234307	0.000235995
2	chr2:201251105:T:C	201251105	C,C	T,T	1,1	inf,-inf	inf,inf	0.314857,1.03813	0.000234109	0.000234498
2	chr2:201345059:A:G	201345059	NA,G	NA,A	NA,1	NA,inf	NA,inf	NA,0.781084	0.000233242	0.000235108
2	chr2:201274048:C:A	201274048	NA,A	NA,C	NA,1	NA,-inf	NA,inf	NA,0.613363	0.000232968	0.000234126
2	chr2:201161748:T:C	201161748	NA,C	NA,T	NA,1	NA,-inf	NA,inf	NA,0.531454	0.000232712	0.000233619
2	chr2:201336180:C:T	201336180	NA,T	NA,C	NA,1	NA,inf	NA,inf	NA,0.528533	0.000232365	0.000233577
2	chr2:201128336:A:T	201128336	NA,T	NA,A	NA,1	NA,-inf	NA,inf	NA,0.522048	0.000232323	0.000233211
2	chr2:201053215:T:C	201053215	C,C	T,T	1,1	inf,inf	inf,inf	0.100791,1.37753	0.000231817	0.000232479
2	chr2:201551961:T:TTTC	201551961	NA,TTTC	NA,T	NA,1	NA,inf	NA,inf	NA,0.743229	0.000231755	0.000233425
2	chr2:201670498:G:A	201670498	NA,A	NA,G	NA,1	NA,-inf	NA,inf	NA,0.765413	0.000231114	0.000232874
2	chr2:201711183:C:T	201711183	NA,T	NA,C	NA,1	NA,inf	NA,inf	NA,0.622139	0.000231039	0.000232441
2	chr2:201588022:AAAGCCC:A	201588022	NA,A	NA,AAAGCCC	NA,1	NA,-inf	NA,inf	NA,0.605774	0.000230868	0.00023212
2	chr2:201361913:GAAC:G	201361913	NA,G	NA,GAAC	NA,1	NA,-inf	NA,inf	NA,0.426005	0.000230384	0.000231432
2	chr2:201239288:C:T	201239288	NA,T	NA,C	NA,1	NA,inf	NA,inf	NA,0.662294	0.00022982	0.000231269
2	chr2:201356656:G:A	201356656	NA,A	NA,G	NA,1	NA,inf	NA,inf	NA,0.768487	0.000229718	0.000231546
2	chr2:201797176:C:A	201797176	NA,A	NA,C	NA,1	NA,inf	NA,inf	NA,0.658213	0.000229345	0.000230881
2	chr2:201072180:G:A	201072180	NA,A	NA,G	NA,1	NA,inf	NA,inf	NA,0.643492	0.000229258	0.000230579
2	chr2:201360795:G:A	201360795	NA,A	NA,G	NA,1	NA,-inf	NA,inf	NA,0.423011	0.000229099	0.000230143
2	chr2:200983666:CAT:C	200983666	C,C	CAT,CAT	1,1	inf,inf	inf,inf	0.117658,1.37756	0.000228631	0.000229301
2	chr2:201049199:A:G	201049199	NA,G	NA,A	NA,1	NA,inf	NA,inf	NA,0.608902	0.000228512	0.000229857
2	chr2:200834464:C:T	200834464	NA,T	NA,C	NA,1	NA,-inf	NA,inf	NA,0.633687	0.000227945	0.000229403
2	chr2:201303127:C:G	201303127	NA,G	NA,C	NA,1	NA,inf	NA,inf	NA,0.748557	0.000227685	0.000229369
2	chr2:201055337:G:A	201055337	A,A	G,G	1,1	inf,inf	inf,inf	0.186487,1.34511	0.000227484	0.000228159
2	chr2:201134449:A:G	201134449	NA,G	NA,A	NA,1	NA,-inf	NA,inf	NA,0.519179	0.000227421	0.00022832
2	chr2:201367988:G:A	201367988	NA,A	NA,G	NA,1	NA,-inf	NA,inf	NA,0.447206	0.000226401	0.000227553
2	chr2:200983797:G:T	200983797	NA,T	NA,G	NA,1	NA,-inf	NA,inf	NA,0.516851	0.000226389	0.000227286
2	chr2:201582781:T:C	201582781	NA,C	NA,T	NA,1	NA,inf	NA,inf	NA,0.753176	0.000225887	0.000227603
2	chr2:201238894:C:G	201238894	NA,G	NA,C	NA,1	NA,inf	NA,inf	NA,0.645376	0.000225643	0.000227057
2	chr2:201239338:G:C	201239338	NA,C	NA,G	NA,1	NA,inf	NA,inf	NA,0.647928	0.000224816	0.000226234
2	chr2:201123093:C:T	201123093	NA,T	NA,C	NA,1	NA,-inf	NA,inf	NA,0.51033	0.000224089	0.000224981
2	chr2:201451027:A:C	201451027	NA,C	NA,A	NA,1	NA,inf	NA,inf	NA,0.743501	0.000223504	0.000225187
2	chr2:201439288:G:C	201439288	NA,C	NA,G	NA,1	NA,inf	NA,inf	NA,0.740499	0.000222544	0.00022422
2	chr2:200972785:G:A	200972785	A,A	G,G	1,1	inf,inf	inf,inf	0.147249,1.36166	0.000222396	0.000223063
2	chr2:201719943:A:G	201719943	NA,G	NA,A	NA,1	NA,inf	NA,inf	NA,0.593808	0.000220759	0.000222105
2	chr2:201250868:C:T	201250868	NA,T	NA,C	NA,1	NA,inf	NA,inf	NA,0.745399	0.000220363	0.000222194
2	chr2:201059355:C:T	201059355	T,T	C,C	1,1	inf,inf	inf,inf	0.11072,1.35344	0.00021982	0.000220462
2	chr2:200839150:C:T	200839150	NA,T	NA,C	NA,1	NA,-inf	NA,inf	NA,0.609071	0.000219647	0.000221052
2	chr2:201808335:G:T	201808335	T,T	G,G	1,1	-inf,-inf	inf,inf	0.420579,1.47141	0.000219523	0.000221224
2	chr2:200838210:A:C	200838210	NA,C	NA,A	NA,1	NA,inf	NA,inf	NA,0.669027	0.000219496	0.000221033
2	chr2:201756816:C:T	201756816	NA,T	NA,C	NA,1	NA,inf	NA,inf	NA,0.595115	0.000219371	0.000220717
2	chr2:201338864:G:T	201338864	T,T	G,G	1,1	inf,inf	inf,inf	0.597001,2.14842	0.000219336	0.000225108
2	chr2:201051695:G:C	201051695	C,C	G,G	1,1	inf,inf	inf,inf	0.103095,1.34902	0.00021892	0.000219554
2	chr2:201736044:A:G	201736044	NA,G	NA,A	NA,1	NA,inf	NA,inf	NA,0.588621	0.000218377	0.000219715
2	chr2:200982084:T:C	200982084	NA,C	NA,T	NA,1	NA,inf	NA,inf	NA,0.578523	0.000218293	0.000219582
2	chr2:201378238:G:A	201378238	A,A	G,G	1,1	-inf,inf	inf,inf	3.02071,0.918136	0.000218242	0.000266217
2	chr2:201515982:C:T	201515982	NA,T	NA,C	NA,1	NA,inf	NA,inf	NA,0.727042	0.000218207	0.000219847
2	chr2:201340026:A:G	201340026	G,G	A,A	1,1	inf,inf	inf,inf	0.314353,2.06428	0.000216715	0.000220087
2	chr2:201758763:T:C	201758763	NA,C	NA,T	NA,1	NA,inf	NA,inf	NA,0.579654	0.000216697	0.000218015
2	chr2:201027070:G:A	201027070	NA,A	NA,G	NA,1	NA,-inf	NA,inf	NA,0.489673	0.000216308	0.000217185
2	chr2:201028742:G:A	201028742	A,A	G,G	1,1	inf,inf	inf,inf	0.134977,1.34155	0.000216102	0.000216741
2	chr2:201349211:G:A	201349211	A,A	G,G	1,1	inf,inf	inf,inf	0.317586,2.06523	0.000215878	0.000219274
2	chr2:201348424:A:AT	201348424	AT,AT	A,A	1,1	inf,inf	inf,inf	0.310344,2.05988	0.000215272	0.000218607
2	chr2:201703466:T:C	201703466	NA,C	NA,T	NA,1	NA,inf	NA,inf	NA,0.578738	0.000215225	0.000216541
2	chr2:201355737:G:C	201355737	NA,C	NA,G	NA,1	NA,-inf	NA,inf	NA,0.38826	0.000215143	0.000216143
2	chr2:201261184:G:C	201261184	NA,C	NA,G	NA,1	NA,-inf	NA,inf	NA,0.900997	0.000214881	0.000217256
2	chr2:201020570:A:T	201020570	T,T	A,A	1,1	inf,inf	inf,inf	0.112008,1.33859	0.00021445	0.000215077
2	chr2:201181542:T:C	201181542	C,C	T,T	1,1	-inf,inf	inf,inf	0.573102,0.937112	0.000214173	0.000214842
2	chr2:200864720:C:T	200864720	NA,T	NA,C	NA,1	NA,-inf	NA,inf	NA,0.576372	0.00021343	0.000214649
2	chr2:200932958:A:G	200932958	NA,G	NA,A	NA,1	NA,-inf	NA,inf	NA,0.545886	0.00021325	0.000214353
2	chr2:201103740:G:C	201103740	NA,C	NA,G	NA,1	NA,-inf	NA,inf	NA,0.476536	0.000213223	0.000214088
2	chr2:201324702:G:C	201324702	NA,C	NA,G	NA,1	NA,-inf	NA,inf	NA,0.502296	0.000212966	0.000214187
2	chr2:201796603:G:C	201796603	C,NA	G,NA	1,NA	-inf,NA	inf,NA	0.783307,NA	0.000212771	0.000214045
2	chr2:201348792:C:T	201348792	T,T	C,C	1,1	inf,inf	inf,inf	0.284552,2.0349	0.000212093	0.000215188
2	chr2:201335457:T:C	201335457	NA,C	NA,T	NA,1	NA,-inf	NA,inf	NA,0.37981	0.000212088	0.00021308
2	chr2:201113741:T:C	201113741	NA,C	NA,T	NA,1	NA,inf	NA,inf	NA,0.560289	0.000212075	0.000213331
2	chr2:201390373:T:C	201390373	NA,C	NA,T	NA,1	NA,inf	NA,inf	NA,0.492166	0.000211931	0.000213081
2	chr2:201063360:C:T	201063360	T,T	C,C	1,1	inf,inf	inf,inf	0.0966779,1.33376	0.000211437	0.000212054
2	chr2:200895766:C:T	200895766	T,NA	C,NA	1,NA	inf,NA	inf,NA	0.73726,NA	0.000210783	0.000211917
2	chr2:201179327:G:A	201179327	A,NA	G,NA	1,NA	-inf,NA	inf,NA	0.320208,NA	0.000210597	0.000211224
2	chr2:201419068:C:T	201419068	NA,T	NA,C	NA,1	NA,inf	NA,inf	NA,0.488158	0.000210408	0.000211552
2	chr2:201338667:C:T	201338667	T,T	C,C	1,1	inf,inf	inf,inf	0.611694,2.1224	0.000210331	0.000215958
2	chr2:200830804:A:G	200830804	NA,G	NA,A	NA,1	NA,inf	NA,inf	NA,0.688388	0.000210239	0.000211778
2	chr2:201408502:G:A	201408502	NA,A	NA,G	NA,1	NA,inf	NA,inf	NA,0.486472	0.00020983	0.000210972
2	chr2:201804410:A:G	201804410	NA,G	NA,A	NA,1	NA,-inf	NA,inf	NA,0.601283	0.000209209	0.000210615
2	chr2:201092757:C:T	201092757	NA,T	NA,C	NA,1	NA,inf	NA,inf	NA,0.564398	0.000208834	0.000210028
2	chr2:201717004:G:A	201717004	NA,A	NA,G	NA,1	NA,inf	NA,inf	NA,0.555332	0.000208386	0.000209659
2	chr2:200876065:A:G	200876065	NA,G	NA,A	NA,1	NA,-inf	NA,inf	NA,0.560399	0.000208225	0.000209297
2	chr2:201258272:A:G	201258272	G,G	A,A	1,1	-inf,inf	inf,inf	4.59423,0.298474	0.000207954	0.000658356
2	chr2:201335540:T:C	201335540	C,C	T,T	1,1	inf,inf	inf,inf	0.309687,2.03448	0.000207549	0.000210726
2	chr2:201758862:G:T	201758862	T,NA	G,NA	1,NA	inf,NA	inf,NA	0.934793,NA	0.000206646	0.000208102
2	chr2:201121918:G:A	201121918	NA,A	NA,G	NA,1	NA,-inf	NA,inf	NA,0.456441	0.000206308	0.000207161
2	chr2:201221944:G:A	201221944	NA,A	NA,G	NA,1	NA,inf	NA,inf	NA,0.700663	0.000206231	0.000207736
2	chr2:201702386:C:T	201702386	NA,T	NA,C	NA,1	NA,inf	NA,inf	NA,0.549138	0.00020601	0.000207273
2	chr2:201709014:C:T	201709014	NA,T	NA,C	NA,1	NA,-inf	NA,inf	NA,0.663492	0.000205773	0.000207299
2	chr2:201250284:C:T	201250284	T,T	C,C	1,1	inf,-inf	inf,inf	0.32343,0.966079	0.000205758	0.000206113
2	chr2:201130923:A:G	201130923	NA,G	NA,A	NA,1	NA,inf	NA,inf	NA,0.644594	0.000205696	0.000207273
2	chr2:201299829:G:A	201299829	NA,A	NA,G	NA,1	NA,inf	NA,inf	NA,0.716699	0.000205573	0.000207117
2	chr2:201109549:T:C	201109549	NA,C	NA,T	NA,1	NA,inf	NA,inf	NA,0.694169	0.000205559	0.000207045
2	chr2:200826065:C:CTTAAT	200826065	NA,CTTAAT	NA,C	NA,1	NA,-inf	NA,inf	NA,0.565347	0.000205556	0.000206873
2	chr2:201750190:AAAG:A	201750190	A,NA	AAAG,NA	1,NA	inf,NA	inf,NA	0.941652,NA	0.000205234	0.000206815
2	chr2:201632455:A:G	201632455	NA,G	NA,A	NA,1	NA,inf	NA,inf	NA,0.68575	0.000204483	0.000206038
2	chr2:200821635:A:C	200821635	NA,C	NA,A	NA,1	NA,-inf	NA,inf	NA,0.559312	0.000203712	0.000205018
2	chr2:201257602:TG:T	201257602	NA,T	NA,TG	NA,1	NA,inf	NA,inf	NA,0.688325	0.000203583	0.000205255
2	chr2:200899257:C:T	200899257	NA,T	NA,C	NA,1	NA,-inf	NA,inf	NA,0.505821	0.000203436	0.000204468
2	chr2:200846866:G:A	200846866	NA,A	NA,G	NA,1	NA,-inf	NA,inf	NA,0.561975	0.000203411	0.000204724
2	chr2:201336064:T:C	201336064	NA,C	NA,T	NA,1	NA,-inf	NA,inf	NA,0.355647	0.000203132	0.000204097
2	chr2:200856219:T:G	200856219	NA,G	NA,T	NA,1	NA,-inf	NA,inf	NA,0.545316	0.000203069	0.000204239
2	chr2:201113035:G:A	201113035	NA,A	NA,G	NA,1	NA,inf	NA,inf	NA,0.68549	0.000203037	0.000204505
2	chr2:201233874:A:G	201233874	NA,G	NA,A	NA,1	NA,-inf	NA,inf	NA,0.529372	0.000202809	0.000204012
2	chr2:201815064:G:C	201815064	C,NA	G,NA	1,NA	inf,NA	inf,NA	0.910787,NA	0.000202334	0.000203735
2	chr2:201556957:C:T	201556957	NA,T	NA,C	NA,1	NA,-inf	NA,inf	NA,0.570993	0.000202253	0.000203351
2	chr2:201166552:T:TCCCAGAC	201166552	TCCCAGAC,NA	T,NA	1,NA	-inf,NA	inf,NA	1.04887,NA	0.000202073	0.000204069
2	chr2:201254213:G:A	201254213	A,A	G,G	1,1	-inf,inf	inf,inf	2.52548,0.340195	0.000201819	0.000214768
2	chr2:201253256:T:G	201253256	NA,G	NA,T	NA,1	NA,-inf	NA,inf	NA,0.437035	0.000201689	0.00020256
2	chr2:200865824:G:A	200865824	NA,A	NA,G	NA,1	NA,-inf	NA,inf	NA,0.537457	0.000200787	0.000201942
2	chr2:201441795:G:A	201441795	A,A	G,G	1,1	-inf,-inf	inf,inf	2.17676,0.0722171	0.000200668	0.000206007
2	chr2:201100396:T:C	201100396	NA,C	NA,T	NA,1	NA,-inf	NA,inf	NA,0.639576	0.000200644	0.000202072
2	chr2:201357860:T:C	201357860	NA,C	NA,T	NA,1	NA,inf	NA,inf	NA,0.657926	0.0002	0.000201515
2	chr2:201046441:A:G	201046441	G,G	A,A	1,1	inf,inf	inf,inf	0.0969653,1.30362	0.00019976	0.000200349
2	chr2:200869599:C:T	200869599	NA,T	NA,C	NA,1	NA,-inf	NA,inf	NA,0.533352	0.000199517	0.000200666
2	chr2:201594630:T:C	201594630	NA,C	NA,T	NA,1	NA,inf	NA,inf	NA,0.671138	0.000199395	0.000200922
2	chr2:200872484:C:T	200872484	NA,T	NA,C	NA,1	NA,-inf	NA,inf	NA,0.532854	0.000199369	0.000200517
2	chr2:201769335:A:T	201769335	T,NA	A,NA	1,NA	inf,NA	inf,NA	0.9131,NA	0.000199141	0.000200542
2	chr2:200867078:G:A	200867078	NA,A	NA,G	NA,1	NA,-inf	NA,inf	NA,0.531781	0.000199044	0.00020019
2	chr2:201306912:G:C	201306912	NA,C	NA,G	NA,1	NA,inf	NA,inf	NA,0.689813	0.000198822	0.000200306
2	chr2:201646856:C:A	201646856	NA,A	NA,C	NA,1	NA,inf	NA,inf	NA,0.539139	0.000198205	0.000199415
2	chr2:201770309:CCTA:C	201770309	NA,C	NA,CCTA	NA,1	NA,-inf	NA,inf	NA,0.538788	0.000197362	0.000198536
2	chr2:201145229:G:T	201145229	NA,T	NA,G	NA,1	NA,-inf	NA,inf	NA,0.4281	0.000196833	0.00019767
2	chr2:201715791:C:T	201715791	T,NA	C,NA	1,NA	inf,NA	inf,NA	0.732348,NA	0.000196574	0.000197681
2	chr2:201448709:A:G	201448709	NA,G	NA,A	NA,1	NA,inf	NA,inf	NA,0.444236	0.000196064	0.000197145
2	chr2:201089755:C:T	201089755	NA,T	NA,C	NA,1	NA,inf	NA,inf	NA,0.499334	0.000195258	0.000196418
2	chr2:201694761:T:C	201694761	NA,C	NA,T	NA,1	NA,inf	NA,inf	NA,0.529719	0.000194978	0.000196215
2	chr2:201273499:A:C	201273499	NA,C	NA,A	NA,1	NA,inf	NA,inf	NA,0.424888	0.000194923	0.000195982
2	chr2:200855317:A:G	200855317	NA,G	NA,A	NA,1	NA,-inf	NA,inf	NA,0.518085	0.000194627	0.000195756
2	chr2:201563785:A:G	201563785	NA,G	NA,A	NA,1	NA,inf	NA,inf	NA,0.620637	0.000194469	0.000196033
2	chr2:201767677:C:T	201767677	NA,T	NA,C	NA,1	NA,inf	NA,inf	NA,0.528028	0.000194262	0.00019542
2	chr2:201767559:A:G	201767559	NA,G	NA,A	NA,1	NA,-inf	NA,inf	NA,0.527535	0.000194246	0.000195402
2	chr2:200966931:A:T	200966931	NA,T	NA,A	NA,1	NA,inf	NA,inf	NA,0.501777	0.00019408	0.00019524
2	chr2:201345891:G:A	201345891	NA,A	NA,G	NA,1	NA,-inf	NA,inf	NA,0.32831	0.000193528	0.000194462
2	chr2:201042089:T:C	201042089	NA,C	NA,T	NA,1	NA,inf	NA,inf	NA,0.483775	0.000193327	0.000194455
2	chr2:201373660:T:C	201373660	NA,C	NA,T	NA,1	NA,inf	NA,inf	NA,0.631998	0.000193201	0.000194657
2	chr2:200891952:A:G	200891952	NA,G	NA,A	NA,1	NA,inf	NA,inf	NA,0.616718	0.000193105	0.000194485
2	chr2:201039723:G:A	201039723	NA,A	NA,G	NA,1	NA,inf	NA,inf	NA,0.489697	0.000192541	0.000193687
2	chr2:201374301:G:A	201374301	A,A	G,G	1,1	inf,inf	inf,inf	0.317999,1.99506	0.000192535	0.00019552
2	chr2:201215771:T:C	201215771	NA,C	NA,T	NA,1	NA,inf	NA,inf	NA,0.644537	0.000192463	0.000193851
2	chr2:201227838:T:C	201227838	NA,C	NA,T	NA,1	NA,inf	NA,inf	NA,0.413562	0.000192208	0.00019333
2	chr2:201009331:A:G	201009331	NA,G	NA,A	NA,1	NA,-inf	NA,inf	NA,0.51166	0.000190988	0.000192214
2	chr2:200850136:TTTC:T	200850136	NA,T	NA,TTTC	NA,1	NA,-inf	NA,inf	NA,0.513986	0.000190857	0.000192081
2	chr2:201755833:T:C	201755833	NA,C	NA,T	NA,1	NA,inf	NA,inf	NA,0.504116	0.000190823	0.000192013
2	chr2:200891998:C:T	200891998	NA,T	NA,C	NA,1	NA,-inf	NA,inf	NA,0.485921	0.000190574	0.000191637
2	chr2:201087114:A:C	201087114	NA,C	NA,A	NA,1	NA,inf	NA,inf	NA,0.482517	0.000190386	0.000191521
2	chr2:201817506:G:A	201817506	A,A	G,G	1,1	inf,inf	inf,inf	0.872967,0.623377	0.000190344	0.000191049
2	chr2:201339378:C:A	201339378	NA,A	NA,C	NA,1	NA,-inf	NA,inf	NA,0.318437	0.000190331	0.000191256
2	chr2:200838518:G:A	200838518	NA,A	NA,G	NA,1	NA,inf	NA,inf	NA,0.601349	0.000189907	0.000191274
2	chr2:201804411:C:T	201804411	NA,T	NA,C	NA,1	NA,-inf	NA,inf	NA,0.567173	0.000189848	0.00019115
2	chr2:200856829:T:C	200856829	NA,C	NA,T	NA,1	NA,-inf	NA,inf	NA,0.50967	0.000189713	0.000190929
2	chr2:201154053:C:T	201154053	NA,T	NA,C	NA,1	NA,inf	NA,inf	NA,0.440891	0.000189695	0.000190765
2	chr2:201218108:G:C	201218108	NA,C	NA,G	NA,1	NA,inf	NA,inf	NA,0.689841	0.000189311	0.000190783
2	chr2:201337119:G:A	201337119	NA,A	NA,G	NA,1	NA,-inf	NA,inf	NA,0.314709	0.000189094	0.000190015
2	chr2:201340278:T:A	201340278	NA,A	NA,T	NA,1	NA,-inf	NA,inf	NA,0.314447	0.000189011	0.000189932
2	chr2:201373423:A:G	201373423	NA,G	NA,A	NA,1	NA,-inf	NA,inf	NA,0.323867	0.000188765	0.000189694
2	chr2:200890274:G:T	200890274	NA,T	NA,G	NA,1	NA,-inf	NA,inf	NA,0.47825	0.00018841	0.000189463
2	chr2:200875291:C:T	200875291	NA,T	NA,C	NA,1	NA,inf	NA,inf	NA,0.297745	0.000188371	0.00018926
2	chr2:201048542:G:A	201048542	A,A	G,G	1,1	-inf,-inf	inf,inf	0.328991,1.49364	0.000187524	0.000188493
2	chr2:201545662:A:T	201545662	NA,T	NA,A	NA,1	NA,-inf	NA,inf	NA,0.510542	0.000187451	0.000188687
2	chr2:200882779:G:A	200882779	NA,A	NA,G	NA,1	NA,-inf	NA,inf	NA,0.474464	0.000187402	0.00018845
2	chr2:201693350:C:T	201693350	NA,T	NA,C	NA,1	NA,-inf	NA,inf	NA,0.520294	0.000187025	0.00018828
2	chr2:200855872:G:A	200855872	NA,A	NA,G	NA,1	NA,-inf	NA,inf	NA,0.499736	0.000186834	0.000188034
2	chr2:201100860:C:T	201100860	NA,T	NA,C	NA,1	NA,inf	NA,inf	NA,0.4695	0.00018673	0.000187846
2	chr2:201336466:C:T	201336466	NA,T	NA,C	NA,1	NA,-inf	NA,inf	NA,0.307237	0.000186635	0.00018755
2	chr2:200938485:C:T	200938485	NA,T	NA,C	NA,1	NA,-inf	NA,inf	NA,0.471231	0.000186399	0.000187442
2	chr2:201010786:T:C	201010786	NA,C	NA,T	NA,1	NA,inf	NA,inf	NA,0.387168	0.000186237	0.000187231
2	chr2:201229530:C:T	201229530	NA,T	NA,C	NA,1	NA,-inf	NA,inf	NA,0.481646	0.000186	0.000186982
2	chr2:201266169:G:A	201266169	NA,A	NA,G	NA,1	NA,inf	NA,inf	NA,0.394844	0.000185954	0.000186974
2	chr2:200979525:T:C	200979525	NA,C	NA,T	NA,1	NA,inf	NA,inf	NA,0.463638	0.000185175	0.000186283
2	chr2:201658374:C:T	201658374	NA,T	NA,C	NA,1	NA,inf	NA,inf	NA,0.480894	0.000185054	0.000186217
2	chr2:200841704:G:A	200841704	NA,A	NA,G	NA,1	NA,-inf	NA,inf	NA,0.721085	0.00018475	0.000186492
2	chr2:201607023:GAGAA:G	201607023	NA,G	NA,GAGAA	NA,1	NA,inf	NA,inf	NA,0.609947	0.000184653	0.000186042
2	chr2:201220430:A:G	201220430	NA,G	NA,A	NA,1	NA,inf	NA,inf	NA,0.404372	0.000184574	0.000185605
2	chr2:200848388:G:T	200848388	NA,T	NA,G	NA,1	NA,-inf	NA,inf	NA,0.721656	0.000184316	0.000186059
2	chr2:201001135:C:G	201001135	NA,G	NA,C	NA,1	NA,-inf	NA,inf	NA,0.587461	0.000184018	0.0001854
2	chr2:201103244:G:A	201103244	NA,A	NA,G	NA,1	NA,-inf	NA,inf	NA,0.456073	0.000183808	0.000184782
2	chr2:201763207:G:A	201763207	NA,A	NA,G	NA,1	NA,-inf	NA,inf	NA,0.489045	0.000183773	0.000184874
2	chr2:200961591:T:C	200961591	NA,C	NA,T	NA,1	NA,-inf	NA,inf	NA,0.451543	0.000183741	0.000184882
2	chr2:201006781:G:A	201006781	NA,A	NA,G	NA,1	NA,-inf	NA,inf	NA,0.450569	0.000183471	0.00018461
2	chr2:200862934:T:A	200862934	NA,A	NA,T	NA,1	NA,-inf	NA,inf	NA,0.460652	0.000183452	0.000184482
2	chr2:201767591:G:A	201767591	NA,A	NA,G	NA,1	NA,inf	NA,inf	NA,0.563013	0.000183275	0.000184567
2	chr2:201019438:AC:A	201019438	NA,A	NA,AC	NA,1	NA,-inf	NA,inf	NA,0.479778	0.000182538	0.000183533
2	chr2:201518051:G:A	201518051	A,A	G,G	1,1	-inf,inf	inf,inf	1.73429,0.506969	0.000182458	0.000185153
2	chr2:201130916:T:G	201130916	G,G	T,T	1,1	inf,-inf	inf,inf	0.617462,0.723187	0.000181907	0.000182303
2	chr2:201131742:A:G	201131742	NA,G	NA,A	NA,1	NA,inf	NA,inf	NA,0.453657	0.000181827	0.000182918
2	chr2:201223973:TC:T	201223973	NA,T	NA,TC	NA,1	NA,inf	NA,inf	NA,0.52277	0.000181622	0.000182816
2	chr2:200918932:G:A	200918932	NA,A	NA,G	NA,1	NA,-inf	NA,inf	NA,0.452553	0.000181512	0.000182533
2	chr2:201588791:T:C	201588791	NA,C	NA,T	NA,1	NA,-inf	NA,inf	NA,0.444	0.000181452	0.000182464
2	chr2:200871140:T:C	200871140	NA,C	NA,T	NA,1	NA,inf	NA,inf	NA,0.459243	0.000181358	0.00018247
2	chr2:201591428:A:G	201591428	NA,G	NA,A	NA,1	NA,-inf	NA,inf	NA,0.442296	0.000180994	0.000182004
2	chr2:201253898:A:G	201253898	G,G	A,A	1,1	-inf,inf	inf,inf	2.52659,0.286877	0.000180839	0.000193207
2	chr2:200885395:A:T	200885395	NA,T	NA,A	NA,1	NA,-inf	NA,inf	NA,0.476666	0.000180784	0.000181949
2	chr2:201791404:T:A	201791404	NA,A	NA,T	NA,1	NA,inf	NA,inf	NA,0.590698	0.000180342	0.000181933
2	chr2:200922696:A:T	200922696	NA,T	NA,A	NA,1	NA,-inf	NA,inf	NA,0.448602	0.000180288	0.000181304
2	chr2:200999977:G:A	200999977	NA,A	NA,G	NA,1	NA,inf	NA,inf	NA,0.442538	0.000179983	0.000181066
2	chr2:201120157:A:T	201120157	NA,T	NA,A	NA,1	NA,-inf	NA,inf	NA,0.363682	0.000179939	0.000180738
2	chr2:200824185:C:T	200824185	NA,T	NA,C	NA,1	NA,-inf	NA,inf	NA,0.697007	0.000179661	0.000181338
2	chr2:200940938:A:G	200940938	G,G	A,A	1,1	inf,inf	inf,inf	0.224375,1.2004	0.000179593	0.000180126
2	chr2:201462456:C:T	201462456	NA,T	NA,C	NA,1	NA,inf	NA,inf	NA,0.560312	0.000179525	0.000180799
2	chr2:201759415:T:C	201759415	NA,C	NA,T	NA,1	NA,-inf	NA,inf	NA,0.439006	0.000179415	0.000180544
2	chr2:201687086:C:T	201687086	T,NA	C,NA	1,NA	inf,NA	inf,NA	0.847463,NA	0.000179321	0.000180681
2	chr2:201000706:T:C	201000706	NA,C	NA,T	NA,1	NA,inf	NA,inf	NA,0.363216	0.000179281	0.000180247
2	chr2:200928221:T:C	200928221	NA,C	NA,T	NA,1	NA,-inf	NA,inf	NA,0.443933	0.000179209	0.000180219
2	chr2:201602397:C:A	201602397	A,NA	C,NA	1,NA	inf,NA	inf,NA	0.299869,NA	0.000179179	0.000179786
2	chr2:200905991:T:C	200905991	NA,C	NA,T	NA,1	NA,-inf	NA,inf	NA,0.443202	0.000178967	0.000179977
2	chr2:201030570:T:G	201030570	NA,G	NA,T	NA,1	NA,inf	NA,inf	NA,0.360877	0.000178669	0.000179633
2	chr2:200895253:T:C	200895253	NA,C	NA,T	NA,1	NA,inf	NA,inf	NA,0.359518	0.000178254	0.000179216
2	chr2:200863418:A:G	200863418	G,G	A,A	1,1	inf,inf	inf,inf	0.692066,0.863455	0.000178179	0.000179105
2	chr2:201261015:A:G	201261015	G,G	A,A	1,1	-inf,inf	inf,inf	0.191732,1.733	0.000178031	0.000179836
2	chr2:200861333:T:C	200861333	NA,C	NA,T	NA,1	NA,inf	NA,inf	NA,0.541268	0.000177492	0.000178717
2	chr2:200919331:A:G	200919331	NA,G	NA,A	NA,1	NA,-inf	NA,inf	NA,0.436539	0.000177244	0.000178246
2	chr2:200876556:C:T	200876556	NA,T	NA,C	NA,1	NA,-inf	NA,inf	NA,0.435036	0.000176991	0.000177991
2	chr2:200935232:C:T	200935232	NA,T	NA,C	NA,1	NA,-inf	NA,inf	NA,0.43407	0.000176534	0.000177533
2	chr2:201162276:G:A	201162276	NA,A	NA,G	NA,1	NA,inf	NA,inf	NA,0.287852	0.000176395	0.000177277
2	chr2:201251243:G:C	201251243	C,C	G,G	1,1	-inf,inf	inf,inf	2.41497,0.336634	0.000176217	0.000186508
2	chr2:200958737:G:A	200958737	NA,A	NA,G	NA,1	NA,inf	NA,inf	NA,0.352095	0.000176212	0.000177167
2	chr2:201225050:G:A	201225050	NA,A	NA,G	NA,1	NA,-inf	NA,inf	NA,0.574211	0.000176103	0.000177475
2	chr2:201127554:C:T	201127554	NA,T	NA,C	NA,1	NA,inf	NA,inf	NA,0.575442	0.000175627	0.000176883
2	chr2:201333065:A:G	201333065	NA,G	NA,A	NA,1	NA,-inf	NA,inf	NA,0.347744	0.000175421	0.00017624
2	chr2:201038507:T:C	201038507	NA,C	NA,T	NA,1	NA,inf	NA,inf	NA,0.576285	0.000175365	0.000176624
2	chr2:200870933:G:A	200870933	NA,A	NA,G	NA,1	NA,inf	NA,inf	NA,0.435755	0.000175348	0.000176427
2	chr2:201178193:T:C	201178193	C,C	T,T	1,1	-inf,inf	inf,inf	0.422204,0.957743	0.000175347	0.000175904
2	chr2:201150711:G:T	201150711	NA,T	NA,G	NA,1	NA,inf	NA,inf	NA,0.563213	0.000175318	0.000176553
2	chr2:201258938:C:A	201258938	NA,A	NA,C	NA,1	NA,inf	NA,inf	NA,0.356055	0.000175068	0.000176042
2	chr2:201134410:A:G	201134410	NA,G	NA,A	NA,1	NA,inf	NA,inf	NA,0.561237	0.000174927	0.000176157
2	chr2:200908094:A:C	200908094	NA,C	NA,A	NA,1	NA,-inf	NA,inf	NA,0.427294	0.000174907	0.000175899
2	chr2:200880528:C:T	200880528	NA,T	NA,C	NA,1	NA,-inf	NA,inf	NA,0.548619	0.000174614	0.000175926
2	chr2:200851342:C:T	200851342	NA,T	NA,C	NA,1	NA,-inf	NA,inf	NA,0.442449	0.00017454	0.00017557
2	chr2:201671432:C:A	201671432	NA,A	NA,C	NA,1	NA,inf	NA,inf	NA,0.47554	0.000174449	0.000175587
2	chr2:201234462:T:A	201234462	NA,A	NA,T	NA,1	NA,inf	NA,inf	NA,0.560665	0.000174431	0.000175702
2	chr2:201320351:C:T	201320351	NA,T	NA,C	NA,1	NA,inf	NA,inf	NA,0.351359	0.000174253	0.000175212
2	chr2:200894562:G:A	200894562	NA,A	NA,G	NA,1	NA,inf	NA,inf	NA,0.410977	0.000174076	0.000175107
2	chr2:201721846:G:A	201721846	NA,A	NA,G	NA,1	NA,inf	NA,inf	NA,0.499093	0.000173971	0.000175216
2	chr2:200928261:C:T	200928261	NA,T	NA,C	NA,1	NA,-inf	NA,inf	NA,0.423666	0.000173941	0.000174929
2	chr2:201147693:C:A	201147693	NA,A	NA,C	NA,1	NA,-inf	NA,inf	NA,0.444755	0.00017383	0.00017479
2	chr2:201759649:T:C	201759649	C,NA	T,NA	1,NA	inf,NA	inf,NA	0.821308,NA	0.000173797	0.000175004
2	chr2:201133723:G:T	201133723	NA,T	NA,G	NA,1	NA,inf	NA,inf	NA,0.55514	0.000173778	0.000175
2	chr2:200961652:A:C	200961652	NA,C	NA,A	NA,1	NA,-inf	NA,inf	NA,0.564694	0.000173755	0.000175109
2	chr2:201801192:A:G	201801192	NA,G	NA,A	NA,1	NA,inf	NA,inf	NA,0.451688	0.000173613	0.000174728
2	chr2:201544742:C:T	201544742	T,T	C,C	1,1	-inf,inf	inf,inf	2.15868,0.425549	0.000173464	0.000177494
2	chr2:200868072:CTACT:C	200868072	NA,C	NA,CTACT	NA,1	NA,inf	NA,inf	NA,0.461638	0.000173379	0.000174542
2	chr2:200947462:T:C	200947462	NA,C	NA,T	NA,1	NA,-inf	NA,inf	NA,0.562979	0.000173174	0.000174525
2	chr2:200855595:A:AG	200855595	NA,AG	NA,A	NA,1	NA,-inf	NA,inf	NA,0.434987	0.000172781	0.000173801
2	chr2:201430126:G:A	201430126	NA,A	NA,G	NA,1	NA,-inf	NA,inf	NA,0.286215	0.000172552	0.000173331
2	chr2:200852451:T:C	200852451	NA,C	NA,T	NA,1	NA,inf	NA,inf	NA,0.483008	0.000172285	0.000173439
2	chr2:201708753:C:T	201708753	NA,T	NA,C	NA,1	NA,inf	NA,inf	NA,0.492539	0.000172224	0.000173458
2	chr2:200997272:C:T	200997272	NA,T	NA,C	NA,1	NA,-inf	NA,inf	NA,0.410655	0.000172137	0.000173067
2	chr2:201018362:AAG:A	201018362	NA,A	NA,AAG	NA,1	NA,-inf	NA,inf	NA,0.434178	0.000172075	0.000173174
2	chr2:201173699:TCTCA:T	201173699	NA,T	NA,TCTCA	NA,1	NA,inf	NA,inf	NA,0.559271	0.000172066	0.000173295
2	chr2:200830461:G:A	200830461	NA,A	NA,G	NA,1	NA,-inf	NA,inf	NA,0.449812	0.000171966	0.000173091
2	chr2:201153212:G:A	201153212	NA,A	NA,G	NA,1	NA,inf	NA,inf	NA,0.54763	0.000171847	0.000173056
2	chr2:201171848:C:T	201171848	NA,T	NA,C	NA,1	NA,inf	NA,inf	NA,0.547318	0.000171782	0.00017299
2	chr2:200896179:G:C	200896179	C,C	G,G	1,1	inf,inf	inf,inf	0.204721,1.18529	0.000171514	0.000172027
2	chr2:201251749:A:G	201251749	G,G	A,A	1,1	-inf,inf	inf,inf	2.37047,0.347579	0.000171317	0.000180826
2	chr2:201360934:T:C	201360934	NA,C	NA,T	NA,1	NA,inf	NA,inf	NA,0.538337	0.00017131	0.000172573
2	chr2:201199931:T:A	201199931	NA,A	NA,T	NA,1	NA,-inf	NA,inf	NA,0.553721	0.000171278	0.00017261
2	chr2:201245387:C:T	201245387	NA,T	NA,C	NA,1	NA,-inf	NA,inf	NA,0.556313	0.000171094	0.000172433
2	chr2:201658824:A:G	201658824	G,G	A,A	1,1	inf,-inf	inf,inf	0.567699,1.02189	0.000170995	0.000171876
2	chr2:201148891:T:C	201148891	NA,C	NA,T	NA,1	NA,inf	NA,inf	NA,0.543234	0.000170931	0.000172134
2	chr2:201428088:A:G	201428088	NA,G	NA,A	NA,1	NA,-inf	NA,inf	NA,0.265622	0.00017059	0.000171362
2	chr2:201217149:T:C	201217149	NA,C	NA,T	NA,1	NA,inf	NA,inf	NA,0.53974	0.000170563	0.000171798
2	chr2:201098629:G:A	201098629	NA,A	NA,G	NA,1	NA,-inf	NA,inf	NA,0.404223	0.000170509	0.000171433
2	chr2:201647293:C:T	201647293	NA,T	NA,C	NA,1	NA,inf	NA,inf	NA,0.428143	0.000170157	0.000171201
2	chr2:201537362:A:G	201537362	NA,G	NA,A	NA,1	NA,-inf	NA,inf	NA,0.333627	0.000170147	0.000171133
2	chr2:201232402:GCA:G	201232402	NA,G	NA,GCA	NA,1	NA,-inf	NA,inf	NA,0.413133	0.000169822	0.000170904
2	chr2:200864501:C:T	200864501	NA,T	NA,C	NA,1	NA,inf	NA,inf	NA,0.385951	0.000169784	0.000170825
2	chr2:201428093:A:G	201428093	NA,G	NA,A	NA,1	NA,-inf	NA,inf	NA,0.261809	0.000169533	0.000170304
2	chr2:201428092:C:T	201428092	NA,T	NA,C	NA,1	NA,-inf	NA,inf	NA,0.2615	0.000169446	0.000170217
2	chr2:200842602:AC:A	200842602	NA,A	NA,AC	NA,1	NA,-inf	NA,inf	NA,0.429737	0.000168735	0.000169745
2	chr2:200843782:G:A	200843782	NA,A	NA,G	NA,1	NA,-inf	NA,inf	NA,0.43054	0.000168692	0.000169786
2	chr2:201431708:C:G	201431708	NA,G	NA,C	NA,1	NA,-inf	NA,inf	NA,0.550888	0.000168149	0.000169475
2	chr2:201436793:A:C	201436793	NA,C	NA,A	NA,1	NA,-inf	NA,inf	NA,0.256037	0.000167991	0.000168761
2	chr2:201116840:A:G	201116840	NA,G	NA,A	NA,1	NA,-inf	NA,inf	NA,0.537291	0.000167685	0.000168986
2	chr2:201148691:T:A	201148691	NA,A	NA,T	NA,1	NA,inf	NA,inf	NA,0.511028	0.00016754	0.00016873
2	chr2:200924070:T:A	200924070	A,A	T,T	1,1	inf,inf	inf,inf	0.219961,1.16811	0.000167478	0.000167982
2	chr2:201462327:A:G	201462327	NA,G	NA,A	NA,1	NA,-inf	NA,inf	NA,0.308241	0.000167451	0.000168266
2	chr2:201433550:T:G	201433550	NA,G	NA,T	NA,1	NA,-inf	NA,inf	NA,0.252825	0.000167099	0.000167868
2	chr2:201154545:C:T	201154545	NA,T	NA,C	NA,1	NA,inf	NA,inf	NA,0.3919	0.000166958	0.00016797
2	chr2:201387399:T:G	201387399	NA,G	NA,T	NA,1	NA,-inf	NA,inf	NA,0.251613	0.000166927	0.000167697
2	chr2:201790164:T:C	201790164	C,C	T,T	1,1	-inf,-inf	inf,inf	0.0317036,1.62122	0.000166663	0.000168249
2	chr2:201445982:T:G	201445982	NA,G	NA,T	NA,1	NA,-inf	NA,inf	NA,0.250252	0.000166441	0.00016721
2	chr2:201640278:A:G	201640278	NA,G	NA,A	NA,1	NA,inf	NA,inf	NA,0.50463	0.000166431	0.000167735
2	chr2:201349945:C:A	201349945	NA,A	NA,C	NA,1	NA,inf	NA,inf	NA,0.51613	0.000166165	0.000167393
2	chr2:201701073:T:C	201701073	NA,C	NA,T	NA,1	NA,-inf	NA,inf	NA,0.503195	0.000166071	0.000167275
2	chr2:201541189:A:G	201541189	NA,G	NA,A	NA,1	NA,-inf	NA,inf	NA,0.407549	0.000165981	0.000167018
2	chr2:201453009:G:A	201453009	NA,A	NA,G	NA,1	NA,-inf	NA,inf	NA,0.248228	0.00016574	0.000166509
2	chr2:201097627:C:T	201097627	NA,T	NA,C	NA,1	NA,inf	NA,inf	NA,0.528996	0.000165718	0.000166899
2	chr2:200853045:T:C	200853045	NA,C	NA,T	NA,1	NA,inf	NA,inf	NA,0.388655	0.000165547	0.000166577
2	chr2:201253876:G:A	201253876	NA,A	NA,G	NA,1	NA,inf	NA,inf	NA,0.331993	0.000165534	0.000166483
2	chr2:201816277:C:G	201816277	NA,G	NA,C	NA,1	NA,inf	NA,inf	NA,0.487444	0.000165276	0.000166438
2	chr2:201081235:G:A	201081235	NA,A	NA,G	NA,1	NA,inf	NA,inf	NA,0.523498	0.000165133	0.000166303
2	chr2:201234902:G:A	201234902	NA,A	NA,G	NA,1	NA,inf	NA,inf	NA,0.523748	0.000164849	0.000166054
2	chr2:200844518:A:G	200844518	NA,G	NA,A	NA,1	NA,-inf	NA,inf	NA,0.411177	0.000164795	0.000165859
2	chr2:201693969:C:T	201693969	NA,T	NA,C	NA,1	NA,-inf	NA,inf	NA,0.424194	0.000164631	0.000165731
2	chr2:201296331:C:T	201296331	NA,T	NA,C	NA,1	NA,inf	NA,inf	NA,0.294561	0.000164403	0.000165302
2	chr2:201002906:A:G	201002906	G,NA	A,NA	1,NA	inf,NA	inf,NA	1.09069,NA	0.000164392	0.000166466
2	chr2:201490879:A:G	201490879	G,NA	A,NA	1,NA	-inf,NA	inf,NA	1.25542,NA	0.000164324	0.000167264
2	chr2:201428098:C:T	201428098	NA,T	NA,C	NA,1	NA,-inf	NA,inf	NA,0.240253	0.000163746	0.000164513
2	chr2:201348272:C:G	201348272	NA,G	NA,C	NA,1	NA,inf	NA,inf	NA,0.503112	0.000163511	0.000164716
2	chr2:201712334:TA:T	201712334	NA,T	NA,TA	NA,1	NA,inf	NA,inf	NA,0.452498	0.000163416	0.000164583
2	chr2:201250543:C:A	201250543	A,NA	C,NA	1,NA	-inf,NA	inf,NA	0.321717,NA	0.000163252	0.000163883
2	chr2:201735211:G:A	201735211	NA,A	NA,G	NA,1	NA,inf	NA,inf	NA,0.51268	0.000162966	0.000164371
2	chr2:200915772:C:T	200915772	NA,T	NA,C	NA,1	NA,-inf	NA,inf	NA,0.376698	0.000162946	0.000163884
2	chr2:201647726:C:T	201647726	NA,T	NA,C	NA,1	NA,inf	NA,inf	NA,0.396533	0.000162859	0.000163863
2	chr2:200890865:T:G	200890865	NA,G	NA,T	NA,1	NA,inf	NA,inf	NA,0.381279	0.000162819	0.000163819
2	chr2:201443997:T:C	201443997	NA,C	NA,T	NA,1	NA,-inf	NA,inf	NA,0.236333	0.000162722	0.000163488
2	chr2:201604749:A:G	201604749	NA,G	NA,A	NA,1	NA,inf	NA,inf	NA,0.361137	0.000162715	0.000163738
2	chr2:201225590:T:C	201225590	NA,C	NA,T	NA,1	NA,inf	NA,inf	NA,0.485405	0.000162343	0.000163493
2	chr2:201119344:C:A	201119344	NA,A	NA,C	NA,1	NA,inf	NA,inf	NA,0.300438	0.000162342	0.000163246
2	chr2:201722936:C:A	201722936	A,NA	C,NA	1,NA	-inf,NA	inf,NA	0.65136,NA	0.000162174	0.000163196
2	chr2:201578301:GAA:G	201578301	NA,G	NA,GAA	NA,1	NA,-inf	NA,inf	NA,0.529353	0.000162142	0.000163427
2	chr2:201649430:T:C	201649430	NA,C	NA,T	NA,1	NA,-inf	NA,inf	NA,0.495936	0.000161732	0.000162922
2	chr2:201371602:G:A	201371602	NA,A	NA,G	NA,1	NA,inf	NA,inf	NA,0.502729	0.000161478	0.000162705
2	chr2:201614279:G:A	201614279	NA,A	NA,G	NA,1	NA,inf	NA,inf	NA,0.22356	0.000161418	0.000162257
2	chr2:201361116:G:A	201361116	NA,A	NA,G	NA,1	NA,-inf	NA,inf	NA,0.518233	0.000161266	0.000162532
2	chr2:200917735:GGTTGGTGGAA:G	200917735	NA,G	NA,GGTTGGTGGAA	NA,1	NA,-inf	NA,inf	NA,0.503204	0.00016094	0.000162177
2	chr2:200927400:A:T	200927400	T,T	A,A	1,1	inf,inf	inf,inf	0.18808,1.16404	0.000160937	0.000161427
2	chr2:201428100:C:T	201428100	NA,T	NA,C	NA,1	NA,-inf	NA,inf	NA,0.229255	0.000160919	0.000161683
2	chr2:201791239:T:G	201791239	NA,G	NA,T	NA,1	NA,inf	NA,inf	NA,0.367094	0.000160802	0.000161803
2	chr2:200926230:C:T	200926230	NA,T	NA,C	NA,1	NA,-inf	NA,inf	NA,0.366374	0.000160583	0.000161511
2	chr2:201399002:T:G	201399002	NA,G	NA,T	NA,1	NA,-inf	NA,inf	NA,0.23908	0.000160487	0.000161254
2	chr2:201316561:A:G	201316561	NA,G	NA,A	NA,1	NA,inf	NA,inf	NA,0.484998	0.00016018	0.000161357
2	chr2:201313642:A:G	201313642	NA,G	NA,A	NA,1	NA,inf	NA,inf	NA,0.484745	0.000160133	0.000161309
2	chr2:201308415:T:C	201308415	NA,C	NA,T	NA,1	NA,inf	NA,inf	NA,0.484154	0.000160016	0.000161192
2	chr2:201464399:T:C	201464399	C,C	T,T	1,1	inf,inf	inf,inf	0.496244,1.81712	0.00015999	0.000162634
2	chr2:201511218:T:G	201511218	NA,G	NA,T	NA,1	NA,inf	NA,inf	NA,0.370177	0.000159828	0.000160835
2	chr2:201485690:G:C	201485690	NA,C	NA,G	NA,1	NA,inf	NA,inf	NA,0.369591	0.000159652	0.000160659
2	chr2:201221254:A:G	201221254	NA,G	NA,A	NA,1	NA,inf	NA,inf	NA,0.501147	0.000159581	0.000160721
2	chr2:201555470:G:A	201555470	NA,A	NA,G	NA,1	NA,-inf	NA,inf	NA,0.276896	0.000159479	0.000160257
2	chr2:201601311:TGTGTGG:T	201601311	NA,T	NA,TGTGTGG	NA,1	NA,-inf	NA,inf	NA,0.3933	0.00015936	0.000160374
2	chr2:201096770:C:T	201096770	T,NA	C,NA	1,NA	inf,NA	inf,NA	0.344895,NA	0.000159239	0.000159766
2	chr2:201401775:A:G	201401775	NA,G	NA,A	NA,1	NA,-inf	NA,inf	NA,0.234125	0.000159223	0.000159989
2	chr2:201427647:T:C	201427647	NA,C	NA,T	NA,1	NA,inf	NA,inf	NA,0.481173	0.000159004	0.000160174
2	chr2:201439835:C:CA	201439835	NA,CA	NA,C	NA,1	NA,-inf	NA,inf	NA,0.231356	0.000158824	0.000159589
2	chr2:200857462:C:T	200857462	NA,T	NA,C	NA,1	NA,inf	NA,inf	NA,0.419421	0.00015879	0.00015985
2	chr2:201361201:CAG:C	201361201	NA,C	NA,CAG	NA,1	NA,inf	NA,inf	NA,0.488632	0.000158748	0.000159951
2	chr2:201251990:A:G	201251990	NA,G	NA,A	NA,1	NA,inf	NA,inf	NA,0.301955	0.000158501	0.000159418
2	chr2:201101061:T:A	201101061	NA,A	NA,T	NA,1	NA,inf	NA,inf	NA,0.283978	0.000158436	0.000159324
2	chr2:201456341:C:A	201456341	NA,A	NA,C	NA,1	NA,inf	NA,inf	NA,0.477802	0.000158405	0.00015957
2	chr2:201662154:A:G	201662154	NA,G	NA,A	NA,1	NA,-inf	NA,inf	NA,0.41573	0.000157936	0.000159001
2	chr2:201024467:C:T	201024467	NA,T	NA,C	NA,1	NA,inf	NA,inf	NA,0.37702	0.000157894	0.000158921
2	chr2:201483443:C:A	201483443	NA,A	NA,C	NA,1	NA,inf	NA,inf	NA,0.363649	0.000157783	0.00015878
2	chr2:201746536:T:C	201746536	NA,C	NA,T	NA,1	NA,inf	NA,inf	NA,0.325508	0.000157643	0.000158589
2	chr2:201183732:T:C	201183732	NA,C	NA,T	NA,1	NA,inf	NA,inf	NA,0.47875	0.000157603	0.000158731
2	chr2:200979828:C:A	200979828	NA,A	NA,C	NA,1	NA,-inf	NA,inf	NA,0.315371	0.000157566	0.000158541
2	chr2:200834007:T:A	200834007	NA,A	NA,T	NA,1	NA,-inf	NA,inf	NA,0.379274	0.000157401	0.000158426
2	chr2:201051322:A:G	201051322	NA,G	NA,A	NA,1	NA,-inf	NA,inf	NA,0.314388	0.000157356	0.00015833
2	chr2:201286654:C:T	201286654	NA,T	NA,C	NA,1	NA,inf	NA,inf	NA,0.260974	0.000157134	0.000158003
2	chr2:201300524:A:C	201300524	NA,C	NA,A	NA,1	NA,inf	NA,inf	NA,0.47011	0.000156924	0.00015806
2	chr2:201613947:G:A	201613947	NA,A	NA,G	NA,1	NA,inf	NA,inf	NA,0.205608	0.000156908	0.000157734
2	chr2:201149105:C:T	201149105	NA,T	NA,C	NA,1	NA,inf	NA,inf	NA,0.437208	0.000156536	0.00015762
2	chr2:201144855:T:A	201144855	NA,A	NA,T	NA,1	NA,inf	NA,inf	NA,0.437208	0.000156536	0.00015762
2	chr2:201603892:C:T	201603892	NA,T	NA,C	NA,1	NA,inf	NA,inf	NA,0.332004	0.00015633	0.000157317
2	chr2:201082389:C:T	201082389	NA,T	NA,C	NA,1	NA,-inf	NA,inf	NA,0.339969	0.00015624	0.00015711
2	chr2:201137491:A:G	201137491	NA,G	NA,A	NA,1	NA,inf	NA,inf	NA,0.435482	0.000156207	0.000157289
2	chr2:200902865:T:C	200902865	NA,C	NA,T	NA,1	NA,-inf	NA,inf	NA,0.36732	0.000155796	0.000156805
2	chr2:201649478:C:T	201649478	NA,T	NA,C	NA,1	NA,inf	NA,inf	NA,0.359938	0.00015565	0.000156613
2	chr2:201332674:CT:C	201332674	NA,C	NA,CT	NA,1	NA,inf	NA,inf	NA,0.459333	0.000155419	0.000156552
2	chr2:201465907:G:A	201465907	A,A	G,G	1,1	-inf,inf	inf,inf	3.29591,0.849966	0.000155372	0.000218787
2	chr2:201158278:C:T	201158278	NA,T	NA,C	NA,1	NA,inf	NA,inf	NA,0.211009	0.000155349	0.000156174
2	chr2:201291502:T:C	201291502	NA,C	NA,T	NA,1	NA,inf	NA,inf	NA,0.256225	0.000155331	0.000156196
2	chr2:201477920:A:G	201477920	NA,G	NA,A	NA,1	NA,-inf	NA,inf	NA,0.211218	0.000155098	0.00015586
2	chr2:201476413:A:G	201476413	NA,G	NA,A	NA,1	NA,-inf	NA,inf	NA,0.236883	0.000154457	0.000155226
2	chr2:201684778:G:A	201684778	NA,A	NA,G	NA,1	NA,-inf	NA,inf	NA,0.439369	0.000154265	0.000155381
2	chr2:201422657:C:CA	201422657	NA,CA	NA,C	NA,1	NA,-inf	NA,inf	NA,0.306783	0.000154226	0.000155035
2	chr2:201229528:G:A	201229528	NA,A	NA,G	NA,1	NA,inf	NA,inf	NA,0.462441	0.000154074	0.000155186
2	chr2:201237275:G:C	201237275	C,C	G,G	1,1	-inf,-inf	inf,inf	0.59249,0.736711	0.000154056	0.000154488
2	chr2:201115041:CTGGAG:C	201115041	NA,C	NA,CTGGAG	NA,1	NA,inf	NA,inf	NA,0.462837	0.000154036	0.00015512
2	chr2:201230991:C:T	201230991	NA,T	NA,C	NA,1	NA,inf	NA,inf	NA,0.461509	0.000153906	0.000155017
2	chr2:200970253:G:A	200970253	A,NA	G,NA	1,NA	inf,NA	inf,NA	1.04408,NA	0.000153889	0.000155797
2	chr2:201228863:T:C	201228863	NA,C	NA,T	NA,1	NA,inf	NA,inf	NA,0.46086	0.00015379	0.000154899
2	chr2:201553197:C:G	201553197	NA,G	NA,C	NA,1	NA,inf	NA,inf	NA,0.563864	0.000153719	0.000154921
2	chr2:200985873:T:C	200985873	NA,C	NA,T	NA,1	NA,-inf	NA,inf	NA,0.326482	0.000153691	0.000154551
2	chr2:201345254:C:T	201345254	NA,T	NA,C	NA,1	NA,inf	NA,inf	NA,0.238733	0.000153459	0.000154309
2	chr2:200857597:T:C	200857597	NA,C	NA,T	NA,1	NA,inf	NA,inf	NA,0.391425	0.000153351	0.000154376
2	chr2:201124168:G:T	201124168	NA,T	NA,G	NA,1	NA,inf	NA,inf	NA,0.457241	0.000153099	0.000154175
2	chr2:201679656:A:G	201679656	NA,G	NA,A	NA,1	NA,-inf	NA,inf	NA,0.292783	0.000153039	0.000153989
2	chr2:201161989:C:T	201161989	NA,T	NA,C	NA,1	NA,inf	NA,inf	NA,0.41881	0.000153001	0.00015406
2	chr2:200875477:T:A	200875477	NA,A	NA,T	NA,1	NA,inf	NA,inf	NA,0.473377	0.000152986	0.000154116
2	chr2:200878823:A:G	200878823	NA,G	NA,A	NA,1	NA,-inf	NA,inf	NA,0.421824	0.000152937	0.000154041
2	chr2:201339730:T:C	201339730	NA,C	NA,T	NA,1	NA,inf	NA,inf	NA,0.235474	0.000152721	0.000153569
2	chr2:201079418:C:T	201079418	NA,T	NA,C	NA,1	NA,inf	NA,inf	NA,0.454186	0.000152486	0.000153558
2	chr2:201231531:C:T	201231531	T,NA	C,NA	1,NA	inf,NA	inf,NA	0.345395,NA	0.000152253	0.000152787
2	chr2:200969024:G:T	200969024	NA,T	NA,G	NA,1	NA,-inf	NA,inf	NA,0.319511	0.000152201	0.000153056
2	chr2:201720918:T:C	201720918	C,NA	T,NA	1,NA	-inf,NA	inf,NA	0.613404,NA	0.000152181	0.000153143
2	chr2:200853921:T:C	200853921	NA,C	NA,T	NA,1	NA,inf	NA,inf	NA,0.204807	0.00015213	0.00015295
2	chr2:201684806:C:T	201684806	NA,T	NA,C	NA,1	NA,-inf	NA,inf	NA,0.49749	0.000152074	0.000153303
2	chr2:201586748:GACTT:G	201586748	G,G	GACTT,GACTT	1,1	-inf,inf	inf,inf	2.5735,0.579281	0.000152034	0.00016251
2	chr2:200992599:A:T	200992599	NA,T	NA,A	NA,1	NA,-inf	NA,inf	NA,0.318559	0.000152014	0.000152868
2	chr2:200974872:A:G	200974872	NA,G	NA,A	NA,1	NA,-inf	NA,inf	NA,0.317307	0.000151762	0.000152616
2	chr2:201417015:T:C	201417015	NA,C	NA,T	NA,1	NA,-inf	NA,inf	NA,0.188909	0.000151504	0.000152263
2	chr2:201784985:T:C	201784985	C,C	T,T	1,1	-inf,-inf	inf,inf	0.261559,1.35758	0.000151473	0.000152572
2	chr2:201785122:T:C	201785122	NA,C	NA,T	NA,1	NA,inf	NA,inf	NA,0.350763	0.000151311	0.000152252
2	chr2:201531882:T:A	201531882	NA,A	NA,T	NA,1	NA,-inf	NA,inf	NA,0.340208	0.000151245	0.000152232
2	chr2:201633304:T:C	201633304	NA,C	NA,T	NA,1	NA,inf	NA,inf	NA,0.183997	0.000151233	0.000152047
2	chr2:201666821:T:C	201666821	NA,C	NA,T	NA,1	NA,inf	NA,inf	NA,0.237806	0.000151159	0.00015202
2	chr2:201525791:A:G	201525791	NA,G	NA,A	NA,1	NA,-inf	NA,inf	NA,0.274707	0.000151128	0.000152052
2	chr2:201604638:C:T	201604638	NA,T	NA,C	NA,1	NA,inf	NA,inf	NA,0.305213	0.000150853	0.000151809
2	chr2:201293206:G:C	201293206	NA,C	NA,G	NA,1	NA,inf	NA,inf	NA,0.243452	0.000150638	0.000151494
2	chr2:201103596:A:G	201103596	NA,G	NA,A	NA,1	NA,inf	NA,inf	NA,0.446143	0.000150629	0.00015169
2	chr2:201191131:G:A	201191131	NA,A	NA,G	NA,1	NA,inf	NA,inf	NA,0.206688	0.000150627	0.000151433
```
