## Supplementary material for "Characterization of shared and ancestry-specific signals driving complex traits using multi-ancestry fine-mapping": susiex_nc2.cs80.snp

```
BP	SNP	PIP(CS1)	LogBF(CS1,Pop1)	LogBF(CS1,Pop2)	PIP(CS2)	LogBF(CS2,Pop1)	LogBF(CS2,Pop2)
200821399	chr2:200821399:T:C	4.78709e-07	-1.60055	-0.105998	5.87242e-05	-1.65435	-0.246892
200821635	chr2:200821635:A:C	1.30593e-06	-1.40342e-10	-0.702969	0.000203712	-1.40342e-10	-0.657384
200821943	chr2:200821943:C:T	7.58595e-07	-1.40342e-10	-1.24617	0.000116595	-1.40342e-10	-1.21539
200824185	chr2:200824185:C:T	1.67798e-06	-1.40342e-10	-0.452292	0.000179661	-1.40342e-10	-0.783021
200824217	chr2:200824217:G:A	1.0167e-06	-0.953325	-2.77775e-10	0.000406943	0.0345814	-2.77775e-10
200824521	chr2:200824521:A:T	1.54954e-07	-1.66583	-1.16868	2.8417e-05	-1.44591	-1.18119
200824745	chr2:200824745:C:T	7.68615e-07	-1.40342e-10	-1.23305	0.000115369	-1.40342e-10	-1.22596
200824751	chr2:200824751:A:G	7.94857e-07	-1.40342e-10	-1.19948	0.000124531	-1.40342e-10	-1.14954
200824754	chr2:200824754:T:C	1.75614e-07	-1.67413	-1.03522	2.68802e-05	-1.53385	-1.14885
200824821	chr2:200824821:G:A	5.36555e-07	-1.59247	-2.77775e-10	7.37671e-05	-1.67318	-2.77775e-10
200824839	chr2:200824839:T:C	7.91326e-07	-1.40342e-10	-1.20393	0.000123682	-1.40342e-10	-1.15638
200825290	chr2:200825290:CCT:C	1.57866e-07	-1.60703	-1.20887	3.33217e-05	-1.31677	-1.15111
200825372	chr2:200825372:A:T	1.83638e-07	-1.67782	-0.986856	2.61511e-05	-1.5683	-1.1419
200825528	chr2:200825528:C:T	9.45409e-07	-1.40342e-10	-1.02602	0.000144942	-1.40342e-10	-0.99776
200825792	chr2:200825792:A:G	3.41871e-06	-1.40342e-10	0.259379	0.000545548	-1.40342e-10	0.3277
200825995	chr2:200825995:A:G	7.83498e-07	-1.40342e-10	-1.21387	0.000121872	-1.40342e-10	-1.17112
200826065	chr2:200826065:C:CTTAAT	1.31734e-06	-1.40342e-10	-0.694266	0.000205556	-1.40342e-10	-0.648371
200826627	chr2:200826627:ACCTTGAATCAGAACCTCAGTTGTTAAAGGCTTAACTGCTTGTGGCAACTACTATAGTGCTCTAGTGGGGACAGTGGTTAAAATCTGCAGAATC:A	7.67018e-07	-1.40342e-10	-1.23513	0.000113123	-1.40342e-10	-1.24561
200827726	chr2:200827726:T:A	8.05553e-07	-0.12212	-1.06399	2.92784e-05	-1.50354	-1.09371
200828053	chr2:200828053:T:C	1.24528e-06	-1.12842	0.377901	0.000134096	-1.45314	0.377602
200829144	chr2:200829144:A:T	5.84702e-07	-1.18941	-0.31713	6.12359e-05	-1.49018	-0.369177
200829642	chr2:200829642:G:C	7.60062e-07	-1.40342e-10	-1.24424	0.000113086	-1.40342e-10	-1.24595
200829702	chr2:200829702:AAGCC:A	2.6917e-07	-1.48476	-0.797538	7.42714e-05	-0.879903	-0.786463
200830461	chr2:200830461:G:A	1.12538e-06	-1.40342e-10	-0.85176	0.000171966	-1.40342e-10	-0.826794
200830649	chr2:200830649:A:C	7.83162e-07	-1.40342e-10	-1.2143	0.000135502	-1.40342e-10	-1.06511
200830804	chr2:200830804:A:G	1.53914e-06	-1.40342e-10	-0.538658	0.000210239	-1.40342e-10	-0.625846
200831136	chr2:200831136:G:A	9.56183e-07	0.0401431	-1.05483	3.13126e-05	-1.44764	-1.08243
200831145	chr2:200831145:C:T	8.15412e-07	-1.40342e-10	-1.17395	0.000146149	-1.40342e-10	-0.989462
200831738	chr2:200831738:C:T	5.23667e-07	-1.61678	-2.77775e-10	7.34337e-05	-1.67771	-2.77775e-10
200831776	chr2:200831776:G:A	7.59856e-07	-1.40342e-10	-1.24451	0.000115081	-1.40342e-10	-1.22845
200832410	chr2:200832410:C:A	4.924e-07	-1.67835	-2.77775e-10	7.87193e-05	-1.6082	-2.77775e-10
200832466	chr2:200832466:G:T	7.58699e-07	-1.40342e-10	-1.24603	0.000113254	-1.40342e-10	-1.24445
200832472	chr2:200832472:G:A	1.00022e-06	-1.40342e-10	-0.969662	0.000140716	-1.40342e-10	-1.02735
200832481	chr2:200832481:C:T	3.00905e-06	1.06812	-0.936378	5.19684e-05	-1.13425	-0.889203
200832690	chr2:200832690:T:C	7.59973e-07	-1.40342e-10	-1.24436	0.000113081	-1.40342e-10	-1.24599
200832851	chr2:200832851:A:G	1.79652e-06	-1.40342e-10	-0.384034	0.00025432	-1.40342e-10	-0.435498
200832999	chr2:200832999:G:A	1.62901e-07	-1.57838	-1.20612	3.39329e-05	-1.30199	-1.14772
200833435	chr2:200833435:G:A	3.4326e-06	-1.40342e-10	0.263433	0.000632652	-1.40342e-10	0.475829
200834007	chr2:200834007:T:A	1.02512e-06	-1.40342e-10	-0.945078	0.000157401	-1.40342e-10	-0.915293
200834464	chr2:200834464:C:T	1.45774e-06	-1.40342e-10	-0.592997	0.000227945	-1.40342e-10	-0.544985
200834482	chr2:200834482:G:A	1.72786e-07	-1.54515	-1.18044	3.75008e-05	-1.24014	-1.10959
200834654	chr2:200834654:C:T	9.45677e-07	-1.40342e-10	-1.02574	0.000134499	-1.40342e-10	-1.07254
200834702	chr2:200834702:T:C	7.94431e-07	-1.40342e-10	-1.20001	0.000120532	-1.40342e-10	-1.18218
200834988	chr2:200834988:G:A	2.38378e-06	-1.40342e-10	-0.101197	0.000377022	-1.40342e-10	-0.0417882
200835137	chr2:200835137:G:A	1.76142e-07	-1.66189	-1.04446	2.63812e-05	-1.52107	-1.18037
200835623	chr2:200835623:C:T	1.01494e-06	-1.23592	0.28087	0.000114004	-1.52206	0.2842
200835836	chr2:200835836:G:A	1.61675e-06	-1.40342e-10	-0.489468	0.000254035	-1.40342e-10	-0.43662
200836476	chr2:200836476:G:A	7.96125e-07	-1.40342e-10	-1.19788	0.00012471	-1.40342e-10	-1.1481
200836489	chr2:200836489:A:G	3.8684e-06	-1.40342e-10	0.382956	0.000717866	-1.40342e-10	0.602192
200836973	chr2:200836973:A:G	1.73819e-06	-1.40342e-10	-0.417039	0.000247144	-1.40342e-10	-0.46412
200837248	chr2:200837248:CT:C	1.66186e-07	-1.51916	-1.24537	3.30047e-05	-1.23784	-1.2396
200837296	chr2:200837296:T:C	1.72974e-07	-1.56119	-1.16331	3.1869e-05	-1.29721	-1.21524
200837427	chr2:200837427:C:T	1.58443e-06	-1.40342e-10	-0.509659	0.000248926	-1.40342e-10	-0.456935
200837504	chr2:200837504:C:G	4.92443e-07	-1.67826	-2.77775e-10	7.8567e-05	-1.61014	-2.77775e-10
200837716	chr2:200837716:CACAT:C	1.62714e-06	-1.40342e-10	-0.483058	0.000255763	-1.40342e-10	-0.429841
200838210	chr2:200838210:A:C	1.53749e-06	-1.40342e-10	-0.539733	0.000219496	-1.40342e-10	-0.582759
200838518	chr2:200838518:G:A	1.36722e-06	-1.40342e-10	-0.657107	0.000189907	-1.40342e-10	-0.727557
200838951	chr2:200838951:A:T	4.98215e-07	-1.66661	-2.77775e-10	7.84092e-05	-1.61215	-2.77775e-10
200838953	chr2:200838953:C:T	5.02556e-07	-1.65793	-2.77775e-10	7.7586e-05	-1.6227	-2.77775e-10
200839150	chr2:200839150:C:T	1.40513e-06	-1.40342e-10	-0.629752	0.000219647	-1.40342e-10	-0.582069
200839290	chr2:200839290:G:A	2.1181e-06	-1.40342e-10	-0.219367	0.000357672	-1.40342e-10	-0.0944757
200839341	chr2:200839341:T:C	1.74671e-07	-1.63804	-1.0767	2.9193e-05	-1.41428	-1.18588
200840218	chr2:200840218:C:T	1.41001e-06	-1.40342e-10	-0.626288	0.000250052	-1.40342e-10	-0.452423
200840261	chr2:200840261:G:T	7.63345e-07	-1.40342e-10	-1.23993	0.000113106	-1.40342e-10	-1.24577
200840268	chr2:200840268:G:A	1.16103e-06	-0.820573	-2.77775e-10	8.52272e-05	-1.52877	-2.77775e-10
200840362	chr2:200840362:G:A	2.89237e-07	-0.982146	-1.22825	6.96181e-05	-0.484897	-1.24617
200841513	chr2:200841513:C:T	4.2651e-07	-1.3746	-0.447406	9.52871e-05	-1.03298	-0.38422
200841531	chr2:200841531:C:T	7.64327e-07	-1.40342e-10	-1.23864	0.000115597	-1.40342e-10	-1.22398
200841624	chr2:200841624:G:A	5.92172e-07	-0.451813	-1.04203	5.865e-05	-0.67762	-1.22488
200841662	chr2:200841662:G:A	3.50767e-07	-0.841122	-1.17639	2.52636e-05	-1.67076	-1.07397
200841704	chr2:200841704:G:A	1.74264e-06	-1.40342e-10	-0.414486	0.00018475	-1.40342e-10	-0.755089
200842493	chr2:200842493:T:C	1.63605e-07	-1.5638	-1.21638	3.5653e-05	-1.28931	-1.11095
200842602	chr2:200842602:AC:A	1.01038e-06	-1.40342e-10	-0.959559	0.000168735	-1.40342e-10	-0.845764
200842639	chr2:200842639:A:C	8.90455e-07	-1.40342e-10	-1.08591	0.00012959	-1.40342e-10	-1.10972
200843029	chr2:200843029:G:A	8.94167e-07	-1.40342e-10	-1.08175	0.000130083	-1.40342e-10	-1.10592
200843782	chr2:200843782:G:A	1.09446e-06	-1.40342e-10	-0.879624	0.000168692	-1.40342e-10	-0.846018
200843952	chr2:200843952:T:A	9.0005e-07	-1.40342e-10	-1.07519	0.00013086	-1.40342e-10	-1.09996
200844029	chr2:200844029:T:C	5.12508e-07	-1.63832	-2.77775e-10	7.54669e-05	-1.6504	-2.77775e-10
200844082	chr2:200844082:C:T	1.49814e-06	-1.40342e-10	-0.56566	0.000234723	-1.40342e-10	-0.515685
200844436	chr2:200844436:C:T	7.68403e-07	-1.40342e-10	-1.23332	0.000129585	-1.40342e-10	-1.10976
200844518	chr2:200844518:A:G	1.0649e-06	-1.40342e-10	-0.907002	0.000164795	-1.40342e-10	-0.869391
200844706	chr2:200844706:A:G	2.44792e-07	-1.61484	-0.762396	3.52505e-05	-1.66371	-0.747898
200844738	chr2:200844738:T:C	5.37728e-07	-1.59029	-2.77775e-10	0.000104918	-1.32091	-2.77775e-10
200844968	chr2:200844968:G:A	7.58594e-07	-1.40342e-10	-1.24617	0.000113167	-1.40342e-10	-1.24523
200845455	chr2:200845455:C:T	8.66123e-07	-1.40342e-10	-1.11361	0.000137347	-1.40342e-10	-1.05158
200846657	chr2:200846657:G:T	1.71225e-07	-1.65609	-1.07857	2.19574e-05	-1.67776	-1.20722
200846769	chr2:200846769:C:T	8.77087e-07	-1.40342e-10	-1.10103	0.00012968	-1.40342e-10	-1.10902
200846866	chr2:200846866:G:A	1.31332e-06	-1.40342e-10	-0.697325	0.000203411	-1.40342e-10	-0.658863
200847074	chr2:200847074:A:G	4.56596e-07	-0.779308	-0.974532	0.000339681	0.778277	-0.924362
200847170	chr2:200847170:G:A	9.8101e-07	-0.989057	-2.77775e-10	9.78327e-05	-1.39083	-2.77775e-10
200848066	chr2:200848066:A:AGG	7.9385e-07	-1.40342e-10	-1.20075	0.00012297	-1.40342e-10	-1.16215
200848101	chr2:200848101:AAG:A	4.4325e-07	-1.24433	-0.539173	0.000106407	-0.794107	-0.512709
200848142	chr2:200848142:GAC:G	1.88831e-06	-1.40342e-10	-0.334202	0.000308555	-1.40342e-10	-0.242192
200848215	chr2:200848215:C:T	1.05284e-06	-0.895946	-0.0224445	0.000446084	-0.314971	0.441387
200848236	chr2:200848236:T:C	8.16748e-07	-1.40342e-10	-1.17231	0.000116741	-1.40342e-10	-1.21413
200848312	chr2:200848312:T:C	6.57898e-07	-0.594543	-0.794047	0.000246526	0.0953556	-0.56198
200848313	chr2:200848313:G:A	1.82288e-06	-0.802416	0.432947	0.000681263	-0.169233	0.71909
200848388	chr2:200848388:G:T	1.74348e-06	-1.40342e-10	-0.414004	0.000184316	-1.40342e-10	-0.75744
200848731	chr2:200848731:T:C	2.39731e-07	-1.66663	-0.73149	4.77874e-05	-1.63445	-0.472875
200848973	chr2:200848973:A:T	8.33602e-07	-1.40342e-10	-1.15188	0.000132226	-1.40342e-10	-1.08958
200848975	chr2:200848975:C:T	1.9335e-07	-1.437	-1.17614	2.44734e-05	-1.58956	-1.18695
200850005	chr2:200850005:A:T	3.67117e-07	-1.23774	-0.734216	4.59679e-05	-1.61382	-0.532325
200850136	chr2:200850136:TTTC:T	1.22435e-06	-1.40342e-10	-0.767477	0.000190857	-1.40342e-10	-0.722568
200850280	chr2:200850280:C:G	8.46033e-07	-1.40342e-10	-1.13708	0.000120114	-1.40342e-10	-1.18565
200851185	chr2:200851185:T:C	5.41007e-07	-1.58421	-2.77775e-10	7.47939e-05	-1.65935	-2.77775e-10
200851336	chr2:200851336:T:C	1.69639e-07	-1.62784	-1.11613	2.62301e-05	-1.5653	-1.14189
200851342	chr2:200851342:C:T	1.03028e-06	-1.40342e-10	-0.940052	0.00017454	-1.40342e-10	-0.811936
200851830	chr2:200851830:G:C	1.54033e-07	-1.63899	-1.20148	2.15446e-05	-1.66598	-1.23799
200852026	chr2:200852026:G:A	4.92356e-07	-1.67844	-2.77775e-10	8.07572e-05	-1.58264	-2.77775e-10
200852063	chr2:200852063:G:A	3.46588e-07	-1.23496	-0.794539	6.93439e-05	-0.836849	-0.898164
200852451	chr2:200852451:T:C	1.1546e-06	-1.40342e-10	-0.826129	0.000172285	-1.40342e-10	-0.824942
200852736	chr2:200852736:TCA:T	4.1819e-07	-0.768986	-1.07272	2.39393e-05	-1.67782	-1.12075
200853045	chr2:200853045:T:C	1.0296e-06	-1.40342e-10	-0.940718	0.000165547	-1.40342e-10	-0.864835
200853187	chr2:200853187:T:G	3.59822e-07	-1.64315	-0.34888	6.14531e-05	-1.5899	-0.265922
200853921	chr2:200853921:T:C	8.21025e-07	-1.40342e-10	-1.16709	0.00015213	-1.40342e-10	-0.949359
200854012	chr2:200854012:C:T	1.86915e-06	-1.40342e-10	-0.344401	0.000256448	-1.40342e-10	-0.427167
200854314	chr2:200854314:T:C	7.9817e-07	-1.40342e-10	-1.19532	0.000114536	-1.40342e-10	-1.23321
200854361	chr2:200854361:T:C	8.8767e-07	-1.40342e-10	-1.08904	0.000124645	-1.40342e-10	-1.14862
200855193	chr2:200855193:A:G	3.33916e-07	-1.64137	-0.425385	5.69399e-05	-1.58619	-0.345905
200855317	chr2:200855317:A:G	1.12914e-06	-1.40342e-10	-0.848428	0.000194627	-1.40342e-10	-0.703006
200855449	chr2:200855449:G:A	1.69876e-07	-1.67623	-1.06634	2.71345e-05	-1.66742	-1.00586
200855595	chr2:200855595:A:AG	1.02047e-06	-1.40342e-10	-0.94962	0.000172781	-1.40342e-10	-0.822066
200855872	chr2:200855872:G:A	1.20019e-06	-1.40342e-10	-0.787402	0.000186834	-1.40342e-10	-0.743872
200856095	chr2:200856095:T:C	3.19249e-07	-1.65704	-0.454629	5.42119e-05	-1.60829	-0.372897
200856113	chr2:200856113:C:A	1.68897e-06	-1.40342e-10	-0.445767	0.000311441	-1.40342e-10	-0.232882
200856219	chr2:200856219:T:G	1.1702e-06	-1.40342e-10	-0.812706	0.000203069	-1.40342e-10	-0.660546
200856411	chr2:200856411:G:A	3.86375e-07	-1.4867	-0.434129	5.66889e-05	-1.66877	-0.267742
200856829	chr2:200856829:T:C	1.21688e-06	-1.40342e-10	-0.773598	0.000189713	-1.40342e-10	-0.728581
200857007	chr2:200857007:C:T	1.01224e-06	-1.40342e-10	-0.957717	0.000144989	-1.40342e-10	-0.997433
200857059	chr2:200857059:C:T	1.46767e-07	-1.67799	-1.2108	2.29975e-05	-1.61679	-1.22192
200857433	chr2:200857433:A:G	1.74409e-07	-1.47021	-1.24602	3.70007e-05	-1.12409	-1.23906
200857462	chr2:200857462:C:T	1.06055e-06	-1.40342e-10	-0.911095	0.00015879	-1.40342e-10	-0.906511
200857597	chr2:200857597:T:C	1.0245e-06	-1.40342e-10	-0.945683	0.000153351	-1.40342e-10	-0.941359
200858104	chr2:200858104:C:A	3.63628e-07	-1.63441	-0.3471	6.24035e-05	-1.57641	-0.264061
200858109	chr2:200858109:A:G	6.62394e-07	-1.38178	-2.77775e-10	7.67125e-05	-1.63403	-2.77775e-10
200858273	chr2:200858273:A:G	1.69316e-06	-1.40342e-10	-0.44329	0.000312278	-1.40342e-10	-0.230198
200858417	chr2:200858417:G:A	4.95266e-07	-1.67255	-2.77775e-10	0.00011728	-1.20953	-2.77775e-10
200858825	chr2:200858825:A:G	2.4192e-06	-1.40342e-10	-0.0864472	0.000328965	-1.40342e-10	-0.178139
200859637	chr2:200859637:A:G	2.19595e-07	-1.25466	-1.23119	2.72195e-05	-1.4336	-1.23656
200859668	chr2:200859668:T:C	4.96102e-07	-1.67086	-2.77775e-10	0.000118925	-1.1956	-2.77775e-10
200861054	chr2:200861054:G:A	9.68022e-07	-1.40342e-10	-1.00239	0.000142752	-1.40342e-10	-1.01298
200861333	chr2:200861333:T:C	1.22566e-06	-1.40342e-10	-0.766401	0.000177492	-1.40342e-10	-0.795166
200861667	chr2:200861667:T:C	5.01089e-07	-1.66086	-2.77775e-10	0.000127035	-1.12963	-2.77775e-10
200862934	chr2:200862934:T:A	1.03077e-06	-1.40342e-10	-0.939575	0.000183452	-1.40342e-10	-0.76214
200862937	chr2:200862937:C:CA	1.81546e-07	-1.62321	-1.05292	2.7907e-05	-1.56002	-1.08519
200863050	chr2:200863050:C:T	5.00292e-07	-1.66245	-2.77775e-10	7.82082e-05	-1.61472	-2.77775e-10
200863418	chr2:200863418:A:G	9.25973e-07	-0.974849	-0.0719456	0.000178179	-0.620993	-0.170309
200863769	chr2:200863769:G:A	6.65543e-07	-0.133366	-1.24367	7.28159e-05	-0.581619	-1.10454
200863812	chr2:200863812:C:T	9.00294e-07	-1.40342e-10	-1.07492	0.000137763	-1.40342e-10	-1.04855
200864501	chr2:200864501:C:T	1.04121e-06	-1.40342e-10	-0.929504	0.000169784	-1.40342e-10	-0.839561
200864720	chr2:200864720:C:T	1.21919e-06	-1.40342e-10	-0.771697	0.00021343	-1.40342e-10	-0.610784
200865824	chr2:200865824:G:A	1.1547e-06	-1.40342e-10	-0.826048	0.000200787	-1.40342e-10	-0.671846
200865867	chr2:200865867:C:G	2.84576e-07	-0.998471	-1.22817	3.74583e-05	-1.17878	-1.17208
200865964	chr2:200865964:T:C	1.89227e-07	-1.5298	-1.10489	3.56807e-05	-1.45664	-0.942837
200866565	chr2:200866565:G:A	7.66345e-07	-1.40342e-10	-1.23601	0.000117511	-1.40342e-10	-1.20756
200867031	chr2:200867031:CCAAA:C	4.95669e-07	-1.67173	-2.77775e-10	0.00012021	-1.18485	-2.77775e-10
200867034	chr2:200867034:AAC:A	4.0547e-07	-1.50773	-0.364863	0.000112021	-1.5541	0.2987
200867078	chr2:200867078:G:A	1.14641e-06	-1.40342e-10	-0.83325	0.000199044	-1.40342e-10	-0.680566
200867394	chr2:200867394:C:T	5.31455e-07	-1.1598	-0.442219	5.90727e-05	-1.35482	-0.540501
200867495	chr2:200867495:C:T	1.50982e-06	-1.40342e-10	-0.557897	0.000250815	-1.40342e-10	-0.449375
200867575	chr2:200867575:CATTA:C	2.00104e-07	-1.37848	-1.20032	2.25338e-05	-1.64293	-1.21614
200867848	chr2:200867848:T:C	4.99765e-07	-1.6635	-2.77775e-10	0.000126875	-1.13089	-2.77775e-10
200868072	chr2:200868072:CTACT:C	1.16315e-06	-1.40342e-10	-0.818748	0.000173379	-1.40342e-10	-0.818609
200868151	chr2:200868151:G:A	9.2547e-07	-1.40342e-10	-1.04734	0.000133518	-1.40342e-10	-1.07985
200868155	chr2:200868155:A:G	2.7923e-07	-1.01892	-1.22668	3.69298e-05	-1.19581	-1.16926
200868618	chr2:200868618:C:T	4.98771e-07	-1.66549	-2.77775e-10	0.000125215	-1.14406	-2.77775e-10
200868788	chr2:200868788:C:T	2.57998e-06	-1.40342e-10	-0.0221027	0.000479791	-1.40342e-10	0.19926
200869232	chr2:200869232:T:C	4.99493e-07	-1.66405	-2.77775e-10	0.000125654	-1.14056	-2.77775e-10
200869599	chr2:200869599:C:T	1.14874e-06	-1.40342e-10	-0.831223	0.000199517	-1.40342e-10	-0.678191
200869755	chr2:200869755:G:A	4.58066e-07	-1.54067	-0.209958	5.02311e-05	-1.57946	-0.477997
200869792	chr2:200869792:G:A	7.58852e-07	-1.40342e-10	-1.24583	0.000113692	-1.40342e-10	-1.2406
200870319	chr2:200870319:C:A	7.7388e-07	-1.40342e-10	-1.22622	0.00012239	-1.40342e-10	-1.16687
200870933	chr2:200870933:G:A	1.07965e-06	-1.40342e-10	-0.893251	0.000175348	-1.40342e-10	-0.80732
200871140	chr2:200871140:T:C	1.11207e-06	-1.40342e-10	-0.86366	0.000181358	-1.40342e-10	-0.773617
200871389	chr2:200871389:T:C	4.66644e-07	-1.54027	-0.191801	0.000131465	-1.61188	0.516535
200871443	chr2:200871443:A:C	4.85371e-07	-1.50353	-0.189194	0.000135344	-1.58591	0.519636
200871945	chr2:200871945:T:G	4.92358e-07	-1.67843	-2.77775e-10	8.05397e-05	-1.58534	-2.77775e-10
200872011	chr2:200872011:T:C	4.70847e-07	-1.17901	-0.544094	5.28615e-05	-1.3696	-0.636813
200872484	chr2:200872484:C:T	1.14799e-06	-1.40342e-10	-0.831869	0.000199369	-1.40342e-10	-0.678933
200873840	chr2:200873840:T:C	9.12651e-07	-1.40342e-10	-1.06129	0.00013783	-1.40342e-10	-1.04807
200874113	chr2:200874113:G:A	9.24462e-07	-1.40342e-10	-1.04843	0.000132667	-1.40342e-10	-1.08625
200874161	chr2:200874161:C:T	5.63914e-07	-1.54274	-2.77775e-10	7.38521e-05	-1.67203	-2.77775e-10
200874604	chr2:200874604:G:A	1.39011e-06	-0.780227	0.139727	6.82184e-05	-1.64005	-0.111327
200875025	chr2:200875025:T:A	9.30167e-07	-1.40342e-10	-1.04228	0.000148986	-1.40342e-10	-0.970236
200875161	chr2:200875161:T:C	5.0012e-07	-1.66279	-2.77775e-10	0.000127255	-1.12789	-2.77775e-10
200875291	chr2:200875291:C:T	8.88769e-07	-1.40342e-10	-1.0878	0.000188371	-1.40342e-10	-0.735675
200875328	chr2:200875328:C:T	6.13597e-07	-1.4583	-2.77775e-10	7.4375e-05	-1.66497	-2.77775e-10
200875391	chr2:200875391:C:T	4.97388e-07	-1.66827	-2.77775e-10	0.000121525	-1.17397	-2.77775e-10
200875473	chr2:200875473:G:A	6.03529e-07	-1.47485	-2.77775e-10	0.000129842	-1.10777	-2.77775e-10
200875477	chr2:200875477:T:A	1.12986e-06	-1.40342e-10	-0.847788	0.000152986	-1.40342e-10	-0.943744
200875545	chr2:200875545:T:C	7.37201e-07	-0.265728	-1.00905	2.32225e-05	-1.65866	-1.17031
200876010	chr2:200876010:C:T	6.3333e-07	-1.42665	-2.77775e-10	7.45555e-05	-1.66255	-2.77775e-10
200876065	chr2:200876065:A:G	1.07247e-06	-1.40342e-10	-0.899924	0.000208225	-1.40342e-10	-0.635471
200876206	chr2:200876206:A:G	5.067e-07	-1.64972	-2.77775e-10	0.000115448	-1.22527	-2.77775e-10
200876556	chr2:200876556:C:T	1.0007e-06	-1.40342e-10	-0.969181	0.000176991	-1.40342e-10	-0.797994
200876997	chr2:200876997:G:A	3.39147e-06	-1.40342e-10	0.25138	0.000475726	-1.40342e-10	0.190751
200877622	chr2:200877622:C:T	5.27265e-07	-1.21288	-0.397061	6.01237e-05	-1.39775	-0.479941
200878327	chr2:200878327:T:G	9.72921e-07	-1.40342e-10	-0.997337	0.000139089	-1.40342e-10	-1.03897
200878328	chr2:200878328:T:A	9.73543e-07	-1.40342e-10	-0.996698	0.000139167	-1.40342e-10	-1.03842
200878823	chr2:200878823:A:G	1.10465e-06	-1.40342e-10	-0.870354	0.000152937	-1.40342e-10	-0.944066
200878871	chr2:200878871:A:G	4.98868e-07	-1.6653	-2.77775e-10	0.000125626	-1.14078	-2.77775e-10
200879138	chr2:200879138:A:T	8.52275e-07	-1.40342e-10	-1.12973	0.000145982	-1.40342e-10	-0.990608
200879300	chr2:200879300:TGGC:T	1.45066e-06	-0.597868	-2.77775e-10	0.000608001	0.436085	-2.77775e-10
200879629	chr2:200879629:G:A	2.50569e-07	-1.22807	-1.12583	3.68487e-05	-1.37096	-0.99631
200880344	chr2:200880344:T:C	8.2109e-07	-1.40342e-10	-1.16701	0.000121285	-1.40342e-10	-1.17594
200880528	chr2:200880528:C:T	1.31259e-06	-1.40342e-10	-0.697885	0.000174614	-1.40342e-10	-0.811515
200880944	chr2:200880944:T:C	2.83821e-07	-1.66985	-0.559443	4.60639e-05	-1.63287	-0.511187
200881666	chr2:200881666:C:CA	2.98423e-07	-1.59852	-0.580603	8.71162e-05	-1.53963	0.0327783
200881827	chr2:200881827:TG:T	4.92518e-07	-1.67811	-2.77775e-10	7.97161e-05	-1.59562	-2.77775e-10
200882628	chr2:200882628:C:T	2.78394e-07	-1.67144	-0.577161	4.53905e-05	-1.6293	-0.529484
200882692	chr2:200882692:G:A	7.5943e-07	-1.40342e-10	-1.24507	0.00011311	-1.40342e-10	-1.24573
200882779	chr2:200882779:G:A	1.04821e-06	-1.40342e-10	-0.922802	0.000187402	-1.40342e-10	-0.740833
200882958	chr2:200882958:C:T	2.80913e-07	-1.67717	-0.562419	4.71979e-05	-1.60549	-0.514253
200883354	chr2:200883354:CATTTA:C	4.93064e-07	-1.677	-2.77775e-10	9.80156e-05	-1.38896	-2.77775e-10
200883692	chr2:200883692:G:A	2.44736e-07	-1.27239	-1.10506	3.65292e-05	-1.40813	-0.967847
200883754	chr2:200883754:C:T	6.70475e-07	-0.267924	-1.10173	0.000117701	-0.704054	-0.501892
200884404	chr2:200884404:A:C	4.96647e-07	-1.66976	-2.77775e-10	0.00012194	-1.17056	-2.77775e-10
200885129	chr2:200885129:G:C	2.5933e-07	-1.67825	-0.64129	7.41585e-05	-1.63474	-0.0331501
200885252	chr2:200885252:T:C	2.73399e-07	-1.66764	-0.599064	4.99415e-05	-1.50731	-0.555924
200885395	chr2:200885395:A:T	1.16545e-06	-1.40342e-10	-0.816778	0.000180784	-1.40342e-10	-0.776788
200885508	chr2:200885508:C:T	9.42064e-07	-1.40342e-10	-1.02957	0.00013451	-1.40342e-10	-1.07245
200885960	chr2:200885960:C:T	6.2296e-07	-1.44791	0.00475658	0.000338841	-0.612529	0.46397
200886432	chr2:200886432:T:C	8.04651e-07	-1.40342e-10	-1.18723	0.000116351	-1.40342e-10	-1.21748
200886814	chr2:200886814:T:C	8.52839e-07	-1.40342e-10	-1.12907	0.000115953	-1.40342e-10	-1.2209
200886826	chr2:200886826:TTTAA:T	8.79033e-07	-1.40342e-10	-1.09882	0.000141203	-1.40342e-10	-1.02389
200887052	chr2:200887052:T:G	2.40436e-06	-1.40342e-10	-0.0926004	0.00025575	-1.40342e-10	-0.42989
200887928	chr2:200887928:G:A	2.51091e-07	-1.65408	-0.697742	3.87106e-05	-1.67556	-0.642416
200887929	chr2:200887929:C:A	2.49269e-07	-1.65343	-0.705681	3.83813e-05	-1.67579	-0.650725
200888116	chr2:200888116:G:T	2.34515e-06	0.559178	-0.676714	0.000562185	-0.0433205	0.40106
200890274	chr2:200890274:G:T	1.05287e-06	-1.40342e-10	-0.918361	0.00018841	-1.40342e-10	-0.735471
200890865	chr2:200890865:T:G	9.99891e-07	-1.40342e-10	-0.969994	0.000162819	-1.40342e-10	-0.881453
200890896	chr2:200890896:C:G	1.18844e-06	-1.40342e-10	-0.79724	0.000427318	-1.40342e-10	0.0834381
200891044	chr2:200891044:C:T	9.80882e-07	-1.40342e-10	-0.989187	0.000140058	-1.40342e-10	-1.03203
200891221	chr2:200891221:C:T	1.46443e-06	-1.40342e-10	-0.588421	0.000266052	-1.40342e-10	-0.390398
200891334	chr2:200891334:G:A	9.09861e-07	-1.40342e-10	-1.06435	0.000145472	-1.40342e-10	-0.994109
200891528	chr2:200891528:G:A	7.70826e-07	-1.40342e-10	-1.23018	0.000113243	-1.40342e-10	-1.24456
200891732	chr2:200891732:G:A	1.12352e-06	-1.40342e-10	-0.85342	0.00038701	-1.40342e-10	-0.0156394
200891952	chr2:200891952:A:G	1.38021e-06	-1.40342e-10	-0.647647	0.000193105	-1.40342e-10	-0.710856
200891998	chr2:200891998:C:T	1.06258e-06	-1.40342e-10	-0.909181	0.000190574	-1.40342e-10	-0.724048
200892722	chr2:200892722:A:G	1.88979e-06	-1.40342e-10	-0.333417	0.00103925	-1.40342e-10	0.972166
200893433	chr2:200893433:T:G	8.18771e-07	-1.40342e-10	-1.16984	0.000128793	-1.40342e-10	-1.11588
200894035	chr2:200894035:G:A	7.66913e-07	-1.40342e-10	-1.23527	0.000113131	-1.40342e-10	-1.24554
200894042	chr2:200894042:C:T	1.3587e-06	-1.40342e-10	-0.663356	0.000310119	-1.40342e-10	-0.237135
200894562	chr2:200894562:G:A	1.03035e-06	-1.40342e-10	-0.939985	0.000174076	-1.40342e-10	-0.814597
200894566	chr2:200894566:G:A	1.43723e-06	-1.40342e-10	-0.607168	0.000298308	-1.40342e-10	-0.275964
200895141	chr2:200895141:T:C	1.19736e-06	-1.40342e-10	-0.789766	0.000432808	-1.40342e-10	0.096204
200895253	chr2:200895253:T:C	9.62321e-07	-1.40342e-10	-1.00829	0.000178254	-1.40342e-10	-0.790884
200895439	chr2:200895439:T:C	5.27456e-07	-1.60957	-2.77775e-10	9.02892e-05	-1.47107	-2.77775e-10
200895766	chr2:200895766:C:T	1.13443e-06	-0.843755	-2.77775e-10	0.000210783	-0.623263	-2.77775e-10
200896179	chr2:200896179:G:C	5.13618e-07	-1.61725	-0.018905	0.000171514	-1.60544	0.776012
200896413	chr2:200896413:C:T	2.83034e-07	-1.67643	-0.55564	4.70546e-05	-1.6379	-0.484883
200897424	chr2:200897424:G:A	3.37391e-07	-1.36951	-0.686886	5.45632e-05	-1.53428	-0.440454
200898331	chr2:200898331:A:G	9.57122e-07	-1.40342e-10	-1.01371	0.000147263	-1.40342e-10	-0.981873
200899143	chr2:200899143:A:G	4.21292e-07	-1.39242	-0.441891	5.4697e-05	-1.46874	-0.503539
200899144	chr2:200899144:A:G	7.96928e-07	-1.40342e-10	-1.19688	0.000115476	-1.40342e-10	-1.22503
200899257	chr2:200899257:C:T	1.0317e-06	-1.40342e-10	-0.938679	0.000203436	-1.40342e-10	-0.658738
200899346	chr2:200899346:A:G	5.73065e-07	-1.52664	-2.77775e-10	7.36653e-05	-1.67456	-2.77775e-10
200899374	chr2:200899374:C:T	2.10997e-06	-1.40342e-10	-0.223209	0.00114366	-1.40342e-10	1.0679
200900281	chr2:200900281:A:G	1.19816e-06	-1.40342e-10	-0.789094	0.000433307	-1.40342e-10	0.097355
200901057	chr2:200901057:A:G	5.00644e-07	-1.66174	-2.77775e-10	8.80363e-05	-1.49634	-2.77775e-10
200901300	chr2:200901300:C:G	5.59883e-07	-1.37287	-0.177044	6.72188e-05	-1.45924	-0.306899
200902583	chr2:200902583:T:TATAA	5.05742e-07	-1.43986	-0.211759	6.44729e-05	-1.51139	-0.29646
200902865	chr2:200902865:T:C	1.00949e-06	-1.40342e-10	-0.960435	0.000155796	-1.40342e-10	-0.925546
200903515	chr2:200903515:C:T	3.54411e-07	-1.46658	-0.540599	4.48406e-05	-1.53095	-0.640025
200903861	chr2:200903861:C:T	9.146e-07	-1.40342e-10	-1.05915	0.000131367	-1.40342e-10	-1.0961
200904662	chr2:200904662:TTTTG:T	6.80032e-07	-1.3555	-2.77775e-10	7.93391e-05	-1.60036	-2.77775e-10
200904853	chr2:200904853:T:C	7.71261e-07	-1.40342e-10	-1.22961	0.000117134	-1.40342e-10	-1.21078
200904924	chr2:200904924:A:G	5.90634e-07	-1.49644	-2.77775e-10	7.6167e-05	-1.64116	-2.77775e-10
200905008	chr2:200905008:A:AT	1.11675e-06	-1.40342e-10	-0.859462	0.000383565	-1.40342e-10	-0.0245809
200905201	chr2:200905201:T:G	7.7396e-07	-1.40342e-10	-1.22612	0.000113506	-1.40342e-10	-1.24223
200905238	chr2:200905238:C:T	2.3952e-06	-1.40342e-10	-0.0964176	0.000254964	-1.40342e-10	-0.43297
200905440	chr2:200905440:G:A	9.11786e-07	-1.40342e-10	-1.06223	0.000131237	-1.40342e-10	-1.09709
200905991	chr2:200905991:T:C	1.00983e-06	-1.40342e-10	-0.960105	0.000178967	-1.40342e-10	-0.786889
200907075	chr2:200907075:A:G	3.31545e-07	-1.63524	-0.438637	9.7905e-05	-1.62605	0.235961
200907078	chr2:200907078:T:G	4.07412e-07	-1.63646	-0.231355	0.000127652	-1.6264	0.501623
200907950	chr2:200907950:C:T	1.17122e-06	-1.40342e-10	-0.811841	0.000416942	-1.40342e-10	0.0588547
200908094	chr2:200908094:A:C	9.91744e-07	-1.40342e-10	-0.978175	0.000174907	-1.40342e-10	-0.809835
200908534	chr2:200908534:A:G	5.05684e-07	-1.65173	-2.77775e-10	0.000135525	-1.06493	-2.77775e-10
200908561	chr2:200908561:A:C	8.28543e-07	-1.40342e-10	-1.15797	0.000128227	-1.40342e-10	-1.12029
200908822	chr2:200908822:T:C	3.18284e-07	-1.47059	-0.644102	4.06239e-05	-1.53416	-0.735572
200909459	chr2:200909459:T:C	4.80766e-07	-1.45218	-0.250082	6.15309e-05	-1.52209	-0.332466
200909632	chr2:200909632:T:C	5.76483e-07	-1.40991	-0.110785	7.26337e-05	-1.48967	-0.198991
200909770	chr2:200909770:A:T	7.66116e-07	-1.40342e-10	-1.23631	0.000113272	-1.40342e-10	-1.2443
200909970	chr2:200909970:C:T	1.13149e-06	-1.40342e-10	-0.846346	0.000392602	-1.40342e-10	-0.00129595
200911166	chr2:200911166:C:T	8.29075e-07	-1.40342e-10	-1.15733	0.000130887	-1.40342e-10	-1.09976
200911613	chr2:200911613:GTATT:G	2.82504e-07	-1.67841	-0.555537	4.62412e-05	-1.65544	-0.484778
200911940	chr2:200911940:T:C	9.17663e-07	-1.40342e-10	-1.05581	0.000131761	-1.40342e-10	-1.0931
200912265	chr2:200912265:T:G	2.31345e-07	-1.44554	-0.988189	3.26377e-05	-1.44796	-1.04067
200912277	chr2:200912277:G:A	4.93785e-07	-1.67554	-2.77775e-10	7.38974e-05	-1.67141	-2.77775e-10
200912700	chr2:200912700:G:A	1.1393e-06	-1.40342e-10	-0.839468	0.000396925	-1.40342e-10	0.00965566
200913047	chr2:200913047:G:A	8.61777e-07	-1.40342e-10	-1.11864	0.000142454	-1.40342e-10	-1.01507
200914188	chr2:200914188:C:T	5.01036e-07	-1.66096	-2.77775e-10	0.000132868	-1.08473	-2.77775e-10
200914227	chr2:200914227:A:G	3.81136e-07	-1.48738	-0.447105	4.80827e-05	-1.54851	-0.552657
200914244	chr2:200914244:C:T	7.59605e-07	-1.40342e-10	-1.24484	0.000113096	-1.40342e-10	-1.24586
200914949	chr2:200914949:T:C	7.65757e-07	-1.40342e-10	-1.23678	0.000113097	-1.40342e-10	-1.24584
200915140	chr2:200915140:G:A	7.7291e-07	-1.40342e-10	-1.22748	0.00011341	-1.40342e-10	-1.24308
200915175	chr2:200915175:A:ATAG	1.13619e-06	-1.40342e-10	-0.842202	0.000395736	-1.40342e-10	0.00665541
200915209	chr2:200915209:C:T	7.73912e-07	-1.61359	0.387413	0.000264797	-1.67186	1.27673
200915772	chr2:200915772:C:T	9.38706e-07	-1.40342e-10	-1.03314	0.000162946	-1.40342e-10	-0.880673
200915889	chr2:200915889:T:C	7.63003e-07	-1.40342e-10	-1.24038	0.000113071	-1.40342e-10	-1.24607
200916433	chr2:200916433:C:T	3.55977e-06	-1.40342e-10	0.299812	0.000712581	-1.40342e-10	0.594803
200916475	chr2:200916475:T:C	2.49755e-06	-1.40342e-10	-0.0545727	0.000307357	-1.40342e-10	-0.24608
200916638	chr2:200916638:T:G	1.892e-07	-1.65264	-0.982197	3.87838e-05	-1.42229	-0.893796
200917440	chr2:200917440:C:G	8.54713e-07	-1.40342e-10	-1.12687	0.000135153	-1.40342e-10	-1.06768
200917735	chr2:200917735:GGTTGGTGGAA:G	1.23729e-06	-1.40342e-10	-0.756959	0.00016094	-1.40342e-10	-0.893062
200917879	chr2:200917879:G:T	1.156e-06	-1.40342e-10	-0.824922	0.000407732	-1.40342e-10	0.03652
200918040	chr2:200918040:A:G	4.97882e-07	-1.66728	-2.77775e-10	0.00012405	-1.15341	-2.77775e-10
200918184	chr2:200918184:T:G	1.27389e-06	-1.40342e-10	-0.727811	0.000257415	-1.40342e-10	-0.423401
200918284	chr2:200918284:T:C	7.58765e-07	-1.40342e-10	-1.24595	0.000115483	-1.40342e-10	-1.22496
200918432	chr2:200918432:C:CA	1.7121e-06	-1.40342e-10	-0.432164	0.000893367	-1.40342e-10	0.820906
200918611	chr2:200918611:C:A	2.61657e-07	-1.67581	-0.634791	4.30346e-05	-1.63505	-0.577037
200918735	chr2:200918735:C:T	8.69487e-07	-1.10974	-2.77775e-10	8.03572e-05	-1.58761	-2.77775e-10
200918912	chr2:200918912:C:T	5.7748e-07	-1.51897	-2.77775e-10	7.35725e-05	-1.67582	-2.77775e-10
200918932	chr2:200918932:G:A	1.02097e-06	-1.40342e-10	-0.949134	0.000181512	-1.40342e-10	-0.772767
200919159	chr2:200919159:T:C	7.68523e-07	-1.40342e-10	-1.23317	0.000122146	-1.40342e-10	-1.16887
200919331	chr2:200919331:A:G	1.00223e-06	-1.40342e-10	-0.967656	0.000177244	-1.40342e-10	-0.796566
200920079	chr2:200920079:T:C	7.75256e-07	-1.40342e-10	-1.22445	0.0001246	-1.40342e-10	-1.14898
200920753	chr2:200920753:TG:T	8.98615e-07	-1.40342e-10	-1.07679	0.000129167	-1.40342e-10	-1.11298
200920934	chr2:200920934:T:C	7.77224e-07	-1.63693	0.41502	0.000272375	-1.67755	1.31064
200920963	chr2:200920963:T:A	9.17625e-07	-1.40342e-10	-1.05585	0.000131573	-1.40342e-10	-1.09453
200921114	chr2:200921114:G:A	8.27113e-07	-1.6407	0.481004	0.000295409	-1.67802	1.39228
200921751	chr2:200921751:T:C	4.57354e-07	-1.46551	-0.286674	5.8769e-05	-1.53375	-0.366729
200921863	chr2:200921863:G:A	9.5727e-07	-1.40342e-10	-1.01355	0.000137006	-1.40342e-10	-1.05407
200921878	chr2:200921878:C:A	5.57356e-07	-1.55444	-2.77775e-10	7.34798e-05	-1.67708	-2.77775e-10
200922436	chr2:200922436:G:GA	5.64453e-07	-1.35366	-0.188123	7.0896e-05	-1.43897	-0.273908
200922696	chr2:200922696:A:T	1.01596e-06	-1.40342e-10	-0.954048	0.000180288	-1.40342e-10	-0.779534
200922730	chr2:200922730:C:T	4.92378e-07	-1.67839	-2.77775e-10	0.000108333	-1.28888	-2.77775e-10
200922794	chr2:200922794:C:T	9.05322e-07	-1.40342e-10	-1.06935	0.000144905	-1.40342e-10	-0.99801
200923524	chr2:200923524:G:A	1.68903e-06	-1.40342e-10	-0.445728	0.000873297	-1.40342e-10	0.798184
200923756	chr2:200923756:A:C	2.26589e-06	-0.340578	0.18866	0.0057592	0.961962	1.7225
200924070	chr2:200924070:T:A	5.04988e-07	-1.60619	-0.0469176	0.000167478	-1.59406	0.740818
200924877	chr2:200924877:C:G	2.41368e-06	-0.290115	0.201382	0.00629134	1.0325	1.74034
200925323	chr2:200925323:C:T	7.95043e-07	-1.40342e-10	-1.19924	0.000143403	-1.40342e-10	-1.00843
200925694	chr2:200925694:G:A	8.45084e-07	-1.40342e-10	-1.1382	0.000117347	-1.40342e-10	-1.20895
200925716	chr2:200925716:G:C	2.51011e-07	-1.67808	-0.674059	4.11616e-05	-1.6475	-0.609086
200926230	chr2:200926230:C:T	9.28488e-07	-1.40342e-10	-1.04408	0.000160583	-1.40342e-10	-0.89528
200926551	chr2:200926551:T:C	1.17738e-06	-1.40342e-10	-0.806589	0.000419992	-1.40342e-10	0.0661453
200927058	chr2:200927058:C:T	1.4579e-06	-1.40342e-10	-0.592887	0.000339815	-1.40342e-10	-0.14569
200927400	chr2:200927400:A:T	4.90908e-07	-1.62839	-0.0529928	0.000160937	-1.61945	0.726368
200927411	chr2:200927411:T:C	1.29605e-06	-1.40342e-10	-0.710565	0.000263061	-1.40342e-10	-0.401706
200927906	chr2:200927906:T:C	1.04934e-06	-1.40342e-10	-0.921724	0.000351243	-1.40342e-10	-0.112613
200928221	chr2:200928221:T:C	1.01039e-06	-1.40342e-10	-0.959543	0.000179209	-1.40342e-10	-0.785541
200928261	chr2:200928261:C:T	9.88043e-07	-1.40342e-10	-0.981913	0.000173941	-1.40342e-10	-0.815375
200928390	chr2:200928390:C:T	8.37503e-07	-1.60323	0.456017	0.000288435	-1.66815	1.35853
200928453	chr2:200928453:T:C	1.6846e-07	-1.55525	-1.19569	2.22494e-05	-1.67337	-1.1984
200928665	chr2:200928665:T:C	5.07487e-07	-1.64817	-2.77775e-10	0.000137622	-1.04958	-2.77775e-10
200929381	chr2:200929381:A:G	7.66156e-07	-1.40342e-10	-1.23625	0.000113113	-1.40342e-10	-1.2457
200929450	chr2:200929450:A:T	7.53987e-07	-1.62307	0.370808	0.00025815	-1.67452	1.25397
200930415	chr2:200930415:C:T	1.37162e-06	-1.40342e-10	-0.653891	0.000315134	-1.40342e-10	-0.221092
200931737	chr2:200931737:T:C	9.70117e-07	-1.40342e-10	-1.00022	0.000138868	-1.40342e-10	-1.04057
200931799	chr2:200931799:A:G	1.08011e-06	-1.40342e-10	-0.892825	0.000370279	-1.40342e-10	-0.0598347
200932179	chr2:200932179:A:C	8.45732e-07	-1.40342e-10	-1.13744	0.000128956	-1.40342e-10	-1.11462
200932953	chr2:200932953:G:A	7.31528e-07	-1.58326	0.300755	0.000255779	-1.56949	1.13971
200932958	chr2:200932958:A:G	1.10275e-06	-1.40342e-10	-0.872077	0.00021325	-1.40342e-10	-0.611626
200933347	chr2:200933347:G:T	1.52889e-06	-1.40342e-10	-0.54534	0.000745381	-1.40342e-10	0.639804
200934181	chr2:200934181:G:T	8.15422e-07	-1.40342e-10	-1.17393	0.000125768	-1.40342e-10	-1.13965
200934350	chr2:200934350:T:G	4.92557e-07	-1.67803	-2.77775e-10	8.92549e-05	-1.4826	-2.77775e-10
200934494	chr2:200934494:T:G	2.62076e-07	-1.0707	-1.2383	4.27115e-05	-1.07647	-1.14316
200935147	chr2:200935147:G:A	5.03893e-07	-1.65528	-2.77775e-10	8.07051e-05	-1.58329	-2.77775e-10
200935160	chr2:200935160:T:C	1.62514e-06	-1.40342e-10	-0.484289	0.000395204	-1.40342e-10	0.00531117
200935232	chr2:200935232:C:T	9.99239e-07	-1.40342e-10	-0.970645	0.000176534	-1.40342e-10	-0.800576
200935247	chr2:200935247:C:T	9.17386e-07	-1.40342e-10	-1.05611	0.000131397	-1.40342e-10	-1.09587
200935283	chr2:200935283:T:C	2.86766e-07	-1.67042	-0.548554	4.1739e-05	-1.67273	-0.569924
200935384	chr2:200935384:A:G	9.21719e-07	-1.40342e-10	-1.0514	0.00014148	-1.40342e-10	-1.02193
200935444	chr2:200935444:G:A	2.06405e-06	-0.362774	0.117559	0.00504676	0.931135	1.62127
200935627	chr2:200935627:T:A	1.14612e-06	-1.40342e-10	-0.833506	0.000401545	-1.40342e-10	0.0212289
200935963	chr2:200935963:A:T	4.94772e-07	-1.67354	-2.77775e-10	0.000117859	-1.2046	-2.77775e-10
200936939	chr2:200936939:G:A	2.71446e-07	-1.67364	-0.60024	4.49414e-05	-1.62748	-0.541249
200937528	chr2:200937528:C:A	1.13875e-06	-1.40342e-10	-0.839957	0.000427421	-1.40342e-10	0.0836793
200938244	chr2:200938244:G:A	5.29169e-07	-1.60633	-2.77775e-10	9.0753e-05	-1.46595	-2.77775e-10
200938485	chr2:200938485:C:T	1.04317e-06	-1.40342e-10	-0.927625	0.000186399	-1.40342e-10	-0.746199
200938988	chr2:200938988:G:A	8.47056e-07	-1.61767	0.4818	0.000298719	-1.67278	1.39819
200939351	chr2:200939351:C:A	8.59099e-07	-1.40342e-10	-1.12176	0.000135421	-1.40342e-10	-1.0657
200939425	chr2:200939425:C:G	1.2829e-06	-1.40342e-10	-0.72076	0.00029603	-1.40342e-10	-0.283631
200939839	chr2:200939839:A:C	4.9966e-07	-1.66371	-2.77775e-10	0.000126893	-1.13075	-2.77775e-10
200940249	chr2:200940249:G:T	8.06897e-07	-1.63636	0.451917	0.000286614	-1.67777	1.36182
200940532	chr2:200940532:T:TG	4.97378e-07	-1.66829	-2.77775e-10	0.000123144	-1.16074	-2.77775e-10
200940635	chr2:200940635:C:T	1.14185e-06	-1.40342e-10	-0.837237	0.000399048	-1.40342e-10	0.01499
200940938	chr2:200940938:A:G	5.32742e-07	-1.60293	0.00332186	0.000179593	-1.5908	0.807405
200941282	chr2:200941282:A:G	2.82605e-07	-1.67785	-0.555735	4.61445e-05	-1.64602	-0.496293
200941582	chr2:200941582:G:A	2.49634e-06	-1.40342e-10	-0.0550571	0.000307161	-1.40342e-10	-0.246718
200941693	chr2:200941693:A:C	8.75452e-07	-1.40342e-10	-1.1029	0.000125608	-1.40342e-10	-1.14093
200941874	chr2:200941874:T:C	4.97168e-07	-1.42983	-0.238884	6.33245e-05	-1.50361	-0.322207
200942013	chr2:200942013:A:G	8.20945e-07	-1.40342e-10	-1.16718	0.000115819	-1.40342e-10	-1.22206
200942029	chr2:200942029:A:G	8.53181e-07	-1.40342e-10	-1.12867	0.000134305	-1.40342e-10	-1.07397
200942168	chr2:200942168:T:C	1.51002e-06	-1.40342e-10	-0.557761	0.000266536	-1.40342e-10	-0.388583
200942220	chr2:200942220:G:A	8.31113e-07	-1.40342e-10	-1.15487	0.000130083	-1.40342e-10	-1.10592
200942588	chr2:200942588:AAT:A	1.75788e-06	-1.40342e-10	-0.405776	0.000930955	-1.40342e-10	0.86212
200943758	chr2:200943758:T:G	7.82427e-07	-1.40342e-10	-1.21524	0.000118306	-1.40342e-10	-1.20082
200943895	chr2:200943895:T:C	4.94979e-07	-1.46176	-0.211367	6.34403e-05	-1.52958	-0.294413
200944948	chr2:200944948:C:A	5.04349e-07	-1.65437	-2.77775e-10	7.44284e-05	-1.66425	-2.77775e-10
200944981	chr2:200944981:C:T	2.27114e-07	-1.45784	-0.994344	3.20796e-05	-1.4592	-1.04667
200946715	chr2:200946715:G:A	9.22094e-07	-1.40342e-10	-1.05099	0.000141542	-1.40342e-10	-1.0215
200947129	chr2:200947129:T:C	5.02368e-07	-1.65831	-2.77775e-10	8.71231e-05	-1.50677	-2.77775e-10
200947431	chr2:200947431:T:C	1.70352e-07	-1.55142	-1.18836	2.2426e-05	-1.6726	-1.19127
200947462	chr2:200947462:T:C	1.35115e-06	-1.40342e-10	-0.668926	0.000173174	-1.40342e-10	-0.819796
200947528	chr2:200947528:G:A	4.17632e-07	-1.41068	-0.43236	5.19847e-05	-1.48393	-0.539211
200947940	chr2:200947940:G:A	8.52272e-07	-1.40342e-10	-1.12973	0.000116131	-1.40342e-10	-1.21937
200948501	chr2:200948501:A:G	2.62192e-06	-0.245653	0.239674	0.00709066	1.09884	1.7936
200949107	chr2:200949107:G:A	3.09896e-07	-1.3077	-0.833703	4.76719e-05	-1.49123	-0.618518
200950381	chr2:200950381:C:T	1.21782e-06	-1.40342e-10	-0.772822	0.000246238	-1.40342e-10	-0.467791
200950623	chr2:200950623:G:C	8.96203e-07	-1.40342e-10	-1.07947	0.000137362	-1.40342e-10	-1.05147
200950787	chr2:200950787:C:T	8.52089e-07	-1.12995	-2.77775e-10	8.80468e-05	-1.49622	-2.77775e-10
200950930	chr2:200950930:C:T	1.10289e-06	-1.40342e-10	-0.871951	0.000375117	-1.40342e-10	-0.0468531
200951101	chr2:200951101:T:C	7.7133e-07	-1.40342e-10	-1.22952	0.000118196	-1.40342e-10	-1.20175
200951296	chr2:200951296:T:TTG	1.33356e-06	0.431362	-1.11339	2.74332e-05	-1.59811	-1.06423
200951511	chr2:200951511:C:T	7.75068e-07	-1.40342e-10	-1.22469	0.000124536	-1.40342e-10	-1.1495
200951516	chr2:200951516:T:C	2.70566e-06	-0.1964	0.221863	0.00740045	1.16655	1.76865
200951534	chr2:200951534:C:T	1.0288e-06	-1.63197	0.690478	0.000384878	-1.67676	1.65559
200951698	chr2:200951698:T:A	3.57421e-07	-1.34695	-0.651779	5.76092e-05	-1.51912	-0.401287
200952054	chr2:200952054:T:A	1.20337e-06	-0.784755	-2.77775e-10	0.00059531	0.414991	-2.77775e-10
200952153	chr2:200952153:T:C	7.66181e-07	-1.40342e-10	-1.23622	0.000113114	-1.40342e-10	-1.2457
200952410	chr2:200952410:C:A	9.22233e-07	-1.40342e-10	-1.05084	0.000141696	-1.40342e-10	-1.02041
200952984	chr2:200952984:C:T	7.92621e-07	-1.40342e-10	-1.2023	0.000113928	-1.40342e-10	-1.23852
200953425	chr2:200953425:TTA:T	3.64101e-07	-1.27303	-0.707176	5.75218e-05	-1.46485	-0.457076
200954505	chr2:200954505:A:G	5.03588e-07	-1.65588	-2.77775e-10	0.00012272	-1.16418	-2.77775e-10
200954711	chr2:200954711:G:A	1.0931e-06	-1.40342e-10	-0.880868	0.000378176	-1.40342e-10	-0.038732
200954760	chr2:200954760:T:A	5.04864e-07	-1.41159	-0.241759	6.41918e-05	-1.4879	-0.324319
200954912	chr2:200954912:A:G	7.62488e-07	-1.40342e-10	-1.24105	0.000115284	-1.40342e-10	-1.22669
200955808	chr2:200955808:G:A	9.42172e-07	-1.40342e-10	-1.02945	0.000144858	-1.40342e-10	-0.998334
200956793	chr2:200956793:T:C	8.5455e-07	-1.40342e-10	-1.12707	0.00013456	-1.40342e-10	-1.07208
200957222	chr2:200957222:A:G	7.59428e-07	-1.40342e-10	-1.24507	0.000113287	-1.40342e-10	-1.24417
200957740	chr2:200957740:G:A	2.37803e-06	-1.40342e-10	-0.103611	0.000253494	-1.40342e-10	-0.438753
200958616	chr2:200958616:T:C	1.18759e-06	-1.40342e-10	-0.797958	0.000426289	-1.40342e-10	0.0810274
200958737	chr2:200958737:G:A	9.54337e-07	-1.40342e-10	-1.01662	0.000176212	-1.40342e-10	-0.802401
200959034	chr2:200959034:A:T	2.53459e-07	-1.39824	-0.944204	3.55973e-05	-1.40074	-1.00109
200959247	chr2:200959247:C:T	1.82263e-06	-1.40342e-10	-0.369602	0.000985499	-1.40342e-10	0.919057
200959643	chr2:200959643:T:C	7.68969e-07	-1.40342e-10	-1.23259	0.000113583	-1.40342e-10	-1.24155
200960269	chr2:200960269:C:T	1.06944e-06	-1.40342e-10	-0.902747	0.00036361	-1.40342e-10	-0.0780087
200960541	chr2:200960541:A:G	1.7946e-06	-1.40342e-10	-0.385104	0.00096176	-1.40342e-10	0.894674
200960997	chr2:200960997:G:A	8.64733e-07	-1.40342e-10	-1.11522	0.000134908	-1.40342e-10	-1.0695
200961591	chr2:200961591:T:C	1.14116e-06	-1.40342e-10	-0.837839	0.000183741	-1.40342e-10	-0.760561
200961652	chr2:200961652:A:C	1.35462e-06	-1.40342e-10	-0.666364	0.000173755	-1.40342e-10	-0.816445
200964133	chr2:200964133:T:C	8.30195e-07	-1.40342e-10	-1.15598	0.000130645	-1.40342e-10	-1.10161
200964464	chr2:200964464:G:A	1.0866e-06	-1.40342e-10	-0.88683	0.000363882	-1.40342e-10	-0.0772618
200964879	chr2:200964879:C:G	4.14612e-07	-1.61314	-0.237153	0.000130528	-1.60402	0.501522
200965216	chr2:200965216:T:TAAG	3.9149e-07	-1.44702	-0.460663	4.90155e-05	-1.51798	-0.563975
200965455	chr2:200965455:C:T	1.53318e-06	-1.40342e-10	-0.542538	0.000366731	-1.40342e-10	-0.0694621
200966035	chr2:200966035:A:G	1.10509e-06	-1.40342e-10	-0.869954	0.00037537	-1.40342e-10	-0.0461782
200966931	chr2:200966931:A:T	1.16054e-06	-1.40342e-10	-0.820996	0.00019408	-1.40342e-10	-0.70582
200968042	chr2:200968042:C:A	7.6603e-07	-1.40342e-10	-1.23642	0.000113109	-1.40342e-10	-1.24574
200968855	chr2:200968855:G:A	2.67636e-06	0.0145733	-2.77775e-10	0.000980739	0.914215	-2.77775e-10
200968897	chr2:200968897:T:G	4.99486e-07	-1.66406	-2.77775e-10	7.92758e-05	-1.60116	-2.77775e-10
200969024	chr2:200969024:G:T	8.54924e-07	-1.40342e-10	-1.12663	0.000152201	-1.40342e-10	-0.948886
200969122	chr2:200969122:T:C	2.94551e-07	-1.67635	-0.515839	4.34128e-05	-1.66388	-0.53946
200969783	chr2:200969783:T:C	2.84741e-07	-1.67337	-0.552684	4.72345e-05	-1.62588	-0.493082
200969818	chr2:200969818:T:C	1.11262e-06	-1.40342e-10	-0.86317	0.000379992	-1.40342e-10	-0.0339415
200970253	chr2:200970253:G:A	1.9087e-06	-0.323462	-2.77775e-10	0.000153889	-0.93786	-2.77775e-10
200970423	chr2:200970423:C:T	5.30711e-07	-1.60342	-2.77775e-10	7.44057e-05	-1.66456	-2.77775e-10
200970698	chr2:200970698:C:T	2.65836e-07	-1.66077	-0.63399	4.51526e-05	-1.59088	-0.573168
200970748	chr2:200970748:G:A	4.49103e-07	-1.58809	-0.182293	0.000143748	-1.57888	0.572856
200972785	chr2:200972785:G:A	6.66817e-07	-1.61914	0.244016	0.000222396	-1.67437	1.10474
200972904	chr2:200972904:G:A	8.00134e-07	-1.40342e-10	-1.19286	0.000145748	-1.40342e-10	-0.992211
200972931	chr2:200972931:A:G	9.47281e-07	-1.40342e-10	-1.02404	0.000135716	-1.40342e-10	-1.06353
200973049	chr2:200973049:G:A	1.54016e-06	-0.229317	-0.308683	0.00337024	1.14514	1.00351
200974872	chr2:200974872:A:G	8.53331e-07	-1.40342e-10	-1.12849	0.000151762	-1.40342e-10	-0.951776
200974931	chr2:200974931:T:C	8.29575e-07	-1.40342e-10	-1.15673	0.00013029	-1.40342e-10	-1.10433
200975370	chr2:200975370:T:C	1.11714e-06	-1.40342e-10	-0.859116	0.000382429	-1.40342e-10	-0.0275469
200975515	chr2:200975515:C:T	9.46556e-07	-1.40342e-10	-1.02481	0.000145745	-1.40342e-10	-0.992234
200975541	chr2:200975541:T:A	8.21953e-07	-1.40342e-10	-1.16596	0.000115955	-1.40342e-10	-1.22089
200975844	chr2:200975844:TGG:T	5.03905e-07	-1.65525	-2.77775e-10	0.000133156	-1.08257	-2.77775e-10
200976185	chr2:200976185:C:T	9.46278e-07	-1.40342e-10	-1.0251	0.000145552	-1.40342e-10	-0.993555
200976197	chr2:200976197:A:C	1.11848e-06	-1.40342e-10	-0.857917	0.000383475	-1.40342e-10	-0.0248167
200976757	chr2:200976757:A:G	9.81042e-07	-1.40342e-10	-0.989024	0.000139737	-1.40342e-10	-1.03433
200977287	chr2:200977287:G:A	2.72133e-07	-1.39286	-0.878487	4.23406e-05	-1.55312	-0.675221
200977727	chr2:200977727:T:C	5.06463e-07	-1.65019	-2.77775e-10	0.000136497	-1.05779	-2.77775e-10
200978126	chr2:200978126:T:A	2.00517e-07	-1.39907	-1.17767	2.34591e-05	-1.64148	-1.17736
200978127	chr2:200978127:A:C	2.00326e-07	-1.39969	-1.178	2.34468e-05	-1.64168	-1.17768
200978534	chr2:200978534:A:G	7.86845e-07	-1.40342e-10	-1.20961	0.000114492	-1.40342e-10	-1.23358
200979525	chr2:200979525:T:C	1.10777e-06	-1.40342e-10	-0.867539	0.000185175	-1.40342e-10	-0.752788
200979828	chr2:200979828:C:A	9.75146e-07	-1.40342e-10	-0.995053	0.000157566	-1.40342e-10	-0.914244
200980061	chr2:200980061:CT:C	8.19308e-07	-1.40342e-10	-1.16918	0.00012844	-1.40342e-10	-1.11863
200981360	chr2:200981360:G:A	4.9965e-07	-1.66373	-2.77775e-10	0.000127268	-1.12779	-2.77775e-10
200981965	chr2:200981965:C:T	5.07615e-07	-1.64792	-2.77775e-10	7.42685e-05	-1.6664	-2.77775e-10
200982084	chr2:200982084:T:C	1.28892e-06	-1.40342e-10	-0.71608	0.000218293	-1.40342e-10	-0.588252
200982214	chr2:200982214:C:T	9.17335e-07	-1.40342e-10	-1.05617	0.000147853	-1.40342e-10	-0.977875
200982536	chr2:200982536:T:C	2.28901e-06	-1.40342e-10	-0.141767	0.000283761	-1.40342e-10	-0.32596
200982850	chr2:200982850:C:T	5.06035e-07	-1.65103	-2.77775e-10	0.000135909	-1.06211	-2.77775e-10
200983154	chr2:200983154:A:G	1.68081e-06	-0.174978	-0.27563	0.00382555	1.22029	1.05508
200983167	chr2:200983167:A:G	1.10265e-06	-1.40342e-10	-0.872167	0.00037388	-1.40342e-10	-0.0501566
200983666	chr2:200983666:CAT:C	6.70396e-07	-1.63947	0.269696	0.000228631	-1.67788	1.13589
200983797	chr2:200983797:G:T	8.97189e-07	-1.40342e-10	-1.07837	0.000226389	-1.40342e-10	-0.551834
200985384	chr2:200985384:G:A	5.03432e-07	-1.65619	-2.77775e-10	0.000132525	-1.08732	-2.77775e-10
200985591	chr2:200985591:G:A	7.61813e-07	-1.40342e-10	-1.24194	0.000118593	-1.40342e-10	-1.19839
200985873	chr2:200985873:T:C	8.59871e-07	-1.40342e-10	-1.12086	0.000153691	-1.40342e-10	-0.939146
200986382	chr2:200986382:T:C	8.03889e-07	-1.40342e-10	-1.18818	0.000147151	-1.40342e-10	-0.982629
200986834	chr2:200986834:T:C	8.28632e-07	-1.40342e-10	-1.15786	0.000130097	-1.40342e-10	-1.10581
200987043	chr2:200987043:A:G	2.64323e-06	-1.40342e-10	0.00211665	0.000277275	-1.40342e-10	-0.349083
200987671	chr2:200987671:C:A	5.00406e-07	-1.66222	-2.77775e-10	0.000128217	-1.12037	-2.77775e-10
200988734	chr2:200988734:A:G	9.01357e-07	-1.64443	0.570691	0.000330131	-1.67839	1.50379
200989222	chr2:200989222:A:G	1.41177e-06	-1.40342e-10	-0.625042	0.00024653	-1.40342e-10	-0.466608
200989302	chr2:200989302:T:C	5.03376e-07	-1.6563	-2.77775e-10	0.000132449	-1.0879	-2.77775e-10
200989350	chr2:200989350:T:C	8.30703e-07	-1.40342e-10	-1.15537	0.000130745	-1.40342e-10	-1.10084
200989452	chr2:200989452:C:A	2.64519e-07	-1.6689	-0.630826	4.41727e-05	-1.61329	-0.572694
200989739	chr2:200989739:G:A	5.03999e-07	-1.65506	-2.77775e-10	0.000133194	-1.08229	-2.77775e-10
200990475	chr2:200990475:T:C	1.73957e-06	-0.14695	-0.269297	0.00401364	1.25918	1.06418
200990590	chr2:200990590:T:C	8.20981e-07	-1.40342e-10	-1.16714	0.000128459	-1.40342e-10	-1.11848
200990720	chr2:200990720:C:T	7.74769e-07	-1.40342e-10	-1.22507	0.000122751	-1.40342e-10	-1.16393
200990831	chr2:200990831:G:A	4.22042e-07	-1.43317	-0.399365	5.24186e-05	-1.50676	-0.508067
200991784	chr2:200991784:G:C	1.11712e-06	-1.40342e-10	-0.859135	0.000382763	-1.40342e-10	-0.0266759
200992008	chr2:200992008:T:G	9.0143e-07	-1.40342e-10	-1.07366	0.00012965	-1.40342e-10	-1.10925
200992599	chr2:200992599:A:T	8.54252e-07	-1.40342e-10	-1.12741	0.000152014	-1.40342e-10	-0.950118
200993106	chr2:200993106:A:T	1.66017e-06	-0.183213	-0.279753	0.00375519	1.20891	1.04789
200993194	chr2:200993194:A:G	8.2844e-07	-1.40342e-10	-1.1581	0.000130059	-1.40342e-10	-1.1061
200993364	chr2:200993364:T:C	5.03761e-07	-1.65554	-2.77775e-10	0.000132969	-1.08398	-2.77775e-10
200993818	chr2:200993818:A:G	1.05868e-06	-0.912861	-2.77775e-10	0.000389517	-0.00918408	-2.77775e-10
200993925	chr2:200993925:A:G	2.3781e-07	-1.4158	-0.990371	3.34552e-05	-1.4215	-1.04238
200994527	chr2:200994527:G:A	1.57591e-06	-1.40342e-10	-0.515053	0.000278579	-1.40342e-10	-0.344391
200995401	chr2:200995401:TC:T	8.55558e-07	-1.12589	-2.77775e-10	8.82499e-05	-1.49392	-2.77775e-10
200996769	chr2:200996769:T:C	1.0128e-06	-1.40342e-10	-0.95717	0.000327853	-1.40342e-10	-0.181526
200996971	chr2:200996971:A:G	1.35557e-06	-1.40342e-10	-0.66566	0.000312024	-1.40342e-10	-0.231012
200997272	chr2:200997272:C:T	9.30005e-07	-1.40342e-10	-1.04245	0.000172137	-1.40342e-10	-0.825801
200997705	chr2:200997705:A:T	2.06395e-06	-0.0909717	-0.154291	0.00515431	1.33746	1.23604
200998412	chr2:200998412:T:C	9.96746e-07	-1.40342e-10	-0.973144	0.000141557	-1.40342e-10	-1.02139
200998577	chr2:200998577:C:T	1.6476e-07	-1.63229	-1.14085	4.04754e-05	-1.16019	-1.11321
200998807	chr2:200998807:T:C	4.42843e-07	-1.44106	-0.343366	5.74745e-05	-1.51553	-0.407224
200999080	chr2:200999080:C:A	2.30402e-07	-1.41818	-1.01964	3.25618e-05	-1.42363	-1.06732
200999927	chr2:200999927:G:A	4.82216e-07	-1.64875	-0.0504972	0.000134085	-1.37087	0.295254
200999977	chr2:200999977:G:A	1.08324e-06	-1.40342e-10	-0.889929	0.000179983	-1.40342e-10	-0.78123
201000706	chr2:201000706:T:C	9.66329e-07	-1.40342e-10	-1.00413	0.000179281	-1.40342e-10	-0.785139
201000836	chr2:201000836:AG:A	1.64542e-06	-0.180901	-0.290991	0.00370145	1.21166	1.03073
201001022	chr2:201001022:C:T	5.15902e-07	-1.63172	-2.77775e-10	8.23736e-05	-1.56283	-2.77775e-10
201001121	chr2:201001121:G:C	7.7245e-07	-1.40342e-10	-1.22807	0.00011338	-1.40342e-10	-1.24335
201001135	chr2:201001135:C:G	1.38213e-06	-1.40342e-10	-0.646262	0.000184018	-1.40342e-10	-0.759057
201001147	chr2:201001147:A:T	8.79952e-07	-1.09777	-2.77775e-10	9.22872e-05	-1.44919	-2.77775e-10
201001172	chr2:201001172:G:A	5.07232e-07	-1.64867	-2.77775e-10	0.000137471	-1.05068	-2.77775e-10
201001260	chr2:201001260:A:G	1.11014e-06	-1.40342e-10	-0.865395	0.000378321	-1.40342e-10	-0.0383486
201001685	chr2:201001685:T:G	1.3302e-06	-1.40342e-10	-0.684558	0.000304179	-1.40342e-10	-0.256474
201002775	chr2:201002775:G:A	1.60512e-06	-1.40342e-10	-0.496686	0.000284377	-1.40342e-10	-0.323792
201002870	chr2:201002870:A:G	1.10305e-06	-1.40342e-10	-0.871805	0.000374057	-1.40342e-10	-0.0496842
201002906	chr2:201002906:A:G	2.07413e-06	-0.240342	-2.77775e-10	0.000164392	-0.871835	-2.77775e-10
201003188	chr2:201003188:G:A	9.46009e-07	-1.40342e-10	-1.02539	0.000145516	-1.40342e-10	-0.993805
201003317	chr2:201003317:A:G	7.5863e-07	-1.40342e-10	-1.24613	0.000116003	-1.40342e-10	-1.22047
201003582	chr2:201003582:G:A	9.42855e-05	3.57644	-2.77775e-10	0.00133579	1.22318	-2.77775e-10
201004005	chr2:201004005:G:C	1.11995e-06	-1.40342e-10	-0.856599	0.000384383	-1.40342e-10	-0.022451
201004799	chr2:201004799:C:T	1.04218e-06	-0.192389	-0.736178	9.80909e-05	-1.52589	0.137693
201005298	chr2:201005298:G:A	5.06943e-07	-1.64924	-2.77775e-10	0.000137089	-1.05346	-2.77775e-10
201005533	chr2:201005533:T:C	9.4616e-07	-1.40342e-10	-1.02523	0.000145535	-1.40342e-10	-0.993675
201005559	chr2:201005559:A:G	1.55392e-06	-0.217965	-0.311135	0.00340521	1.15904	0.999928
201005765	chr2:201005765:G:A	8.47038e-07	-1.40342e-10	-1.13589	0.000149998	-1.40342e-10	-0.963466
201005872	chr2:201005872:G:A	9.44079e-07	-1.40342e-10	-1.02743	0.000145192	-1.40342e-10	-0.996033
201006075	chr2:201006075:G:A	5.06258e-07	-1.65059	-2.77775e-10	0.00013626	-1.05953	-2.77775e-10
201006781	chr2:201006781:G:A	1.13965e-06	-1.40342e-10	-0.839164	0.000183471	-1.40342e-10	-0.762037
201006852	chr2:201006852:C:A	5.04634e-07	-1.65381	-2.77775e-10	0.000134128	-1.0753	-2.77775e-10
201007129	chr2:201007129:C:T	2.57585e-06	-1.40342e-10	-0.0237063	0.000247228	-1.40342e-10	-0.463782
201007233	chr2:201007233:C:T	1.11157e-06	-1.40342e-10	-0.864113	0.000379229	-1.40342e-10	-0.0359505
201007245	chr2:201007245:C:T	9.00557e-07	-1.40342e-10	-1.07463	0.000129547	-1.40342e-10	-1.11004
201007288	chr2:201007288:A:G	8.08646e-07	-1.40342e-10	-1.18228	0.000126078	-1.40342e-10	-1.13719
201007327	chr2:201007327:C:T	1.54963e-06	-1.40342e-10	-0.531867	0.000273365	-1.40342e-10	-0.363283
201007457	chr2:201007457:T:G	1.61236e-06	-0.194432	-0.297753	0.0035952	1.19295	1.02032
201007641	chr2:201007641:C:T	1.55662e-06	-1.40342e-10	-0.527367	0.000274696	-1.40342e-10	-0.358426
201008184	chr2:201008184:C:G	1.07792e-06	-1.40342e-10	-0.894855	0.000358835	-1.40342e-10	-0.0912278
201008595	chr2:201008595:T:TAAATAAATAAATAAATGGGC	1.08815e-06	-1.40342e-10	-0.885406	0.000365101	-1.40342e-10	-0.0739184
201008687	chr2:201008687:G:A	4.96788e-07	-1.66948	-2.77775e-10	9.08159e-05	-1.46526	-2.77775e-10
201009331	chr2:201009331:A:G	1.22614e-06	-1.40342e-10	-0.766017	0.000190988	-1.40342e-10	-0.721881
201009676	chr2:201009676:T:C	9.60321e-07	-1.40342e-10	-1.01037	0.000143254	-1.40342e-10	-1.00947
201010307	chr2:201010307:T:C	1.10495e-06	-1.40342e-10	-0.870085	0.00037526	-1.40342e-10	-0.046472
201010767	chr2:201010767:A:AG	1.62596e-06	-0.17576	-0.308025	0.00362696	1.21768	1.00438
201010786	chr2:201010786:T:C	9.93329e-07	-1.40342e-10	-0.976577	0.000186237	-1.40342e-10	-0.747069
201010917	chr2:201010917:C:T	8.35195e-07	-1.40342e-10	-1.14997	0.000131792	-1.40342e-10	-1.09287
201010972	chr2:201010972:C:T	5.03902e-07	-1.65526	-2.77775e-10	0.000133164	-1.08251	-2.77775e-10
201011329	chr2:201011329:C:T	1.53476e-06	-0.259713	-0.281795	0.00336784	1.10231	1.04562
201011954	chr2:201011954:A:T	9.45743e-07	-1.40342e-10	-1.02567	0.000135515	-1.40342e-10	-1.06501
201012246	chr2:201012246:G:C	5.03751e-07	-1.65556	-2.77775e-10	0.000132962	-1.08403	-2.77775e-10
201012347	chr2:201012347:G:A	8.83345e-07	-1.40342e-10	-1.09392	0.000141383	-1.40342e-10	-1.02262
201012646	chr2:201012646:T:C	9.15168e-07	-1.40342e-10	-1.05853	0.000140491	-1.40342e-10	-1.02895
201012834	chr2:201012834:A:G	4.95152e-07	-1.67277	-2.77775e-10	9.25922e-05	-1.44589	-2.77775e-10
201013158	chr2:201013158:G:A	8.03866e-07	-1.40342e-10	-1.18821	0.000125092	-1.40342e-10	-1.14505
201013163	chr2:201013163:A:G	1.10184e-06	-1.40342e-10	-0.872899	0.000374257	-1.40342e-10	-0.0491495
201013547	chr2:201013547:C:G	1.05844e-06	-1.40342e-10	-0.91309	0.00034763	-1.40342e-10	-0.122951
201013670	chr2:201013670:C:G	7.66156e-07	-1.40342e-10	-1.23625	0.000113113	-1.40342e-10	-1.2457
201014732	chr2:201014732:T:C	1.89099e-06	-0.132536	-0.200247	0.00449242	1.27133	1.16473
201015225	chr2:201015225:A:G	3.79483e-07	-1.61988	-0.31895	0.000117749	-1.61087	0.405333
201015790	chr2:201015790:C:T	1.09698e-06	-1.40342e-10	-0.877321	0.000370402	-1.40342e-10	-0.0595016
201016201	chr2:201016201:AAATAC:A	1.39159e-06	-1.40342e-10	-0.639435	0.000321898	-1.40342e-10	-0.199856
201016392	chr2:201016392:G:A	1.10784e-06	-1.40342e-10	-0.867475	0.000376918	-1.40342e-10	-0.0420632
201016765	chr2:201016765:A:G	2.68536e-07	-1.67575	-0.608903	4.42371e-05	-1.6343	-0.550232
201016770	chr2:201016770:C:T	4.29998e-07	-1.4699	-0.343964	5.63184e-05	-1.53563	-0.407442
201018362	chr2:201018362:AAG:A	1.09871e-06	-1.40342e-10	-0.875743	0.000172075	-1.40342e-10	-0.826161
201018994	chr2:201018994:T:C	8.3043e-07	-1.40342e-10	-1.1557	0.000130685	-1.40342e-10	-1.1013
201019392	chr2:201019392:G:T	1.09737e-06	-1.40342e-10	-0.876972	0.000369972	-1.40342e-10	-0.0606643
201019438	chr2:201019438:AC:A	9.95233e-07	-1.40342e-10	-0.974663	0.000182538	-1.40342e-10	-0.767134
201019871	chr2:201019871:C:A	7.97291e-07	-1.40342e-10	-1.19642	0.000123734	-1.40342e-10	-1.15595
201020543	chr2:201020543:T:C	7.68544e-07	-1.40342e-10	-1.23314	0.000121401	-1.40342e-10	-1.175
201020570	chr2:201020570:A:T	6.27016e-07	-1.64303	0.206359	0.00021445	-1.67834	1.07233
201021279	chr2:201021279:C:T	5.84586e-07	-1.50674	-2.77775e-10	7.33959e-05	-1.67822	-2.77775e-10
201023713	chr2:201023713:G:A	4.99361e-07	-1.66431	-2.77775e-10	8.89311e-05	-1.48623	-2.77775e-10
201024179	chr2:201024179:T:C	9.12586e-07	-1.40342e-10	-1.06136	0.000140063	-1.40342e-10	-1.032
201024307	chr2:201024307:G:T	9.33206e-07	-1.40342e-10	-1.03901	0.000143479	-1.40342e-10	-1.00791
201024375	chr2:201024375:G:A	2.73421e-07	-1.36122	-0.90541	4.2535e-05	-1.52618	-0.697578
201024467	chr2:201024467:C:T	1.02695e-06	-1.40342e-10	-0.943292	0.000157894	-1.40342e-10	-0.912164
201024759	chr2:201024759:T:C	9.14444e-07	-1.40342e-10	-1.05932	0.000140371	-1.40342e-10	-1.0298
201025028	chr2:201025028:C:T	2.76604e-07	-1.35129	-0.903761	4.29265e-05	-1.51934	-0.695266
201025487	chr2:201025487:A:G	9.10041e-07	-1.40342e-10	-1.06415	0.000146437	-1.40342e-10	-0.987493
201025974	chr2:201025974:T:C	5.19638e-07	-1.62451	-2.77775e-10	7.52647e-05	-1.65308	-2.77775e-10
201026169	chr2:201026169:C:A	2.88164e-07	-1.67587	-0.538235	4.24485e-05	-1.66499	-0.56081
201026471	chr2:201026471:A:T	2.06855e-07	-1.34935	-1.19627	2.34795e-05	-1.62227	-1.19569
201026574	chr2:201026574:C:T	1.09871e-06	-1.40342e-10	-0.875752	0.000371429	-1.40342e-10	-0.056733
201027070	chr2:201027070:G:A	8.77755e-07	-1.40342e-10	-1.10027	0.000216308	-1.40342e-10	-0.59739
201027465	chr2:201027465:G:A	1.63866e-06	-0.182454	-0.293554	0.00367939	1.20949	1.02692
201027549	chr2:201027549:G:A	5.00087e-07	-1.66286	-2.77775e-10	0.000127701	-1.1244	-2.77775e-10
201027948	chr2:201027948:TG:T	1.35725e-06	-1.40342e-10	-0.664425	0.000311435	-1.40342e-10	-0.2329
201028076	chr2:201028076:G:C	7.6621e-07	-1.40342e-10	-1.23618	0.000113115	-1.40342e-10	-1.24569
201028137	chr2:201028137:G:T	1.10638e-06	-1.40342e-10	-0.868795	0.000376061	-1.40342e-10	-0.0443394
201028238	chr2:201028238:C:T	8.25291e-07	-1.40342e-10	-1.1619	0.0001251	-1.40342e-10	-1.14498
201028465	chr2:201028465:T:C	3.82081e-07	-1.41514	-0.51687	4.82016e-05	-1.49067	-0.608032
201028639	chr2:201028639:G:A	9.2289e-07	-1.40342e-10	-1.05013	0.000141661	-1.40342e-10	-1.02065
201028693	chr2:201028693:G:C	1.10751e-06	-1.40342e-10	-0.867772	0.00037679	-1.40342e-10	-0.0424029
201028742	chr2:201028742:G:A	6.39272e-07	-1.62802	0.210708	0.000216102	-1.67628	1.07794
201029079	chr2:201029079:G:C	5.02936e-07	-1.65718	-2.77775e-10	0.000131857	-1.09237	-2.77775e-10
201029296	chr2:201029296:A:G	2.23163e-07	-1.44687	-1.02286	3.16764e-05	-1.4519	-1.06662
201029538	chr2:201029538:A:G	9.2931e-07	-1.40342e-10	-1.0432	0.000142721	-1.40342e-10	-1.0132
201030107	chr2:201030107:C:T	1.40537e-06	-1.40342e-10	-0.62958	0.000254374	-1.40342e-10	-0.435284
201030315	chr2:201030315:T:A	9.02767e-07	-1.40342e-10	-1.07218	0.000129824	-1.40342e-10	-1.10791
201030539	chr2:201030539:A:G	5.0325e-07	-1.65655	-2.77775e-10	0.000132344	-1.08869	-2.77775e-10
201030570	chr2:201030570:T:G	9.63716e-07	-1.40342e-10	-1.00684	0.000178669	-1.40342e-10	-0.788556
201030828	chr2:201030828:G:A	8.86286e-07	-1.40342e-10	-1.0906	0.000135688	-1.40342e-10	-1.06373
201031592	chr2:201031592:G:A	7.60292e-07	-1.40342e-10	-1.24394	0.000114271	-1.40342e-10	-1.23551
201031644	chr2:201031644:T:C	2.32326e-07	-1.41038	-1.01912	3.3016e-05	-1.41391	-1.06319
201032086	chr2:201032086:G:A	4.94255e-07	-1.67459	-2.77775e-10	0.000101089	-1.35809	-2.77775e-10
201033033	chr2:201033033:T:A	8.57987e-07	-1.40342e-10	-1.12305	0.000130833	-1.40342e-10	-1.10017
201033064	chr2:201033064:C:A	5.01773e-07	-1.65949	-2.77775e-10	0.000130246	-1.10467	-2.77775e-10
201033339	chr2:201033339:G:C	8.05381e-07	-1.40342e-10	-1.18632	0.000147549	-1.40342e-10	-0.97993
201033505	chr2:201033505:G:A	5.00956e-07	-1.66112	-2.77775e-10	7.97361e-05	-1.59537	-2.77775e-10
201033704	chr2:201033704:C:T	1.5829e-06	-0.191021	-0.319603	0.0034622	1.19799	0.977579
201033722	chr2:201033722:A:AT	1.34351e-06	-1.40342e-10	-0.674602	0.000307338	-1.40342e-10	-0.246142
201033913	chr2:201033913:T:C	7.65514e-07	-1.40342e-10	-1.23709	0.000121154	-1.40342e-10	-1.17703
201034162	chr2:201034162:A:ACAT	1.65092e-06	-0.179318	-0.289236	0.00371526	1.21397	1.03214
201034302	chr2:201034302:C:CAT	9.15659e-07	-1.40342e-10	-1.058	0.00014057	-1.40342e-10	-1.02839
201034415	chr2:201034415:A:C	7.62351e-07	-1.40342e-10	-1.24123	0.000118847	-1.40342e-10	-1.19625
201034826	chr2:201034826:C:T	7.37197e-07	-1.63792	0.363133	0.000255856	-1.67762	1.24815
201034827	chr2:201034827:G:A	9.43515e-07	-1.40342e-10	-1.02803	0.000145056	-1.40342e-10	-0.996968
201035008	chr2:201035008:G:A	4.94555e-07	-1.67398	-2.77775e-10	0.000117484	-1.20778	-2.77775e-10
201035115	chr2:201035115:G:A	7.67094e-07	-1.40342e-10	-1.23503	0.000120893	-1.40342e-10	-1.17919
201035226	chr2:201035226:C:T	4.94695e-07	-1.6737	-2.77775e-10	7.38507e-05	-1.67205	-2.77775e-10
201035407	chr2:201035407:T:C	7.58637e-07	-1.40342e-10	-1.24612	0.000116027	-1.40342e-10	-1.22027
201035417	chr2:201035417:G:A	2.9297e-07	-1.45186	-0.745707	3.16444e-05	-1.67168	-0.847852
201035851	chr2:201035851:G:C	1.03283e-06	-1.40342e-10	-0.937585	0.000340052	-1.40342e-10	-0.144991
201036067	chr2:201036067:A:G	9.02935e-07	-1.40342e-10	-1.07199	0.000129843	-1.40342e-10	-1.10776
201036207	chr2:201036207:T:C	9.15181e-07	-1.40342e-10	-1.05852	0.000140493	-1.40342e-10	-1.02894
201036466	chr2:201036466:C:G	7.62376e-07	-1.40342e-10	-1.2412	0.000118859	-1.40342e-10	-1.19615
201036948	chr2:201036948:G:A	1.39822e-06	-1.40342e-10	-0.634682	0.000324141	-1.40342e-10	-0.192914
201037251	chr2:201037251:A:C	1.57414e-06	-0.176671	-0.339505	0.00345179	1.218	0.954554
201037335	chr2:201037335:CA:C	5.07266e-07	-1.6486	-2.77775e-10	0.00013749	-1.05054	-2.77775e-10
201037539	chr2:201037539:G:C	8.05665e-07	-1.40342e-10	-1.18597	0.000122022	-1.40342e-10	-1.16989
201037621	chr2:201037621:G:C	1.33459e-06	-1.40342e-10	-0.681259	0.000277173	-1.40342e-10	-0.34945
201037938	chr2:201037938:C:T	1.65905e-06	-1.40342e-10	-0.46364	0.000295059	-1.40342e-10	-0.286916
201037939	chr2:201037939:A:G	1.55917e-06	-1.40342e-10	-0.525732	0.000275289	-1.40342e-10	-0.356268
201037988	chr2:201037988:T:A	2.28046e-07	-1.42724	-1.02085	3.23572e-05	-1.43259	-1.06467
201038507	chr2:201038507:T:C	1.25905e-06	-1.40342e-10	-0.739525	0.000175365	-1.40342e-10	-0.807219
201038561	chr2:201038561:C:T	1.38283e-06	-1.40342e-10	-0.645751	0.00028977	-1.40342e-10	-0.305002
201038601	chr2:201038601:G:A	5.00919e-07	-1.6612	-2.77775e-10	0.000128946	-1.1147	-2.77775e-10
201039723	chr2:201039723:G:A	1.14613e-06	-1.40342e-10	-0.833492	0.000192541	-1.40342e-10	-0.713783
201039736	chr2:201039736:C:T	8.42045e-07	-1.40342e-10	-1.14181	0.000148481	-1.40342e-10	-0.973632
201039743	chr2:201039743:T:C	4.71097e-07	-1.44738	-0.275198	6.13647e-05	-1.51667	-0.340583
201040941	chr2:201040941:A:G	1.10745e-06	-1.40342e-10	-0.867826	0.00037673	-1.40342e-10	-0.0425625
201041938	chr2:201041938:T:C	4.48033e-07	-1.44238	-0.33039	5.81803e-05	-1.5166	-0.393944
201042089	chr2:201042089:T:C	1.1284e-06	-1.40342e-10	-0.849081	0.000193327	-1.40342e-10	-0.70971
201042741	chr2:201042741:G:A	7.62517e-07	-1.40342e-10	-1.24101	0.000113064	-1.40342e-10	-1.24613
201043434	chr2:201043434:A:T	7.59895e-07	-1.40342e-10	-1.24446	0.000113209	-1.40342e-10	-1.24486
201043569	chr2:201043569:C:T	1.17855e-06	-1.40342e-10	-0.805601	0.00042105	-1.40342e-10	0.0686596
201043917	chr2:201043917:G:A	5.50945e-07	-1.56601	-2.77775e-10	7.34866e-05	-1.67699	-2.77775e-10
201044335	chr2:201044335:G:A	7.65992e-07	-1.40342e-10	-1.23647	0.000121359	-1.40342e-10	-1.17534
201044445	chr2:201044445:GC:G	7.68909e-07	-1.40342e-10	-1.23267	0.000113226	-1.40342e-10	-1.24471
201044792	chr2:201044792:A:G	3.01208e-07	-0.925269	-1.24457	2.22318e-05	-1.67717	-1.19539
201045172	chr2:201045172:C:T	1.40433e-06	-1.40342e-10	-0.630322	0.000251845	-1.40342e-10	-0.445277
201045305	chr2:201045305:A:T	7.595e-07	-1.40342e-10	-1.24498	0.000113408	-1.40342e-10	-1.2431
201045665	chr2:201045665:T:C	7.98882e-07	-1.40342e-10	-1.19443	0.000118251	-1.40342e-10	-1.20128
201045936	chr2:201045936:T:C	8.11572e-07	-1.40342e-10	-1.17867	0.000149708	-1.40342e-10	-0.965405
201046118	chr2:201046118:A:G	9.44908e-07	-1.40342e-10	-1.02655	0.000135402	-1.40342e-10	-1.06584
201046156	chr2:201046156:G:GAA	9.04224e-07	-1.40342e-10	-1.07056	0.00013001	-1.40342e-10	-1.10648
201046362	chr2:201046362:C:A	5.11217e-07	-1.64085	-2.77775e-10	0.000140894	-1.02608	-2.77775e-10
201046441	chr2:201046441:A:G	5.8831e-07	-1.6516	0.151211	0.00019976	-1.67824	1.00127
201046752	chr2:201046752:T:G	5.04692e-07	-1.65369	-2.77775e-10	0.000134206	-1.07472	-2.77775e-10
201046987	chr2:201046987:T:C	2.87961e-07	-1.6709	-0.543916	4.18846e-05	-1.6721	-0.567077
201047199	chr2:201047199:A:G	9.4553e-07	-1.40342e-10	-1.02589	0.000135491	-1.40342e-10	-1.06519
201048522	chr2:201048522:A:T	3.20809e-07	-1.43681	-0.66998	4.09296e-05	-1.5091	-0.753135
201048542	chr2:201048542:G:A	9.69223e-07	-1.41213	0.41098	0.000187524	-1.63872	0.898536
201049199	chr2:201049199:A:G	1.34532e-06	-1.40342e-10	-0.673249	0.000228512	-1.40342e-10	-0.542503
201049412	chr2:201049412:C:T	8.65241e-07	-1.40342e-10	-1.11463	0.000117033	-1.40342e-10	-1.21164
201049517	chr2:201049517:T:G	8.94714e-07	-1.40342e-10	-1.08114	0.000144299	-1.40342e-10	-1.0022
201049642	chr2:201049642:C:T	4.93196e-07	-1.67673	-2.77775e-10	8.08464e-05	-1.58154	-2.77775e-10
201049689	chr2:201049689:C:T	9.16359e-07	-1.40342e-10	-1.05723	0.000140687	-1.40342e-10	-1.02755
201050122	chr2:201050122:G:A	2.69169e-07	-1.67833	-0.60397	4.39635e-05	-1.65655	-0.534183
201050124	chr2:201050124:G:A	5.01885e-07	-1.65927	-2.77775e-10	0.000130394	-1.10353	-2.77775e-10
201050212	chr2:201050212:T:C	1.01038e-06	-1.40342e-10	-0.959557	0.000321463	-1.40342e-10	-0.201208
201050607	chr2:201050607:A:G	3.98026e-06	-1.40342e-10	0.411463	0.000761921	-1.40342e-10	0.661751
201050759	chr2:201050759:A:AC	1.43056e-06	-1.40342e-10	-0.611821	0.00033364	-1.40342e-10	-0.164027
201051322	chr2:201051322:A:G	9.73988e-07	-1.40342e-10	-0.99624	0.000157356	-1.40342e-10	-0.915581
201051352	chr2:201051352:G:A	6.60742e-07	-1.38428	-2.77775e-10	7.6171e-05	-1.64111	-2.77775e-10
201051695	chr2:201051695:G:C	6.34076e-07	-1.6483	0.222829	0.00021892	-1.67841	1.09303
201052110	chr2:201052110:C:T	5.05757e-07	-1.65158	-2.77775e-10	0.000135621	-1.06423	-2.77775e-10
201052276	chr2:201052276:A:G	7.64482e-07	-1.40342e-10	-1.23844	0.000113195	-1.40342e-10	-1.24498
201052354	chr2:201052354:C:T	5.82096e-07	-1.511	-2.77775e-10	7.40077e-05	-1.66992	-2.77775e-10
201053215	chr2:201053215:T:C	6.62871e-07	-1.64961	0.268553	0.000231817	-1.67836	1.15022
201053505	chr2:201053505:C:G	1.11518e-06	-1.40342e-10	-0.860869	0.000391101	-1.40342e-10	-0.00512551
201054279	chr2:201054279:C:T	5.06955e-07	-1.64922	-2.77775e-10	0.000137101	-1.05337	-2.77775e-10
201054498	chr2:201054498:T:A	1.13494e-06	-1.40342e-10	-0.843304	0.000393582	-1.40342e-10	0.0011987
201054825	chr2:201054825:G:A	7.58884e-07	-1.40342e-10	-1.24579	0.000113459	-1.40342e-10	-1.24265
201055337	chr2:201055337:G:A	6.74827e-07	-1.58779	0.224609	0.000227484	-1.66241	1.11539
201055500	chr2:201055500:A:T	4.93238e-07	-1.67665	-2.77775e-10	7.42137e-05	-1.66714	-2.77775e-10
201055555	chr2:201055555:A:T	1.78507e-06	-0.154199	-0.236228	0.00418483	1.24951	1.11562
201055827	chr2:201055827:G:A	9.41779e-07	-1.40342e-10	-1.02987	0.00014477	-1.40342e-10	-0.998945
201055895	chr2:201055895:T:C	2.54998e-07	-1.32349	-1.01289	3.78556e-05	-1.50407	-0.836244
201056535	chr2:201056535:G:A	7.66199e-07	-1.40342e-10	-1.2362	0.000113114	-1.40342e-10	-1.24569
201056615	chr2:201056615:G:A	9.43225e-07	-1.40342e-10	-1.02833	0.00014501	-1.40342e-10	-0.997287
201056718	chr2:201056718:T:G	1.64017e-06	-0.175007	-0.300075	0.00369373	1.22136	1.01894
201056739	chr2:201056739:T:C	1.12065e-06	-1.40342e-10	-0.855973	0.000385107	-1.40342e-10	-0.0205695
201057010	chr2:201057010:G:C	7.58671e-07	-1.40342e-10	-1.24607	0.000116118	-1.40342e-10	-1.21948
201058008	chr2:201058008:C:T	1.48497e-06	-1.40342e-10	-0.574489	0.000259291	-1.40342e-10	-0.416139
201058111	chr2:201058111:T:A	9.43432e-07	-1.40342e-10	-1.02811	0.000145041	-1.40342e-10	-0.997073
201058298	chr2:201058298:A:C	2.75941e-07	-1.67695	-0.580497	4.0843e-05	-1.66202	-0.602331
201058434	chr2:201058434:A:G	1.60934e-06	-0.200026	-0.294034	0.00359034	1.1851	1.02681
201058621	chr2:201058621:C:A	2.83923e-07	-1.67452	-0.554418	4.69738e-05	-1.62959	-0.494913
201058759	chr2:201058759:C:G	1.1911e-05	2.59823	-1.09065	7.46855e-05	-0.621243	-1.03956
201058912	chr2:201058912:C:T	5.92377e-07	-1.12051	-0.37299	0.000634413	-0.226352	0.704962
201059200	chr2:201059200:C:T	7.58663e-07	-1.40342e-10	-1.24608	0.000116097	-1.40342e-10	-1.21967
201059355	chr2:201059355:C:T	6.42011e-07	-1.64376	0.23073	0.00021982	-1.67825	1.09697
201059635	chr2:201059635:G:T	1.68672e-06	-0.172887	-0.27421	0.00384331	1.22278	1.05722
201059726	chr2:201059726:G:C	1.7122e-06	-0.16044	-0.271668	0.00392371	1.24021	1.06049
201059765	chr2:201059765:A:G	1.58467e-06	-0.219384	-0.290128	0.00351344	1.15824	1.03202
201059792	chr2:201059792:T:C	7.58684e-07	-1.40342e-10	-1.24605	0.00011615	-1.40342e-10	-1.21921
201060101	chr2:201060101:G:C	7.59323e-07	-1.40342e-10	-1.24521	0.000113456	-1.40342e-10	-1.24267
201060210	chr2:201060210:G:A	1.67273e-06	-0.185146	-0.270282	0.00381641	1.21021	1.06277
201061078	chr2:201061078:A:C	7.59349e-07	-1.40342e-10	-1.24518	0.000113447	-1.40342e-10	-1.24275
201062377	chr2:201062377:G:A	7.9503e-07	-1.40342e-10	-1.19926	0.000129231	-1.40342e-10	-1.11249
201063170	chr2:201063170:G:A	2.15536e-06	-1.40342e-10	-0.201927	0.00029078	-1.40342e-10	-0.301523
201063197	chr2:201063197:C:T	1.13221e-06	-1.40342e-10	-0.845715	0.000392058	-1.40342e-10	-0.00268107
201063204	chr2:201063204:C:T	5.0927e-07	-1.64466	-2.77775e-10	0.000139653	-1.03493	-2.77775e-10
201063228	chr2:201063228:G:C	9.14444e-07	-1.40342e-10	-1.05932	0.000140371	-1.40342e-10	-1.0298
201063314	chr2:201063314:C:T	5.06704e-07	-1.64971	-2.77775e-10	0.000136785	-1.05568	-2.77775e-10
201063360	chr2:201063360:C:T	6.1727e-07	-1.65172	0.199387	0.000211437	-1.67842	1.05825
201063886	chr2:201063886:C:T	5.80186e-07	-1.51429	-2.77775e-10	7.39539e-05	-1.67065	-2.77775e-10
201063948	chr2:201063948:G:T	8.4634e-07	-1.40342e-10	-1.13672	0.00014968	-1.40342e-10	-0.96559
201064909	chr2:201064909:T:C	3.75426e-07	-1.67775	-0.271826	6.37383e-05	-1.64434	-0.174969
201064945	chr2:201064945:T:C	7.67762e-07	-1.40342e-10	-1.23416	0.000121133	-1.40342e-10	-1.1772
201064974	chr2:201064974:C:G	1.11013e-06	-1.40342e-10	-0.865406	0.000388048	-1.40342e-10	-0.012961
201066207	chr2:201066207:A:G	3.53225e-07	-1.45999	-0.550543	4.49523e-05	-1.52835	-0.64014
201066285	chr2:201066285:G:A	5.03563e-07	-1.65593	-2.77775e-10	0.000132697	-1.08602	-2.77775e-10
201066334	chr2:201066334:G:A	5.06202e-07	-1.6507	-2.77775e-10	8.91175e-05	-1.48414	-2.77775e-10
201066699	chr2:201066699:G:A	7.6585e-07	-1.40342e-10	-1.23665	0.000121299	-1.40342e-10	-1.17584
201066856	chr2:201066856:C:T	7.65993e-07	-1.40342e-10	-1.23647	0.000113108	-1.40342e-10	-1.24575
201066887	chr2:201066887:T:C	1.60793e-06	-0.181562	-0.313374	0.00356973	1.21073	0.995419
201067007	chr2:201067007:T:C	4.40218e-07	-1.43691	-0.353461	5.71255e-05	-1.51166	-0.417178
201067840	chr2:201067840:G:A	9.36385e-07	-1.40342e-10	-1.03561	0.000143899	-1.40342e-10	-1.00498
201068244	chr2:201068244:G:A	1.03584e-06	-1.40342e-10	-0.934675	0.00034226	-1.40342e-10	-0.138519
201068398	chr2:201068398:G:A	1.6395e-06	-0.191471	-0.28402	0.00368755	1.19696	1.04166
201068487	chr2:201068487:C:T	7.74085e-07	-1.40342e-10	-1.22596	0.000124392	-1.40342e-10	-1.15065
201068503	chr2:201068503:A:C	9.14099e-07	-1.40342e-10	-1.0597	0.000140313	-1.40342e-10	-1.03022
201069077	chr2:201069077:T:G	9.21766e-07	-1.40342e-10	-1.05135	0.000132295	-1.40342e-10	-1.08906
201069500	chr2:201069500:T:C	1.08296e-06	-1.40342e-10	-0.89019	0.000372584	-1.40342e-10	-0.0536294
201069738	chr2:201069738:C:CA	8.35122e-07	-1.15006	-2.77775e-10	7.8979e-05	-1.60491	-2.77775e-10
201071138	chr2:201071138:G:A	3.39449e-07	-1.56851	-0.481803	0.000136538	-0.816716	-0.24077
201071148	chr2:201071148:T:A	5.1012e-07	-1.64299	-2.77775e-10	0.000141087	-1.02471	-2.77775e-10
201072180	chr2:201072180:G:A	1.32129e-06	-1.40342e-10	-0.691276	0.000229258	-1.40342e-10	-0.539244
201072652	chr2:201072652:AC:A	1.13358e-06	-1.40342e-10	-0.844502	0.000392917	-1.40342e-10	-0.000491799
201072664	chr2:201072664:T:G	5.79005e-07	-1.51633	-2.77775e-10	7.37777e-05	-1.67303	-2.77775e-10
201072876	chr2:201072876:T:C	3.28893e-07	-1.53816	-0.543751	0.000137949	-0.7351	-0.312104
201072901	chr2:201072901:C:T	8.52568e-07	-1.40342e-10	-1.12939	0.000129973	-1.40342e-10	-1.10677
201073331	chr2:201073331:A:C	8.33104e-07	-1.40342e-10	-1.15248	0.000126863	-1.40342e-10	-1.13098
201073357	chr2:201073357:G:A	1.15017e-06	-1.40342e-10	-0.829975	0.000403059	-1.40342e-10	0.0249915
201073574	chr2:201073574:C:G	4.72666e-07	-1.45551	-0.263745	0.000249367	-0.572199	0.117033
201073717	chr2:201073717:G:A	7.92091e-07	-1.40342e-10	-1.20296	0.000122846	-1.40342e-10	-1.16316
201073719	chr2:201073719:C:G	2.02186e-06	-0.118017	-0.147852	0.00503915	1.30276	1.24815
201074667	chr2:201074667:G:A	2.9366e-07	-1.36845	-0.826766	4.62705e-05	-1.53537	-0.604221
201075076	chr2:201075076:T:C	1.03981e-06	-1.40342e-10	-0.930845	0.000147939	-1.40342e-10	-0.977294
201075086	chr2:201075086:C:T	8.84498e-07	-1.40342e-10	-1.09262	0.00014227	-1.40342e-10	-1.01636
201075235	chr2:201075235:T:C	5.12976e-07	-1.63741	-2.77775e-10	0.000144492	-1.00086	-2.77775e-10
201075522	chr2:201075522:C:T	4.21087e-07	-1.66348	-0.171321	0.000130074	-1.67586	0.569873
201075980	chr2:201075980:G:A	1.16945e-06	-1.40342e-10	-0.813352	0.000414748	-1.40342e-10	0.0535804
201076869	chr2:201076869:G:A	4.93359e-07	-1.6764	-2.77775e-10	8.21007e-05	-1.56615	-2.77775e-10
201077506	chr2:201077506:G:A	5.34621e-07	-1.42251	-0.173568	0.000298134	-0.500668	0.224121
201077644	chr2:201077644:G:A	2.17955e-06	-0.0422475	-0.14852	0.00558217	1.4066	1.24664
201077665	chr2:201077665:A:G	7.61446e-07	-1.40342e-10	-1.24242	0.000115233	-1.40342e-10	-1.22713
201077757	chr2:201077757:G:A	2.79043e-07	-1.38475	-0.861529	4.38472e-05	-1.54616	-0.647225
201077940	chr2:201077940:A:G	4.92801e-07	-1.67753	-2.77775e-10	9.47315e-05	-1.42305	-2.77775e-10
201078051	chr2:201078051:C:T	3.28141e-07	-1.54182	-0.542373	0.000136843	-0.744633	-0.310621
201078574	chr2:201078574:A:G	1.05115e-06	-1.40342e-10	-0.92	0.000351899	-1.40342e-10	-0.110747
201078708	chr2:201078708:A:G	1.9384e-06	-0.121124	-0.186898	0.00472031	1.2975	1.18804
201079273	chr2:201079273:C:T	5.1362e-07	-1.63616	-2.77775e-10	0.000145236	-0.995729	-2.77775e-10
201079418	chr2:201079418:C:T	1.07292e-06	-1.40342e-10	-0.899505	0.000152486	-1.40342e-10	-0.947021
201079651	chr2:201079651:C:T	8.149e-07	-1.40342e-10	-1.17457	0.000127816	-1.40342e-10	-1.1235
201080064	chr2:201080064:TAA:T	4.92356e-07	-1.67844	-2.77775e-10	9.4829e-05	-1.42202	-2.77775e-10
201080186	chr2:201080186:T:C	4.9728e-07	-1.66849	-2.77775e-10	7.84274e-05	-1.61192	-2.77775e-10
201080999	chr2:201080999:A:G	2.11614e-06	-0.146213	-0.0740797	0.00539238	1.26131	1.35734
201081235	chr2:201081235:G:A	1.17059e-06	-1.40342e-10	-0.812373	0.000165133	-1.40342e-10	-0.86734
201081352	chr2:201081352:G:A	1.70203e-07	-1.5846	-1.15605	2.30191e-05	-1.67775	-1.16002
201081407	chr2:201081407:C:T	8.48774e-07	-1.40342e-10	-1.13385	0.000115663	-1.40342e-10	-1.22341
201081592	chr2:201081592:C:T	4.17576e-07	-1.41547	-0.427704	5.4382e-05	-1.49192	-0.486141
201081844	chr2:201081844:C:G	9.60758e-07	-1.40342e-10	-1.00992	0.000137032	-1.40342e-10	-1.05388
201082106	chr2:201082106:G:A	3.2705e-07	-1.49772	-0.589807	0.000144544	-0.63527	-0.365235
201082234	chr2:201082234:T:G	1.98038e-06	-0.0597427	-0.226852	0.00484151	1.3823	1.12859
201082389	chr2:201082389:C:T	8.70642e-07	-1.40342e-10	-1.10841	0.00015624	-1.40342e-10	-0.9227
201082463	chr2:201082463:C:T	1.00477e-06	-1.40342e-10	-0.965121	0.000143328	-1.40342e-10	-1.00896
201082680	chr2:201082680:T:C	2.04722e-06	-0.0749425	-0.178459	0.00509964	1.36175	1.20108
201082738	chr2:201082738:A:G	2.16863e-06	-0.0733322	-0.122457	0.00558925	1.36289	1.29161
201083009	chr2:201083009:G:A	4.96749e-07	-1.66955	-2.77775e-10	0.00012111	-1.17739	-2.77775e-10
201083411	chr2:201083411:A:G	8.83309e-07	-1.40342e-10	-1.09396	0.000142131	-1.40342e-10	-1.01734
201083416	chr2:201083416:G:A	2.57066e-07	-1.67834	-0.64997	4.178e-05	-1.65634	-0.58533
201084330	chr2:201084330:G:A	2.41434e-07	-1.67743	-0.713613	3.88292e-05	-1.66245	-0.652464
201084888	chr2:201084888:CA:C	1.14175e-06	-1.40342e-10	-0.837326	0.000397803	-1.40342e-10	0.0118664
201086110	chr2:201086110:T:C	2.06535e-06	0.924114	-1.1687	5.75143e-05	-0.763195	-1.15886
201086237	chr2:201086237:G:A	1.18213e-06	-1.40342e-10	-0.802564	0.00042259	-1.40342e-10	0.0723101
201086508	chr2:201086508:A:G	1.39175e-06	-0.63932	-2.77775e-10	0.00068189	0.550777	-2.77775e-10
201086601	chr2:201086601:C:G	2.3265e-07	-1.36772	-1.06038	2.62021e-05	-1.62791	-1.08034
201086856	chr2:201086856:C:T	1.14196e-06	-1.40342e-10	-0.837136	0.000397868	-1.40342e-10	0.0120281
201087114	chr2:201087114:A:C	1.13522e-06	-1.40342e-10	-0.843056	0.000190386	-1.40342e-10	-0.72504
201087371	chr2:201087371:CT:C	1.05403e-06	-1.40342e-10	-0.917265	0.000353825	-1.40342e-10	-0.105289
201087449	chr2:201087449:G:A	1.86256e-06	-1.40342e-10	-0.347935	0.00033723	-1.40342e-10	-0.153326
201087579	chr2:201087579:T:C	8.23673e-07	-1.40342e-10	-1.16387	0.000129763	-1.40342e-10	-1.10838
201088082	chr2:201088082:T:C	3.00317e-06	-1.40342e-10	0.129783	0.00059174	-1.40342e-10	0.408976
201088613	chr2:201088613:G:A	2.79055e-07	-1.34913	-0.897099	4.29557e-05	-1.522	-0.691922
201088758	chr2:201088758:A:G	5.08994e-07	-1.6452	-2.77775e-10	8.69405e-05	-1.50887	-2.77775e-10
201088791	chr2:201088791:G:T	8.53942e-07	-1.40342e-10	-1.12778	0.000130204	-1.40342e-10	-1.10499
201089104	chr2:201089104:T:A	7.96734e-07	-1.40342e-10	-1.19712	0.000129724	-1.40342e-10	-1.10868
201089235	chr2:201089235:G:A	8.19548e-07	-1.40342e-10	-1.16889	0.000128894	-1.40342e-10	-1.1151
201089755	chr2:201089755:C:T	1.16056e-06	-1.40342e-10	-0.820979	0.000195258	-1.40342e-10	-0.699769
201090144	chr2:201090144:G:A	5.03532e-07	-1.65599	-2.77775e-10	8.31203e-05	-1.5538	-2.77775e-10
201090692	chr2:201090692:T:C	1.05316e-06	-1.40342e-10	-0.918089	0.000353127	-1.40342e-10	-0.107264
201090858	chr2:201090858:A:G	7.76808e-07	-1.40342e-10	-1.22245	0.000134941	-1.40342e-10	-1.06926
201091109	chr2:201091109:A:G	1.02324e-06	-1.40342e-10	-0.946913	0.000145694	-1.40342e-10	-0.99258
201091817	chr2:201091817:T:C	2.95568e-07	-1.66069	-0.528048	4.87906e-05	-1.39953	-0.687027
201091829	chr2:201091829:T:C	7.5963e-07	-1.40342e-10	-1.24481	0.000113139	-1.40342e-10	-1.24548
201092467	chr2:201092467:T:C	6.07383e-07	-1.46848	-2.77775e-10	7.46078e-05	-1.66185	-2.77775e-10
201092517	chr2:201092517:G:A	1.10037e-06	-1.40342e-10	-0.874236	0.000362056	-1.40342e-10	-0.0822922
201092757	chr2:201092757:C:T	1.19402e-06	-1.40342e-10	-0.792555	0.000208834	-1.40342e-10	-0.63255
201092795	chr2:201092795:G:A	8.56246e-07	-1.40342e-10	-1.12508	0.00014182	-1.40342e-10	-1.01953
201093314	chr2:201093314:C:T	3.78503e-06	-1.40342e-10	0.36117	0.000374061	-1.40342e-10	-0.0496725
201093528	chr2:201093528:T:C	1.13063e-06	-1.40342e-10	-0.847111	0.000391066	-1.40342e-10	-0.00521516
201093560	chr2:201093560:A:G	3.23782e-07	-1.55126	-0.546311	0.000132872	-0.769533	-0.315171
201093701	chr2:201093701:T:C	5.32643e-07	-1.59979	-2.77775e-10	7.42879e-05	-1.66614	-2.77775e-10
201093714	chr2:201093714:T:C	5.12941e-07	-1.63748	-2.77775e-10	0.000144457	-1.00111	-2.77775e-10
201094239	chr2:201094239:C:G	1.97589e-06	-0.0990771	-0.189789	0.00485437	1.32931	1.18423
201094331	chr2:201094331:A:G	8.49021e-07	-1.40342e-10	-1.13356	0.000150202	-1.40342e-10	-0.962109
201095012	chr2:201095012:A:G	6.9309e-07	-1.46298	0.126497	0.000242192	-0.838324	0.353963
201095861	chr2:201095861:C:T	8.5564e-07	-1.40342e-10	-1.12579	0.000130485	-1.40342e-10	-1.10283
201096107	chr2:201096107:A:G	1.11246e-06	-1.40342e-10	-0.863312	0.000385836	-1.40342e-10	-0.0186776
201096549	chr2:201096549:C:T	5.17844e-07	-1.35667	-0.2713	4.34693e-05	-1.65228	-0.549761
201096770	chr2:201096770:C:T	5.26893e-07	-1.61064	-2.77775e-10	0.000159239	-0.903685	-2.77775e-10
201096822	chr2:201096822:C:T	1.59108e-06	-1.40342e-10	-0.505471	0.000260393	-1.40342e-10	-0.4119
201096951	chr2:201096951:C:G	1.00031e-06	-1.40342e-10	-0.969573	0.000142738	-1.40342e-10	-1.01308
201097627	chr2:201097627:C:T	1.18097e-06	-1.40342e-10	-0.803546	0.000165718	-1.40342e-10	-0.863803
201097729	chr2:201097729:T:C	5.18867e-07	-1.62599	-2.77775e-10	0.00015049	-0.960193	-2.77775e-10
201098347	chr2:201098347:A:G	9.83257e-07	-0.622122	-0.364647	0.00168158	0.682546	0.770851
201098612	chr2:201098612:C:T	8.12909e-07	-1.40342e-10	-1.17702	0.000127622	-1.40342e-10	-1.12502
201098629	chr2:201098629:G:A	9.24234e-07	-1.40342e-10	-1.04867	0.000170509	-1.40342e-10	-0.835304
201098853	chr2:201098853:G:A	2.43818e-07	-1.32537	-1.05585	3.54858e-05	-1.50684	-0.898122
201098930	chr2:201098930:C:T	8.09259e-07	-1.40342e-10	-1.18152	0.000125951	-1.40342e-10	-1.1382
201099250	chr2:201099250:G:A	3.49306e-07	-1.6667	-0.354991	5.4991e-05	-1.44429	-0.522627
201099395	chr2:201099395:G:A	8.71239e-07	-1.40342e-10	-1.10772	0.000133086	-1.40342e-10	-1.08309
201100087	chr2:201100087:A:G	1.02677e-06	-1.40342e-10	-0.943469	0.000336538	-1.40342e-10	-0.155381
201100276	chr2:201100276:G:A	1.14175e-06	-1.40342e-10	-0.837326	0.000397803	-1.40342e-10	0.0118664
201100396	chr2:201100396:T:C	1.42827e-06	-1.40342e-10	-0.613422	0.000200644	-1.40342e-10	-0.67256
201100584	chr2:201100584:G:T	1.14308e-06	-1.40342e-10	-0.836156	0.000398621	-1.40342e-10	0.0139196
201100656	chr2:201100656:T:G	3.02954e-07	-1.67202	-0.492044	4.42109e-05	-1.66982	-0.515298
201100846	chr2:201100846:C:A	8.12501e-07	-1.40342e-10	-1.17752	0.000150189	-1.40342e-10	-0.962193
201100860	chr2:201100860:C:T	1.11605e-06	-1.40342e-10	-0.860088	0.00018673	-1.40342e-10	-0.744425
201100955	chr2:201100955:G:A	4.72284e-07	-1.60338	-0.116678	0.000146317	-1.66843	0.680115
201101061	chr2:201101061:T:A	8.8841e-07	-1.40342e-10	-1.08821	0.000158436	-1.40342e-10	-0.90874
201101470	chr2:201101470:G:T	1.21953e-06	-1.40342e-10	-0.771417	0.000450825	-1.40342e-10	0.136988
201101580	chr2:201101580:G:C	3.32821e-06	-1.40342e-10	0.23255	0.000334755	-1.40342e-10	-0.160693
201102127	chr2:201102127:G:A	2.11807e-07	-1.6776	-0.844362	3.4474e-05	-1.64057	-0.793318
201102249	chr2:201102249:G:A	1.16347e-06	-1.40342e-10	-0.818474	0.000411202	-1.40342e-10	0.0449925
201102254	chr2:201102254:A:T	1.1113e-06	-1.40342e-10	-0.864352	0.000379717	-1.40342e-10	-0.0346645
201102662	chr2:201102662:T:G	4.98344e-07	-1.66635	-2.77775e-10	9.09287e-05	-1.46402	-2.77775e-10
201103244	chr2:201103244:G:A	9.74818e-07	-1.40342e-10	-0.995389	0.000183808	-1.40342e-10	-0.760202
201103582	chr2:201103582:A:T	1.04654e-06	-1.40342e-10	-0.924391	0.000349124	-1.40342e-10	-0.118665
201103596	chr2:201103596:A:G	1.06131e-06	-1.40342e-10	-0.910381	0.000150629	-1.40342e-10	-0.959274
201103740	chr2:201103740:G:C	8.6597e-07	-1.40342e-10	-1.11379	0.000213223	-1.40342e-10	-0.611754
201104217	chr2:201104217:G:A	4.41102e-07	-1.63673	-0.151634	6.52643e-05	-1.39904	-0.396601
201104730	chr2:201104730:A:C	5.13313e-07	-1.63675	-2.77775e-10	0.000144876	-0.998213	-2.77775e-10
201105080	chr2:201105080:T:C	7.88901e-07	-1.40342e-10	-1.207	0.000127499	-1.40342e-10	-1.12599
201105749	chr2:201105749:T:C	7.60995e-07	-1.40342e-10	-1.24301	0.00011547	-1.40342e-10	-1.22508
201106301	chr2:201106301:G:A	2.16732e-07	-1.43791	-1.06107	2.9426e-05	-1.50611	-1.08611
201106374	chr2:201106374:T:G	8.52555e-07	-1.40342e-10	-1.1294	0.000129974	-1.40342e-10	-1.10676
201106571	chr2:201106571:C:G	5.26405e-07	-1.61157	-2.77775e-10	8.0263e-05	-1.58878	-2.77775e-10
201106806	chr2:201106806:G:C	5.12761e-07	-1.63783	-2.77775e-10	0.000144244	-1.00259	-2.77775e-10
201107164	chr2:201107164:G:A	5.09912e-07	-1.6434	-2.77775e-10	0.000140927	-1.02585	-2.77775e-10
201107590	chr2:201107590:A:G	5.47753e-07	-1.57181	-2.77775e-10	0.000146644	-0.986083	-2.77775e-10
201107748	chr2:201107748:G:C	2.15752e-07	-1.67691	-0.826603	3.49621e-05	-1.63709	-0.782742
201108431	chr2:201108431:GT:G	5.09506e-07	-1.6442	-2.77775e-10	0.00014035	-1.02995	-2.77775e-10
201109187	chr2:201109187:C:CT	6.06859e-07	-1.46934	-2.77775e-10	0.000142611	-1.01397	-2.77775e-10
201109212	chr2:201109212:T:C	2.83988e-07	-1.32087	-0.907836	4.32246e-05	-1.50242	-0.705265
201109549	chr2:201109549:T:C	1.48699e-06	-1.40342e-10	-0.573127	0.000205559	-1.40342e-10	-0.648359
201110173	chr2:201110173:G:A	5.13173e-07	-1.63703	-2.77775e-10	0.000144712	-0.999345	-2.77775e-10
201111358	chr2:201111358:C:T	4.98957e-07	-1.66512	-2.77775e-10	7.9372e-05	-1.59995	-2.77775e-10
201111989	chr2:201111989:C:T	5.15756e-07	-1.63201	-2.77775e-10	0.00014763	-0.979384	-2.77775e-10
201113035	chr2:201113035:G:A	1.4682e-06	-1.40342e-10	-0.585849	0.000203037	-1.40342e-10	-0.660701
201113741	chr2:201113741:T:C	1.25638e-06	-1.40342e-10	-0.741651	0.000212075	-1.40342e-10	-0.617153
201113876	chr2:201113876:G:A	2.92272e-07	-1.65217	-0.547785	4.90757e-05	-1.38296	-0.697764
201114765	chr2:201114765:T:C	8.52972e-07	-1.40342e-10	-1.12891	0.000130042	-1.40342e-10	-1.10624
201114802	chr2:201114802:A:C	6.13689e-07	-1.45815	-2.77775e-10	0.000142798	-1.01266	-2.77775e-10
201115041	chr2:201115041:CTGGAG:C	1.08461e-06	-1.40342e-10	-0.888665	0.000154036	-1.40342e-10	-0.936905
201115518	chr2:201115518:A:C	7.83107e-07	-1.40342e-10	-1.21437	0.000120785	-1.40342e-10	-1.18008
201116120	chr2:201116120:G:A	5.08579e-07	-1.64602	-2.77775e-10	0.000139363	-1.03701	-2.77775e-10
201116157	chr2:201116157:C:G	8.44403e-07	-1.40342e-10	-1.13901	0.000115609	-1.40342e-10	-1.22388
201116588	chr2:201116588:C:T	7.91224e-07	-1.40342e-10	-1.20406	0.000128313	-1.40342e-10	-1.11962
201116840	chr2:201116840:A:G	1.30098e-06	-1.40342e-10	-0.706764	0.000167685	-1.40342e-10	-0.852004
201117821	chr2:201117821:T:C	2.57294e-07	-1.27896	-1.04846	3.61237e-05	-1.31898	-1.06816
201117970	chr2:201117970:G:A	2.38029e-07	-1.28621	-1.11903	3.5445e-05	-1.42238	-0.98373
201118334	chr2:201118334:A:G	2.00074e-07	-1.67136	-0.907597	3.09778e-05	-1.67314	-0.867682
201118704	chr2:201118704:G:A	8.37903e-07	-1.40342e-10	-1.14674	0.000117123	-1.40342e-10	-1.21087
201119344	chr2:201119344:C:A	9.03344e-07	-1.40342e-10	-1.07154	0.000162342	-1.40342e-10	-0.884383
201120157	chr2:201120157:A:T	7.98922e-07	-1.40342e-10	-1.19438	0.000179939	-1.40342e-10	-0.781471
201120268	chr2:201120268:C:T	1.35205e-06	-1.40342e-10	-0.668261	0.000320684	-1.40342e-10	-0.203636
201120638	chr2:201120638:TA:T	3.13553e-07	-1.20533	-0.924341	4.42222e-05	-1.22869	-0.956175
201120687	chr2:201120687:A:G	4.92432e-07	-1.67828	-2.77775e-10	7.55218e-05	-1.64967	-2.77775e-10
201121335	chr2:201121335:T:C	4.92431e-07	-1.67829	-2.77775e-10	7.55191e-05	-1.64971	-2.77775e-10
201121773	chr2:201121773:A:G	7.70076e-07	-1.40342e-10	-1.23115	0.00011306	-1.40342e-10	-1.24617
201121883	chr2:201121883:A:C	5.0589e-07	-1.65132	-2.77775e-10	7.7335e-05	-1.62594	-2.77775e-10
201121918	chr2:201121918:G:A	8.531e-07	-1.40342e-10	-1.12876	0.000206308	-1.40342e-10	-0.64472
201122652	chr2:201122652:A:G	1.60937e-06	-1.40342e-10	-0.494039	0.000296412	-1.40342e-10	-0.282341
201123093	chr2:201123093:C:T	8.92282e-07	-1.40342e-10	-1.08386	0.000224089	-1.40342e-10	-0.562048
201123515	chr2:201123515:G:A	3.08002e-07	-1.16789	-0.97964	4.48707e-05	-1.1895	-0.980806
201124168	chr2:201124168:G:T	1.07635e-06	-1.40342e-10	-0.896313	0.000153099	-1.40342e-10	-0.943006
201124426	chr2:201124426:C:T	7.67262e-07	-1.40342e-10	-1.23481	0.000116773	-1.40342e-10	-1.21386
201124579	chr2:201124579:C:T	2.03518e-07	-1.67824	-0.883642	2.93276e-05	-1.65475	-0.940813
201125734	chr2:201125734:A:G	7.91382e-07	-1.40342e-10	-1.20386	0.000115914	-1.40342e-10	-1.22124
201125817	chr2:201125817:T:G	1.7996e-07	-1.64937	-1.03553	3.96292e-05	-1.35563	-0.938896
201127116	chr2:201127116:GA:G	2.38358e-06	1.14152	-1.2428	4.69668e-05	-0.887361	-1.23729
201127214	chr2:201127214:A:G	5.1745e-07	-1.62873	-2.77775e-10	7.33983e-05	-1.67819	-2.77775e-10
201127277	chr2:201127277:A:C	2.05443e-07	-1.67835	-0.874122	2.96284e-05	-1.65371	-0.931647
201127554	chr2:201127554:C:T	1.25642e-06	-1.40342e-10	-0.741616	0.000175627	-1.40342e-10	-0.80573
201127684	chr2:201127684:C:A	3.69596e-07	-1.28228	-0.682948	5.58661e-05	-1.30638	-0.64475
201128336	chr2:201128336:A:T	8.87463e-07	-1.40342e-10	-1.08927	0.000232323	-1.40342e-10	-0.525961
201128654	chr2:201128654:T:G	9.1517e-07	-1.40342e-10	-1.05853	0.000147673	-1.40342e-10	-0.979088
201128828	chr2:201128828:C:T	4.92471e-07	-1.6782	-2.77775e-10	7.55951e-05	-1.6487	-2.77775e-10
201128965	chr2:201128965:A:T	2.90955e-07	-1.36176	-0.842714	4.2356e-05	-1.38013	-0.847854
201129233	chr2:201129233:G:C	8.35165e-07	-1.40342e-10	-1.15001	0.000116935	-1.40342e-10	-1.21248
201129540	chr2:201129540:T:C	8.38421e-07	-1.40342e-10	-1.14612	0.000117208	-1.40342e-10	-1.21014
201129817	chr2:201129817:C:T	3.41507e-07	-1.6423	-0.401973	9.79206e-05	-1.67638	0.286445
201129855	chr2:201129855:C:CT	8.9569e-07	-1.40342e-10	-1.08005	0.000235729	-1.40342e-10	-0.511408
201130269	chr2:201130269:T:C	1.5231e-07	-1.66755	-1.18417	2.76461e-05	-1.4328	-1.2218
201130916	chr2:201130916:T:G	3.96201e-07	-1.35658	-0.539143	0.000181907	-0.449485	-0.321108
201130923	chr2:201130923:A:G	1.57764e-06	-1.40342e-10	-0.513953	0.000205696	-1.40342e-10	-0.647694
201131056	chr2:201131056:A:G	6.07987e-07	-1.59427	0.126785	7.75265e-05	-1.64991	0.0264432
201131264	chr2:201131264:T:C	8.11223e-07	-1.40342e-10	-1.1791	0.000115996	-1.40342e-10	-1.22054
201131742	chr2:201131742:A:G	1.09048e-06	-1.40342e-10	-0.883269	0.000181827	-1.40342e-10	-0.771033
201131954	chr2:201131954:CT:C	1.94836e-07	-1.40421	-1.20127	2.77984e-05	-1.53808	-1.11103
201132434	chr2:201132434:T:A	5.63203e-06	-1.6478	2.40639	0.00190812	-1.06181	2.64159
201132436	chr2:201132436:T:A	1.6955e-05	-1.65519	3.51587	0.00534141	-1.09985	3.709
201132569	chr2:201132569:G:A	2.7547e-07	-1.02277	-1.2364	3.79115e-05	-1.09716	-1.24168
201133723	chr2:201133723:G:T	1.22193e-06	-1.40342e-10	-0.769456	0.000173778	-1.40342e-10	-0.816314
201133967	chr2:201133967:C:T	7.65513e-07	-1.40342e-10	-1.23709	0.000113185	-1.40342e-10	-1.24507
201134209	chr2:201134209:A:G	1.51849e-06	0.689546	-1.24171	3.67611e-05	-1.12429	-1.24536
201134319	chr2:201134319:T:A	8.45316e-07	-1.40342e-10	-1.13793	0.000129757	-1.40342e-10	-1.10843
201134339	chr2:201134339:C:T	8.29773e-07	-1.40342e-10	-1.15649	0.000126098	-1.40342e-10	-1.13703
201134410	chr2:201134410:A:G	1.23075e-06	-1.40342e-10	-0.762265	0.000174927	-1.40342e-10	-0.809723
201134449	chr2:201134449:A:G	8.99403e-07	-1.40342e-10	-1.07591	0.000227421	-1.40342e-10	-0.54729
201134560	chr2:201134560:A:G	3.42235e-07	-0.800768	-1.24137	4.97695e-05	-0.888822	-1.17787
201134820	chr2:201134820:CCTGT:C	8.28102e-07	-1.40342e-10	-1.1585	0.000125811	-1.40342e-10	-1.13931
201134827	chr2:201134827:C:T	3.29105e-07	-0.849992	-1.23127	4.45236e-05	-0.936876	-1.2412
201135122	chr2:201135122:C:T	3.4609e-07	-0.785201	-1.24574	4.95567e-05	-0.880932	-1.19004
201135368	chr2:201135368:T:C	7.78611e-07	-1.40342e-10	-1.22013	0.00011418	-1.40342e-10	-1.23631
201135706	chr2:201135706:T:TACA	3.55046e-07	-0.760457	-1.24494	5.11004e-05	-0.857303	-1.18299
201137048	chr2:201137048:C:T	8.28049e-07	-1.40342e-10	-1.15857	0.000125803	-1.40342e-10	-1.13938
201137240	chr2:201137240:G:GA	5.12867e-07	-1.63762	-2.77775e-10	7.39082e-05	-1.67127	-2.77775e-10
201137491	chr2:201137491:A:G	1.08209e-06	-1.40342e-10	-0.890986	0.000156207	-1.40342e-10	-0.922908
201137894	chr2:201137894:C:G	5.11777e-07	-1.63975	-2.77775e-10	0.000142953	-1.01158	-2.77775e-10
201138081	chr2:201138081:C:T	9.62741e-07	-1.40342e-10	-1.00786	0.000138051	-1.40342e-10	-1.04647
201138154	chr2:201138154:G:A	7.76104e-07	-1.40342e-10	-1.22335	0.000114252	-1.40342e-10	-1.23569
201138447	chr2:201138447:A:G	3.15188e-07	-0.903068	-1.2214	4.81746e-05	-0.978291	-1.12097
201138942	chr2:201138942:G:A	4.96755e-07	-1.66954	-2.77775e-10	0.000122174	-1.16864	-2.77775e-10
201139044	chr2:201139044:G:A	2.89334e-07	-0.967197	-1.24286	4.04099e-05	-1.05537	-1.21965
201139094	chr2:201139094:ATTC:A	1.7977e-07	-1.66992	-1.01604	3.73814e-05	-1.43737	-0.91555
201139572	chr2:201139572:G:T	2.46681e-06	-0.0669577	-2.77775e-10	0.000364696	-0.0750271	-2.77775e-10
201139953	chr2:201139953:C:T	2.23969e-07	-1.21996	-1.24617	2.65451e-05	-1.47029	-1.22495
201139987	chr2:201139987:G:A	2.54824e-07	-1.22289	-1.11417	4.31553e-05	-1.28694	-0.922345
201141373	chr2:201141373:G:A	2.97363e-07	-0.938634	-1.24405	3.94345e-05	-1.07337	-1.22608
201141702	chr2:201141702:AGT:A	1.03334e-06	0.264134	-1.20123	9.33163e-05	-0.197333	-1.24076
201141954	chr2:201141954:C:T	2.50856e-07	-1.6749	-0.677864	4.47308e-05	-1.32986	-0.843569
201142032	chr2:201142032:T:C	5.06737e-07	-1.64965	-2.77775e-10	0.000137033	-1.05387	-2.77775e-10
201142137	chr2:201142137:A:G	2.81513e-07	-0.993277	-1.24418	3.77229e-05	-1.12869	-1.21514
201142309	chr2:201142309:A:T	4.92834e-07	-1.67747	-2.77775e-10	7.60406e-05	-1.64282	-2.77775e-10
201142403	chr2:201142403:A:C	2.38974e-07	-1.67509	-0.72619	3.36557e-05	-1.666	-0.791909
201142756	chr2:201142756:C:T	4.92466e-07	-1.67821	-2.77775e-10	7.48147e-05	-1.65908	-2.77775e-10
201143259	chr2:201143259:A:C	8.18657e-07	-1.40342e-10	-1.16997	0.000116591	-1.40342e-10	-1.21542
201143527	chr2:201143527:G:A	7.85188e-07	-1.40342e-10	-1.21172	0.000113269	-1.40342e-10	-1.24432
201143575	chr2:201143575:C:T	2.99585e-07	-0.933418	-1.24182	3.94936e-05	-1.07574	-1.22222
201143804	chr2:201143804:C:G	9.85652e-07	-1.40342e-10	-0.984336	0.000141006	-1.40342e-10	-1.02529
201143977	chr2:201143977:T:A	2.95919e-07	-0.946535	-1.24102	3.89635e-05	-1.08774	-1.22372
201144506	chr2:201144506:GC:G	1.64724e-06	-1.40342e-10	-0.470786	0.000273219	-1.40342e-10	-0.363817
201144855	chr2:201144855:T:A	1.08449e-06	-1.40342e-10	-0.88877	0.000156536	-1.40342e-10	-0.920807
201144863	chr2:201144863:G:A	2.90229e-07	-1.06043	-1.14653	4.89209e-05	-1.05105	-1.03284
201144948	chr2:201144948:G:A	8.2294e-07	-1.40342e-10	-1.16476	0.000136588	-1.40342e-10	-1.05712
201145229	chr2:201145229:G:T	8.36962e-07	-1.40342e-10	-1.14786	0.000196833	-1.40342e-10	-0.691734
201145378	chr2:201145378:C:A	8.17968e-07	-1.40342e-10	-1.17082	0.000116606	-1.40342e-10	-1.21529
201145903	chr2:201145903:C:T	2.92192e-07	-0.956556	-1.24367	3.8887e-05	-1.09641	-1.21703
201146852	chr2:201146852:A:G	1.64945e-06	-1.40342e-10	-0.46944	0.000435694	-1.40342e-10	0.102849
201147022	chr2:201147022:C:T	8.2294e-07	-1.40342e-10	-1.16476	0.000136588	-1.40342e-10	-1.05712
201147081	chr2:201147081:A:G	4.9245e-07	-1.67825	-2.77775e-10	7.49146e-05	-1.65774	-2.77775e-10
201147640	chr2:201147640:C:G	2.89836e-07	-0.965495	-1.24283	3.8468e-05	-1.10466	-1.21961
201147693	chr2:201147693:C:A	9.59435e-07	-1.40342e-10	-1.0113	0.00017383	-1.40342e-10	-0.816012
201147853	chr2:201147853:G:A	8.24647e-07	-1.40342e-10	-1.16268	0.000125294	-1.40342e-10	-1.14342
201147855	chr2:201147855:G:A	3.35098e-07	-1.33255	-0.730664	3.1293e-05	-1.5041	-1.02659
201148412	chr2:201148412:G:A	8.85504e-07	-1.09148	-2.77775e-10	8.99927e-05	-1.47436	-2.77775e-10
201148453	chr2:201148453:C:T	8.22816e-07	-1.40342e-10	-1.16491	0.000117093	-1.40342e-10	-1.21113
201148691	chr2:201148691:T:A	1.19024e-06	-1.40342e-10	-0.795732	0.00016754	-1.40342e-10	-0.852869
201148891	chr2:201148891:T:C	1.20223e-06	-1.40342e-10	-0.785706	0.000170931	-1.40342e-10	-0.832828
201148912	chr2:201148912:A:G	8.17681e-07	-1.40342e-10	-1.17117	0.000116633	-1.40342e-10	-1.21506
201149103	chr2:201149103:A:T	4.92604e-07	-1.67793	-2.77775e-10	7.57954e-05	-1.64605	-2.77775e-10
201149105	chr2:201149105:C:T	1.08449e-06	-1.40342e-10	-0.88877	0.000156536	-1.40342e-10	-0.920807
201149233	chr2:201149233:T:C	2.8638e-07	-0.977126	-1.24319	3.81163e-05	-1.11516	-1.21829
201150157	chr2:201150157:A:G	4.92866e-07	-1.6774	-2.77775e-10	7.60713e-05	-1.64242	-2.77775e-10
201150391	chr2:201150391:T:G	3.07439e-07	-0.903899	-1.24547	4.09408e-05	-1.04172	-1.22024
201150474	chr2:201150474:G:A	8.18406e-07	-1.40342e-10	-1.17028	0.000132781	-1.40342e-10	-1.08539
201150527	chr2:201150527:A:T	3.01725e-07	-0.924478	-1.24365	3.98955e-05	-1.06078	-1.22705
201150711	chr2:201150711:G:T	1.235e-06	-1.40342e-10	-0.758812	0.000175318	-1.40342e-10	-0.807491
201150954	chr2:201150954:G:A	2.92156e-07	-1.06465	-1.1357	4.94874e-05	-1.05526	-1.01711
201151156	chr2:201151156:G:A	4.93565e-07	-1.67598	-2.77775e-10	8.34598e-05	-1.54973	-2.77775e-10
201151562	chr2:201151562:T:TCTC	3.06496e-07	-0.908615	-1.24382	4.0502e-05	-1.04618	-1.22656
201151827	chr2:201151827:G:T	2.7861e-07	-1.11904	-1.12879	4.73342e-05	-1.10982	-1.00703
201152240	chr2:201152240:C:T	1.26622e-06	-1.40342e-10	-0.733848	0.000259481	-1.40342e-10	-0.415408
201152357	chr2:201152357:T:C	2.98042e-07	-0.934706	-1.2457	3.98912e-05	-1.06932	-1.21861
201152649	chr2:201152649:A:G	1.65291e-06	-0.467345	-2.77775e-10	0.000138637	-1.04223	-2.77775e-10
201152685	chr2:201152685:G:A	2.69238e-07	-1.03608	-1.24597	3.10025e-05	-1.31813	-1.2219
201152924	chr2:201152924:C:T	3.06709e-07	-0.931775	-1.21997	4.28655e-05	-1.06621	-1.14981
201152951	chr2:201152951:T:C	3.0191e-07	-0.921805	-1.24571	4.03699e-05	-1.05744	-1.21856
201152954	chr2:201152954:C:T	4.93262e-07	-1.6766	-2.77775e-10	8.29926e-05	-1.55534	-2.77775e-10
201153107	chr2:201153107:C:T	2.43965e-07	-1.67092	-0.709701	3.39723e-05	-1.6717	-0.776848
201153137	chr2:201153137:G:T	2.90967e-07	-0.963677	-1.24075	3.96616e-05	-1.0941	-1.1996
201153212	chr2:201153212:G:A	1.20927e-06	-1.40342e-10	-0.779869	0.000171847	-1.40342e-10	-0.827489
201153756	chr2:201153756:C:T	8.29837e-07	-1.40342e-10	-1.15641	0.000126313	-1.40342e-10	-1.13533
201154053	chr2:201154053:C:T	1.07022e-06	-1.40342e-10	-0.902017	0.000189695	-1.40342e-10	-0.728675
201154487	chr2:201154487:A:G	2.87047e-07	-0.978327	-1.23967	3.9256e-05	-1.10739	-1.1966
201154545	chr2:201154545:C:T	1.01201e-06	-1.40342e-10	-0.957946	0.000166958	-1.40342e-10	-0.856347
201155045	chr2:201155045:G:C	4.92475e-07	-1.6782	-2.77775e-10	7.56085e-05	-1.64852	-2.77775e-10
201155159	chr2:201155159:G:A	5.15637e-07	-1.63224	-2.77775e-10	0.000147354	-0.981253	-2.77775e-10
201155237	chr2:201155237:A:C	8.20242e-07	-1.40342e-10	-1.16804	0.000116867	-1.40342e-10	-1.21305
201155358	chr2:201155358:C:T	5.96995e-07	-1.48573	-2.77775e-10	0.000139276	-1.03764	-2.77775e-10
201155781	chr2:201155781:A:G	9.82907e-07	-1.40342e-10	-0.987125	0.000140624	-1.40342e-10	-1.028
201155943	chr2:201155943:G:GA	4.9239e-07	-1.67837	-2.77775e-10	7.54224e-05	-1.65099	-2.77775e-10
201156139	chr2:201156139:G:A	4.92616e-07	-1.67791	-2.77775e-10	7.58161e-05	-1.64578	-2.77775e-10
201157024	chr2:201157024:T:C	2.90433e-07	-0.960271	-1.246	3.88754e-05	-1.09202	-1.2217
201157031	chr2:201157031:C:T	4.928e-07	-1.67754	-2.77775e-10	7.60119e-05	-1.6432	-2.77775e-10
201157292	chr2:201157292:C:T	3.25534e-07	-1.53227	-0.559902	3.72365e-05	-1.57851	-0.778292
201157448	chr2:201157448:T:C	4.93896e-07	-1.67532	-2.77775e-10	7.67197e-05	-1.63393	-2.77775e-10
201157507	chr2:201157507:G:A	9.24045e-07	-1.40342e-10	-1.04888	0.000147523	-1.40342e-10	-0.980105
201157654	chr2:201157654:G:A	7.96553e-07	-1.40342e-10	-1.19735	0.000114812	-1.40342e-10	-1.2308
201157771	chr2:201157771:G:A	7.85078e-07	-1.40342e-10	-1.21186	0.000118533	-1.40342e-10	-1.1989
201158278	chr2:201158278:C:T	8.25052e-07	-1.40342e-10	-1.16219	0.000155349	-1.40342e-10	-0.928417
201158437	chr2:201158437:G:A	1.46995e-07	-1.67688	-1.21036	3.65395e-05	-1.20151	-1.17419
201158938	chr2:201158938:C:T	1.50485e-06	-1.40342e-10	-0.561193	0.000386023	-1.40342e-10	-0.0181938
201158996	chr2:201158996:G:C	1.41801e-07	-1.67844	-1.24477	3.67608e-05	-1.14987	-1.21979
201159075	chr2:201159075:A:G	5.08478e-07	-1.64622	-2.77775e-10	0.000139268	-1.03769	-2.77775e-10
201159120	chr2:201159120:T:C	1.41655e-07	-1.67818	-1.24607	3.73369e-05	-1.11989	-1.23422
201159672	chr2:201159672:T:G	8.24647e-07	-1.40342e-10	-1.16268	0.000125294	-1.40342e-10	-1.14342
201160073	chr2:201160073:C:A	7.95861e-07	-1.40342e-10	-1.19822	0.000114757	-1.40342e-10	-1.23127
201160198	chr2:201160198:G:C	4.99703e-07	-1.66363	-2.77775e-10	7.34038e-05	-1.67812	-2.77775e-10
201160408	chr2:201160408:G:A	6.78104e-07	-0.117291	-1.24105	9.9265e-05	-0.138191	-1.23811
201160652	chr2:201160652:G:A	5.18336e-07	-1.62702	-2.77775e-10	8.79483e-05	-1.49734	-2.77775e-10
201160898	chr2:201160898:A:G	1.43628e-07	-1.67743	-1.23299	3.95086e-05	-1.09469	-1.20288
201161414	chr2:201161414:T:A	1.83048e-07	-1.62261	-1.04528	3.17073e-05	-1.58382	-0.933725
201161747	chr2:201161747:T:C	1.49779e-07	-1.62252	-1.24595	3.02426e-05	-1.34993	-1.21491
201161748	chr2:201161748:T:C	9.07195e-07	-1.40342e-10	-1.06728	0.000232712	-1.40342e-10	-0.52429
201161885	chr2:201161885:T:C	8.35596e-07	-1.40342e-10	-1.14949	0.000140404	-1.40342e-10	-1.02957
201161989	chr2:201161989:C:T	1.05948e-06	-1.40342e-10	-0.912103	0.000153001	-1.40342e-10	-0.943647
201161992	chr2:201161992:C:T	1.77271e-07	-1.65933	-1.04063	4.24669e-05	-1.22786	-0.997504
201162276	chr2:201162276:G:A	8.81958e-07	-1.40342e-10	-1.09549	0.000176395	-1.40342e-10	-0.801367
201162313	chr2:201162313:A:C	5.01935e-07	-1.65917	-2.77775e-10	0.00013063	-1.10172	-2.77775e-10
201162579	chr2:201162579:A:G	1.48923e-06	-0.571624	-2.77775e-10	0.000130453	-1.10308	-2.77775e-10
201163131	chr2:201163131:T:C	8.3239e-07	-1.40342e-10	-1.15334	0.000131471	-1.40342e-10	-1.0953
201163219	chr2:201163219:T:C	4.99149e-07	-1.66473	-2.77775e-10	7.34177e-05	-1.67793	-2.77775e-10
201163366	chr2:201163366:A:G	8.23029e-07	-1.40342e-10	-1.16465	0.000125095	-1.40342e-10	-1.14501
201163995	chr2:201163995:G:A	8.95907e-07	-1.40342e-10	-1.0798	0.000119234	-1.40342e-10	-1.193
201164155	chr2:201164155:CT:C	4.92939e-07	-1.67725	-2.77775e-10	7.61378e-05	-1.64155	-2.77775e-10
201164434	chr2:201164434:T:C	7.66508e-07	-1.40342e-10	-1.2358	0.000113066	-1.40342e-10	-1.24612
201164437	chr2:201164437:G:T	2.27189e-07	-1.57926	-0.872598	2.62051e-05	-1.53982	-1.16832
201164988	chr2:201164988:G:A	1.58379e-07	-1.66791	-1.14474	3.99237e-05	-1.19013	-1.09699
201166161	chr2:201166161:C:T	3.31442e-07	-0.891089	-1.1831	3.40443e-05	-1.31179	-1.13464
201166268	chr2:201166268:A:C	1.43871e-07	-1.66343	-1.24529	2.8506e-05	-1.38717	-1.23681
201166331	chr2:201166331:G:A	6.63112e-07	-1.3807	-2.77775e-10	7.89055e-05	-1.60584	-2.77775e-10
201166552	chr2:201166552:T:TCCCAGAC	1.99638e-06	-0.278547	-2.77775e-10	0.000202073	-0.665463	-2.77775e-10
201166760	chr2:201166760:C:T	4.93839e-07	-1.67543	-2.77775e-10	7.67702e-05	-1.63327	-2.77775e-10
201167084	chr2:201167084:TTTC:T	1.43212e-07	-1.67577	-1.23755	3.48321e-05	-1.21213	-1.21142
201167448	chr2:201167448:A:G	1.42401e-07	-1.67737	-1.24163	3.45385e-05	-1.18683	-1.24519
201167461	chr2:201167461:A:G	1.65105e-07	-1.56643	-1.20462	2.88683e-05	-1.56273	-1.04861
201167704	chr2:201167704:A:G	1.43727e-07	-1.66915	-1.24057	3.33338e-05	-1.25354	-1.21398
201167965	chr2:201167965:C:T	2.33237e-07	-1.63096	-0.794624	5.81158e-05	-0.997939	-0.913714
201168199	chr2:201168199:G:A	6.66089e-07	-1.37622	-2.77775e-10	7.66536e-05	-1.63479	-2.77775e-10
201168599	chr2:201168599:T:C	1.45841e-07	-1.66005	-1.23507	3.23682e-05	-1.30412	-1.19279
201169034	chr2:201169034:C:T	2.32809e-07	-1.61229	-0.815135	3.07421e-05	-1.67084	-0.877618
201169108	chr2:201169108:C:G	7.95734e-07	-1.40342e-10	-1.19837	0.000114749	-1.40342e-10	-1.23135
201169774	chr2:201169774:C:T	4.9999e-07	-1.66305	-2.77775e-10	0.000127781	-1.12377	-2.77775e-10
201171512	chr2:201171512:C:T	5.80302e-07	-1.51409	-2.77775e-10	7.81665e-05	-1.61525	-2.77775e-10
201171755	chr2:201171755:G:A	6.02493e-07	-0.33487	-1.14169	5.976e-05	-0.652113	-1.23164
201171848	chr2:201171848:C:T	1.20875e-06	-1.40342e-10	-0.7803	0.000171782	-1.40342e-10	-0.827866
201172048	chr2:201172048:T:C	4.96166e-07	-1.67073	-2.77775e-10	7.45754e-05	-1.66228	-2.77775e-10
201173230	chr2:201173230:C:T	7.71876e-07	-1.40342e-10	-1.22882	0.00011874	-1.40342e-10	-1.19716
201173526	chr2:201173526:A:G	1.4554e-07	-1.66507	-1.23212	3.28978e-05	-1.28293	-1.19775
201173699	chr2:201173699:TCTCA:T	1.22962e-06	-1.40342e-10	-0.76318	0.000172066	-1.40342e-10	-0.826214
201173825	chr2:201173825:T:C	7.5978e-07	-1.40342e-10	-1.24461	0.00011667	-1.40342e-10	-1.21474
201173947	chr2:201173947:C:T	1.49541e-06	-1.40342e-10	-0.567485	0.000382618	-1.40342e-10	-0.027053
201174187	chr2:201174187:AC:A	2.20784e-06	-1.40342e-10	-0.17787	0.000631943	-1.40342e-10	0.474708
201174237	chr2:201174237:T:C	7.84999e-07	-1.40342e-10	-1.21196	0.000127148	-1.40342e-10	-1.12874
201174763	chr2:201174763:G:A	8.11947e-07	-1.40342e-10	-1.1782	0.000126553	-1.40342e-10	-1.13343
201174801	chr2:201174801:G:A	5.04101e-07	-1.65486	-2.77775e-10	7.33809e-05	-1.67843	-2.77775e-10
201175030	chr2:201175030:T:C	9.32428e-07	-1.40342e-10	-1.03985	0.000135173	-1.40342e-10	-1.06754
201175053	chr2:201175053:C:G	4.01316e-05	2.72228	-2.77775e-10	0.000602551	0.42708	-2.77775e-10
201175078	chr2:201175078:C:A	1.11552e-06	-1.40342e-10	-0.860563	0.000260645	-1.40342e-10	-0.410931
201175114	chr2:201175114:T:G	9.28401e-07	-1.40342e-10	-1.04418	0.000149317	-1.40342e-10	-0.968022
201175735	chr2:201175735:A:G	9.18696e-07	-1.40342e-10	-1.05468	0.000141127	-1.40342e-10	-1.02443
201176184	chr2:201176184:A:G	1.13866e-06	-1.40342e-10	-0.840036	0.000269171	-1.40342e-10	-0.378745
201176201	chr2:201176201:C:T	4.61459e-07	-0.55508	-1.18817	3.51522e-05	-1.18369	-1.23071
201176518	chr2:201176518:TTTA:T	5.05668e-07	-1.65176	-2.77775e-10	7.3383e-05	-1.6784	-2.77775e-10
201177005	chr2:201177005:TACA:T	3.04467e-06	-1.40342e-10	0.14351	0.000309505	-1.40342e-10	-0.239116
201177016	chr2:201177016:A:T	5.33679e-07	-1.59784	-2.77775e-10	8.71334e-05	-1.50665	-2.77775e-10
201177591	chr2:201177591:T:G	9.14839e-07	-1.40342e-10	-1.05889	0.000142681	-1.40342e-10	-1.01348
201177615	chr2:201177615:A:T	1.0836e-06	-1.40342e-10	-0.889599	0.000249627	-1.40342e-10	-0.454125
201177688	chr2:201177688:A:G	2.09643e-07	-1.63673	-0.895508	2.7455e-05	-1.67765	-0.983894
201177728	chr2:201177728:A:G	4.68196e-07	-1.20261	-0.526148	0.000137292	-0.960279	-0.0917025
201178193	chr2:201178193:T:C	5.56841e-07	-1.31198	-0.24338	0.000175347	-1.09812	0.290794
201178222	chr2:201178222:G:A	5.06998e-07	-1.64913	-2.77775e-10	7.33924e-05	-1.67827	-2.77775e-10
201179020	chr2:201179020:C:T	2.64992e-07	-1.63916	-0.658774	5.5564e-05	-1.12814	-0.82842
201179108	chr2:201179108:G:A	1.05866e-06	-1.40342e-10	-0.912885	0.000150128	-1.40342e-10	-0.9626
201179237	chr2:201179237:T:C	1.06498e-06	-1.40342e-10	-0.906925	0.000243286	-1.40342e-10	-0.479854
201179327	chr2:201179327:G:A	6.26447e-07	-1.43758	-2.77775e-10	0.000210597	-0.624144	-2.77775e-10
201179436	chr2:201179436:A:C	1.42887e-07	-1.67752	-1.23806	2.18433e-05	-1.64759	-1.24261
201179760	chr2:201179760:G:A	1.08839e-06	-1.40342e-10	-0.885187	0.00025139	-1.40342e-10	-0.447087
201180096	chr2:201180096:C:T	4.94445e-07	-1.6742	-2.77775e-10	8.24709e-05	-1.56165	-2.77775e-10
201180269	chr2:201180269:C:T	8.88656e-07	-1.40342e-10	-1.08793	0.000138597	-1.40342e-10	-1.04252
201180469	chr2:201180469:AC:A	3.29117e-07	-1.65639	-0.424832	4.23303e-05	-1.67839	-0.550201
201181228	chr2:201181228:G:A	1.03396e-06	-1.40342e-10	-0.936486	0.000138122	-1.40342e-10	-1.04595
201181341	chr2:201181341:C:T	4.93742e-07	-1.67563	-2.77775e-10	0.000110741	-1.26689	-2.77775e-10
201181461	chr2:201181461:G:T	3.27844e-07	-1.66732	-0.417782	4.27237e-05	-1.67592	-0.543418
201181542	chr2:201181542:T:C	6.69351e-07	-1.09594	-0.275388	0.000214173	-0.860628	0.253321
201181862	chr2:201181862:T:G	4.08541e-06	-1.40342e-10	0.437538	0.00048438	-1.40342e-10	0.208778
201182222	chr2:201182222:G:A	3.24048e-07	-1.66715	-0.4296	4.22435e-05	-1.676	-0.554642
201182956	chr2:201182956:T:C	7.94251e-07	-1.40342e-10	-1.20024	0.000146792	-1.40342e-10	-0.985076
201183110	chr2:201183110:C:T	4.97069e-07	-1.2227	-0.446209	0.000141497	-1.00522	-0.016593
201183400	chr2:201183400:C:T	2.38018e-07	-1.19551	-1.20978	2.31164e-05	-1.65287	-1.18068
201183496	chr2:201183496:C:T	3.22033e-07	-1.67482	-0.428163	4.24611e-05	-1.66937	-0.556131
201183732	chr2:201183732:T:C	1.1283e-06	-1.40342e-10	-0.849171	0.000157603	-1.40342e-10	-0.914011
201184096	chr2:201184096:G:A	1.90608e-06	-1.40342e-10	-0.324837	0.000399713	-1.40342e-10	0.0166557
201184130	chr2:201184130:AC:A	4.62718e-07	-1.09509	-0.645435	0.00013693	-0.867546	-0.187076
201184919	chr2:201184919:T:C	1.83834e-07	-1.66872	-0.994891	3.22796e-05	-1.67751	-0.822148
201185082	chr2:201185082:C:A	1.15478e-06	-0.825978	-2.77775e-10	9.41987e-05	-1.42868	-2.77775e-10
201185430	chr2:201185430:G:A	1.52337e-07	-1.67179	-1.17976	2.28845e-05	-1.67472	-1.16891
201185954	chr2:201185954:A:G	2.42772e-07	-1.306	-1.07951	2.33725e-05	-1.65727	-1.16526
201186997	chr2:201186997:G:A	7.58741e-07	-1.40342e-10	-1.24598	0.000114648	-1.40342e-10	-1.23223
201187058	chr2:201187058:G:A	8.90755e-07	-1.08557	-2.77775e-10	8.5609e-05	-1.5243	-2.77775e-10
201187567	chr2:201187567:C:A	9.82975e-07	-1.40342e-10	-0.987056	0.000139146	-1.40342e-10	-1.03857
201187582	chr2:201187582:A:C	7.61051e-07	-1.40342e-10	-1.24294	0.000115713	-1.40342e-10	-1.22298
201187894	chr2:201187894:A:G	2.35222e-07	-1.41061	-1.0065	5.21686e-05	-1.23038	-0.789233
201187996	chr2:201187996:A:G	7.6912e-07	-1.40342e-10	-1.23239	0.000117697	-1.40342e-10	-1.20598
201188031	chr2:201188031:C:T	2.11672e-07	-1.64022	-0.882383	2.83985e-05	-1.6772	-0.950557
201189177	chr2:201189177:T:C	7.61225e-07	-1.40342e-10	-1.24271	0.000114607	-1.40342e-10	-1.23258
201189544	chr2:201189544:G:T	5.1967e-07	-1.62445	-2.77775e-10	7.93217e-05	-1.60058	-2.77775e-10
201189596	chr2:201189596:C:G	1.02921e-06	-1.40342e-10	-0.941092	0.000144967	-1.40342e-10	-0.997586
201189951	chr2:201189951:G:A	1.71881e-07	-1.67718	-1.05366	2.86244e-05	-1.65109	-0.968745
201190589	chr2:201190589:C:T	2.20978e-07	-1.66568	-0.8139	4.68425e-05	-1.2204	-0.9069
201191131	chr2:201191131:G:A	8.06389e-07	-1.40342e-10	-1.18507	0.000150627	-1.40342e-10	-0.959286
201192900	chr2:201192900:A:G	7.58673e-07	-1.40342e-10	-1.24607	0.000113902	-1.40342e-10	-1.23875
201193382	chr2:201193382:A:G	7.66106e-07	-1.40342e-10	-1.23632	0.000130752	-1.40342e-10	-1.10079
201194137	chr2:201194137:A:G	9.35146e-07	-1.40342e-10	-1.03694	0.000133009	-1.40342e-10	-1.08367
201194597	chr2:201194597:CAT:C	4.92774e-07	-1.67759	-2.77775e-10	8.78137e-05	-1.49887	-2.77775e-10
201194650	chr2:201194650:T:TCCCA	1.00309e-06	-1.40342e-10	-0.966802	0.000141614	-1.40342e-10	-1.02098
201195363	chr2:201195363:C:T	1.44364e-07	-1.67796	-1.22733	2.19316e-05	-1.66326	-1.2229
201195553	chr2:201195553:T:C	1.93481e-06	-1.40342e-10	-0.309874	0.000326302	-1.40342e-10	-0.186269
201196097	chr2:201196097:C:T	3.08972e-07	-0.898664	-1.24572	2.18053e-05	-1.67666	-1.21527
201196327	chr2:201196327:C:G	2.70966e-07	-1.17374	-1.1019	6.32106e-05	-0.92764	-0.899979
201197268	chr2:201197268:C:T	5.07085e-06	-1.40342e-10	0.653623	0.00103316	-1.40342e-10	0.966285
201197666	chr2:201197666:C:T	1.00684e-06	-1.40342e-10	-0.963068	0.000141795	-1.40342e-10	-1.01971
201197870	chr2:201197870:T:C	7.99241e-07	-1.40342e-10	-1.19398	0.000113206	-1.40342e-10	-1.24488
201198437	chr2:201198437:C:T	7.59482e-07	-1.40342e-10	-1.245	0.00012529	-1.40342e-10	-1.14346
201198510	chr2:201198510:C:T	1.17406e-06	-1.40342e-10	-0.809415	0.000121096	-1.40342e-10	-1.17751
201198520	chr2:201198520:C:T	7.78417e-07	-1.40342e-10	-1.22038	0.000138027	-1.40342e-10	-1.04664
201199270	chr2:201199270:A:G	8.83256e-07	-1.40342e-10	-1.09402	0.00012839	-1.40342e-10	-1.11902
201199573	chr2:201199573:T:C	9.16719e-07	-1.40342e-10	-1.05684	0.000132819	-1.40342e-10	-1.08511
201199931	chr2:201199931:T:A	1.33282e-06	-1.40342e-10	-0.682584	0.000171278	-1.40342e-10	-0.830805
201200043	chr2:201200043:C:T	1.60689e-07	-1.66136	-1.13682	2.84309e-05	-1.60552	-1.02109
201200577	chr2:201200577:C:T	6.56995e-06	-1.40342e-10	0.912622	0.000745117	-1.40342e-10	0.639451
201200609	chr2:201200609:A:G	7.59235e-07	-1.40342e-10	-1.24533	0.000124829	-1.40342e-10	-1.14714
201200938	chr2:201200938:A:G	3.00091e-07	-1.04021	-1.13334	7.14833e-05	-0.789784	-0.914843
201201107	chr2:201201107:G:T	7.80917e-07	-1.40342e-10	-1.21717	0.000139798	-1.40342e-10	-1.03389
201201125	chr2:201201125:A:G	7.59007e-07	-1.40342e-10	-1.24563	0.000113663	-1.40342e-10	-1.24085
201201199	chr2:201201199:G:A	1.00989e-06	-1.40342e-10	-0.960041	0.000142449	-1.40342e-10	-1.01511
201201401	chr2:201201401:G:A	2.95859e-07	-1.65457	-0.533182	7.23094e-05	-1.04666	-0.646476
201202006	chr2:201202006:G:A	7.5879e-07	-1.40342e-10	-1.24592	0.000113316	-1.40342e-10	-1.24391
201202435	chr2:201202435:C:T	7.59711e-07	-1.40342e-10	-1.2447	0.000120219	-1.40342e-10	-1.18477
201202632	chr2:201202632:C:T	9.88559e-07	-1.40342e-10	-0.981391	0.000139708	-1.40342e-10	-1.03453
201202893	chr2:201202893:C:G	5.43859e-07	-1.57895	-2.77775e-10	0.000106743	-1.30366	-2.77775e-10
201203369	chr2:201203369:C:T	5.4193e-07	-1.5825	-2.77775e-10	0.000106047	-1.31021	-2.77775e-10
201203441	chr2:201203441:G:A	7.58618e-07	-1.40342e-10	-1.24614	0.000113539	-1.40342e-10	-1.24194
201203710	chr2:201203710:C:T	1.61364e-07	-1.66815	-1.12583	2.84274e-05	-1.62023	-1.00651
201203849	chr2:201203849:G:A	7.80802e-07	-1.40342e-10	-1.21732	0.000117769	-1.40342e-10	-1.20537
201204030	chr2:201204030:TC:T	1.04392e-06	-1.40342e-10	-0.926902	0.000146718	-1.40342e-10	-0.985582
201204372	chr2:201204372:T:C	7.96214e-07	-1.40342e-10	-1.19777	0.000115052	-1.40342e-10	-1.2287
201205155	chr2:201205155:A:G	1.97271e-07	-1.67837	-0.914688	3.00297e-05	-1.65596	-0.915948
201205277	chr2:201205277:T:G	7.5904e-07	-1.40342e-10	-1.24559	0.00012209	-1.40342e-10	-1.16933
201206604	chr2:201206604:A:ATT	9.12195e-07	-1.40342e-10	-1.06179	0.000132194	-1.40342e-10	-1.08982
201207011	chr2:201207011:AT:A	7.60442e-07	-1.40342e-10	-1.24374	0.000114453	-1.40342e-10	-1.23392
201207405	chr2:201207405:G:T	8.89354e-07	-1.40342e-10	-1.08714	0.000125704	-1.40342e-10	-1.14016
201207476	chr2:201207476:C:T	7.62479e-07	-1.40342e-10	-1.24107	0.000114989	-1.40342e-10	-1.22926
201207851	chr2:201207851:C:T	5.54057e-07	-1.56037	-2.77775e-10	0.000110588	-1.26828	-2.77775e-10
201207888	chr2:201207888:C:T	1.36144e-06	-0.661342	-2.77775e-10	0.000143544	-1.00745	-2.77775e-10
201208509	chr2:201208509:A:G	1.60601e-07	-1.6535	-1.14521	2.84912e-05	-1.58928	-1.03521
201208558	chr2:201208558:G:A	8.18805e-07	-1.40342e-10	-1.16979	0.000130328	-1.40342e-10	-1.10404
201208846	chr2:201208846:T:G	8.73759e-07	-1.40342e-10	-1.10484	0.000125041	-1.40342e-10	-1.14545
201209044	chr2:201209044:T:C	8.14876e-07	-1.40342e-10	-1.1746	0.000126071	-1.40342e-10	-1.13725
201209375	chr2:201209375:G:A	1.72264e-07	-1.64772	-1.08089	3.92036e-05	-1.31279	-0.992535
201209443	chr2:201209443:C:T	7.91535e-07	-1.40342e-10	-1.20367	0.000114651	-1.40342e-10	-1.2322
201209484	chr2:201209484:A:G	9.19064e-07	-1.05428	-2.77775e-10	8.54541e-05	-1.52611	-2.77775e-10
201210497	chr2:201210497:G:A	9.1087e-07	-1.40342e-10	-1.06324	0.000132021	-1.40342e-10	-1.09113
201210769	chr2:201210769:A:G	1.59609e-07	-1.65888	-1.14603	2.81618e-05	-1.59974	-1.03639
201211029	chr2:201211029:T:C	2.15678e-07	-1.26132	-1.24253	2.17314e-05	-1.66431	-1.23103
201211143	chr2:201211143:G:C	5.85046e-07	-1.50595	-2.77775e-10	0.000127131	-1.12888	-2.77775e-10
201211225	chr2:201211225:C:T	1.58616e-07	-1.65906	-1.1521	2.79057e-05	-1.59996	-1.0453
201211258	chr2:201211258:C:G	7.61113e-07	-1.40342e-10	-1.24286	0.000127462	-1.40342e-10	-1.12627
201211442	chr2:201211442:G:A	8.69143e-07	-1.40342e-10	-1.11013	0.000124488	-1.40342e-10	-1.14988
201211464	chr2:201211464:A:T	1.82623e-07	-1.67728	-0.992935	2.76413e-05	-1.66309	-0.991692
201211725	chr2:201211725:T:C	2.38896e-07	-1.20062	-1.201	5.11819e-05	-0.950873	-1.08783
201212299	chr2:201212299:G:A	8.33401e-07	-1.40342e-10	-1.15213	0.000133458	-1.40342e-10	-1.0803
201212494	chr2:201212494:T:C	7.97359e-07	-1.40342e-10	-1.19633	0.00012302	-1.40342e-10	-1.16174
201212890	chr2:201212890:A:G	3.8998e-07	-1.0496	-0.861946	2.41046e-05	-1.63962	-1.15206
201213190	chr2:201213190:T:C	2.74484e-07	-1.03319	-1.22956	5.92712e-05	-0.77866	-1.11331
201213622	chr2:201213622:G:A	8.71405e-07	-1.40342e-10	-1.10753	0.000124744	-1.40342e-10	-1.14782
201213771	chr2:201213771:G:A	3.68507e-07	-0.777682	-1.1905	3.06552e-05	-1.43559	-1.1157
201213832	chr2:201213832:G:A	9.05382e-07	-1.40342e-10	-1.06928	0.000143178	-1.40342e-10	-1.01
201214275	chr2:201214275:A:G	1.42915e-07	-1.66933	-1.24606	2.24431e-05	-1.61772	-1.24538
201214523	chr2:201214523:G:A	7.75677e-07	-1.40342e-10	-1.2239	0.000118501	-1.40342e-10	-1.19917
201214810	chr2:201214810:T:C	9.13872e-07	-1.40342e-10	-1.05995	0.000130091	-1.40342e-10	-1.10585
201215771	chr2:201215771:T:C	1.38895e-06	-1.40342e-10	-0.641336	0.000192463	-1.40342e-10	-0.714189
201216037	chr2:201216037:G:A	5.12167e-07	-1.63899	-2.77775e-10	9.14119e-05	-1.45872	-2.77775e-10
201216320	chr2:201216320:A:G	4.94812e-07	-1.67346	-2.77775e-10	0.000114198	-1.23616	-2.77775e-10
201217149	chr2:201217149:T:C	1.23488e-06	-1.40342e-10	-0.75891	0.000170563	-1.40342e-10	-0.834986
201217736	chr2:201217736:T:A	2.08113e-07	-1.3034	-1.23615	2.18056e-05	-1.67124	-1.22069
201218018	chr2:201218018:G:A	3.29166e-07	-0.845545	-1.23553	6.53149e-05	-0.57316	-1.22171
201218026	chr2:201218026:G:A	3.26911e-07	-0.850395	-1.23756	6.51645e-05	-0.578707	-1.21847
201218108	chr2:201218108:G:C	1.47191e-06	-1.40342e-10	-0.583322	0.000189311	-1.40342e-10	-0.730699
201218406	chr2:201218406:G:A	1.04169e-06	-1.40342e-10	-0.929039	0.000146457	-1.40342e-10	-0.987362
201219458	chr2:201219458:G:A	7.9092e-07	-1.40342e-10	-1.20444	0.000114613	-1.40342e-10	-1.23253
201219661	chr2:201219661:G:C	7.67108e-07	-1.40342e-10	-1.23501	0.000116755	-1.40342e-10	-1.21401
201220359	chr2:201220359:G:A	7.63387e-07	-1.40342e-10	-1.23987	0.000113446	-1.40342e-10	-1.24276
201220430	chr2:201220430:A:G	1.0313e-06	-1.40342e-10	-0.939063	0.000184574	-1.40342e-10	-0.756042
201220478	chr2:201220478:G:A	7.64314e-07	-1.40342e-10	-1.23866	0.000115716	-1.40342e-10	-1.22295
201220498	chr2:201220498:A:G	7.90735e-07	-1.40342e-10	-1.20468	0.000114187	-1.40342e-10	-1.23625
201220878	chr2:201220878:G:C	8.07965e-07	-1.40342e-10	-1.18312	0.000124938	-1.40342e-10	-1.14628
201221254	chr2:201221254:A:G	1.13941e-06	-1.40342e-10	-0.839372	0.000159581	-1.40342e-10	-0.901537
201221533	chr2:201221533:C:T	7.74253e-07	-1.40342e-10	-1.22574	0.000118078	-1.40342e-10	-1.20274
201221677	chr2:201221677:T:G	3.08412e-07	-0.900069	-1.24613	6.46444e-05	-0.607258	-1.19793
201221854	chr2:201221854:C:T	8.09982e-07	-1.40342e-10	-1.18063	0.000125354	-1.40342e-10	-1.14295
201221942	chr2:201221942:G:A	1.33111e-06	0.34557	-1.02944	4.17253e-05	-1.17496	-1.06802
201221944	chr2:201221944:G:A	1.50487e-06	-1.40342e-10	-0.561181	0.000206231	-1.40342e-10	-0.645093
201222253	chr2:201222253:C:T	8.02346e-07	-1.40342e-10	-1.1901	0.000121497	-1.40342e-10	-1.1742
201222478	chr2:201222478:A:G	9.78319e-07	-1.40342e-10	-0.991804	0.000138095	-1.40342e-10	-1.04615
201222540	chr2:201222540:C:T	7.92688e-07	-1.20221	-2.77775e-10	7.41345e-05	-1.66821	-2.77775e-10
201222546	chr2:201222546:A:G	1.86224e-07	-1.67256	-0.978127	2.22809e-05	-1.66416	-1.2062
201223135	chr2:201223135:A:G	2.61947e-06	-1.40342e-10	-0.00691099	0.000269498	-1.40342e-10	-0.377531
201223285	chr2:201223285:C:A	9.31606e-07	-1.40342e-10	-1.04073	0.000132108	-1.40342e-10	-1.09047
201223973	chr2:201223973:TC:T	1.19489e-06	-1.40342e-10	-0.791827	0.000181622	-1.40342e-10	-0.772165
201224002	chr2:201224002:T:C	3.4555e-07	-0.790271	-1.24223	2.68042e-05	-1.44303	-1.2425
201224173	chr2:201224173:A:G	9.48153e-07	-1.40342e-10	-1.02312	0.000134121	-1.40342e-10	-1.07535
201224260	chr2:201224260:C:T	1.53918e-07	-1.61079	-1.23042	2.36832e-05	-1.66389	-1.14544
201224821	chr2:201224821:T:A	7.78267e-07	-1.40342e-10	-1.22057	0.000115268	-1.40342e-10	-1.22683
201224830	chr2:201224830:A:G	7.82341e-07	-1.40342e-10	-1.21535	0.000114798	-1.40342e-10	-1.23092
201224838	chr2:201224838:A:G	1.48705e-07	-1.63248	-1.24319	2.12103e-05	-1.67539	-1.24421
201225050	chr2:201225050:G:A	1.37156e-06	-1.40342e-10	-0.653936	0.000176103	-1.40342e-10	-0.80302
201225083	chr2:201225083:C:A	9.56741e-07	-1.40342e-10	-1.01411	0.000135208	-1.40342e-10	-1.06728
201225590	chr2:201225590:T:C	1.15033e-06	-1.40342e-10	-0.829837	0.000162343	-1.40342e-10	-0.884382
201225669	chr2:201225669:A:G	3.60774e-06	-1.40342e-10	0.313198	0.000717863	-1.40342e-10	0.602188
201225893	chr2:201225893:C:T	4.21787e-07	-0.821464	-1.01168	2.55158e-05	-1.5396	-1.19519
201226315	chr2:201226315:G:A	1.79915e-07	-1.4458	-1.23936	3.27833e-05	-1.2755	-1.20868
201226697	chr2:201226697:A:T	9.40199e-07	-1.40342e-10	-1.03155	0.000133171	-1.40342e-10	-1.08245
201227243	chr2:201227243:T:C	5.04675e-07	-1.65372	-2.77775e-10	0.000118278	-1.20106	-2.77775e-10
201227786	chr2:201227786:C:T	3.05431e-07	-1.05381	-1.10211	2.3668e-05	-1.60926	-1.2007
201227838	chr2:201227838:T:C	1.12188e-06	-1.40342e-10	-0.854882	0.000192208	-1.40342e-10	-0.715512
201228235	chr2:201228235:C:T	1.37089e-06	-1.40342e-10	-0.654425	0.000245111	-1.40342e-10	-0.472382
201228338	chr2:201228338:C:G	3.14565e-07	-1.01778	-1.10867	2.38676e-05	-1.59635	-1.20522
201228611	chr2:201228611:C:G	8.07856e-07	-1.40342e-10	-1.18326	0.000139489	-1.40342e-10	-1.0361
201228628	chr2:201228628:A:G	7.66508e-07	-1.40342e-10	-1.23579	0.000117263	-1.40342e-10	-1.20967
201228672	chr2:201228672:T:C	4.70026e-07	-0.67744	-1.04741	3.85759e-05	-1.38817	-0.933294
201228863	chr2:201228863:T:C	1.10932e-06	-1.40342e-10	-0.866137	0.00015379	-1.40342e-10	-0.938502
201229528	chr2:201229528:G:A	1.11161e-06	-1.40342e-10	-0.864079	0.000154074	-1.40342e-10	-0.936656
201229530	chr2:201229530:C:T	9.82339e-07	-1.40342e-10	-0.987704	0.000186	-1.40342e-10	-0.748344
201230407	chr2:201230407:C:T	1.49207e-07	-1.66238	-1.20993	2.35272e-05	-1.59002	-1.22591
201230779	chr2:201230779:A:T	4.19288e-07	-0.674172	-1.16491	3.30846e-05	-1.38599	-1.08903
201230812	chr2:201230812:C:T	6.20725e-07	-0.434421	-1.01233	3.97131e-05	-1.32983	-0.962576
201230852	chr2:201230852:C:T	7.71282e-07	-1.40342e-10	-1.22959	0.00011708	-1.40342e-10	-1.21123
201230991	chr2:201230991:C:T	1.11026e-06	-1.40342e-10	-0.865294	0.000153906	-1.40342e-10	-0.937746
201231531	chr2:201231531:C:T	5.33726e-07	-1.59776	-2.77775e-10	0.000152253	-0.948547	-2.77775e-10
201231548	chr2:201231548:G:A	1.45355e-07	-1.65361	-1.24485	2.22531e-05	-1.67798	-1.19363
201232054	chr2:201232054:G:A	8.50672e-07	-1.40342e-10	-1.13161	0.000113341	-1.40342e-10	-1.24369
201232402	chr2:201232402:GCA:G	1.08209e-06	-1.40342e-10	-0.890989	0.000169822	-1.40342e-10	-0.839342
201232527	chr2:201232527:C:T	8.22004e-07	-1.40342e-10	-1.16589	0.000117446	-1.40342e-10	-1.20811
201232604	chr2:201232604:G:C	6.66053e-07	-0.343088	-1.03318	4.09373e-05	-1.27621	-0.985843
201232808	chr2:201232808:TAGTAAG:T	5.5079e-07	-0.409475	-1.15681	3.49803e-05	-1.31765	-1.10166
201232852	chr2:201232852:G:A	5.39731e-07	-0.578409	-1.00816	4.29164e-05	-1.33	-0.884839
201233036	chr2:201233036:A:G	1.33542e-06	-1.40342e-10	-0.680637	0.00023765	-1.40342e-10	-0.503292
201233250	chr2:201233250:A:T	5.18323e-07	-1.19804	-0.429002	3.71508e-05	-1.45783	-0.901274
201233408	chr2:201233408:G:A	7.17613e-07	-1.30171	-2.77775e-10	7.67657e-05	-1.63333	-2.77775e-10
201233874	chr2:201233874:A:G	1.20348e-06	-1.40342e-10	-0.78467	0.000202809	-1.40342e-10	-0.661828
201234378	chr2:201234378:C:T	8.24849e-07	-1.40342e-10	-1.16244	0.000113103	-1.40342e-10	-1.24579
201234390	chr2:201234390:T:A	7.6221e-07	-1.40342e-10	-1.24142	0.000117086	-1.40342e-10	-1.21119
201234462	chr2:201234462:T:A	1.27144e-06	-1.40342e-10	-0.729736	0.000174431	-1.40342e-10	-0.812564
201234695	chr2:201234695:G:A	1.98136e-06	-1.40342e-10	-0.286099	0.000265481	-1.40342e-10	-0.392547
201234902	chr2:201234902:G:A	1.20516e-06	-1.40342e-10	-0.783268	0.000164849	-1.40342e-10	-0.869062
201235458	chr2:201235458:T:C	3.97087e-06	-1.40342e-10	0.409102	0.000533466	-1.40342e-10	0.305304
201235779	chr2:201235779:G:A	7.64954e-07	-1.40342e-10	-1.23782	0.000113061	-1.40342e-10	-1.24616
201236179	chr2:201236179:C:T	1.1323e-06	-1.40342e-10	-0.845634	0.000251604	-1.40342e-10	-0.446235
201236235	chr2:201236235:C:T	1.53174e-07	-1.60149	-1.24458	2.19637e-05	-1.6608	-1.2239
201236523	chr2:201236523:A:G	9.17712e-07	-1.40342e-10	-1.05576	0.000113143	-1.40342e-10	-1.24544
201236623	chr2:201236623:C:T	1.77139e-07	-1.45561	-1.24509	2.37769e-05	-1.61674	-1.18864
201236748	chr2:201236748:G:A	4.92449e-07	-1.67825	-2.77775e-10	8.23125e-05	-1.56357	-2.77775e-10
201236756	chr2:201236756:C:T	2.60381e-07	-1.18336	-1.13214	2.24079e-05	-1.65069	-1.21399
201236760	chr2:201236760:C:T	9.79327e-07	-1.40342e-10	-0.990774	0.000127648	-1.40342e-10	-1.12481
201236992	chr2:201236992:G:A	3.30814e-07	-1.03252	-1.04357	3.41125e-05	-1.57213	-0.872298
201237275	chr2:201237275:G:C	4.32509e-07	-1.40358	-0.404455	0.000154056	-0.257375	-0.679401
201237962	chr2:201237962:A:G	2.4017e-07	-1.29453	-1.10176	2.22922e-05	-1.67267	-1.19718
201238003	chr2:201238003:ATG:A	1.15322e-06	-1.40342e-10	-0.827329	0.000145106	-1.40342e-10	-0.996628
201238176	chr2:201238176:G:A	1.58479e-06	-1.40342e-10	-0.509433	0.000252893	-1.40342e-10	-0.441126
201238894	chr2:201238894:C:G	1.41446e-06	-1.40342e-10	-0.623134	0.000225643	-1.40342e-10	-0.555138
201238974	chr2:201238974:G:C	8.31621e-07	-1.40342e-10	-1.15426	0.000128126	-1.40342e-10	-1.12108
201239063	chr2:201239063:T:C	9.29193e-07	-1.40342e-10	-1.04332	0.000114642	-1.40342e-10	-1.23228
201239138	chr2:201239138:A:G	2.0893e-07	-1.43381	-1.10183	2.21906e-05	-1.67643	-1.19799
201239288	chr2:201239288:C:T	1.44864e-06	-1.40342e-10	-0.599261	0.00022982	-1.40342e-10	-0.536793
201239338	chr2:201239338:G:C	1.41865e-06	-1.40342e-10	-0.620177	0.000224816	-1.40342e-10	-0.558809
201240224	chr2:201240224:C:T	8.0596e-07	-1.40342e-10	-1.18561	0.000118203	-1.40342e-10	-1.20169
201240233	chr2:201240233:T:C	8.85722e-07	-1.40342e-10	-1.09124	0.000136416	-1.40342e-10	-1.05838
201240653	chr2:201240653:C:T	1.29859e-06	-0.708603	-2.77775e-10	0.000132478	-1.08768	-2.77775e-10
201241258	chr2:201241258:G:C	9.88287e-07	-1.40342e-10	-0.981667	0.000127785	-1.40342e-10	-1.12374
201241309	chr2:201241309:C:T	2.87617e-07	-1.08935	-1.12666	2.95101e-05	-1.59765	-0.991706
201241322	chr2:201241322:G:A	1.53716e-06	-1.40342e-10	-0.539945	0.00024424	-1.40342e-10	-0.475939
201241568	chr2:201241568:C:T	9.13582e-07	-1.06027	-2.77775e-10	0.000366393	-0.0703842	-2.77775e-10
201242510	chr2:201242510:G:C	3.21465e-07	-1.37184	-0.732912	3.37464e-05	-1.67449	-0.780726
201243106	chr2:201243106:C:T	1.46959e-07	-1.67481	-1.21267	2.53337e-05	-1.64677	-1.09519
201243813	chr2:201243813:C:T	9.85664e-07	-1.40342e-10	-0.984324	0.000127613	-1.40342e-10	-1.12509
201245251	chr2:201245251:TG:T	7.77034e-07	-1.40342e-10	-1.22216	0.000113636	-1.40342e-10	-1.24109
201245387	chr2:201245387:C:T	1.33909e-06	-1.40342e-10	-0.677896	0.000171094	-1.40342e-10	-0.831875
201245413	chr2:201245413:G:A	1.49844e-07	-1.67548	-1.19256	2.63242e-05	-1.64637	-1.05723
201246082	chr2:201246082:T:C	7.58611e-07	-1.40342e-10	-1.24615	0.000114627	-1.40342e-10	-1.23241
201246194	chr2:201246194:G:A	3.61393e-07	-0.946637	-1.04104	3.63049e-05	-1.54896	-0.833181
201246236	chr2:201246236:G:A	1.75125e-07	-1.67731	-1.03483	4.30148e-05	-1.18004	-1.03251
201246628	chr2:201246628:A:G	8.47552e-07	-1.40342e-10	-1.13529	0.0001416	-1.40342e-10	-1.02109
201246657	chr2:201246657:A:G	2.06725e-07	-1.59913	-0.947125	3.13455e-05	-1.47771	-1.05131
201246706	chr2:201246706:C:T	7.72603e-07	-1.40342e-10	-1.22787	0.000114229	-1.40342e-10	-1.23589
201246897	chr2:201246897:GA:G	6.76458e-07	-1.57204	0.211274	0.000416044	-0.525797	0.582496
201247410	chr2:201247410:T:C	2.99341e-05	2.42911	-2.77775e-10	0.000533366	0.305117	-2.77775e-10
201247415	chr2:201247415:C:T	2.15522e-06	-0.201993	-2.77775e-10	0.000135448	-1.06551	-2.77775e-10
201247519	chr2:201247519:T:C	1.08612e-06	-0.887269	-2.77775e-10	0.000582758	0.393681	-2.77775e-10
201247643	chr2:201247643:T:TA	2.41196e-06	0.535878	-0.62532	0.000515698	0.180624	0.0908062
201247838	chr2:201247838:G:A	3.71499e-05	1.78709	0.857987	0.00456576	0.973109	1.47914
201247934	chr2:201247934:G:A	8.30231e-07	-1.40342e-10	-1.15594	0.000137784	-1.40342e-10	-1.0484
201249005	chr2:201249005:A:C	4.17239e-06	0.849462	-0.390856	8.09674e-05	-0.965745	-0.614299
201249056	chr2:201249056:C:T	4.67997e-06	0.771418	-0.198011	9.16097e-05	-1.00756	-0.448996
201249542	chr2:201249542:A:G	1.84717e-06	-1.40342e-10	-0.356232	0.00044707	-1.40342e-10	0.128623
201249875	chr2:201249875:A:G	9.40813e-07	-1.40342e-10	-1.03089	0.00012851	-1.40342e-10	-1.11809
201249901	chr2:201249901:T:C	2.09098e-06	0.330183	-0.562437	2.56212e-05	-1.61985	-1.11082
201250111	chr2:201250111:C:T	2.2207e-07	-1.54154	-0.933112	9.76828e-05	-1.11019	-0.282176
201250258	chr2:201250258:C:T	9.23781e-07	-1.40342e-10	-1.04916	0.000126726	-1.40342e-10	-1.13207
201250284	chr2:201250284:C:T	3.54696e-07	-1.54844	-0.457933	0.000205758	-1.10724	0.459855
201250330	chr2:201250330:C:A	7.5867e-07	-1.40342e-10	-1.24607	0.000113138	-1.40342e-10	-1.24548
201250543	chr2:201250543:C:A	6.31194e-07	-1.43003	-2.77775e-10	0.000163252	-0.878799	-2.77775e-10
201250868	chr2:201250868:C:T	1.83151e-06	-1.40342e-10	-0.364743	0.000220363	-1.40342e-10	-0.578814
201250879	chr2:201250879:T:C	4.13111e-07	-1.64474	-0.209188	4.89869e-05	-1.52828	-0.554257
201251068	chr2:201251068:C:T	2.9314e-07	-0.960472	-1.23652	7.99943e-05	-0.408541	-1.18359
201251073	chr2:201251073:G:T	1.31214e-06	0.536468	-1.23469	2.84063e-05	-1.39576	-1.23172
201251105	chr2:201251105:T:C	3.89054e-07	-1.55596	-0.357957	0.000234109	-1.12289	0.60458
201251243	chr2:201251243:G:C	1.02925e-05	2.41785	-1.05632	0.000176217	-0.374952	-0.427421
201251482	chr2:201251482:C:T	2.15794e-06	0.421572	-0.6223	2.53362e-05	-1.6036	-1.13826
201251552	chr2:201251552:G:A	1.37247e-05	2.83976	-1.19044	0.00014631	-0.15019	-0.838172
201251749	chr2:201251749:A:G	9.5101e-06	2.32735	-1.04488	0.000171317	-0.426535	-0.40404
201251990	chr2:201251990:A:G	9.17828e-07	-1.40342e-10	-1.05563	0.000158501	-1.40342e-10	-0.908333
201252518	chr2:201252518:C:T	9.48373e-06	2.52148	-1.24178	9.55236e-05	-0.30555	-1.10917
201253256	chr2:201253256:T:G	8.71392e-07	-1.40342e-10	-1.10755	0.000201689	-1.40342e-10	-0.667366
201253807	chr2:201253807:G:T	1.05803e-05	2.63093	-1.24183	0.00010171	-0.242392	-1.10958
201253844	chr2:201253844:A:G	3.88735e-06	0.801463	-0.413621	7.68051e-05	-0.991007	-0.641813
201253876	chr2:201253876:G:A	9.48575e-07	-1.40342e-10	-1.02268	0.000165534	-1.40342e-10	-0.864912
201253898	chr2:201253898:A:G	1.23704e-05	2.64961	-1.10419	0.000180839	-0.237607	-0.53888
201254030	chr2:201254030:G:A	1.87803e-06	0.286069	-0.625728	2.46834e-05	-1.62819	-1.13977
201254213	chr2:201254213:G:A	1.29521e-05	2.64388	-1.05251	0.000201819	-0.246587	-0.420134
201254549	chr2:201254549:A:C	1.21313e-05	2.72756	-1.20166	0.000102474	-0.196326	-1.14815
201254731	chr2:201254731:C:T	9.78358e-07	-0.991764	-2.77775e-10	0.000496292	0.233074	-2.77775e-10
201255066	chr2:201255066:T:C	1.82182e-06	0.292121	-0.662171	2.43382e-05	-1.62753	-1.15451
201256049	chr2:201256049:C:T	8.04225e-07	-1.40342e-10	-1.18776	0.00012066	-1.40342e-10	-1.18111
201256940	chr2:201256940:G:A	7.58682e-07	-1.40342e-10	-1.24606	0.000113133	-1.40342e-10	-1.24552
201257602	chr2:201257602:TG:T	1.67242e-06	-1.40342e-10	-0.455613	0.000203583	-1.40342e-10	-0.658019
201257992	chr2:201257992:T:G	2.84178e-07	-1.67423	-0.553812	9.95264e-05	-1.22586	-0.147811
201258272	chr2:201258272:A:G	0.000450495	6.2835	-1.14304	0.000207954	-0.359215	-0.277558
201258707	chr2:201258707:C:T	0.000207145	5.18837	-0.824838	4.5547e-05	-0.939337	-1.21601
201258756	chr2:201258756:TATTCTGTC:T	0.000568964	6.5706	-1.19667	6.72623e-05	-0.77787	-0.987621
201258900	chr2:201258900:T:C	7.98545e-07	-1.40342e-10	-1.19485	0.000126329	-1.40342e-10	-1.1352
201258938	chr2:201258938:C:A	9.73977e-07	-1.40342e-10	-0.996252	0.000175068	-1.40342e-10	-0.808916
201259053	chr2:201259053:G:A	1.99588e-07	-1.55037	-1.03101	9.84335e-05	-1.1224	-0.262307
201259823	chr2:201259823:A:C	2.71508e-07	-1.32454	-0.949111	2.72655e-05	-1.42264	-1.24583
201259916	chr2:201259916:T:G	2.142e-07	-1.39394	-1.11679	2.63706e-05	-1.48399	-1.21785
201260274	chr2:201260274:T:C	0.000262419	5.63613	-1.03607	6.6544e-05	-1.075	-0.701228
201260432	chr2:201260432:A:G	8.70146e-07	-1.40342e-10	-1.10898	0.000141003	-1.40342e-10	-1.02531
201261015	chr2:201261015:A:G	1.80506e-06	-1.57581	1.19652	0.000178031	-1.38124	0.589109
201261184	chr2:201261184:G:C	2.37564e-06	-1.40342e-10	-0.104619	0.000214881	-1.40342e-10	-0.604008
201261263	chr2:201261263:T:C	1.8134e-07	-1.60403	-1.07323	7.94996e-05	-1.24348	-0.354865
201261985	chr2:201261985:A:G	8.02719e-07	-1.40342e-10	-1.18963	0.00011306	-1.40342e-10	-1.24617
201262140	chr2:201262140:T:C	1.54974e-07	-1.59257	-1.24181	4.74989e-05	-1.22411	-0.889279
201262215	chr2:201262215:G:A	1.55084e-07	-1.59492	-1.23876	4.84142e-05	-1.2294	-0.864898
201262660	chr2:201262660:T:A	1.25887e-06	0.503381	-1.24305	4.90308e-05	-1.05215	-1.0295
201262925	chr2:201262925:A:G	1.57319e-07	-1.61877	-1.2006	5.43714e-05	-1.29225	-0.686007
201262994	chr2:201262994:T:C	1.91308e-07	-1.59309	-1.03066	8.95501e-05	-1.2178	-0.261494
201263099	chr2:201263099:G:A	6.1525e-07	-1.45561	-2.77775e-10	7.52213e-05	-1.65366	-2.77775e-10
201263140	chr2:201263140:G:A	5.44478e-06	1.39626	-0.671487	2.5923e-05	-1.5468	-1.17217
201263287	chr2:201263287:C:T	5.46552e-06	-1.40342e-10	0.728575	0.00055058	-1.40342e-10	0.336882
201263807	chr2:201263807:A:G	7.89399e-07	-1.40342e-10	-1.20637	0.000126721	-1.40342e-10	-1.13211
201265191	chr2:201265191:T:C	4.78895e-07	-1.64316	-0.0629957	5.50707e-05	-1.52551	-0.439959
201265410	chr2:201265410:T:C	4.33045e-06	1.30365	-0.807857	2.42872e-05	-1.56881	-1.21533
201265444	chr2:201265444:G:T	4.70814e-07	-1.65358	-0.069592	0.000115987	-1.5026	0.281986
201265585	chr2:201265585:A:C	0.000284226	5.69904	-1.01916	6.95222e-05	-1.05835	-0.674097
201266158	chr2:201266158:T:G	9.34063e-07	0.199644	-1.23774	3.03695e-05	-1.42854	-1.13211
201266169	chr2:201266169:G:A	1.02044e-06	-1.40342e-10	-0.949647	0.000185954	-1.40342e-10	-0.748592
201266864	chr2:201266864:T:G	1.05686e-06	0.307321	-1.2219	3.30969e-05	-1.39527	-1.07938
201267566	chr2:201267566:C:T	7.60201e-07	-1.40342e-10	-1.24406	0.000113746	-1.40342e-10	-1.24012
201267682	chr2:201267682:T:A	1.61191e-07	-1.62429	-1.17076	2.70666e-05	-1.50784	-1.16795
201267949	chr2:201267949:C:T	2.42521e-06	1.00126	-1.08523	0.000122785	-0.708139	-0.455521
201268434	chr2:201268434:C:T	1.44262e-07	-1.67717	-1.22884	3.27875e-05	-1.38754	-1.09651
201268651	chr2:201268651:G:A	1.17412e-06	-0.517229	-0.292138	5.48255e-05	-1.40209	-0.567847
201268792	chr2:201268792:G:C	3.93141e-07	-1.63047	-0.273002	2.6703e-05	-1.66766	-1.02165
201268978	chr2:201268978:G:A	7.592e-07	-1.40342e-10	-1.24537	0.000114738	-1.40342e-10	-1.23144
201269455	chr2:201269455:A:G	7.71731e-07	-1.40342e-10	-1.229	0.000113907	-1.40342e-10	-1.23871
201269598	chr2:201269598:T:C	7.59023e-07	-1.40342e-10	-1.24561	0.000116387	-1.40342e-10	-1.21717
201270036	chr2:201270036:A:T	1.28316e-06	-1.40342e-10	-0.720559	0.000270105	-1.40342e-10	-0.37528
201270374	chr2:201270374:C:T	8.21823e-07	-1.16611	-2.77775e-10	0.000273755	-0.361859	-2.77775e-10
201270706	chr2:201270706:G:A	2.91518e-06	1.21473	-1.11469	0.000129474	-0.599921	-0.510688
201271117	chr2:201271117:A:T	1.45789e-07	-1.67546	-1.22002	3.30592e-05	-1.41243	-1.06336
201271291	chr2:201271291:G:T	1.13224e-06	-0.845688	-2.77775e-10	7.59733e-05	-1.64371	-2.77775e-10
201271824	chr2:201271824:CAG:C	1.46836e-07	-1.65978	-1.22855	2.46934e-05	-1.67213	-1.09542
201271872	chr2:201271872:C:T	3.55147e-06	1.20227	-0.904793	0.000143436	-0.570229	-0.43797
201271906	chr2:201271906:A:C	1.4742e-07	-1.6602	-1.22415	2.50142e-05	-1.67179	-1.08285
201273372	chr2:201273372:T:C	2.20056e-07	-1.67822	-0.805532	2.18011e-05	-1.64746	-1.24467
201273499	chr2:201273499:A:C	1.05893e-06	-1.40342e-10	-0.912622	0.000194923	-1.40342e-10	-0.701485
201273615	chr2:201273615:C:T	7.59461e-07	-1.40342e-10	-1.24503	0.000117052	-1.40342e-10	-1.21147
201273677	chr2:201273677:G:T	2.09406e-06	0.9159	-1.14668	6.81141e-05	-0.816571	-0.936337
201273735	chr2:201273735:T:C	2.14864e-06	0.957743	-1.16279	6.77976e-05	-0.792059	-0.965505
201273866	chr2:201273866:G:T	1.50067e-07	-1.62203	-1.24453	2.29906e-05	-1.67797	-1.16103
201274048	chr2:201274048:C:A	1.15876e-06	-1.40342e-10	-0.822532	0.000232968	-1.40342e-10	-0.523191
201274490	chr2:201274490:T:C	1.55254e-07	-1.63016	-1.20242	2.61903e-05	-1.67843	-1.03027
201277115	chr2:201277115:T:C	7.40717e-07	-1.27002	-2.77775e-10	7.58005e-05	-1.64599	-2.77775e-10
201277316	chr2:201277316:T:C	2.09603e-07	-1.5952	-0.937227	3.63725e-05	-1.47429	-0.905984
201278132	chr2:201278132:G:A	7.64733e-07	-1.40342e-10	-1.23811	0.000134373	-1.40342e-10	-1.07347
201278268	chr2:201278268:C:T	2.65623e-05	2.30961	-2.77775e-10	0.000447683	0.129995	-2.77775e-10
201278309	chr2:201278309:C:T	1.31683e-05	2.81678	-1.20884	2.19604e-05	-1.6442	-1.24065
201278534	chr2:201278534:T:A	1.30753e-05	2.42384	-0.823001	3.06518e-05	-1.3414	-1.21
201279041	chr2:201279041:G:A	1.96167e-07	-1.52856	-1.07011	2.24091e-05	-1.61939	-1.24524
201279205	chr2:201279205:T:C	0.00156578	7.56227	-1.17601	8.23655e-05	-0.625295	-0.93763
201280563	chr2:201280563:CT:C	1.4116e-05	2.51791	-0.840478	2.97671e-05	-1.36565	-1.21504
201280636	chr2:201280636:C:T	1.55434e-06	0.660187	-1.18902	4.71722e-05	-0.97088	-1.14941
201280883	chr2:201280883:A:G	1.17657e-05	2.52535	-1.03005	2.88038e-05	-1.36757	-1.24601
201280889	chr2:201280889:C:T	0.000695588	6.69713	-1.12226	3.38337e-05	-1.30839	-1.14424
201281185	chr2:201281185:G:A	7.64173e-07	-1.40342e-10	-1.23885	0.000134771	-1.40342e-10	-1.07051
201284973	chr2:201284973:G:A	1.4613e-06	0.622039	-1.2126	4.78286e-05	-0.987838	-1.11863
201285463	chr2:201285463:G:C	8.30665e-07	-1.40342e-10	-1.15541	0.000145615	-1.40342e-10	-0.993127
201285975	chr2:201285975:G:A	8.19076e-07	-1.40342e-10	-1.16946	0.000131704	-1.40342e-10	-1.09353
201286191	chr2:201286191:A:G	1.7326e-07	-1.64875	-1.07409	8.78402e-05	-0.316933	-1.18164
201286417	chr2:201286417:T:G	1.98951e-07	-1.65873	-0.925849	8.89315e-05	-0.38816	-1.09807
201286440	chr2:201286440:A:G	0.00126741	7.35069	-1.17585	7.50983e-05	-0.695286	-0.960006
201286654	chr2:201286654:C:T	8.69106e-07	-1.40342e-10	-1.11017	0.000157134	-1.40342e-10	-0.91699
201286693	chr2:201286693:G:A	3.51761e-07	-1.21503	-0.799661	4.44034e-05	-1.36657	-0.814206
201286769	chr2:201286769:C:T	7.36753e-07	-1.505	0.229608	3.71188e-05	-1.58334	-0.776629
201287005	chr2:201287005:G:C	6.0052e-07	-1.47984	-2.77775e-10	0.00010586	-1.31198	-2.77775e-10
201287023	chr2:201287023:A:G	1.06529e-06	-0.906642	-2.77775e-10	7.77735e-05	-1.62029	-2.77775e-10
201287058	chr2:201287058:T:C	1.98607e-06	0.869517	-1.15325	5.09818e-05	-0.852607	-1.19002
201287439	chr2:201287439:T:A	1.34656e-05	2.5429	-0.91265	2.90916e-05	-1.37073	-1.23292
201288074	chr2:201288074:G:A	1.54882e-07	-1.66729	-1.16768	7.17887e-05	-0.467649	-1.23271
201288355	chr2:201288355:T:G	0.000932768	6.95366	-1.08539	3.44902e-05	-1.25789	-1.17552
201288961	chr2:201288961:C:T	0.00120951	7.31853	-1.19044	7.1649e-05	-0.703624	-0.998688
201289123	chr2:201289123:G:A	1.35668e-05	2.46618	-0.82844	3.06678e-05	-1.35228	-1.1986
201289197	chr2:201289197:A:G	0.000954415	7.08312	-1.19191	6.61366e-05	-0.780119	-1.00225
201289327	chr2:201289327:C:T	7.60155e-07	-1.40342e-10	-1.24412	0.000116059	-1.40342e-10	-1.21999
201289674	chr2:201289674:C:G	1.94573e-07	-1.63136	-0.975477	2.53638e-05	-1.50071	-1.24005
201290027	chr2:201290027:G:A	1.59282e-06	-0.50438	-2.77775e-10	9.0179e-05	-1.47229	-2.77775e-10
201290182	chr2:201290182:T:A	1.97048e-07	-1.35052	-1.24367	2.68906e-05	-1.49302	-1.18929
201290218	chr2:201290218:T:C	3.53438e-07	-1.26192	-0.748015	4.47276e-05	-1.40914	-0.76436
201290425	chr2:201290425:C:T	1.71644e-06	-0.429633	-2.77775e-10	9.08136e-05	-1.46528	-2.77775e-10
201290603	chr2:201290603:C:T	1.31348e-05	2.57812	-0.972738	2.85421e-05	-1.3813	-1.24142
201290716	chr2:201290716:C:T	8.3004e-07	-1.40342e-10	-1.15617	0.000113746	-1.40342e-10	-1.24012
201290959	chr2:201290959:G:A	1.49319e-05	2.60348	-0.869869	2.89435e-05	-1.38793	-1.22081
201291502	chr2:201291502:T:C	8.65349e-07	-1.40342e-10	-1.11451	0.000155331	-1.40342e-10	-0.928535
201292367	chr2:201292367:A:G	9.47497e-07	-1.02382	-2.77775e-10	7.33913e-05	-1.67829	-2.77775e-10
201293206	chr2:201293206:G:C	8.56713e-07	-1.40342e-10	-1.12454	0.000150638	-1.40342e-10	-0.959214
201293320	chr2:201293320:G:A	1.53443e-05	2.58989	-0.829032	2.93994e-05	-1.38402	-1.2091
201293404	chr2:201293404:A:T	1.4981e-07	-1.67563	-1.19264	6.36056e-05	-0.579808	-1.24158
201293909	chr2:201293909:C:G	5.17289e-07	-0.402704	-1.22633	0.000309142	0.70756	-0.947851
201294291	chr2:201294291:A:C	3.23332e-07	-1.29085	-0.808107	4.12919e-05	-1.43162	-0.821806
201294618	chr2:201294618:G:T	5.88585e-07	-1.49992	-2.77775e-10	0.000139612	-1.03523	-2.77775e-10
201294678	chr2:201294678:G:T	7.67513e-07	-1.40342e-10	-1.23448	0.000126988	-1.40342e-10	-1.13
201294734	chr2:201294734:C:T	2.60939e-06	1.1496	-1.16036	5.88336e-05	-0.695085	-1.20429
201295085	chr2:201295085:G:T	1.44537e-05	2.59552	-0.89445	2.88364e-05	-1.3856	-1.22685
201295393	chr2:201295393:A:C	2.51491e-06	0.959381	-1.00703	5.0627e-05	-0.803469	-1.24614
201295655	chr2:201295655:G:A	7.1703e-06	1.00006	-2.77775e-10	0.000270501	-0.373816	-2.77775e-10
201296039	chr2:201296039:C:T	0.00081534	6.91523	-1.18151	6.48094e-05	-0.830867	-0.971774
201296225	chr2:201296225:C:T	1.34462e-06	0.100151	-0.773923	2.16757e-05	-1.67058	-1.22732
201296310	chr2:201296310:T:C	0.00230926	7.37919	-0.604396	3.41616e-05	-1.2145	-1.22848
201296331	chr2:201296331:C:T	8.98384e-07	-1.40342e-10	-1.07704	0.000164403	-1.40342e-10	-0.871768
201296564	chr2:201296564:A:G	4.63153e-07	-0.493423	-1.24616	0.000238911	0.580791	-1.07879
201296913	chr2:201296913:G:A	1.28069e-05	2.48019	-0.900096	2.97075e-05	-1.35449	-1.2282
201297419	chr2:201297419:T:TG	3.6618e-07	-1.27151	-0.70301	4.63851e-05	-1.41637	-0.720748
201297683	chr2:201297683:G:C	3.04983e-06	1.29481	-1.14961	6.36677e-05	-0.609495	-1.21092
201298070	chr2:201298070:G:A	7.67712e-07	-1.23423	-2.77775e-10	7.48934e-05	-1.65802	-2.77775e-10
201298088	chr2:201298088:A:G	0.00405346	7.8424	-0.504961	3.88581e-05	-1.10566	-1.20852
201298760	chr2:201298760:G:A	0.000754413	6.82287	-1.16681	3.63054e-05	-1.28501	-1.09712
201299829	chr2:201299829:G:A	1.54455e-06	-1.40342e-10	-0.535152	0.000205573	-1.40342e-10	-0.648289
201300082	chr2:201300082:C:G	1.87192e-07	-1.6766	-0.968901	7.30806e-05	-0.804383	-0.878145
201300241	chr2:201300241:C:T	7.70925e-07	-1.40342e-10	-1.23005	0.000126949	-1.40342e-10	-1.1303
201300483	chr2:201300483:T:C	0.00173805	7.67284	-1.1822	8.30925e-05	-0.581349	-0.972788
201300524	chr2:201300524:A:C	1.13589e-06	-1.40342e-10	-0.842467	0.000156924	-1.40342e-10	-0.918328
201301869	chr2:201301869:A:T	2.57749e-06	1.01991	-1.04298	5.28039e-05	-0.762286	-1.24522
201302232	chr2:201302232:T:G	4.25159e-07	-1.62169	-0.203481	7.19854e-05	-1.1246	-0.573024
201302383	chr2:201302383:A:G	3.57684e-07	-1.28105	-0.716939	4.53622e-05	-1.424	-0.735408
201302928	chr2:201302928:G:T	0.000713083	6.75565	-1.15593	3.53118e-05	-1.29895	-1.11093
201303026	chr2:201303026:C:G	1.53658e-06	-1.40342e-10	-0.540324	0.000360824	-1.40342e-10	-0.0857016
201303127	chr2:201303127:C:G	1.68434e-06	-1.40342e-10	-0.448509	0.000227685	-1.40342e-10	-0.546129
201303317	chr2:201303317:C:G	8.48337e-07	-1.40342e-10	-1.13436	0.00015055	-1.40342e-10	-0.959796
201303492	chr2:201303492:A:G	3.58145e-07	-1.26776	-0.728944	4.53756e-05	-1.41338	-0.745739
201303982	chr2:201303982:G:T	1.49326e-05	2.44865	-0.714985	3.16249e-05	-1.3455	-1.17465
201304041	chr2:201304041:A:G	1.50183e-05	2.55743	-0.818047	2.97337e-05	-1.37514	-1.20668
201304060	chr2:201304060:G:C	4.76223e-07	-0.478031	-1.23372	0.000269664	0.604282	-0.981196
201304270	chr2:201304270:A:G	3.68095e-07	-1.25222	-0.717081	4.64652e-05	-1.40124	-0.73415
201304432	chr2:201304432:G:A	2.0834e-06	0.944247	-1.18013	5.30782e-05	-0.814269	-1.18806
201304997	chr2:201304997:C:T	7.78867e-07	-1.48455	0.264747	3.72421e-05	-1.59756	-0.759088
201305217	chr2:201305217:G:T	3.34147e-07	-1.27849	-0.787564	4.24799e-05	-1.42204	-0.803023
201305390	chr2:201305390:T:A	1.56996e-05	2.57027	-0.786521	2.9911e-05	-1.37909	-1.19677
201305684	chr2:201305684:A:C	7.70698e-07	-1.40342e-10	-1.23034	0.000113451	-1.40342e-10	-1.24272
201305692	chr2:201305692:C:G	7.71906e-07	-1.40342e-10	-1.22878	0.000113378	-1.40342e-10	-1.24336
201305866	chr2:201305866:T:C	3.72601e-07	-1.25708	-0.700048	4.7145e-05	-1.40413	-0.71673
201306089	chr2:201306089:A:T	7.60197e-07	-1.40342e-10	-1.24406	0.000136491	-1.40342e-10	-1.05783
201306679	chr2:201306679:T:C	1.42277e-07	-1.67676	-1.2431	5.22013e-05	-0.77643	-1.24255
201306850	chr2:201306850:C:G	1.92844e-07	-1.64354	-0.972223	2.605e-05	-1.47446	-1.23961
201306912	chr2:201306912:G:C	1.48366e-06	-1.40342e-10	-0.575375	0.000198822	-1.40342e-10	-0.681679
201308415	chr2:201308415:T:C	1.17545e-06	-1.40342e-10	-0.808237	0.000160016	-1.40342e-10	-0.898816
201309089	chr2:201309089:C:A	8.9043e-07	-1.46939	0.383453	3.95217e-05	-1.60691	-0.690333
201311046	chr2:201311046:T:C	4.82119e-07	-0.461883	-1.23757	0.000271471	0.6268	-0.997035
201311179	chr2:201311179:G:A	1.24473e-05	2.48916	-0.937541	2.94395e-05	-1.35572	-1.23603
201311301	chr2:201311301:T:C	0.00109745	7.21619	-1.18533	7.0508e-05	-0.739837	-0.978528
201311804	chr2:201311804:A:G	3.69438e-07	-1.23044	-0.735219	4.64198e-05	-1.38425	-0.752115
201311934	chr2:201311934:A:G	1.52498e-07	-1.67151	-1.17898	6.82524e-05	-0.513707	-1.23717
201312816	chr2:201312816:G:A	2.40108e-07	-1.65692	-0.739633	0.000124473	-0.389177	-0.760828
201313366	chr2:201313366:G:A	1.43254e-05	2.49993	-0.807781	3.02639e-05	-1.35857	-1.20556
201313407	chr2:201313407:C:T	9.52162e-07	-1.46659	0.447688	4.09948e-05	-1.60841	-0.652234
201313642	chr2:201313642:A:G	1.1764e-06	-1.40342e-10	-0.807422	0.000160133	-1.40342e-10	-0.898086
201313754	chr2:201313754:C:T	8.15303e-07	-1.17408	-2.77775e-10	7.57479e-05	-1.64668	-2.77775e-10
201313949	chr2:201313949:C:T	1.38846e-05	2.46781	-0.806917	3.05257e-05	-1.34917	-1.20635
201313952	chr2:201313952:A:G	2.34465e-06	0.908246	-1.02599	4.91766e-05	-0.833156	-1.24552
201314035	chr2:201314035:C:T	1.43471e-05	2.51734	-0.823678	2.99511e-05	-1.36327	-1.21125
201314420	chr2:201314420:T:A	1.55523e-06	-0.171103	-0.357158	9.6777e-05	-1.61831	0.21663
201314695	chr2:201314695:A:AC	1.53184e-07	-1.67453	-1.17147	6.54547e-05	-0.558369	-1.23436
201315047	chr2:201315047:T:G	2.66633e-05	2.3134	-2.77775e-10	0.000448453	0.131712	-2.77775e-10
201315062	chr2:201315062:A:C	7.64485e-07	-1.40342e-10	-1.23844	0.000113643	-1.40342e-10	-1.24103
201315319	chr2:201315319:A:C	1.43036e-05	2.59771	-0.907081	2.87034e-05	-1.38496	-1.23212
201315768	chr2:201315768:T:C	0.000798475	6.89911	-1.18629	3.80489e-05	-1.268	-1.06722
201316435	chr2:201316435:C:T	2.60342e-06	1.11765	-1.13071	5.67584e-05	-0.714614	-1.22067
201316524	chr2:201316524:C:T	0.00102358	7.14355	-1.18237	6.93857e-05	-0.761381	-0.973029
201316561	chr2:201316561:A:G	1.1768e-06	-1.40342e-10	-0.807088	0.00016018	-1.40342e-10	-0.89779
201316637	chr2:201316637:G:A	8.16341e-07	-1.17281	-2.77775e-10	8.11373e-05	-1.57795	-2.77775e-10
201319409	chr2:201319409:TA:T	1.55723e-07	-1.66813	-1.16143	7.17741e-05	-0.470315	-1.23025
201319442	chr2:201319442:C:T	0.000635734	6.63119	-1.1463	3.40469e-05	-1.32418	-1.12217
201319492	chr2:201319492:A:G	3.18672e-07	-1.20778	-0.905701	3.75745e-05	-1.38905	-0.958713
201320216	chr2:201320216:G:A	1.75584e-07	-1.6784	-1.03112	7.30512e-05	-0.734042	-0.948888
201320351	chr2:201320351:C:T	9.58991e-07	-1.40342e-10	-1.01176	0.000174253	-1.40342e-10	-0.813584
201320409	chr2:201320409:A:G	0.000439676	5.75978	-0.643626	2.17326e-05	-1.65091	-1.24437
201320566	chr2:201320566:T:C	7.87609e-07	-1.40342e-10	-1.20864	0.000113303	-1.40342e-10	-1.24402
201320709	chr2:201320709:C:T	1.15321e-05	2.33678	-0.861532	3.12513e-05	-1.31128	-1.22075
201320881	chr2:201320881:G:T	1.13395e-05	2.40544	-0.947026	3.01008e-05	-1.3318	-1.23774
201321081	chr2:201321081:C:T	9.05363e-07	-1.40342e-10	-1.0693	0.000123188	-1.40342e-10	-1.16038
201321630	chr2:201321630:C:T	7.77701e-07	-1.2213	-2.77775e-10	7.9172e-05	-1.60247	-2.77775e-10
201322042	chr2:201322042:G:A	2.00634e-06	0.863739	-1.13731	4.93539e-05	-0.851513	-1.22356
201323055	chr2:201323055:A:C	4.89679e-07	-0.444926	-1.23896	0.000275134	0.651932	-1.00876
201323135	chr2:201323135:A:G	1.87085e-06	0.741475	-1.08497	4.51984e-05	-0.924763	-1.23827
201324080	chr2:201324080:A:G	1.86326e-06	0.758587	-1.10615	4.58758e-05	-0.915288	-1.23286
201324251	chr2:201324251:G:A	7.76109e-07	-1.40342e-10	-1.22335	0.000113621	-1.40342e-10	-1.24123
201324651	chr2:201324651:G:A	1.62952e-06	-0.481602	-2.77775e-10	8.87407e-05	-1.48837	-2.77775e-10
201324702	chr2:201324702:G:C	1.22127e-06	-1.40342e-10	-0.769992	0.000212966	-1.40342e-10	-0.612959
201324728	chr2:201324728:T:C	1.24317e-05	2.33896	-0.788592	3.19145e-05	-1.31107	-1.19996
201324936	chr2:201324936:T:C	2.20057e-06	0.991563	-1.17273	5.41435e-05	-0.785933	-1.19652
201325004	chr2:201325004:T:C	1.85269e-07	-1.65711	-0.998716	9.71304e-05	-0.38946	-1.00858
201325141	chr2:201325141:A:G	1.9414e-07	-1.66083	-0.948232	8.65126e-05	-0.399441	-1.11436
201325275	chr2:201325275:A:C	4.85176e-07	-0.456696	-1.23643	0.000274213	0.635936	-0.996122
201325887	chr2:201325887:C:T	7.24624e-07	-1.54205	0.250069	3.86858e-05	-1.55238	-0.766233
201325945	chr2:201325945:G:A	1.14438e-05	2.37776	-0.910189	3.00435e-05	-1.33898	-1.23247
201327105	chr2:201327105:G:C	1.31037e-06	-1.40342e-10	-0.699576	0.000143552	-1.40342e-10	-1.0074
201327290	chr2:201327290:CA:C	7.98548e-07	-1.40342e-10	-1.19484	0.00013492	-1.40342e-10	-1.06941
201327648	chr2:201327648:A:G	1.73236e-07	-1.63465	-1.08833	9.56598e-05	-0.222241	-1.19105
201327699	chr2:201327699:T:G	4.89266e-07	-0.44461	-1.24012	0.000273388	0.651352	-1.01455
201327920	chr2:201327920:GACTAA:G	1.94719e-07	-1.51309	-1.09299	3.18186e-05	-1.33101	-1.18303
201328598	chr2:201328598:G:A	7.98114e-07	-1.40342e-10	-1.19539	0.000134783	-1.40342e-10	-1.07043
201328740	chr2:201328740:A:G	1.98819e-07	-1.67481	-0.910439	2.99814e-05	-1.34587	-1.22764
201331143	chr2:201331143:A:AT	1.76003e-07	-1.67842	-1.02872	2.84315e-05	-1.47803	-1.14856
201331340	chr2:201331340:C:A	0.00145965	7.50389	-1.18782	3.71003e-05	-1.51109	-0.849371
201331561	chr2:201331561:G:A	9.95449e-07	-1.40342e-10	-0.974445	0.000129948	-1.40342e-10	-1.10696
201331994	chr2:201331994:A:G	1.67653e-07	-1.52035	-1.23539	2.23822e-05	-1.6781	-1.18773
201332291	chr2:201332291:C:T	8.00586e-07	-1.40342e-10	-1.1923	0.000122246	-1.40342e-10	-1.16806
201332674	chr2:201332674:CT:C	1.13295e-06	-1.40342e-10	-0.845061	0.000155419	-1.40342e-10	-0.927967
201332954	chr2:201332954:A:T	2.09352e-06	-1.40342e-10	-0.231037	0.000258284	-1.40342e-10	-0.420031
201332959	chr2:201332959:C:A	5.45746e-06	0.727098	-2.77775e-10	0.000317091	-0.214902	-2.77775e-10
201333065	chr2:201333065:A:G	8.19958e-07	-1.40342e-10	-1.16839	0.000175421	-1.40342e-10	-0.806904
201333541	chr2:201333541:C:T	2.78799e-06	-1.40342e-10	0.0554371	0.000335626	-1.40342e-10	-0.158093
201333617	chr2:201333617:G:A	0.0257874	9.17143	0.0163284	2.20354e-05	-1.64617	-1.23527
201333805	chr2:201333805:A:T	8.04107e-07	-1.40342e-10	-1.18791	0.000121716	-1.40342e-10	-1.1724
201333866	chr2:201333866:C:T	2.73594e-06	0.0365891	-2.77775e-10	0.000137456	-1.05079	-2.77775e-10
201334732	chr2:201334732:A:G	0.00134329	7.43412	-1.20112	3.51802e-05	-1.52863	-0.884973
201334965	chr2:201334965:T:C	0.0536111	9.90067	0.0189579	2.38637e-05	-1.59232	-1.20941
201334976	chr2:201334976:G:A	7.96101e-07	-1.40342e-10	-1.19791	0.000123202	-1.40342e-10	-1.16026
201335101	chr2:201335101:C:T	0.000929082	7.10552	-1.2412	2.63894e-05	-1.56997	-1.13115
201335269	chr2:201335269:CTA:C	1.77345e-07	-1.66811	-1.03144	6.62166e-05	-0.840214	-0.940945
201335457	chr2:201335457:T:C	9.91937e-07	-1.40342e-10	-0.97798	0.000212088	-1.40342e-10	-0.617091
201335540	chr2:201335540:T:C	3.17753e-06	-1.46345	1.64967	0.000207549	-1.54895	0.910223
201335699	chr2:201335699:T:A	1.9699e-06	-1.40342e-10	-0.291901	0.00024373	-1.40342e-10	-0.47803
201335727	chr2:201335727:A:G	7.25381e-07	-0.0448551	-1.24609	2.26447e-05	-1.67395	-1.18021
201335852	chr2:201335852:C:T	0.0102988	8.55229	-0.28239	2.71202e-05	-1.65017	-1.02364
201336007	chr2:201336007:G:A	2.37638e-06	-1.40342e-10	-0.104306	0.000289538	-1.40342e-10	-0.305805
201336064	chr2:201336064:T:C	9.64631e-07	-1.40342e-10	-1.00589	0.000203132	-1.40342e-10	-0.660234
201336112	chr2:201336112:GTGAGCATAGTACC:G	0.0412746	9.70147	-0.0433481	2.26905e-05	-1.61184	-1.2403
201336180	chr2:201336180:C:T	1.21289e-06	-1.40342e-10	-0.776877	0.000232365	-1.40342e-10	-0.525784
201336466	chr2:201336466:C:T	9.14381e-07	-1.40342e-10	-1.05939	0.000186635	-1.40342e-10	-0.744935
201337028	chr2:201337028:ATTGT:A	0.208598	11.2074	0.070871	2.6517e-05	-1.46622	-1.23008
201337119	chr2:201337119:G:A	9.21604e-07	-1.40342e-10	-1.05152	0.000189094	-1.40342e-10	-0.731848
201337711	chr2:201337711:C:T	2.06257e-07	-1.30907	-1.23944	2.41443e-05	-1.64518	-1.14486
201337840	chr2:201337840:G:A	0.186134	11.1508	0.0135097	2.61739e-05	-1.47347	-1.23586
201337891	chr2:201337891:C:T	1.92255e-06	-1.40342e-10	-0.31623	0.000239492	-1.40342e-10	-0.495571
201338068	chr2:201338068:A:G	0.216024	11.1835	0.129721	2.66279e-05	-1.46923	-1.2229
201338340	chr2:201338340:C:T	1.63023e-07	-1.53757	-1.24617	2.38389e-05	-1.67757	-1.1252
201338512	chr2:201338512:G:A	0.000744048	6.8844	-1.24217	2.5892e-05	-1.59329	-1.12687
201338667	chr2:201338667:C:T	5.62885e-06	-1.05065	1.80867	0.000210331	-1.67814	1.05273
201338864	chr2:201338864:G:T	5.77331e-06	-1.073	1.85636	0.000219336	-1.67746	1.09397
201339065	chr2:201339065:A:G	8.74233e-07	-1.40342e-10	-1.10429	0.000117306	-1.40342e-10	-1.20931
201339100	chr2:201339100:T:C	7.06067e-06	-0.994707	1.97936	0.000244351	-1.67813	1.20264
201339378	chr2:201339378:C:A	9.25413e-07	-1.40342e-10	-1.0474	0.000190331	-1.40342e-10	-0.725329
201339490	chr2:201339490:T:C	7.70348e-07	-1.40342e-10	-1.2308	0.000131553	-1.40342e-10	-1.09468
201339730	chr2:201339730:T:C	8.4826e-07	-1.40342e-10	-1.13445	0.000152721	-1.40342e-10	-0.945479
201340018	chr2:201340018:T:C	0.00459395	8.68726	-1.22465	9.14874e-05	-0.414776	-1.04311
201340026	chr2:201340026:A:G	3.37292e-06	-1.45803	1.70392	0.000216715	-1.55302	0.957511
201340278	chr2:201340278:T:A	9.21353e-07	-1.40342e-10	-1.0518	0.000189011	-1.40342e-10	-0.732286
201340287	chr2:201340287:T:C	1.66495e-07	-1.52245	-1.24023	2.2697e-05	-1.67843	-1.17343
201340474	chr2:201340474:C:T	4.24009e-07	-1.42305	-0.404839	2.85268e-05	-1.67102	-0.952227
201340717	chr2:201340717:G:T	1.88713e-07	-1.44085	-1.19656	2.1715e-05	-1.67086	-1.22523
201340943	chr2:201340943:G:A	9.4361e-07	-1.40342e-10	-1.02793	0.000129074	-1.40342e-10	-1.11371
201341092	chr2:201341092:TAATTTGATTG:T	4.94438e-07	-1.67422	-2.77775e-10	0.000101249	-1.35651	-2.77775e-10
201341597	chr2:201341597:G:A	0.0117278	9.0602	-0.660361	2.30436e-05	-1.59168	-1.24502
201342014	chr2:201342014:C:T	3.37511e-06	-1.40342e-10	0.246543	0.00044207	-1.40342e-10	0.117377
201342212	chr2:201342212:T:A	8.80548e-07	-1.40342e-10	-1.0971	0.000118863	-1.40342e-10	-1.19612
201343270	chr2:201343270:T:C	0.0111315	8.13056	0.217089	2.47494e-05	-1.65356	-1.11173
201344087	chr2:201344087:G:A	8.38468e-07	-1.40342e-10	-1.14606	0.000149823	-1.40342e-10	-0.964638
201345059	chr2:201345059:A:G	1.86649e-06	-1.40342e-10	-0.345824	0.000233242	-1.40342e-10	-0.522016
201345254	chr2:201345254:C:T	8.50711e-07	-1.40342e-10	-1.13157	0.000153459	-1.40342e-10	-0.940661
201345891	chr2:201345891:G:A	9.34618e-07	-1.40342e-10	-1.0375	0.000193528	-1.40342e-10	-0.708671
201346720	chr2:201346720:C:T	0.000762416	6.91109	-1.24449	3.38674e-05	-1.52917	-0.92247
201346735	chr2:201346735:ATCT:A	1.06019e-06	-0.911432	-2.77775e-10	7.45776e-05	-1.66225	-2.77775e-10
201346972	chr2:201346972:G:A	0.000778382	6.93318	-1.24584	3.46816e-05	-1.5271	-0.900783
201347152	chr2:201347152:CT:C	0.016608	8.8815	-0.13375	2.54793e-05	-1.59991	-1.13632
201348159	chr2:201348159:G:A	4.06478e-06	0.432475	-2.77775e-10	0.000619258	0.454431	-2.77775e-10
201348227	chr2:201348227:C:T	7.12761e-07	-1.30849	-2.77775e-10	7.6931e-05	-1.63118	-2.77775e-10
201348272	chr2:201348272:C:G	1.20573e-06	-1.40342e-10	-0.7828	0.000163511	-1.40342e-10	-0.877212
201348424	chr2:201348424:A:AT	3.33546e-06	-1.46318	1.6979	0.000215272	-1.55219	0.949996
201348659	chr2:201348659:C:A	0.00161432	7.62795	-1.21116	5.0341e-05	-1.4012	-0.654068
201348792	chr2:201348792:C:T	3.09553e-06	-1.49234	1.65242	0.000212093	-1.52765	0.910583
201349112	chr2:201349112:T:C	1.07983e-06	-1.40342e-10	-0.893084	0.000240567	-1.40342e-10	-0.491093
201349131	chr2:201349131:G:T	6.6176e-07	-1.38274	-2.77775e-10	7.9451e-05	-1.59895	-2.77775e-10
201349211	chr2:201349211:G:A	3.39679e-06	-1.45474	1.70769	0.000215878	-1.5578	0.958426
201349425	chr2:201349425:C:T	0.000526891	6.54309	-1.24598	2.59086e-05	-1.61121	-1.1083
201349782	chr2:201349782:G:A	7.2218e-06	-1.55252	2.55974	0.000461047	-1.45951	1.61892
201349945	chr2:201349945:C:A	1.22835e-06	-1.40342e-10	-0.764212	0.000166165	-1.40342e-10	-0.861112
201350445	chr2:201350445:C:G	0.000786681	6.93765	-1.23971	2.83645e-05	-1.49172	-1.13724
201350769	chr2:201350769:C:G	0.00077442	6.92823	-1.246	2.75433e-05	-1.57106	-1.08727
201350844	chr2:201350844:A:T	4.96898e-07	-1.66926	-2.77775e-10	8.19501e-05	-1.56798	-2.77775e-10
201351096	chr2:201351096:T:C	1.9019e-07	-1.3854	-1.24422	2.48952e-05	-1.66039	-1.09903
201352193	chr2:201352193:G:A	0.0199813	8.43583	0.496836	2.79648e-05	-1.62568	-1.01747
201352262	chr2:201352262:G:C	1.79042e-07	-1.44857	-1.24145	2.28933e-05	-1.67323	-1.17001
201352277	chr2:201352277:C:G	4.95675e-07	-1.67172	-2.77775e-10	9.49124e-05	-1.42114	-2.77775e-10
201352338	chr2:201352338:C:A	8.1455e-06	-1.54795	2.67553	0.000507415	-1.46525	1.72049
201352448	chr2:201352448:A:G	4.94206e-07	-1.67469	-2.77775e-10	9.27225e-05	-1.44448	-2.77775e-10
201354316	chr2:201354316:A:G	0.00107815	7.22773	-1.21462	4.66222e-05	-1.46219	-0.669823
201354596	chr2:201354596:G:A	1.92296e-07	-1.37798	-1.24062	2.55526e-05	-1.65859	-1.07476
201354929	chr2:201354929:T:C	7.60837e-07	-1.40342e-10	-1.24322	0.000137088	-1.40342e-10	-1.05347
201355072	chr2:201355072:G:A	1.90384e-07	-1.39072	-1.23788	2.58376e-05	-1.66175	-1.0605
201355317	chr2:201355317:C:A	5.08933e-07	-1.54571	-0.0996082	5.73322e-05	-1.4954	-0.429826
201355737	chr2:201355737:G:C	1.00076e-06	-1.40342e-10	-0.969127	0.000215143	-1.40342e-10	-0.60279
201355900	chr2:201355900:T:C	0.000817166	6.98139	-1.24544	2.68658e-05	-1.56468	-1.11855
201356082	chr2:201356082:G:A	8.15175e-07	-1.40342e-10	-1.17424	0.000119256	-1.40342e-10	-1.19282
201356515	chr2:201356515:GCTT:G	1.42899e-07	-1.67102	-1.24448	5.15063e-05	-0.792504	-1.23988
201356583	chr2:201356583:T:C	7.92026e-07	-1.40342e-10	-1.20305	0.000124113	-1.40342e-10	-1.1529
201356656	chr2:201356656:G:A	1.8289e-06	-1.40342e-10	-0.366169	0.000229718	-1.40342e-10	-0.537239
201356718	chr2:201356718:T:A	0.000838182	7.00748	-1.24613	2.73528e-05	-1.56209	-1.10319
201357198	chr2:201357198:C:T	0.016472	8.10088	0.63865	2.8923e-05	-1.64713	-0.962326
201357784	chr2:201357784:G:T	0.000967952	7.09447	-1.18918	5.03041e-05	-1.48453	-0.571471
201357860	chr2:201357860:T:C	1.51466e-06	-1.40342e-10	-0.55469	0.0002	-1.40342e-10	-0.675772
201358659	chr2:201358659:C:T	0.0275495	8.20514	1.04872	3.82852e-05	-1.63849	-0.690543
201358683	chr2:201358683:C:T	1.93195e-07	-1.38538	-1.22856	2.68362e-05	-1.66041	-1.02393
201358706	chr2:201358706:T:C	0.00416774	8.55085	-1.18561	8.36669e-05	-1.40694	-0.140312
201358708	chr2:201358708:C:T	8.20812e-06	-1.52542	2.66066	0.000755139	-1.50189	2.1547
201358801	chr2:201358801:T:C	7.62378e-06	-1.56009	2.62148	0.000491643	-1.44873	1.67239
201358843	chr2:201358843:A:G	0.000673307	6.78842	-1.2461	2.68161e-05	-1.5795	-1.10559
201358862	chr2:201358862:A:G	7.6176e-07	-1.40342e-10	-1.24201	0.000115248	-1.40342e-10	-1.22701
201360498	chr2:201360498:C:T	1.07333e-06	-1.40342e-10	-0.899115	0.000238105	-1.40342e-10	-0.50138
201360699	chr2:201360699:A:G	1.86471e-07	-1.40338	-1.24598	2.42115e-05	-1.66379	-1.12348
201360702	chr2:201360702:G:T	2.87796e-06	0.521653	-0.434457	3.18824e-05	-1.4211	-1.09094
201360795	chr2:201360795:G:A	1.04421e-06	-1.40342e-10	-0.926622	0.000229099	-1.40342e-10	-0.539938
201360797	chr2:201360797:G:T	7.08887e-06	-1.5752	2.56385	0.000479673	-1.42637	1.62539
201360934	chr2:201360934:T:C	1.2632e-06	-1.40342e-10	-0.736238	0.00017131	-1.40342e-10	-0.830615
201361010	chr2:201361010:G:A	1.78055e-06	-1.40342e-10	-0.392961	0.000471176	-1.40342e-10	0.18114
201361116	chr2:201361116:G:A	1.26583e-06	-1.40342e-10	-0.734158	0.000161266	-1.40342e-10	-0.891035
201361201	chr2:201361201:CAG:C	1.20304e-06	-1.40342e-10	-0.785036	0.000158748	-1.40342e-10	-0.906771
201361611	chr2:201361611:T:C	4.9507e-07	-1.67294	-2.77775e-10	9.42265e-05	-1.42839	-2.77775e-10
201361913	chr2:201361913:GAAC:G	1.04814e-06	-1.40342e-10	-0.922865	0.000230384	-1.40342e-10	-0.534344
201361990	chr2:201361990:G:T	5.66687e-06	0.764753	-2.77775e-10	0.000328768	-0.178738	-2.77775e-10
201362826	chr2:201362826:T:C	0.00464937	8.66896	-1.19436	8.16867e-05	-1.38755	-0.183654
201363199	chr2:201363199:A:G	9.70164e-07	0.0779832	-1.07816	2.7871e-05	-1.65007	-0.996437
201363538	chr2:201363538:C:T	7.59547e-07	-1.40342e-10	-1.24492	0.000115063	-1.40342e-10	-1.22861
201363568	chr2:201363568:G:A	8.60982e-07	-1.40342e-10	-1.11957	0.000120585	-1.40342e-10	-1.18174
201363692	chr2:201363692:T:C	8.87783e-07	-1.40342e-10	-1.08891	0.000115719	-1.40342e-10	-1.22293
201363749	chr2:201363749:G:A	8.02252e-07	-1.40342e-10	-1.19022	0.000115299	-1.40342e-10	-1.22656
201363879	chr2:201363879:T:C	0.0496676	8.65192	1.1913	4.23995e-05	-1.60766	-0.619296
201363989	chr2:201363989:C:T	3.03074e-06	0.589038	-0.450117	3.09594e-05	-1.44374	-1.09767
201364430	chr2:201364430:C:T	8.62228e-07	-1.40342e-10	-1.11812	0.000120707	-1.40342e-10	-1.18072
201364502	chr2:201364502:A:C	0.000809699	6.97282	-1.24604	2.76136e-05	-1.56471	-1.09108
201365155	chr2:201365155:T:C	1.8329e-07	-1.66946	-0.997117	6.97309e-05	-0.829138	-0.900309
201365583	chr2:201365583:T:C	5.16915e-07	-1.62976	-2.77775e-10	9.37015e-05	-1.43398	-2.77775e-10
201365657	chr2:201365657:G:A	8.08239e-07	-1.40342e-10	-1.18278	0.00014031	-1.40342e-10	-1.03023
201367051	chr2:201367051:G:A	8.01637e-07	-1.40342e-10	-1.19098	0.000122198	-1.40342e-10	-1.16845
201367601	chr2:201367601:T:TG	0.000873742	7.04849	-1.24559	2.80937e-05	-1.55616	-1.08238
201367700	chr2:201367700:T:C	1.05717e-06	-1.40342e-10	-0.91429	0.000146541	-1.40342e-10	-0.986788
201367988	chr2:201367988:G:A	1.15262e-06	-1.40342e-10	-0.827851	0.000226401	-1.40342e-10	-0.551783
201368268	chr2:201368268:A:C	5.89107e-07	-1.49903	-2.77775e-10	7.36689e-05	-1.67451	-2.77775e-10
201369342	chr2:201369342:A:G	0.000784117	6.93971	-1.24503	2.79859e-05	-1.56902	-1.07337
201369388	chr2:201369388:G:A	5.28814e-07	-1.607	-2.77775e-10	0.000117044	-1.21154	-2.77775e-10
201369514	chr2:201369514:T:C	1.20485e-06	-1.40342e-10	-0.783528	0.000263423	-1.40342e-10	-0.40033
201370144	chr2:201370144:T:A	1.26915e-06	-0.731541	-2.77775e-10	8.08271e-05	-1.58178	-2.77775e-10
201370268	chr2:201370268:C:A	7.95004e-07	-1.40342e-10	-1.19929	0.000113062	-1.40342e-10	-1.24615
201370456	chr2:201370456:C:G	1.81593e-07	-1.67451	-1.00136	3.05643e-05	-1.42293	-1.13133
201370625	chr2:201370625:A:G	0.00270139	8.15136	-1.21973	6.65374e-05	-1.46901	-0.30732
201371202	chr2:201371202:C:T	0.000152076	5.01509	-0.960594	0.000877353	2.02853	-1.22571
201371459	chr2:201371459:GA:G	7.9505e-07	-1.40342e-10	-1.19924	0.000123475	-1.40342e-10	-1.15806
201371480	chr2:201371480:A:G	1.84788e-07	-1.41371	-1.24472	2.33469e-05	-1.66608	-1.15755
201371602	chr2:201371602:G:A	1.22713e-06	-1.40342e-10	-0.765205	0.000161478	-1.40342e-10	-0.88972
201371907	chr2:201371907:A:G	1.30591e-06	-0.702982	-2.77775e-10	8.15713e-05	-1.57261	-2.77775e-10
201372103	chr2:201372103:T:C	9.07088e-07	-1.40342e-10	-1.0674	0.000116791	-1.40342e-10	-1.21371
201372123	chr2:201372123:C:A	0.000762044	6.90965	-1.24353	2.83203e-05	-1.57207	-1.05844
201372558	chr2:201372558:C:T	0.000606164	6.67898	-1.24172	2.80156e-05	-1.59629	-1.04505
201372635	chr2:201372635:G:C	7.95738e-07	-1.40342e-10	-1.19837	0.000123353	-1.40342e-10	-1.15904
201373023	chr2:201373023:T:A	7.80137e-07	-1.40342e-10	-1.21817	0.000127428	-1.40342e-10	-1.12654
201373277	chr2:201373277:C:T	1.58131e-07	-1.57213	-1.24209	2.49574e-05	-1.67342	-1.0835
201373423	chr2:201373423:A:G	9.29931e-07	-1.40342e-10	-1.04253	0.000188765	-1.40342e-10	-0.733591
201373660	chr2:201373660:T:C	1.45632e-06	-1.40342e-10	-0.593972	0.000193201	-1.40342e-10	-0.710359
201373736	chr2:201373736:C:T	2.58321e-06	-1.40342e-10	-0.0208524	0.00034197	-1.40342e-10	-0.139368
201374076	chr2:201374076:T:C	0.000651918	6.75413	-1.2441	2.77215e-05	-1.58834	-1.06354
201374141	chr2:201374141:G:A	0.000793658	6.9053	-1.19853	4.69755e-05	-1.50826	-0.616206
201374173	chr2:201374173:C:T	4.42066e-06	-1.5319	2.0483	0.000287415	-1.48534	1.17218
201374301	chr2:201374301:G:A	2.98574e-06	-1.45414	1.57811	0.000192535	-1.55811	0.844293
201375379	chr2:201375379:C:A	0.025357	8.58866	0.582259	2.92254e-05	-1.61501	-0.984047
201375749	chr2:201375749:A:G	8.09814e-07	-1.40342e-10	-1.18083	0.000141488	-1.40342e-10	-1.02188
201376440	chr2:201376440:G:A	0.0088198	7.69503	0.419835	2.62504e-05	-1.66433	-1.04208
201376600	chr2:201376600:T:C	1.03522e-05	-1.40342e-10	1.36731	0.000832081	-1.40342e-10	0.749838
201376871	chr2:201376871:A:G	0.00149333	7.55268	-1.2138	6.01621e-05	-1.49813	-0.378916
201377184	chr2:201377184:T:G	0.000166726	5.39213	-1.24566	3.22254e-05	-1.60572	-0.895617
201378238	chr2:201378238:G:A	4.79848e-05	3.25386	-0.352864	0.000218242	-1.20797	0.619484
201379735	chr2:201379735:C:T	1.68874e-07	-1.54776	-1.20073	3.28663e-05	-1.2409	-1.24074
201380095	chr2:201380095:TA:T	5.47996e-07	-1.57137	-2.77775e-10	0.000128782	-1.11597	-2.77775e-10
201380521	chr2:201380521:A:G	5.07476e-05	3.87359	-0.916606	7.75132e-05	-1.4538	-0.169845
201381823	chr2:201381823:A:C	1.42894e-07	-1.67387	-1.24166	2.94899e-05	-1.46745	-1.12259
201382505	chr2:201382505:AT:A	3.99321e-05	3.52801	-0.810716	9.17989e-05	-1.51507	0.0605795
201382596	chr2:201382596:G:C	3.50515e-05	3.39515	-0.808216	9.01058e-05	-1.5382	0.0650943
201382918	chr2:201382918:T:C	8.31112e-07	-1.40342e-10	-1.15488	0.000129788	-1.40342e-10	-1.10819
201383267	chr2:201383267:T:C	7.75228e-07	-1.40342e-10	-1.22448	0.000117716	-1.40342e-10	-1.20582
201383436	chr2:201383436:T:C	1.57246e-06	-1.40342e-10	-0.51724	0.00028462	-1.40342e-10	-0.322936
201384065	chr2:201384065:T:C	4.83265e-05	3.74291	-0.834811	9.1171e-05	-1.48016	0.0188024
201384256	chr2:201384256:T:A	5.3295e-05	3.89269	-0.886728	8.20214e-05	-1.45027	-0.116845
201384337	chr2:201384337:C:T	1.91638e-05	3.22082	-1.23768	2.58537e-05	-1.64645	-1.07518
201384721	chr2:201384721:T:C	4.46276e-07	-1.36899	-0.407714	3.87599e-05	-1.6417	-0.675006
201384837	chr2:201384837:C:T	1.92154e-05	3.21798	-1.23215	2.64263e-05	-1.64666	-1.05307
201384985	chr2:201384985:A:T	1.03223e-05	2.57389	-1.20946	2.75295e-05	-1.41763	-1.2412
201385873	chr2:201385873:T:C	3.05909e-06	-1.40342e-10	0.148234	0.000677966	-1.40342e-10	0.545005
201386811	chr2:201386811:C:T	1.13449e-06	0.219782	-1.06348	7.87229e-05	-0.573818	-1.03434
201386846	chr2:201386846:G:A	4.94955e-07	-1.67317	-2.77775e-10	9.76582e-05	-1.39262	-2.77775e-10
201387012	chr2:201387012:C:T	9.42578e-07	-1.40342e-10	-1.02902	0.000150217	-1.40342e-10	-0.962007
201387349	chr2:201387349:A:G	7.75312e-07	-1.40342e-10	-1.22437	0.000117734	-1.40342e-10	-1.20567
201387399	chr2:201387399:T:G	7.70238e-07	-1.40342e-10	-1.23094	0.000166927	-1.40342e-10	-0.856533
201387755	chr2:201387755:A:G	5.67e-06	0.765304	-2.77775e-10	0.00014616	-0.989388	-2.77775e-10
201388133	chr2:201388133:T:C	1.76523e-05	3.12041	-1.21943	2.72908e-05	-1.65378	-1.01376
201388150	chr2:201388150:A:C	1.71003e-05	3.10587	-1.23666	2.53205e-05	-1.65438	-1.0881
201388316	chr2:201388316:G:A	3.70841e-05	3.47694	-0.833638	8.37362e-05	-1.5217	-0.0247221
201388862	chr2:201388862:T:C	5.39652e-06	-1.40342e-10	0.715869	0.000654231	-1.40342e-10	0.509369
201389335	chr2:201389335:G:A	7.84951e-07	-1.40342e-10	-1.21202	0.000119672	-1.40342e-10	-1.18933
201389798	chr2:201389798:T:C	6.36932e-07	-1.42098	-2.77775e-10	8.31799e-05	-1.55309	-2.77775e-10
201390150	chr2:201390150:C:T	1.62922e-07	-1.65163	-1.13274	3.19525e-05	-1.62593	-0.883911
201390311	chr2:201390311:A:G	3.32325e-05	3.31544	-0.781794	9.31376e-05	-1.55078	0.110764
201390334	chr2:201390334:G:C	7.87361e-07	-1.40342e-10	-1.20895	0.000132585	-1.40342e-10	-1.08687
201390373	chr2:201390373:T:C	1.15029e-06	-1.40342e-10	-0.829871	0.000211931	-1.40342e-10	-0.617832
201390391	chr2:201390391:A:G	3.31148e-05	3.25316	-0.723066	0.000101798	-1.55986	0.20876
201390400	chr2:201390400:A:C	7.76998e-07	-1.40342e-10	-1.2222	0.000118093	-1.40342e-10	-1.20262
201390448	chr2:201390448:C:T	2.57155e-05	3.03741	-0.760202	9.27859e-05	-1.59046	0.146664
201390479	chr2:201390479:A:G	5.78239e-05	3.6604	-0.572878	8.81654e-05	-1.60803	0.113152
201390516	chr2:201390516:A:T	2.94103e-05	3.20888	-0.797416	8.94431e-05	-1.56533	0.084845
201390856	chr2:201390856:CA:C	7.35688e-05	4.45631	-1.12797	0.000105501	-0.259613	-1.05576
201391052	chr2:201391052:A:C	2.40555e-06	-1.40342e-10	-0.0921063	0.000636802	-1.40342e-10	0.482368
201391151	chr2:201391151:T:C	1.48559e-07	-1.6758	-1.20086	2.42651e-05	-1.54436	-1.24069
201391971	chr2:201391971:T:C	1.321e-06	-1.40342e-10	-0.691498	0.000236402	-1.40342e-10	-0.508558
201391976	chr2:201391976:C:T	7.59703e-07	-1.40342e-10	-1.24471	0.000115887	-1.40342e-10	-1.22148
201392055	chr2:201392055:C:T	3.4644e-05	3.33342	-0.758183	9.73595e-05	-1.54631	0.150626
201392232	chr2:201392232:C:T	2.45858e-06	-1.40342e-10	-0.0702993	0.000654416	-1.40342e-10	0.509651
201392243	chr2:201392243:TTACTC:T	2.034e-05	3.27824	-1.23554	2.62249e-05	-1.64172	-1.06566
201392514	chr2:201392514:C:G	2.28324e-07	-1.26053	-1.18635	2.38924e-05	-1.55871	-1.24182
201392653	chr2:201392653:T:A	7.75874e-07	-1.40342e-10	-1.22365	0.000117849	-1.40342e-10	-1.20469
201393498	chr2:201393498:C:T	4.19849e-05	3.61369	-0.846266	8.40236e-05	-1.49761	-0.0453838
201393686	chr2:201393686:T:C	7.84184e-07	-1.40342e-10	-1.213	0.00013147	-1.40342e-10	-1.09531
201393746	chr2:201393746:G:T	3.76565e-05	3.44432	-0.785696	9.44921e-05	-1.52991	0.104331
201393896	chr2:201393896:C:T	7.7231e-07	-1.40342e-10	-1.22825	0.000117123	-1.40342e-10	-1.21086
201395180	chr2:201395180:AC:A	2.16419e-05	3.32527	-1.22053	2.76583e-05	-1.63762	-1.01655
201395213	chr2:201395213:G:A	7.74144e-07	-1.40342e-10	-1.22588	0.000117489	-1.40342e-10	-1.20775
201395234	chr2:201395234:A:G	7.92362e-07	-1.40342e-10	-1.20262	0.000113082	-1.40342e-10	-1.24598
201395326	chr2:201395326:G:A	3.39544e-06	-1.40342e-10	0.252548	0.000764241	-1.40342e-10	0.664792
201395407	chr2:201395407:T:C	8.3455e-07	-1.40342e-10	-1.15075	0.000130466	-1.40342e-10	-1.10298
201395787	chr2:201395787:T:C	1.09497e-06	-1.40342e-10	-0.879161	0.000149888	-1.40342e-10	-0.964203
201395987	chr2:201395987:G:A	7.59031e-07	-1.40342e-10	-1.2456	0.000113392	-1.40342e-10	-1.24324
201396452	chr2:201396452:C:T	4.83096e-05	3.69379	-0.786039	9.84985e-05	-1.48677	0.102717
201396855	chr2:201396855:C:T	6.8212e-06	0.950152	-2.77775e-10	0.000331308	-0.171043	-2.77775e-10
201397703	chr2:201397703:C:T	1.53005e-07	-1.60236	-1.24481	3.61237e-05	-1.24424	-1.14291
201397910	chr2:201397910:G:C	7.74641e-07	-1.40342e-10	-1.22524	0.000117593	-1.40342e-10	-1.20686
201397961	chr2:201397961:ATC:A	4.7146e-05	3.62891	-0.745545	0.000104155	-1.49913	0.170917
201398875	chr2:201398875:C:T	5.15723e-05	3.76094	-0.787842	9.95824e-05	-1.47421	0.101104
201399002	chr2:201399002:T:G	7.67053e-07	-1.40342e-10	-1.23508	0.000160487	-1.40342e-10	-0.89588
201399037	chr2:201399037:C:A	5.11578e-05	3.75014	-0.785107	9.97854e-05	-1.4764	0.105334
201399061	chr2:201399061:A:T	7.92798e-07	-1.40342e-10	-1.20207	0.000113077	-1.40342e-10	-1.24602
201399178	chr2:201399178:C:G	0.000193269	5.11267	-0.818477	2.61278e-05	-1.465	-1.24609
201399433	chr2:201399433:C:T	5.30411e-05	3.75471	-0.753526	0.000105331	-1.47565	0.158675
201399593	chr2:201399593:C:T	5.18481e-05	3.74038	-0.761949	0.000103538	-1.47842	0.14427
201399879	chr2:201399879:A:T	4.58675e-05	3.65747	-0.801599	9.53042e-05	-1.49388	0.0768591
201400110	chr2:201400110:T:C	7.60967e-07	-1.40342e-10	-1.24305	0.00013274	-1.40342e-10	-1.0857
201400154	chr2:201400154:G:T	0.00017284	5.01312	-0.830636	2.56833e-05	-1.48242	-1.24583
201401775	chr2:201401775:A:G	7.66028e-07	-1.40342e-10	-1.23642	0.000159223	-1.40342e-10	-0.903785
201402415	chr2:201402415:TTAAAAG:T	1.05306e-06	-1.40342e-10	-0.918182	0.000132047	-1.40342e-10	-1.09093
201402449	chr2:201402449:T:G	2.45813e-06	-1.40342e-10	-0.0704821	0.000523523	-1.40342e-10	0.286491
201403824	chr2:201403824:CT:C	8.05722e-07	-1.40342e-10	-1.1859	0.000114568	-1.40342e-10	-1.23292
201404680	chr2:201404680:T:A	3.39916e-05	2.55623	-2.77775e-10	0.00106239	0.994183	-2.77775e-10
201405050	chr2:201405050:T:C	2.22448e-05	3.34771	-1.21549	2.8152e-05	-1.63479	-1.00168
201405067	chr2:201405067:A:C	1.88233e-07	-1.56924	-1.07072	3.37235e-05	-1.28406	-1.17184
201405121	chr2:201405121:G:A	6.18852e-05	3.94303	-0.787633	9.85101e-05	-1.43655	0.0526197
201406401	chr2:201406401:T:C	4.44018e-05	3.69613	-0.872734	3.39402e-05	-1.20366	-1.24583
201406469	chr2:201406469:G:A	7.60644e-07	-1.40342e-10	-1.24347	0.000115237	-1.40342e-10	-1.2271
201406624	chr2:201406624:C:T	1.12268e-05	2.66861	-1.22018	2.83562e-05	-1.39324	-1.236
201406979	chr2:201406979:T:C	7.90268e-07	-1.40342e-10	-1.20527	0.000113066	-1.40342e-10	-1.24612
201407268	chr2:201407268:T:C	5.71932e-05	3.86322	-0.786667	0.000101768	-1.4544	0.103006
201407309	chr2:201407309:T:A	5.23701e-05	3.77088	-0.782427	0.00010065	-1.47274	0.110299
201407320	chr2:201407320:C:T	1.60389e-06	-0.497453	-2.77775e-10	0.000123295	-1.15951	-2.77775e-10
201407874	chr2:201407874:T:C	9.53405e-07	-1.40342e-10	-1.0176	0.0001209	-1.40342e-10	-1.17912
201408191	chr2:201408191:T:C	5.65993e-06	0.763527	-2.77775e-10	0.000145012	-0.997274	-2.77775e-10
201408502	chr2:201408502:G:A	1.14181e-06	-1.40342e-10	-0.837272	0.00020983	-1.40342e-10	-0.627793
201410586	chr2:201410586:A:G	6.39479e-06	0.885599	-2.77775e-10	0.000316405	-0.217069	-2.77775e-10
201410594	chr2:201410594:T:C	7.6408e-07	-1.40342e-10	-1.23897	0.000130081	-1.40342e-10	-1.10593
201411373	chr2:201411373:CT:C	2.13707e-05	3.3374	-1.24526	2.4857e-05	-1.63627	-1.12468
201411406	chr2:201411406:G:T	1.44766e-07	-1.66961	-1.23292	3.1759e-05	-1.44306	-1.07286
201412066	chr2:201412066:CT:C	5.71944e-07	-1.5286	-2.77775e-10	8.17999e-05	-1.56981	-2.77775e-10
201412177	chr2:201412177:G:A	1.0945e-06	-1.40342e-10	-0.879589	0.000149831	-1.40342e-10	-0.96458
201412517	chr2:201412517:T:C	6.42181e-07	-1.41277	-2.77775e-10	7.43941e-05	-1.66471	-2.77775e-10
201412598	chr2:201412598:G:A	1.57259e-07	-1.63398	-1.18577	2.8077e-05	-1.64726	-0.991878
201412661	chr2:201412661:A:G	2.68015e-06	-1.40342e-10	0.0159878	0.000547041	-1.40342e-10	0.330433
201412834	chr2:201412834:T:C	7.65834e-07	-1.40342e-10	-1.23667	0.00012888	-1.40342e-10	-1.11521
201413105	chr2:201413105:A:AT	7.65528e-07	-1.40342e-10	-1.23707	0.000120733	-1.40342e-10	-1.18051
201413574	chr2:201413574:G:T	7.95975e-07	-1.40342e-10	-1.19807	0.000113129	-1.40342e-10	-1.24556
201413637	chr2:201413637:G:A	2.37215e-06	-1.40342e-10	-0.106087	0.000626214	-1.40342e-10	0.465601
201414032	chr2:201414032:G:C	7.92302e-07	-1.40342e-10	-1.2027	0.000113081	-1.40342e-10	-1.24598
201414829	chr2:201414829:T:C	7.63919e-07	-1.40342e-10	-1.23918	0.000113533	-1.40342e-10	-1.242
201414852	chr2:201414852:A:C	7.74417e-07	-1.40342e-10	-1.22553	0.000113337	-1.40342e-10	-1.24372
201414895	chr2:201414895:C:T	2.44174e-06	-1.40342e-10	-0.0771739	0.000647942	-1.40342e-10	0.499711
201415237	chr2:201415237:G:A	1.71237e-07	-1.66044	-1.07416	5.02081e-05	-1.03069	-1.02722
201415725	chr2:201415725:C:T	2.20218e-05	3.36067	-1.23852	2.60915e-05	-1.63388	-1.0786
201415778	chr2:201415778:A:G	5.70229e-05	3.79948	-0.725907	8.8693e-05	-1.59372	0.104813
201416350	chr2:201416350:G:A	7.90279e-07	-1.40342e-10	-1.20525	0.000121861	-1.40342e-10	-1.17121
201416413	chr2:201416413:A:G	0.000220393	5.25791	-0.832381	2.68563e-05	-1.43778	-1.24582
201416691	chr2:201416691:A:G	7.92746e-07	-1.40342e-10	-1.20214	0.000113086	-1.40342e-10	-1.24594
201417015	chr2:201417015:T:C	7.59572e-07	-1.40342e-10	-1.24489	0.000151504	-1.40342e-10	-0.953481
201417074	chr2:201417074:TACACAG:T	2.16093e-06	-1.40342e-10	-0.199345	0.000564101	-1.40342e-10	0.361143
201417577	chr2:201417577:A:G	1.50231e-07	-1.62	-1.24547	2.40065e-05	-1.6522	-1.14357
201418196	chr2:201418196:G:T	7.91915e-06	-1.13143	2.23082	0.000359872	-1.67457	1.58622
201419068	chr2:201419068:C:T	1.14435e-06	-1.40342e-10	-0.835049	0.000210408	-1.40342e-10	-0.625043
201419263	chr2:201419263:C:T	7.74919e-07	-1.40342e-10	-1.22488	0.000117651	-1.40342e-10	-1.20637
201419888	chr2:201419888:A:C	1.57991e-07	-1.67518	-1.13993	3.32037e-05	-1.57418	-0.897253
201420010	chr2:201420010:G:A	7.75045e-07	-1.40342e-10	-1.22472	0.000113307	-1.40342e-10	-1.24399
201420144	chr2:201420144:T:C	0.000174801	5.00641	-0.812642	2.56726e-05	-1.48251	-1.24616
201420181	chr2:201420181:G:A	1.59184e-07	-1.67277	-1.13481	3.31562e-05	-1.58593	-0.886932
201420377	chr2:201420377:A:G	5.18123e-05	3.69333	-0.715587	8.91481e-05	-1.60655	0.122756
201420609	chr2:201420609:T:C	5.35262e-06	-1.40342e-10	0.707702	0.00064942	-1.40342e-10	0.501988
201421939	chr2:201421939:C:T	2.8168e-07	-1.67831	-0.558559	8.43195e-05	-1.45226	-0.0872146
201422185	chr2:201422185:C:T	7.79077e-07	-1.40342e-10	-1.21953	0.000113144	-1.40342e-10	-1.24543
201422525	chr2:201422525:G:T	1.5498e-07	-1.67702	-1.15732	3.45174e-05	-1.50472	-0.927911
201422657	chr2:201422657:C:CA	8.08493e-07	-1.40342e-10	-1.18247	0.000154226	-1.40342e-10	-0.93567
201423683	chr2:201423683:T:C	1.6326e-07	-1.60082	-1.18148	2.77698e-05	-1.66656	-0.983585
201423969	chr2:201423969:C:T	2.61777e-05	3.53397	-1.23895	2.64861e-05	-1.61445	-1.08302
201424270	chr2:201424270:G:A	1.0945e-06	-1.40342e-10	-0.879589	0.000149831	-1.40342e-10	-0.96458
201424311	chr2:201424311:A:G	1.95687e-06	-1.40342e-10	-0.298536	0.000250057	-1.40342e-10	-0.452401
201425394	chr2:201425394:G:T	7.95671e-05	4.0969	-0.690181	2.17517e-05	-1.65401	-1.24039
201425557	chr2:201425557:C:T	1.09452e-06	-1.40342e-10	-0.879569	0.000149927	-1.40342e-10	-0.963942
201425857	chr2:201425857:C:T	2.66515e-07	-1.3616	-0.930608	2.56719e-05	-1.64619	-1.0825
201426272	chr2:201426272:G:A	9.87494e-05	4.34558	-0.722878	2.21375e-05	-1.63352	-1.2433
201426728	chr2:201426728:A:G	9.71854e-07	-1.40342e-10	-0.998434	0.000140695	-1.40342e-10	-1.0275
201426773	chr2:201426773:C:G	2.40086e-07	-1.65599	-0.740648	4.54084e-05	-1.59124	-0.567157
201427647	chr2:201427647:T:C	1.17031e-06	-1.40342e-10	-0.812617	0.000159004	-1.40342e-10	-0.905164
201427984	chr2:201427984:C:T	8.02777e-07	-1.40342e-10	-1.18956	0.000115311	-1.40342e-10	-1.22646
201428088	chr2:201428088:A:G	7.7288e-07	-1.40342e-10	-1.22752	0.00017059	-1.40342e-10	-0.834831
201428092	chr2:201428092:C:T	7.71786e-07	-1.40342e-10	-1.22893	0.000169446	-1.40342e-10	-0.841559
201428093	chr2:201428093:A:G	7.71869e-07	-1.40342e-10	-1.22882	0.000169533	-1.40342e-10	-0.841045
201428098	chr2:201428098:C:T	7.66801e-07	-1.40342e-10	-1.23541	0.000163746	-1.40342e-10	-0.875775
201428100	chr2:201428100:C:T	7.64648e-07	-1.40342e-10	-1.23822	0.000160919	-1.40342e-10	-0.893192
201428323	chr2:201428323:T:C	2.26944e-07	-1.66429	-0.788645	4.38613e-05	-1.5723	-0.620763
201428625	chr2:201428625:T:C	1.45054e-07	-1.66672	-1.23382	2.72487e-05	-1.59258	-1.07651
201429028	chr2:201429028:G:A	7.58595e-07	-1.40342e-10	-1.24617	0.000113609	-1.40342e-10	-1.24132
201429111	chr2:201429111:C:A	1.85564e-07	-1.67515	-0.979088	3.61401e-05	-1.66412	-0.722566
201429710	chr2:201429710:C:T	2.38144e-07	-1.65963	-0.745132	4.54955e-05	-1.58371	-0.572766
201429714	chr2:201429714:A:G	2.24116e-07	-1.6592	-0.806274	4.24681e-05	-1.58473	-0.640612
201430126	chr2:201430126:G:A	7.7967e-07	-1.40342e-10	-1.21877	0.000172552	-1.40342e-10	-0.823395
201430171	chr2:201430171:C:T	9.74363e-07	-1.40342e-10	-0.995856	0.000141042	-1.40342e-10	-1.02503
201430211	chr2:201430211:C:T	5.39415e-07	-1.58715	-2.77775e-10	0.000123491	-1.15792	-2.77775e-10
201430592	chr2:201430592:G:A	7.83835e-07	-1.40342e-10	-1.21344	0.00011307	-1.40342e-10	-1.24608
201430618	chr2:201430618:C:T	7.79469e-07	-1.40342e-10	-1.21903	0.000129717	-1.40342e-10	-1.10874
201430808	chr2:201430808:T:A	2.76422e-06	-1.40342e-10	0.0468749	0.000562744	-1.40342e-10	0.358734
201430860	chr2:201430860:G:T	9.34252e-07	-1.40342e-10	-1.03789	0.000119636	-1.40342e-10	-1.18964
201431043	chr2:201431043:T:A	3.01057e-05	3.30785	-0.873019	7.47266e-05	-1.62143	-0.0388242
201431708	chr2:201431708:C:G	1.32674e-06	-1.40342e-10	-0.687159	0.000168149	-1.40342e-10	-0.849242
201431722	chr2:201431722:CT:C	7.79469e-07	-1.40342e-10	-1.21903	0.000129717	-1.40342e-10	-1.10874
201432706	chr2:201432706:A:G	7.73071e-07	-1.40342e-10	-1.22727	0.000113377	-1.40342e-10	-1.24337
201433182	chr2:201433182:A:G	1.46919e-06	-1.40342e-10	-0.585176	0.000342624	-1.40342e-10	-0.137457
201433550	chr2:201433550:T:G	7.69622e-07	-1.40342e-10	-1.23174	0.000167099	-1.40342e-10	-0.855507
201433609	chr2:201433609:T:C	7.62598e-07	-1.40342e-10	-1.24091	0.000114899	-1.40342e-10	-1.23004
201433641	chr2:201433641:C:A	8.34511e-07	-1.40342e-10	-1.15079	0.000116548	-1.40342e-10	-1.21579
201433777	chr2:201433777:T:G	7.60929e-07	-1.40342e-10	-1.2431	0.000114436	-1.40342e-10	-1.23408
201433860	chr2:201433860:C:T	5.58786e-06	0.750712	-2.77775e-10	0.000289723	-0.305167	-2.77775e-10
201434512	chr2:201434512:T:C	1.6766e-07	-1.61686	-1.13884	3.05712e-05	-1.65834	-0.89569
201434624	chr2:201434624:T:C	2.80069e-06	-1.40342e-10	0.0599816	0.000571162	-1.40342e-10	0.373582
201434834	chr2:201434834:C:T	2.93851e-07	-1.67799	-0.516576	8.61532e-05	-1.48119	-0.0367783
201435399	chr2:201435399:T:G	7.74098e-07	-1.40342e-10	-1.22594	0.000113322	-1.40342e-10	-1.24385
201435655	chr2:201435655:C:T	2.3327e-06	-0.122859	-2.77775e-10	0.000140372	-1.0298	-2.77775e-10
201436246	chr2:201436246:G:A	7.73663e-07	-1.40342e-10	-1.2265	0.000113344	-1.40342e-10	-1.24366
201436793	chr2:201436793:A:C	7.70402e-07	-1.40342e-10	-1.23073	0.000167991	-1.40342e-10	-0.850181
201437180	chr2:201437180:T:C	5.48439e-06	-1.40342e-10	0.732021	0.000663552	-1.40342e-10	0.523516
201438126	chr2:201438126:G:A	9.29565e-05	4.26188	-0.699634	2.1995e-05	-1.64208	-1.2412
201438150	chr2:201438150:C:A	2.73268e-06	-1.40342e-10	0.035399	0.00033207	-1.40342e-10	-0.168745
201438679	chr2:201438679:C:T	5.94077e-07	-1.49063	-2.77775e-10	7.4436e-05	-1.66415	-2.77775e-10
201438789	chr2:201438789:A:T	7.71237e-07	-1.40342e-10	-1.22964	0.000113088	-1.40342e-10	-1.24593
201439288	chr2:201439288:G:C	1.67564e-06	-1.40342e-10	-0.453688	0.000222544	-1.40342e-10	-0.568965
201439317	chr2:201439317:C:T	3.75822e-05	3.4546	-0.797957	7.4183e-05	-1.66427	-0.00328617
201439359	chr2:201439359:A:G	2.93713e-05	3.63938	-1.22924	2.74338e-05	-1.60143	-1.06089
201439376	chr2:201439376:G:A	7.73344e-07	-1.40342e-10	-1.22692	0.000113362	-1.40342e-10	-1.2435
201439835	chr2:201439835:C:CA	7.65395e-07	-1.40342e-10	-1.23725	0.000158824	-1.40342e-10	-0.906295
201440422	chr2:201440422:C:T	2.88332e-05	3.34751	-0.955871	7.25569e-05	-1.61135	-0.078371
201440795	chr2:201440795:A:G	3.40338e-07	-1.67798	-0.369717	0.00010643	-1.44556	0.138955
201440909	chr2:201440909:C:T	3.31434e-05	3.75262	-1.22167	2.89611e-05	-1.5881	-1.02004
201441795	chr2:201441795:G:A	5.33985e-06	1.92242	-1.21711	0.000200668	0.532989	-1.20543
201441858	chr2:201441858:A:G	1.0975e-06	-1.40342e-10	-0.876851	0.00015019	-1.40342e-10	-0.962187
201441981	chr2:201441981:T:C	8.47117e-07	-1.40342e-10	-1.1358	0.000114862	-1.40342e-10	-1.23036
201442897	chr2:201442897:T:C	1.11452e-05	-1.19447	2.6356	0.000514728	-1.67808	1.94763
201443997	chr2:201443997:T:C	7.65992e-07	-1.40342e-10	-1.23647	0.000162722	-1.40342e-10	-0.88205
201444273	chr2:201444273:C:T	1.4288e-07	-1.67834	-1.2373	2.826e-05	-1.54251	-1.09013
201444361	chr2:201444361:TCTC:T	8.69447e-07	-1.40342e-10	-1.10978	0.000125122	-1.40342e-10	-1.1448
201444703	chr2:201444703:A:G	7.66374e-07	-1.40342e-10	-1.23597	0.000113925	-1.40342e-10	-1.23855
201445391	chr2:201445391:C:G	7.79822e-07	-1.40342e-10	-1.21857	0.000129851	-1.40342e-10	-1.1077
201445982	chr2:201445982:T:G	7.69016e-07	-1.40342e-10	-1.23253	0.000166441	-1.40342e-10	-0.859448
201446399	chr2:201446399:C:T	7.74098e-07	-1.40342e-10	-1.22594	0.000113322	-1.40342e-10	-1.24385
201446431	chr2:201446431:C:T	7.27252e-07	-1.28837	-2.77775e-10	7.56687e-05	-1.64773	-2.77775e-10
201446432	chr2:201446432:G:A	0.000111853	4.87183	-1.12453	0.000130407	-0.0520452	-1.05139
201447529	chr2:201447529:C:T	7.79113e-07	-1.40342e-10	-1.21948	0.000113143	-1.40342e-10	-1.24544
201447661	chr2:201447661:C:T	7.74098e-07	-1.40342e-10	-1.22594	0.000113322	-1.40342e-10	-1.24385
201448709	chr2:201448709:A:G	1.081e-06	-1.40342e-10	-0.891997	0.000196064	-1.40342e-10	-0.695648
201448795	chr2:201448795:A:G	1.09554e-06	-1.40342e-10	-0.878634	0.000149955	-1.40342e-10	-0.963758
201449687	chr2:201449687:C:T	6.25438e-07	-1.43919	-2.77775e-10	7.48057e-05	-1.6592	-2.77775e-10
201449990	chr2:201449990:G:A	2.28221e-06	-0.144742	-2.77775e-10	0.00013838	-1.04409	-2.77775e-10
201450484	chr2:201450484:C:T	2.16989e-05	3.00468	-0.897298	6.98527e-05	-1.64374	-0.0839659
201450882	chr2:201450882:T:C	8.34194e-07	-1.40342e-10	-1.15117	0.000116523	-1.40342e-10	-1.216
201451027	chr2:201451027:A:C	1.68341e-06	-1.40342e-10	-0.449065	0.000223504	-1.40342e-10	-0.564661
201451036	chr2:201451036:T:C	2.481e-05	3.4621	-1.22074	2.8168e-05	-1.61809	-1.01781
201451761	chr2:201451761:A:G	3.19297e-07	-1.67494	-0.436575	9.23802e-05	-1.51445	0.0662743
201452111	chr2:201452111:G:A	7.75862e-07	-1.40342e-10	-1.22367	0.000113243	-1.40342e-10	-1.24455
201452337	chr2:201452337:C:T	1.09447e-06	0.148541	-1.02816	7.74546e-05	-0.627652	-0.996747
201453009	chr2:201453009:G:A	7.68579e-07	-1.40342e-10	-1.2331	0.00016574	-1.40342e-10	-0.863668
201454254	chr2:201454254:A:G	7.8032e-07	-1.40342e-10	-1.21794	0.000126545	-1.40342e-10	-1.13349
201454315	chr2:201454315:G:A	2.5769e-05	3.1229	-0.843615	6.78308e-05	-1.67543	-0.0816448
201454504	chr2:201454504:T:G	1.17904e-06	0.438955	-1.24414	3.36726e-05	-1.22041	-1.237
201454764	chr2:201454764:TGAAAG:T	7.97311e-07	-1.40342e-10	-1.19639	0.000113189	-1.40342e-10	-1.24503
201455047	chr2:201455047:G:A	1.48586e-06	-0.57389	-2.77775e-10	9.91609e-05	-1.37735	-2.77775e-10
201455434	chr2:201455434:CCA:C	1.6453e-05	2.749	-0.918374	6.60621e-05	-1.65991	-0.123582
201456341	chr2:201456341:C:A	1.16504e-06	-1.40342e-10	-0.817128	0.000158405	-1.40342e-10	-0.908935
201456585	chr2:201456585:CT:C	2.89227e-07	-1.67834	-0.532092	8.52086e-05	-1.45736	-0.0716273
201456983	chr2:201456983:C:T	9.31807e-07	-1.40342e-10	-1.04051	0.000119491	-1.40342e-10	-1.19085
201458233	chr2:201458233:T:C	1.09792e-05	-1.22172	2.64783	0.000522156	-1.67844	1.96231
201458468	chr2:201458468:TGACA:T	4.95944e-07	-1.67118	-2.77775e-10	9.66174e-05	-1.40333	-2.77775e-10
201458702	chr2:201458702:T:C	6.77755e-07	-1.35885	-2.77775e-10	7.68208e-05	-1.63262	-2.77775e-10
201459199	chr2:201459199:G:A	2.81879e-05	3.21932	-0.850314	6.71091e-05	-1.6725	-0.0952675
201459730	chr2:201459730:C:T	1.76966e-05	2.73937	-0.835881	7.64368e-05	-1.66058	0.0229569
201459882	chr2:201459882:TTCCTCA:T	1.82951e-05	2.73661	-0.799867	8.13471e-05	-1.6608	0.0854385
201461095	chr2:201461095:G:A	7.62829e-07	-1.40342e-10	-1.24061	0.0001378	-1.40342e-10	-1.04828
201461274	chr2:201461274:T:G	2.92551e-05	3.24453	-0.838357	6.85954e-05	-1.67138	-0.07449
201461495	chr2:201461495:G:A	3.248e-05	3.72436	-1.21362	2.97327e-05	-1.58457	-0.997278
201462219	chr2:201462219:C:T	4.24675e-07	-1.39621	-0.430111	3.85876e-05	-1.63423	-0.686926
201462327	chr2:201462327:A:G	8.15897e-07	-1.40342e-10	-1.17335	0.000167451	-1.40342e-10	-0.853403
201462456	chr2:201462456:C:T	1.27506e-06	-1.40342e-10	-0.726891	0.000179525	-1.40342e-10	-0.783779
201462764	chr2:201462764:C:T	1.43581e-07	-1.66457	-1.24617	2.42443e-05	-1.61247	-1.17344
201463377	chr2:201463377:G:A	7.78545e-07	-1.40342e-10	-1.22021	0.000118911	-1.40342e-10	-1.19571
201463445	chr2:201463445:T:C	2.83676e-06	0.072779	-2.77775e-10	0.000105409	-1.31624	-2.77775e-10
201463715	chr2:201463715:G:A	2.92917e-07	-1.67829	-0.51946	8.6763e-05	-1.45535	-0.0555625
201463870	chr2:201463870:T:C	7.8333e-07	-1.40342e-10	-1.21409	0.000117033	-1.40342e-10	-1.21163
201464067	chr2:201464067:C:T	1.44718e-07	-1.66143	-1.24142	2.33735e-05	-1.61735	-1.20513
201464082	chr2:201464082:G:GTACCT	7.59859e-07	-1.40342e-10	-1.24451	0.000115504	-1.40342e-10	-1.22479
201464399	chr2:201464399:T:C	2.64489e-06	-1.22574	1.22848	0.00015999	-1.67842	0.779439
201464481	chr2:201464481:C:T	1.3805e-06	-1.40342e-10	-0.647442	0.000315044	-1.40342e-10	-0.22138
201464792	chr2:201464792:C:T	7.92598e-07	-1.40342e-10	-1.20232	0.000113106	-1.40342e-10	-1.24576
201465059	chr2:201465059:AC:A	7.62384e-07	-1.40342e-10	-1.24119	0.000124322	-1.40342e-10	-1.15121
201465907	chr2:201465907:G:A	6.34253e-05	3.67487	-0.49489	0.000155372	-1.51117	0.582898
201466640	chr2:201466640:T:C	7.98553e-07	-1.40342e-10	-1.19484	0.000113219	-1.40342e-10	-1.24477
201466807	chr2:201466807:A:G	7.6257e-07	-1.40342e-10	-1.24095	0.000130389	-1.40342e-10	-1.10357
201467240	chr2:201467240:G:A	7.69644e-07	-1.40342e-10	-1.23171	0.000119617	-1.40342e-10	-1.1898
201467299	chr2:201467299:C:T	1.43645e-07	-1.66646	-1.24383	2.50631e-05	-1.60792	-1.14478
201467517	chr2:201467517:G:A	9.3897e-07	-1.40342e-10	-1.03286	0.000119966	-1.40342e-10	-1.18688
201467862	chr2:201467862:G:T	1.43691e-07	-1.66494	-1.24504	2.4751e-05	-1.61153	-1.15369
201468592	chr2:201468592:T:C	1.22802e-05	-1.21621	2.75431	0.000575427	-1.67842	2.05944
201468755	chr2:201468755:C:T	7.80597e-07	-1.40342e-10	-1.21758	0.000116598	-1.40342e-10	-1.21536
201469280	chr2:201469280:T:C	7.65712e-07	-1.40342e-10	-1.23683	0.000116199	-1.40342e-10	-1.21879
201469622	chr2:201469622:A:G	7.65803e-07	-1.40342e-10	-1.23671	0.000123848	-1.40342e-10	-1.15503
201469676	chr2:201469676:A:G	2.44436e-05	3.01377	-0.787289	8.44519e-05	-1.64528	0.107367
201470259	chr2:201470259:CT:C	8.16523e-07	-1.40342e-10	-1.17258	0.000126775	-1.40342e-10	-1.13168
201470418	chr2:201470418:T:A	7.7188e-07	-1.40342e-10	-1.22881	0.000146103	-1.40342e-10	-0.989777
201470618	chr2:201470618:C:T	8.82541e-07	-1.40342e-10	-1.09483	0.000126784	-1.40342e-10	-1.1316
201471405	chr2:201471405:C:T	8.15491e-07	-1.40342e-10	-1.17385	0.000126576	-1.40342e-10	-1.13325
201472085	chr2:201472085:A:G	7.92003e-07	-1.40342e-10	-1.20307	0.000113098	-1.40342e-10	-1.24583
201472499	chr2:201472499:CAAAA:C	7.90516e-07	-1.40342e-10	-1.20495	0.000113082	-1.40342e-10	-1.24598
201472513	chr2:201472513:A:G	1.99356e-05	3.02217	-0.999547	3.92272e-05	-1.63928	-0.665436
201473007	chr2:201473007:A:G	5.80551e-05	3.56787	-0.476358	0.000123235	-1.65283	0.49283
201473570	chr2:201473570:C:T	1.16578e-05	-1.20403	2.69012	0.000542653	-1.67826	2.00064
201473870	chr2:201473870:T:C	7.99666e-07	-1.40342e-10	-1.19345	0.000113245	-1.40342e-10	-1.24454
201474766	chr2:201474766:T:G	7.65803e-07	-1.40342e-10	-1.23671	0.000123848	-1.40342e-10	-1.15503
201476024	chr2:201476024:G:A	7.74051e-05	4.14324	-0.764069	2.17841e-05	-1.64744	-1.24547
201476413	chr2:201476413:A:G	7.68739e-07	-1.40342e-10	-1.23289	0.000154457	-1.40342e-10	-0.934172
201476607	chr2:201476607:T:C	2.18995e-05	2.11658	-2.77775e-10	0.000321564	-0.200895	-2.77775e-10
201477920	chr2:201477920:A:G	7.62649e-07	-1.40342e-10	-1.24084	0.000155098	-1.40342e-10	-0.930036
201478014	chr2:201478014:A:G	2.46258e-05	3.07392	-0.84001	7.72968e-05	-1.63995	0.0135114
201478079	chr2:201478079:T:C	2.20108e-05	3.33596	-1.21431	2.83366e-05	-1.63047	-0.999471
201479056	chr2:201479056:G:A	7.89822e-07	-1.40342e-10	-1.20583	0.000113076	-1.40342e-10	-1.24603
201479644	chr2:201479644:T:C	7.62694e-07	-1.40342e-10	-1.24078	0.000130148	-1.40342e-10	-1.10542
201480753	chr2:201480753:C:A	2.85948e-07	-1.67843	-0.543401	8.16782e-05	-1.48466	-0.0866436
201481567	chr2:201481567:G:T	1.12601e-06	-1.09458	0.243374	9.34527e-05	-1.6669	0.230262
201481604	chr2:201481604:T:C	7.12877e-05	4.21498	-0.918142	2.19619e-05	-1.64225	-1.24253
201481686	chr2:201481686:A:C	4.97782e-07	-1.66748	-2.77775e-10	8.40527e-05	-1.54265	-2.77775e-10
201481946	chr2:201481946:C:T	1.69617e-05	2.76992	-0.908849	5.26208e-05	-1.67826	-0.332721
201482313	chr2:201482313:G:A	7.82578e-07	-1.40342e-10	-1.21505	0.000130769	-1.40342e-10	-1.10066
201482381	chr2:201482381:C:T	7.60205e-07	-1.40342e-10	-1.24405	0.000113385	-1.40342e-10	-1.2433
201483443	chr2:201483443:C:A	9.97253e-07	-1.40342e-10	-0.972636	0.000157783	-1.40342e-10	-0.912868
201483526	chr2:201483526:T:C	1.03713e-06	-1.40342e-10	-0.933431	0.000143209	-1.40342e-10	-1.00978
201485468	chr2:201485468:C:T	8.5064e-07	-1.40342e-10	-1.13165	0.00011823	-1.40342e-10	-1.20146
201485690	chr2:201485690:G:C	1.00651e-06	-1.40342e-10	-0.963397	0.000159652	-1.40342e-10	-0.901092
201485833	chr2:201485833:C:A	1.08863e-05	2.64061	-1.22299	2.62923e-05	-1.67436	-1.03045
201486286	chr2:201486286:T:C	1.2423e-05	2.78528	-1.23561	2.52453e-05	-1.66871	-1.07674
201486743	chr2:201486743:T:C	9.67663e-07	-1.40342e-10	-1.00276	0.000136617	-1.40342e-10	-1.05691
201487199	chr2:201487199:C:A	1.10615e-06	-0.869003	-2.77775e-10	9.95241e-05	-1.37369	-2.77775e-10
201487757	chr2:201487757:G:A	3.68728e-05	2.63759	-2.77775e-10	0.00118986	1.1075	-2.77775e-10
201487926	chr2:201487926:A:G	4.25346e-05	4.01408	-1.23365	2.69992e-05	-1.64219	-1.0361
201488010	chr2:201488010:A:T	4.22349e-05	4.00904	-1.23568	2.72238e-05	-1.64294	-1.02706
201488144	chr2:201488144:C:A	3.8444e-05	3.9146	-1.23528	2.69735e-05	-1.65036	-1.02887
201489771	chr2:201489771:C:G	9.78775e-07	-1.40342e-10	-0.991338	0.000145088	-1.40342e-10	-0.996752
201489942	chr2:201489942:T:C	6.71055e-05	4.15933	-0.922944	2.37546e-05	-1.64968	-1.15664
201490879	chr2:201490879:A:G	2.94002e-06	0.108532	-2.77775e-10	0.000164324	-0.872249	-2.77775e-10
201492026	chr2:201492026:T:C	2.47541e-07	-1.67681	-0.689251	5.44042e-05	-1.51574	-0.461906
201492763	chr2:201492763:C:T	1.03631e-06	-1.40342e-10	-0.934217	0.000143111	-1.40342e-10	-1.01047
201492922	chr2:201492922:A:C	7.67996e-07	-1.40342e-10	-1.23386	0.000124914	-1.40342e-10	-1.14646
201493226	chr2:201493226:A:C	1.06333e-06	-1.40342e-10	-0.908479	0.000147951	-1.40342e-10	-0.977208
201493672	chr2:201493672:T:C	8.51724e-07	-1.08787	-0.0425086	7.11363e-05	-1.66503	-0.0444667
201495239	chr2:201495239:G:C	8.75413e-06	-1.40342e-10	1.19964	0.0020086	-1.40342e-10	1.6311
201495657	chr2:201495657:C:G	8.29206e-07	-1.40342e-10	-1.15717	0.000123896	-1.40342e-10	-1.15465
201495876	chr2:201495876:A:G	2.72738e-07	-1.67843	-0.590694	6.30052e-05	-1.48127	-0.349604
201496127	chr2:201496127:C:CATATA	1.43454e-05	2.90341	-1.20987	2.7524e-05	-1.6624	-0.99663
201496361	chr2:201496361:G:A	8.16291e-07	-1.17287	-2.77775e-10	8.43095e-05	-1.5396	-2.77775e-10
201496822	chr2:201496822:G:A	7.59021e-07	-1.40342e-10	-1.24561	0.000113103	-1.40342e-10	-1.24579
201497187	chr2:201497187:C:A	1.38473e-06	-0.644377	-2.77775e-10	8.33871e-05	-1.5506	-2.77775e-10
201497367	chr2:201497367:T:C	8.29786e-07	-1.40342e-10	-1.15647	0.000124022	-1.40342e-10	-1.15364
201497427	chr2:201497427:G:A	6.45232e-05	4.42832	-1.23118	2.7493e-05	-1.61618	-1.04397
201497447	chr2:201497447:T:C	7.21109e-06	-1.40342e-10	1.00574	0.000724258	-1.40342e-10	0.611056
201498232	chr2:201498232:A:G	8.80217e-05	4.37992	-0.872223	2.23244e-05	-1.62269	-1.24572
201498896	chr2:201498896:G:C	1.75934e-07	-1.47344	-1.23409	2.12322e-05	-1.67342	-1.24515
201498921	chr2:201498921:TGAGACTCACACTTCCAAATTAGATACCTAAAAGGG:T	8.38718e-07	-1.25564	0.109874	6.24054e-05	-1.67822	-0.162221
201500171	chr2:201500171:T:C	1.2373e-05	2.75115	-1.20552	2.76222e-05	-1.67029	-0.985183
201501989	chr2:201501989:T:C	7.90704e-07	-1.40342e-10	-1.20472	0.000115391	-1.40342e-10	-1.22577
201502038	chr2:201502038:G:A	1.44722e-07	-1.65831	-1.24452	2.25065e-05	-1.62453	-1.23575
201502845	chr2:201502845:G:T	4.5045e-05	3.93598	-1.09821	8.93768e-05	-0.460716	-1.02051
201502866	chr2:201502866:T:G	4.73737e-05	3.98502	-1.09683	9.17815e-05	-0.435755	-1.01892
201503247	chr2:201503247:T:A	2.55885e-07	-1.66753	-0.665376	5.3279e-05	-1.56472	-0.433824
201503718	chr2:201503718:T:C	2.80687e-07	-1.15861	-1.08179	2.89323e-05	-1.60611	-1.00302
201503791	chr2:201503791:A:T	2.15763e-05	3.32038	-1.21867	3.85321e-05	-1.63771	-0.684886
201503996	chr2:201503996:A:G	9.60692e-07	-1.40342e-10	-1.00999	0.000134051	-1.40342e-10	-1.07587
201505320	chr2:201505320:A:C	6.4655e-07	-1.40599	-2.77775e-10	7.33801e-05	-1.67844	-2.77775e-10
201505480	chr2:201505480:G:A	7.62184e-07	-1.40342e-10	-1.24145	0.000121797	-1.40342e-10	-1.17174
201505740	chr2:201505740:A:G	7.91321e-07	-1.40342e-10	-1.20394	0.000115455	-1.40342e-10	-1.22521
201506186	chr2:201506186:G:A	7.2242e-07	-1.19129	-0.103738	6.61426e-05	-1.67643	-0.105849
201506607	chr2:201506607:G:T	2.94408e-07	-1.66778	-0.524897	6.3113e-05	-1.56135	-0.267818
201507529	chr2:201507529:T:C	5.14764e-07	-1.63393	-2.77775e-10	8.22882e-05	-1.56386	-2.77775e-10
201507737	chr2:201507737:GAA:G	2.42793e-07	-1.64969	-0.735734	4.73309e-05	-1.60279	-0.514141
201507792	chr2:201507792:G:T	7.58665e-07	-1.40342e-10	-1.24608	0.000126735	-1.40342e-10	-1.132
201508077	chr2:201508077:T:A	8.78033e-07	-1.40342e-10	-1.09996	0.000137782	-1.40342e-10	-1.04842
201508437	chr2:201508437:T:C	8.77807e-05	4.74029	-1.23533	3.00922e-05	-1.5386	-1.03122
201509208	chr2:201509208:A:C	9.27139e-07	-1.04554	-2.77775e-10	7.46005e-05	-1.66194	-2.77775e-10
201510480	chr2:201510480:C:A	1.0033e-06	-1.27002	0.303426	7.43756e-05	-1.67779	0.0128259
201510481	chr2:201510481:C:T	7.59909e-07	-1.40342e-10	-1.24444	0.000115439	-1.40342e-10	-1.22535
201510700	chr2:201510700:G:A	7.75142e-07	-1.40342e-10	-1.22459	0.000125148	-1.40342e-10	-1.14459
201511218	chr2:201511218:T:G	1.00726e-06	-1.40342e-10	-0.962652	0.000159828	-1.40342e-10	-0.899992
201511546	chr2:201511546:A:T	2.46559e-07	-1.21479	-1.15524	2.23537e-05	-1.66373	-1.20336
201512023	chr2:201512023:G:C	8.07314e-07	-1.40342e-10	-1.18393	0.000128658	-1.40342e-10	-1.11693
201512607	chr2:201512607:T:C	4.21465e-05	3.99873	-1.22747	2.61997e-05	-1.65232	-1.05603
201512748	chr2:201512748:A:G	8.22489e-07	-1.08777	-0.0775366	6.85256e-05	-1.66519	-0.0816924
201512765	chr2:201512765:C:T	7.59353e-07	-1.40342e-10	-1.24517	0.000115799	-1.40342e-10	-1.22224
201513518	chr2:201513518:T:C	1.05091e-06	-1.40342e-10	-0.92023	0.000144469	-1.40342e-10	-1.00103
201513531	chr2:201513531:A:G	3.09059e-07	-1.67835	-0.465756	7.17023e-05	-1.49238	-0.209189
201513640	chr2:201513640:T:C	8.87599e-05	4.44422	-0.92817	2.20383e-05	-1.63525	-1.24606
201513770	chr2:201513770:C:T	1.32484e-05	2.84544	-1.23145	2.57336e-05	-1.66565	-1.06065
201513885	chr2:201513885:A:G	7.60135e-07	-1.40342e-10	-1.24414	0.000120336	-1.40342e-10	-1.1838
201513968	chr2:201513968:G:A	2.3322e-06	-1.09689	0.973816	0.000129159	-1.66903	0.555989
201514089	chr2:201514089:T:G	1.13306e-05	2.67855	-1.22093	2.62595e-05	-1.67302	-1.03304
201514126	chr2:201514126:T:C	1.0997e-05	2.65084	-1.22311	2.60695e-05	-1.67388	-1.03945
201514240	chr2:201514240:G:T	2.59192e-07	-1.67629	-0.643777	5.68991e-05	-1.5189	-0.413916
201514317	chr2:201514317:T:C	1.21843e-05	2.75225	-1.22198	2.62573e-05	-1.67002	-1.03613
201514839	chr2:201514839:C:T	2.34264e-07	-1.67454	-0.746653	4.96737e-05	-1.53431	-0.534303
201514881	chr2:201514881:A:G	1.50223e-05	2.96058	-1.22092	2.66815e-05	-1.65669	-1.03343
201515105	chr2:201515105:T:A	4.5821e-07	-1.39597	-0.354345	5.77627e-05	-1.62452	-0.293229
201515982	chr2:201515982:C:T	1.64119e-06	-1.40342e-10	-0.474462	0.000218207	-1.40342e-10	-0.588649
201516090	chr2:201516090:A:G	8.60996e-07	-1.40342e-10	-1.11955	0.000123557	-1.40342e-10	-1.15739
201516140	chr2:201516140:T:G	7.58846e-07	-1.40342e-10	-1.24584	0.00011357	-1.40342e-10	-1.24167
201517084	chr2:201517084:T:C	1.5495e-06	-1.40342e-10	-0.531951	0.000290259	-1.40342e-10	-0.303316
201517280	chr2:201517280:A:G	9.07672e-07	-1.40342e-10	-1.06676	0.000123901	-1.40342e-10	-1.15461
201517367	chr2:201517367:G:A	4.92606e-07	-1.67793	-2.77775e-10	8.65638e-05	-1.51321	-2.77775e-10
201517396	chr2:201517396:A:G	2.35519e-06	-1.40342e-10	-0.113262	0.000461663	-1.40342e-10	0.160744
201517727	chr2:201517727:C:T	5.7468e-07	-1.52383	-2.77775e-10	7.33945e-05	-1.67824	-2.77775e-10
201517816	chr2:201517816:A:G	2.42743e-07	-1.32496	-1.06068	5.17765e-05	-1.03486	-0.992293
201518006	chr2:201518006:TAC:T	1.03817e-06	-1.40342e-10	-0.932426	0.000149586	-1.40342e-10	-0.966222
201518023	chr2:201518023:A:G	3.89933e-05	3.5685	-0.87499	0.159859	6.44265	-0.43469
201518051	chr2:201518051:G:A	2.69627e-06	0.701062	-0.679078	0.000182458	0.0512095	-0.818783
201518169	chr2:201518169:G:A	3.98569e-07	-0.728869	-1.16089	2.63321e-05	-1.48154	-1.22177
201518213	chr2:201518213:G:A	2.63059e-06	1.05845	-1.06113	4.84374e-05	-1.31198	-0.781834
201518277	chr2:201518277:T:C	0.00224098	7.98883	-1.24405	0.000533332	1.43758	-1.13252
201518294	chr2:201518294:T:C	3.38512e-06	-1.40342e-10	0.249504	0.000677294	-1.40342e-10	0.544014
201518593	chr2:201518593:C:T	8.37021e-06	2.27389	-1.11909	8.98164e-05	-0.614568	-0.861756
201518685	chr2:201518685:G:A	1.00136e-06	0.0422314	-1.01076	6.24874e-05	-1.09967	-0.73946
201519204	chr2:201519204:G:A	4.75121e-06	1.74984	-1.16133	0.0158478	4.38449	-0.687793
201519402	chr2:201519402:C:T	8.75575e-07	0.139977	-1.24274	0.00010956	-0.0667163	-1.2109
201519776	chr2:201519776:A:T	5.89405e-07	-0.383386	-1.11514	4.61e-05	-1.28857	-0.854707
201519815	chr2:201519815:G:A	5.71771e-07	-0.357455	-1.17145	4.04654e-05	-1.27273	-1.00091
201519941	chr2:201519941:CT:C	4.2914e-07	-0.666232	-1.14962	3.66291e-05	-1.45867	-0.914583
201520102	chr2:201520102:T:A	5.78668e-07	-0.400757	-1.11615	4.55598e-05	-1.29858	-0.856484
201520163	chr2:201520163:T:C	1.43326e-07	-1.67835	-1.23417	2.22824e-05	-1.62518	-1.24511
201520222	chr2:201520222:T:C	2.02115e-07	-1.4328	-1.136	2.20779e-05	-1.67187	-1.20765
201520470	chr2:201520470:T:A	8.06505e-06	2.25633	-1.13868	0.0331376	5.06087	-0.626538
201520989	chr2:201520989:T:C	9.78573e-06	2.21488	-0.90384	0.0565525	5.04502	-0.0761894
201521220	chr2:201521220:A:T	5.52444e-07	-0.451797	-1.11149	4.47172e-05	-1.32496	-0.848775
201522146	chr2:201522146:G:C	2.07483e-07	-1.43401	-1.10858	2.24639e-05	-1.6715	-1.19068
201522312	chr2:201522312:G:T	5.70703e-07	-0.352568	-1.1782	4.0099e-05	-1.26982	-1.01292
201522419	chr2:201522419:G:A	1.69732e-06	-1.40342e-10	-0.440837	0.000284948	-1.40342e-10	-0.321784
201522595	chr2:201522595:G:T	1.70562e-07	-1.50598	-1.23256	0.000133175	-0.172359	-0.910066
201522745	chr2:201522745:A:C	7.87586e-07	-1.40342e-10	-1.20867	0.000113202	-1.40342e-10	-1.24491
201523764	chr2:201523764:GAGCTGAAAGACAAAATAGTCATTTTA:G	4.25328e-07	-1.35502	-0.469755	9.8337e-05	-0.829226	-0.556464
201524077	chr2:201524077:T:C	5.41088e-07	-0.444681	-1.13938	4.20915e-05	-1.32154	-0.912706
201524084	chr2:201524084:C:T	1.70942e-07	-1.5037	-1.23262	0.00013399	-0.165945	-0.910378
201524167	chr2:201524167:C:T	1.67338e-06	-1.40342e-10	-0.455037	0.000280628	-1.40342e-10	-0.337063
201524519	chr2:201524519:T:C	1.21021e-06	0.383358	-1.16245	0.000134754	0.13062	-1.20126
201524737	chr2:201524737:A:G	8.51483e-07	-1.40342e-10	-1.13066	0.000129229	-1.40342e-10	-1.1125
201524786	chr2:201524786:A:T	6.86979e-07	-0.100991	-1.24435	2.85492e-05	-1.3766	-1.24586
201524881	chr2:201524881:G:A	7.39411e-07	-0.0308409	-1.24094	9.39708e-05	-0.225496	-1.20561
201525022	chr2:201525022:A:G	1.68889e-06	-1.40342e-10	-0.445811	0.000282973	-1.40342e-10	-0.328738
201525091	chr2:201525091:C:T	0.000162589	5.33904	-1.21769	6.21079e-05	-0.820227	-1.02499
201525319	chr2:201525319:T:C	5.77879e-07	-0.415203	-1.10307	4.61299e-05	-1.30631	-0.836321
201525424	chr2:201525424:A:C	8.179e-07	0.0667707	-1.23767	0.000103951	-0.134316	-1.19586
201525485	chr2:201525485:T:C	2.26464e-06	-1.40342e-10	-0.152467	0.000290354	-1.40342e-10	-0.30299
201525791	chr2:201525791:A:G	9.24071e-07	-1.40342e-10	-1.04885	0.000151128	-1.40342e-10	-0.955962
201526648	chr2:201526648:G:A	1.15201e-06	0.355103	-1.18348	0.000129222	0.103863	-1.21642
201526889	chr2:201526889:A:G	5.02826e-07	-1.6574	-2.77775e-10	9.01631e-05	-1.47247	-2.77775e-10
201527157	chr2:201527157:C:CA	5.70243e-07	-0.411561	-1.12002	4.4822e-05	-1.30573	-0.865662
201527705	chr2:201527705:C:T	9.65649e-07	0.234543	-1.23938	0.000121887	0.0230021	-1.194
201527834	chr2:201527834:G:A	1.69481e-06	-1.40342e-10	-0.442316	0.000305904	-1.40342e-10	-0.25082
201528337	chr2:201528337:G:A	1.84479e-06	-1.40342e-10	-0.357521	0.00033607	-1.40342e-10	-0.156773
201528529	chr2:201528529:G:A	5.56004e-07	-0.440807	-1.11606	4.45009e-05	-1.31989	-0.858694
201529788	chr2:201529788:A:G	1.10637e-06	-1.40342e-10	-0.868803	0.000141423	-1.40342e-10	-1.02233
201530296	chr2:201530296:G:GCATC	4.96189e-07	-0.570222	-1.10046	4.27156e-05	-1.38801	-0.831513
201530337	chr2:201530337:T:G	5.40872e-07	-0.480943	-1.10351	4.45093e-05	-1.34171	-0.836679
201530467	chr2:201530467:C:T	1.78096e-06	-1.40342e-10	-0.392733	0.000324026	-1.40342e-10	-0.193267
201530579	chr2:201530579:TA:T	7.87828e-07	0.0358824	-1.24424	9.92499e-05	-0.16516	-1.21129
201530701	chr2:201530701:T:C	5.29805e-07	-0.521979	-1.08315	4.50866e-05	-1.36269	-0.802812
201531353	chr2:201531353:C:G	7.66736e-07	0.0105442	-1.24604	9.58875e-05	-0.188184	-1.22273
201531533	chr2:201531533:G:A	8.57797e-07	-1.40342e-10	-1.12327	0.000120577	-1.40342e-10	-1.1818
201531882	chr2:201531882:T:A	9.86939e-07	-1.40342e-10	-0.983031	0.000151245	-1.40342e-10	-0.95519
201532063	chr2:201532063:T:G	5.28016e-07	-0.519876	-1.08864	4.46947e-05	-1.36311	-0.811127
201532325	chr2:201532325:G:A	5.00101e-07	-0.556564	-1.10627	4.25451e-05	-1.38179	-0.841735
201532489	chr2:201532489:T:C	5.1573e-07	-0.535902	-1.09615	4.37313e-05	-1.37132	-0.82471
201532913	chr2:201532913:A:T	7.75167e-07	0.00803695	-1.2326	3.03847e-05	-1.32225	-1.2379
201532943	chr2:201532943:G:A	1.75469e-06	-1.40342e-10	-0.407591	0.000318663	-1.40342e-10	-0.209958
201533409	chr2:201533409:A:G	5.15098e-07	-0.534042	-1.09924	4.36222e-05	-1.36973	-0.828794
201533748	chr2:201533748:T:C	5.42268e-07	-0.467469	-1.11441	4.39584e-05	-1.33584	-0.855006
201533764	chr2:201533764:T:C	5.43836e-07	-0.463553	-1.11544	4.39613e-05	-1.33411	-0.856669
201533835	chr2:201533835:T:C	2.57092e-06	-1.40342e-10	-0.0256192	0.000497443	-1.40342e-10	0.23539
201533926	chr2:201533926:A:G	5.5543e-06	1.62244	-0.877753	0.0275563	4.26835	-0.0184565
201533976	chr2:201533976:T:A	5.37309e-07	-0.49105	-1.10002	4.4477e-05	-1.34883	-0.830286
201534035	chr2:201534035:G:A	5.89966e-07	-0.251402	-1.24617	7.08469e-05	-0.473713	-1.23986
201534122	chr2:201534122:G:A	2.29078e-06	-1.40342e-10	-0.140991	0.000293307	-1.40342e-10	-0.29287
201534269	chr2:201534269:A:G	6.00186e-07	-0.373153	-1.10725	4.69029e-05	-1.28383	-0.842185
201534534	chr2:201534534:T:A	7.94297e-07	-1.40342e-10	-1.20018	0.000113417	-1.40342e-10	-1.24302
201534535	chr2:201534535:C:CCAAAACAAAAAACCTAAACAAAAACAAAAAACAAAAAACTTGGGTTTGAAGA	7.93338e-07	-1.40342e-10	-1.20139	0.000113382	-1.40342e-10	-1.24333
201534967	chr2:201534967:T:C	5.16487e-07	-0.542089	-1.0885	4.42396e-05	-1.37391	-0.810563
201535163	chr2:201535163:T:C	2.73318e-06	0.0355831	-2.77775e-10	0.000109305	-1.27995	-2.77775e-10
201535513	chr2:201535513:T:C	5.38231e-07	-0.497576	-1.09178	4.50418e-05	-1.34962	-0.816883
201535604	chr2:201535604:T:C	5.42821e-07	-0.478029	-1.10283	4.46565e-05	-1.33982	-0.83527
201536149	chr2:201536149:G:A	3.93243e-06	1.55523	-1.15586	0.0123063	4.11739	-0.673617
201537362	chr2:201537362:A:G	9.86628e-07	-1.40342e-10	-0.983347	0.000170147	-1.40342e-10	-0.837429
201537527	chr2:201537527:AAC:A	5.37931e-07	-0.345851	-1.24406	3.4884e-05	-1.26196	-1.1601
201537740	chr2:201537740:T:C	8.84188e-07	-1.40342e-10	-1.09297	0.000123281	-1.40342e-10	-1.15963
201537809	chr2:201537809:A:G	1.01585e-06	0.289393	-1.24355	0.00012303	0.0619466	-1.22361
201538313	chr2:201538313:C:T	7.50805e-07	-0.0159413	-1.24055	2.99829e-05	-1.32971	-1.24375
201538320	chr2:201538320:C:T	7.30254e-06	1.80807	-0.789731	0.0400942	4.50058	0.124321
201538471	chr2:201538471:C:T	4.89028e-07	-0.450241	-1.23498	3.42446e-05	-1.31897	-1.1216
201538637	chr2:201538637:C:A	5.07339e-07	-0.404885	-1.24357	3.36533e-05	-1.29375	-1.16422
201538725	chr2:201538725:G:A	8.38215e-07	-1.40342e-10	-1.14637	0.000117029	-1.40342e-10	-1.21167
201538846	chr2:201538846:G:A	1.94974e-06	-1.40342e-10	-0.30219	0.000240402	-1.40342e-10	-0.491778
201539033	chr2:201539033:A:T	4.69398e-07	-0.492748	-1.23344	3.36431e-05	-1.34168	-1.1166
201539090	chr2:201539090:A:G	4.46398e-07	-0.539837	-1.23659	3.24522e-05	-1.36719	-1.12713
201539174	chr2:201539174:A:G	2.23253e-06	-1.40342e-10	-0.166748	0.000286476	-1.40342e-10	-0.316435
201539320	chr2:201539320:C:T	5.03421e-07	-0.414926	-1.24129	3.33093e-05	-1.29879	-1.16947
201540008	chr2:201540008:T:C	7.69735e-07	-1.40342e-10	-1.23159	0.000121744	-1.40342e-10	-1.17217
201540012	chr2:201540012:G:A	4.65954e-07	-0.495703	-1.23785	3.30556e-05	-1.34395	-1.13195
201540342	chr2:201540342:A:G	5.44292e-06	1.83756	-1.11313	0.020637	4.51755	-0.556798
201540447	chr2:201540447:T:C	9.23256e-07	0.194827	-1.24456	0.000112503	-0.024468	-1.22665
201541189	chr2:201541189:A:G	1.03692e-06	-1.40342e-10	-0.933629	0.000165981	-1.40342e-10	-0.862218
201541210	chr2:201541210:A:G	7.6724e-07	-0.232426	-1.00241	3.79939e-05	-1.34146	-0.995205
201541892	chr2:201541892:G:A	6.52521e-07	-1.3968	-2.77775e-10	7.48697e-05	-1.65834	-2.77775e-10
201542499	chr2:201542499:G:C	5.60231e-07	-1.54929	-2.77775e-10	7.34007e-05	-1.67816	-2.77775e-10
201542644	chr2:201542644:C:T	5.8178e-07	-0.270424	-1.24112	7.03706e-05	-0.476568	-1.24375
201542674	chr2:201542674:T:C	7.67429e-07	-1.40342e-10	-1.23459	0.000113296	-1.40342e-10	-1.24409
201543051	chr2:201543051:T:C	5.95591e-07	-1.20249	-0.285598	5.43574e-05	-1.65389	-0.324619
201543058	chr2:201543058:T:C	4.13356e-06	-1.40342e-10	0.449255	0.000494611	-1.40342e-10	0.22968
201543283	chr2:201543283:G:A	1.48648e-07	-1.64148	-1.23458	2.14926e-05	-1.66897	-1.23741
201543676	chr2:201543676:A:C	5.44024e-06	1.96981	-1.24587	9.8613e-05	-0.16599	-1.2169
201543835	chr2:201543835:G:A	5.78206e-06	2.031	-1.24613	0.000102891	-0.127284	-1.21313
201543876	chr2:201543876:T:C	6.00171e-06	2.06782	-1.24566	0.000104795	-0.103477	-1.21861
201544097	chr2:201544097:G:C	5.00237e-07	-1.66256	-2.77775e-10	7.5531e-05	-1.64955	-2.77775e-10
201544167	chr2:201544167:T:G	6.31599e-06	2.11873	-1.24553	0.00010827	-0.0699398	-1.21953
201544234	chr2:201544234:G:A	5.55765e-06	1.99115	-1.24586	9.98471e-05	-0.15342	-1.21703
201544235	chr2:201544235:T:C	5.90809e-06	2.0523	-1.24587	0.000103908	-0.113624	-1.21696
201544320	chr2:201544320:C:T	1.09107e-06	-1.40342e-10	-0.882724	0.000150626	-1.40342e-10	-0.959291
201544321	chr2:201544321:G:A	5.67025e-06	2.0111	-1.24575	0.000101139	-0.139611	-1.21798
201544742	chr2:201544742:C:T	4.03112e-06	1.40825	-0.984094	0.000173464	0.086865	-0.904988
201545332	chr2:201545332:T:C	5.43393e-06	1.96893	-1.24615	9.89652e-05	-0.166569	-1.21275
201545596	chr2:201545596:T:G	9.05047e-07	-1.40342e-10	-1.06965	0.000122848	-1.40342e-10	-1.16314
201545662	chr2:201545662:A:T	1.23665e-06	-1.40342e-10	-0.757477	0.000187451	-1.40342e-10	-0.740574
201545787	chr2:201545787:G:A	2.82562e-06	1.28253	-1.21368	0.000119325	-0.0202169	-1.17203
201545896	chr2:201545896:G:A	5.42695e-06	1.96683	-1.24533	9.79904e-05	-0.168201	-1.22102
201546470	chr2:201546470:G:A	2.12482e-06	-1.40342e-10	-0.216195	0.000272633	-1.40342e-10	-0.365965
201546709	chr2:201546709:C:T	1.87688e-07	-1.44775	-1.19511	2.14008e-05	-1.67223	-1.23844
201547050	chr2:201547050:T:A	5.52632e-06	1.9857	-1.24607	9.97261e-05	-0.157091	-1.21457
201547230	chr2:201547230:G:T	2.44028e-06	1.1366	-1.21438	0.000107097	-0.127485	-1.17287
201548015	chr2:201548015:G:A	1.92543e-07	-1.49925	-1.11807	2.2401e-05	-1.65965	-1.20534
201548333	chr2:201548333:A:G	5.05097e-07	-1.65289	-2.77775e-10	7.55097e-05	-1.64983	-2.77775e-10
201548601	chr2:201548601:C:A	5.77845e-06	2.03029	-1.24604	0.000102991	-0.124371	-1.21508
201549355	chr2:201549355:T:C	7.60491e-07	-1.40342e-10	-1.24367	0.000140456	-1.40342e-10	-1.0292
201549474	chr2:201549474:G:A	2.01205e-07	-1.47426	-1.09906	2.24931e-05	-1.66665	-1.19424
201549832	chr2:201549832:C:T	1.06942e-06	0.302853	-1.20562	5.78768e-05	-0.671867	-1.24391
201550246	chr2:201550246:G:A	1.71699e-06	-1.40342e-10	-0.429309	0.00023827	-1.40342e-10	-0.500686
201550505	chr2:201550505:C:A	7.25001e-06	2.25719	-1.24607	0.000118936	0.0189163	-1.21443
201550639	chr2:201550639:A:ATC	9.46532e-07	-1.40342e-10	-1.02483	0.000127021	-1.40342e-10	-1.12974
201550846	chr2:201550846:C:T	7.29206e-06	2.263	-1.2461	0.000119463	0.0228874	-1.21397
201551925	chr2:201551925:T:G	6.49009e-06	2.13377	-1.23337	0.000106902	-0.0613985	-1.24078
201551961	chr2:201551961:T:TTTC	1.66997e-06	-1.40342e-10	-0.457081	0.000231755	-1.40342e-10	-0.528408
201552065	chr2:201552065:C:A	1.92136e-07	-1.51444	-1.10499	2.26919e-05	-1.65433	-1.19775
201552221	chr2:201552221:G:GA	8.67818e-07	-1.40342e-10	-1.11166	0.00013384	-1.40342e-10	-1.07745
201552300	chr2:201552300:C:T	3.36568e-06	1.45999	-1.21624	0.000135766	0.112756	-1.17591
201553093	chr2:201553093:A:G	2.16141e-06	-1.40342e-10	-0.199125	0.000277122	-1.40342e-10	-0.349632
201553100	chr2:201553100:A:G	1.79941e-07	-1.53425	-1.15076	2.2319e-05	-1.64594	-1.22272
201553197	chr2:201553197:C:G	1.20273e-06	-1.40342e-10	-0.785288	0.000153719	-1.40342e-10	-0.938966
201553461	chr2:201553461:C:T	1.87028e-07	-1.52908	-1.1173	2.26686e-05	-1.64826	-1.20485
201553565	chr2:201553565:G:A	6.3069e-07	-0.190165	-1.24066	2.82735e-05	-1.3887	-1.24347
201554265	chr2:201554265:A:G	6.98596e-06	2.20481	-1.23079	0.000121213	-0.00992558	-1.16661
201554644	chr2:201554644:G:T	1.90348e-07	-1.51529	-1.1135	2.25893e-05	-1.65398	-1.20264
201554899	chr2:201554899:A:G	1.89511e-07	-1.51984	-1.11335	2.26313e-05	-1.6522	-1.20256
201555470	chr2:201555470:G:A	7.77878e-07	-1.40342e-10	-1.22107	0.000159479	-1.40342e-10	-0.902179
201555566	chr2:201555566:C:T	2.47972e-06	1.11059	-1.17233	0.00011745	-0.0936693	-1.11441
201555829	chr2:201555829:C:T	1.91092e-07	-1.51258	-1.1123	2.25793e-05	-1.65505	-1.20201
201556041	chr2:201556041:A:G	1.91437e-07	-1.50497	-1.11811	2.24426e-05	-1.65779	-1.20534
201556081	chr2:201556081:A:G	1.92164e-07	-1.43684	-1.18245	2.14833e-05	-1.67418	-1.23263
201556082	chr2:201556082:A:G	9.74481e-07	-1.40342e-10	-0.995734	0.000126756	-1.40342e-10	-1.13182
201556276	chr2:201556276:G:A	1.55904e-06	0.718805	-1.24462	6.08557e-05	-0.626317	-1.23927
201556957	chr2:201556957:C:T	1.09784e-06	-1.40342e-10	-0.876539	0.000202253	-1.40342e-10	-0.664569
201557189	chr2:201557189:T:C	7.64775e-07	-1.40342e-10	-1.23806	0.00014893	-1.40342e-10	-0.970612
201557346	chr2:201557346:T:C	7.64775e-07	-1.40342e-10	-1.23806	0.00014893	-1.40342e-10	-0.970612
201557420	chr2:201557420:T:C	1.92019e-07	-1.50578	-1.11427	2.24989e-05	-1.65751	-1.20312
201557493	chr2:201557493:C:T	1.90094e-07	-1.50544	-1.12468	2.23648e-05	-1.65763	-1.20897
201557527	chr2:201557527:A:G	2.67372e-06	1.18766	-1.17407	0.000123953	-0.0375212	-1.11667
201557545	chr2:201557545:C:T	1.9207e-07	-1.51138	-1.10841	2.26204e-05	-1.6555	-1.19974
201557773	chr2:201557773:A:G	1.92659e-07	-1.50972	-1.10699	2.26262e-05	-1.6561	-1.19888
201557986	chr2:201557986:C:G	1.93557e-07	-1.50424	-1.10783	2.25707e-05	-1.65803	-1.19941
201558026	chr2:201558026:C:T	1.8726e-07	-1.52989	-1.11525	2.27026e-05	-1.64793	-1.20368
201558091	chr2:201558091:G:A	1.78896e-07	-1.54575	-1.14508	2.25293e-05	-1.64021	-1.21906
201558435	chr2:201558435:T:C	9.88417e-07	-1.40342e-10	-0.981535	0.000131143	-1.40342e-10	-1.0978
201558672	chr2:201558672:T:C	5.41363e-06	1.82042	-1.10138	0.0001256	-0.216635	-0.924357
201558713	chr2:201558713:G:A	2.45326e-06	0.966249	-1.03871	0.000122414	-0.195627	-0.971058
201558729	chr2:201558729:G:A	1.86843e-07	-1.51489	-1.13249	2.23486e-05	-1.65408	-1.21325
201558775	chr2:201558775:G:A	1.05262e-06	0.237166	-1.15576	5.86958e-05	-0.687705	-1.21402
201558784	chr2:201558784:A:G	1.94042e-07	-1.50099	-1.10857	2.25365e-05	-1.65911	-1.19984
201559152	chr2:201559152:C:T	1.90392e-07	-1.4402	-1.18835	2.14371e-05	-1.67369	-1.23528
201559161	chr2:201559161:C:T	1.68837e-06	-1.40342e-10	-0.446118	0.000234307	-1.40342e-10	-0.517457
201559433	chr2:201559433:C:T	1.11566e-06	-0.860441	-2.77775e-10	0.000105092	-1.31925	-2.77775e-10
201559434	chr2:201559434:G:A	1.88661e-07	-1.52258	-1.11511	2.26316e-05	-1.65115	-1.2036
201559742	chr2:201559742:G:A	1.83825e-07	-1.53848	-1.12517	2.26676e-05	-1.64399	-1.20916
201560039	chr2:201560039:A:G	5.18272e-06	1.91988	-1.24444	0.000102848	-0.146733	-1.1941
201560093	chr2:201560093:C:T	2.3502e-06	0.232322	-0.347707	0.00280281	2.17514	-0.210854
201560316	chr2:201560316:C:T	4.60481e-06	1.80323	-1.24602	9.33094e-05	-0.222249	-1.21592
201560387	chr2:201560387:C:T	9.21225e-07	-0.0144443	-1.03749	3.26858e-05	-1.49145	-0.995697
201560486	chr2:201560486:T:C	5.13317e-07	-1.63675	-2.77775e-10	9.52299e-05	-1.4178	-2.77775e-10
201560593	chr2:201560593:T:G	5.36801e-06	1.93338	-1.22281	0.000108638	-0.135398	-1.15067
201560615	chr2:201560615:C:T	1.9238e-07	-1.42989	-1.18828	2.14093e-05	-1.67501	-1.23525
201560822	chr2:201560822:G:A	1.93703e-07	-1.53545	-1.07587	2.33019e-05	-1.64563	-1.17993
201560972	chr2:201560972:A:G	1.90827e-07	-1.51799	-1.10828	2.26824e-05	-1.6528	-1.1997
201560979	chr2:201560979:C:T	1.89356e-07	-1.51817	-1.11584	2.25842e-05	-1.65281	-1.20403
201561077	chr2:201561077:G:A	1.69982e-07	-1.56203	-1.17991	2.24642e-05	-1.63003	-1.23214
201561190	chr2:201561190:G:A	1.90359e-07	-1.51294	-1.11579	2.25388e-05	-1.65485	-1.204
201561294	chr2:201561294:G:A	1.87577e-07	-1.51923	-1.12423	2.24871e-05	-1.65242	-1.20872
201561340	chr2:201561340:T:C	1.85401e-07	-1.52599	-1.12913	2.24906e-05	-1.64957	-1.21142
201561632	chr2:201561632:A:G	1.89001e-07	-1.52283	-1.11306	2.26621e-05	-1.65093	-1.20247
201561744	chr2:201561744:C:T	1.81579e-07	-1.54167	-1.13428	2.25946e-05	-1.64215	-1.21423
201561930	chr2:201561930:C:T	1.85143e-07	-1.54821	-1.1083	2.30058e-05	-1.63866	-1.19969
201561936	chr2:201561936:C:T	8.08795e-07	-1.40342e-10	-1.18209	0.000123473	-1.40342e-10	-1.15807
201562025	chr2:201562025:A:G	2.2245e-06	0.994671	-1.16502	0.000108328	-0.183864	-1.10506
201562042	chr2:201562042:CA:C	1.87312e-07	-1.53067	-1.11419	2.27259e-05	-1.64751	-1.20308
201562218	chr2:201562218:T:C	2.03632e-07	-1.48051	-1.08081	2.27807e-05	-1.66509	-1.18308
201562426	chr2:201562426:A:T	1.92007e-07	-1.50246	-1.11765	2.2431e-05	-1.65859	-1.20506
201562428	chr2:201562428:C:G	4.38682e-06	1.75383	-1.24511	9.17764e-05	-0.256403	-1.19833
201562439	chr2:201562439:A:G	1.868e-07	-1.53391	-1.11369	2.27702e-05	-1.64591	-1.20273
201562841	chr2:201562841:C:T	8.32551e-07	0.0665455	-1.21969	5.00623e-05	-0.814724	-1.2461
201562848	chr2:201562848:A:G	9.0313e-07	0.149981	-1.22175	5.33866e-05	-0.750364	-1.24617
201563597	chr2:201563597:A:C	2.22395e-06	0.999872	-1.17047	0.000107221	-0.186937	-1.11226
201563742	chr2:201563742:A:G	2.25392e-06	1.01095	-1.16817	0.000108376	-0.179174	-1.10931
201563785	chr2:201563785:A:G	1.56426e-06	-1.40342e-10	-0.522472	0.000194469	-1.40342e-10	-0.703819
201563992	chr2:201563992:AAAT:A	2.20479e-06	-1.40342e-10	-0.179253	0.000282233	-1.40342e-10	-0.331356
201564149	chr2:201564149:T:A	1.8585e-07	-1.52077	-1.13193	2.24052e-05	-1.65179	-1.213
201564348	chr2:201564348:T:A	3.4831e-06	1.52027	-1.24223	8.03107e-05	-0.404385	-1.1838
201564711	chr2:201564711:T:C	1.84832e-07	-1.53101	-1.12719	2.25646e-05	-1.64731	-1.2104
201564886	chr2:201564886:T:C	2.78282e-06	1.29735	-1.24378	6.9365e-05	-0.544613	-1.1901
201564889	chr2:201564889:T:C	1.9006e-07	-1.51269	-1.11761	2.25115e-05	-1.65497	-1.20509
201565021	chr2:201565021:CAAGA:C	5.18822e-06	1.89801	-1.2215	8.49767e-05	-0.385615	-1.1461
201565861	chr2:201565861:G:A	1.91134e-07	-1.5114	-1.11326	2.25529e-05	-1.65556	-1.20267
201566160	chr2:201566160:C:G	1.89039e-07	-1.52559	-1.1101	2.27256e-05	-1.64979	-1.20081
201566226	chr2:201566226:A:G	1.92821e-07	-1.43472	-1.18116	2.14889e-05	-1.67445	-1.2321
201566280	chr2:201566280:C:T	5.63222e-06	2.00327	-1.24465	8.39771e-05	-0.320068	-1.22348
201566439	chr2:201566439:A:G	1.9533e-06	-1.40342e-10	-0.300367	0.000253688	-1.40342e-10	-0.437986
201566545	chr2:201566545:T:C	1.98102e-07	-1.4961	-1.09276	2.27112e-05	-1.66066	-1.19057
201566633	chr2:201566633:C:CT	1.90533e-07	-1.50825	-1.11956	2.24477e-05	-1.65665	-1.20626
201566964	chr2:201566964:T:C	1.87106e-07	-1.4557	-1.19027	2.14718e-05	-1.67125	-1.2361
201566982	chr2:201566982:C:G	1.84896e-07	-1.51804	-1.13981	2.22884e-05	-1.6529	-1.21712
201567118	chr2:201567118:T:C	1.94508e-07	-1.48349	-1.12368	2.22222e-05	-1.66444	-1.20856
201567158	chr2:201567158:T:C	1.59911e-06	0.66304	-1.16347	8.46486e-05	-0.43243	-1.10315
201567446	chr2:201567446:C:G	4.84249e-06	1.6914	-1.08385	0.000118284	-0.303779	-0.89722
201567608	chr2:201567608:G:A	2.26208e-06	-1.40342e-10	-0.153599	0.000288878	-1.40342e-10	-0.308087
201567664	chr2:201567664:C:G	1.87197e-07	-1.52966	-1.11582	2.26923e-05	-1.64801	-1.20405
201567784	chr2:201567784:A:G	1.8521e-07	-1.54056	-1.11559	2.28151e-05	-1.64279	-1.20388
201567793	chr2:201567793:C:T	5.40685e-06	1.96352	-1.24573	8.32846e-05	-0.349663	-1.20216
201568125	chr2:201568125:G:A	1.90419e-07	-1.51589	-1.11252	2.26044e-05	-1.6538	-1.20215
201568781	chr2:201568781:G:A	2.01063e-06	-1.40342e-10	-0.271436	0.000247135	-1.40342e-10	-0.464155
201568806	chr2:201568806:A:G	1.8933e-07	-1.50923	-1.12492	2.23919e-05	-1.65624	-1.20915
201569670	chr2:201569670:C:T	5.57645e-06	1.99263	-1.24396	8.55713e-05	-0.333874	-1.19087
201569730	chr2:201569730:A:G	3.7065e-06	1.58016	-1.23996	8.36173e-05	-0.371731	-1.17611
201570093	chr2:201570093:G:A	1.8995e-07	-1.50933	-1.12155	2.24341e-05	-1.65625	-1.20726
201570517	chr2:201570517:T:C	1.8337e-07	-1.52974	-1.13639	2.24448e-05	-1.648	-1.21503
201570629	chr2:201570629:G:A	1.70488e-05	3.07046	-1.20427	6.37868e-05	-0.828062	-0.990482
201570687	chr2:201570687:C:CA	1.08347e-06	-1.40342e-10	-0.889716	0.000138414	-1.40342e-10	-1.04384
201571150	chr2:201571150:A:C	1.85256e-07	-1.52343	-1.13247	2.24342e-05	-1.65073	-1.21277
201571250	chr2:201571250:C:T	1.82887e-07	-1.52758	-1.14119	2.23644e-05	-1.64904	-1.21758
201571532	chr2:201571532:A:G	8.74937e-07	-1.40342e-10	-1.10349	0.000134737	-1.40342e-10	-1.07077
201571961	chr2:201571961:T:A	1.8409e-07	-1.44393	-1.21829	2.12351e-05	-1.67321	-1.24522
201572059	chr2:201572059:T:A	1.85813e-07	-1.52718	-1.12572	2.25403e-05	-1.64913	-1.20965
201572268	chr2:201572268:T:C	3.60497e-06	1.52965	-1.21722	8.65532e-05	-0.39384	-1.11949
201572395	chr2:201572395:C:T	8.69253e-07	-1.40342e-10	-1.11001	0.00011687	-1.40342e-10	-1.21303
201572804	chr2:201572804:T:C	4.69906e-06	-1.40342e-10	0.577477	0.00055706	-1.40342e-10	0.348582
201572808	chr2:201572808:T:C	5.03674e-07	-1.65571	-2.77775e-10	7.50921e-05	-1.65538	-2.77775e-10
201573370	chr2:201573370:T:C	1.88237e-07	-1.51188	-1.12805	2.23719e-05	-1.65537	-1.21092
201573549	chr2:201573549:C:T	1.85825e-07	-1.52785	-1.12498	2.25558e-05	-1.64885	-1.20925
201573626	chr2:201573626:C:T	1.88572e-07	-1.51738	-1.12078	2.25091e-05	-1.65325	-1.20692
201573712	chr2:201573712:T:C	1.81929e-07	-1.5309	-1.14312	2.23617e-05	-1.64817	-1.21857
201575748	chr2:201575748:A:G	9.69323e-07	-1.40342e-10	-1.00104	0.000135986	-1.40342e-10	-1.06154
201576170	chr2:201576170:A:G	4.95434e-07	-1.67221	-2.77775e-10	8.37001e-05	-1.54685	-2.77775e-10
201577073	chr2:201577073:C:T	1.78221e-06	0.777528	-1.16956	7.07635e-05	-0.493129	-1.22162
201577166	chr2:201577166:T:C	1.92248e-06	-1.40342e-10	-0.316266	0.000248738	-1.40342e-10	-0.457692
201577347	chr2:201577347:T:C	9.39072e-07	-1.40342e-10	-1.03275	0.000123729	-1.40342e-10	-1.156
201578010	chr2:201578010:G:A	9.05185e-07	-1.40342e-10	-1.0695	0.000141039	-1.40342e-10	-1.02505
201578159	chr2:201578159:T:C	7.65663e-07	-1.40342e-10	-1.2369	0.000120143	-1.40342e-10	-1.18541
201578301	chr2:201578301:GAA:G	1.285e-06	-1.40342e-10	-0.719124	0.000162142	-1.40342e-10	-0.885618
201579833	chr2:201579833:G:T	9.02181e-07	-1.40342e-10	-1.07282	0.000122937	-1.40342e-10	-1.16242
201580886	chr2:201580886:C:G	8.77553e-07	-1.1005	-2.77775e-10	0.000262631	-0.403342	-2.77775e-10
201580915	chr2:201580915:A:C	2.41674e-07	-1.1522	-1.23785	2.55775e-05	-1.66108	-1.0713
201582286	chr2:201582286:C:T	9.05295e-06	2.37456	-1.14136	0.000113085	-0.265119	-0.980831
201582781	chr2:201582781:T:C	1.71649e-06	-1.40342e-10	-0.429601	0.000225887	-1.40342e-10	-0.554058
201583248	chr2:201583248:CATG:C	8.88294e-07	-1.40342e-10	-1.08834	0.000121237	-1.40342e-10	-1.17634
201584252	chr2:201584252:T:C	1.88475e-07	-1.40852	-1.23015	2.1135e-05	-1.67705	-1.24611
201584594	chr2:201584594:C:T	5.1501e-07	-1.63345	-2.77775e-10	7.4007e-05	-1.66993	-2.77775e-10
201584639	chr2:201584639:C:T	3.49078e-06	-1.40342e-10	0.280242	0.000440285	-1.40342e-10	0.113332
201584662	chr2:201584662:A:C	1.83147e-06	0.64163	-1.0064	6.33608e-05	-0.745499	-1.07975
201585838	chr2:201585838:G:A	2.39338e-07	-1.161	-1.23876	2.54535e-05	-1.66284	-1.0744
201586016	chr2:201586016:G:C	5.14889e-06	1.78949	-1.1206	0.000100277	-0.449912	-0.916238
201586201	chr2:201586201:G:A	4.67182e-07	-0.553292	-1.17763	2.59771e-05	-1.49061	-1.22626
201586319	chr2:201586319:G:A	4.30583e-07	-0.609092	-1.20341	3.37095e-05	-1.44395	-1.01236
201586748	chr2:201586748:GACTT:G	1.04775e-05	2.16435	-0.785004	0.000152034	-0.429872	-0.520116
201587261	chr2:201587261:G:A	2.37444e-07	-1.16303	-1.24467	2.26429e-05	-1.64521	-1.20904
201587476	chr2:201587476:G:A	6.87283e-07	-0.40854	-0.936354	5.10235e-05	-1.12778	-0.914024
201587801	chr2:201587801:C:T	1.34562e-06	-1.40342e-10	-0.673028	0.000251291	-1.40342e-10	-0.447479
201587872	chr2:201587872:A:G	1.86642e-06	-1.40342e-10	-0.345865	0.000351615	-1.40342e-10	-0.111554
201588022	chr2:201588022:AAAGCCC:A	1.25283e-06	-1.40342e-10	-0.744482	0.000230868	-1.40342e-10	-0.532247
201588069	chr2:201588069:AAAG:A	3.56899e-06	-1.40342e-10	0.302399	0.000505554	-1.40342e-10	0.251563
201588791	chr2:201588791:T:C	1.01236e-06	-1.40342e-10	-0.957603	0.000181452	-1.40342e-10	-0.773103
201589103	chr2:201589103:G:A	1.84135e-06	-1.40342e-10	-0.359388	0.000346282	-1.40342e-10	-0.126839
201589233	chr2:201589233:T:G	7.58692e-07	-1.40342e-10	-1.24604	0.000113158	-1.40342e-10	-1.24531
201589298	chr2:201589298:A:C	1.87736e-06	-1.40342e-10	-0.340016	0.000353926	-1.40342e-10	-0.105002
201589370	chr2:201589370:G:A	1.82795e-05	3.13688	-1.20098	7.00867e-05	-0.756736	-0.967622
201589467	chr2:201589467:T:G	7.93734e-07	-1.40342e-10	-1.20089	0.0001456	-1.40342e-10	-0.993227
201589822	chr2:201589822:C:T	1.87041e-06	-1.40342e-10	-0.343725	0.000352448	-1.40342e-10	-0.109187
201589939	chr2:201589939:A:G	8.8357e-07	-1.40342e-10	-1.09367	0.000137474	-1.40342e-10	-1.05066
201589990	chr2:201589990:T:C	1.35474e-06	-1.40342e-10	-0.666277	0.00025335	-1.40342e-10	-0.439318
201590280	chr2:201590280:C:T	1.90071e-06	-0.327655	-2.77775e-10	0.000581872	0.392159	-2.77775e-10
201590344	chr2:201590344:C:T	7.59295e-07	-1.40342e-10	-1.24525	0.000113073	-1.40342e-10	-1.24606
201590752	chr2:201590752:T:A	1.73939e-06	0.621795	-1.03814	6.84528e-05	-0.730067	-1.01788
201590791	chr2:201590791:G:C	1.28351e-06	-1.40342e-10	-0.720283	0.000237602	-1.40342e-10	-0.503494
201590812	chr2:201590812:T:C	1.96802e-07	-1.35432	-1.24112	2.11739e-05	-1.67636	-1.24497
201591077	chr2:201591077:G:A	2.13512e-07	-1.28394	-1.23	2.29913e-05	-1.66951	-1.16947
201591365	chr2:201591365:C:G	1.34474e-06	-1.40342e-10	-0.673687	0.000251094	-1.40342e-10	-0.448262
201591404	chr2:201591404:G:A	1.1753e-06	0.192089	-1.00045	6.44842e-05	-0.827988	-0.979683
201591428	chr2:201591428:A:G	1.01039e-06	-1.40342e-10	-0.959547	0.000180994	-1.40342e-10	-0.775627
201591511	chr2:201591511:A:G	6.70799e-07	-0.129157	-1.24001	2.98736e-05	-1.33456	-1.24256
201591526	chr2:201591526:T:G	7.56374e-07	-1.2491	-2.77775e-10	7.72851e-05	-1.62659	-2.77775e-10
201591922	chr2:201591922:C:T	7.72826e-07	-1.40342e-10	-1.22759	0.000114612	-1.40342e-10	-1.23254
201592209	chr2:201592209:A:C	0.000195459	5.20765	-0.902182	0.000299157	0.375563	-0.648684
201592280	chr2:201592280:C:T	1.92244e-07	-1.40793	-1.21094	2.36462e-05	-1.67826	-1.13262
201592393	chr2:201592393:T:C	7.85951e-07	-1.40342e-10	-1.21075	0.000142214	-1.40342e-10	-1.01676
201592870	chr2:201592870:C:T	5.73364e-06	1.6032	-0.826734	0.000116831	-0.647052	-0.566308
201593290	chr2:201593290:T:C	2.40965e-06	-1.40342e-10	-0.0904018	0.000467564	-1.40342e-10	0.173446
201593341	chr2:201593341:G:C	7.63027e-07	-1.40342e-10	-1.24035	0.000113061	-1.40342e-10	-1.24616
201594044	chr2:201594044:T:C	7.81874e-07	-1.40342e-10	-1.21595	0.00011307	-1.40342e-10	-1.24609
201594630	chr2:201594630:T:C	1.52765e-06	-1.40342e-10	-0.546156	0.000199395	-1.40342e-10	-0.678805
201594953	chr2:201594953:T:C	1.86187e-06	-1.40342e-10	-0.348303	0.000350666	-1.40342e-10	-0.114258
201595239	chr2:201595239:G:A	1.89583e-06	-1.40342e-10	-0.330228	0.000358004	-1.40342e-10	-0.0935478
201595312	chr2:201595312:C:T	1.97393e-06	-1.40342e-10	-0.28986	0.000374363	-1.40342e-10	-0.0488664
201595326	chr2:201595326:C:A	6.51518e-07	-0.465569	-0.932765	4.95135e-05	-1.15898	-0.912866
201595644	chr2:201595644:G:A	2.70171e-07	-1.09064	-1.18794	2.57195e-05	-1.62398	-1.10286
201595664	chr2:201595664:G:A	2.57187e-07	-1.08572	-1.24212	2.3164e-05	-1.62206	-1.20943
201595881	chr2:201595881:G:A	2.42933e-07	-1.15237	-1.23248	2.19412e-05	-1.63957	-1.24616
201595939	chr2:201595939:A:G	2.19466e-07	-1.24173	-1.24471	2.159e-05	-1.66069	-1.24117
201596228	chr2:201596228:T:G	2.13934e-07	-1.31025	-1.20172	2.41985e-05	-1.67353	-1.11427
201596255	chr2:201596255:T:A	2.12319e-07	-1.27354	-1.24601	2.15467e-05	-1.66674	-1.23713
201596256	chr2:201596256:G:T	2.12363e-07	-1.27361	-1.24573	2.15124e-05	-1.66679	-1.23867
201596257	chr2:201596257:G:A	7.7798e-07	-1.40342e-10	-1.22094	0.000115288	-1.40342e-10	-1.22666
201596615	chr2:201596615:C:T	7.72097e-07	-1.40342e-10	-1.22853	0.000135274	-1.40342e-10	-1.06679
201596624	chr2:201596624:A:G	1.86626e-06	-1.40342e-10	-0.345947	0.000351551	-1.40342e-10	-0.111735
201597309	chr2:201597309:G:A	1.58991e-06	0.0795565	-0.585761	0.00176346	1.96819	-0.467244
201597483	chr2:201597483:C:T	7.2201e-07	-0.0696112	-1.22599	3.16915e-05	-1.29777	-1.22027
201597537	chr2:201597537:C:T	2.46366e-07	-1.19015	-1.18067	2.53421e-05	-1.65102	-1.09061
201597748	chr2:201597748:G:A	2.12919e-07	-1.27186	-1.24487	2.14739e-05	-1.66642	-1.24084
201598177	chr2:201598177:C:T	2.30963e-07	-1.22199	-1.2134	2.40659e-05	-1.65904	-1.13426
201598792	chr2:201598792:G:C	2.33007e-07	-1.18245	-1.24412	2.24361e-05	-1.64946	-1.21396
201599254	chr2:201599254:T:C	2.68507e-07	-1.07692	-1.20784	2.47831e-05	-1.62014	-1.14379
201599357	chr2:201599357:T:C	5.04636e-07	-1.6538	-2.77775e-10	9.0937e-05	-1.46392	-2.77775e-10
201599402	chr2:201599402:T:A	4.202e-07	-0.590739	-1.24617	2.51262e-05	-1.50436	-1.24582
201599750	chr2:201599750:A:G	6.75676e-06	-1.40342e-10	0.940658	0.000953871	-1.40342e-10	0.886437
201599922	chr2:201599922:G:A	2.21131e-07	-1.2928	-1.18609	2.46275e-05	-1.67118	-1.09904
201600131	chr2:201600131:A:G	2.2787e-07	-1.25993	-1.18894	2.46301e-05	-1.66608	-1.10404
201600392	chr2:201600392:C:T	2.29723e-07	-1.22935	-1.21142	2.38794e-05	-1.66013	-1.14094
201600439	chr2:201600439:G:A	1.34409e-06	-1.40342e-10	-0.674168	0.000250544	-1.40342e-10	-0.450458
201601073	chr2:201601073:C:T	1.37731e-06	-1.40342e-10	-0.649754	0.00025819	-1.40342e-10	-0.420395
201601311	chr2:201601311:TGTGTGG:T	1.01369e-06	-1.40342e-10	-0.956289	0.00015936	-1.40342e-10	-0.902922
201601328	chr2:201601328:AGACT:A	7.7231e-07	-1.40342e-10	-1.22825	0.000115929	-1.40342e-10	-1.22112
201601458	chr2:201601458:A:G	1.63537e-07	-1.54556	-1.23504	2.38354e-05	-1.62547	-1.17745
201601558	chr2:201601558:C:CT	7.76855e-07	-1.40342e-10	-1.22239	0.000115135	-1.40342e-10	-1.22798
201601941	chr2:201601941:T:G	7.5863e-07	-1.40342e-10	-1.24613	0.000113124	-1.40342e-10	-1.24561
201602397	chr2:201602397:C:A	6.06799e-07	-1.46944	-2.77775e-10	0.000179179	-0.785705	-2.77775e-10
201603665	chr2:201603665:G:A	7.85994e-07	-1.40342e-10	-1.21069	0.00011306	-1.40342e-10	-1.24617
201603698	chr2:201603698:T:A	1.74171e-07	-1.48963	-1.22798	2.31106e-05	-1.65112	-1.18268
201603773	chr2:201603773:T:C	2.25236e-07	-1.26492	-1.19557	2.46182e-05	-1.66787	-1.10274
201603892	chr2:201603892:C:T	9.86682e-07	-1.40342e-10	-0.983292	0.00015633	-1.40342e-10	-0.92212
201603909	chr2:201603909:T:C	4.02008e-07	-0.98453	-0.896638	3.09043e-05	-1.66995	-0.873248
201604218	chr2:201604218:C:T	4.4062e-07	-0.775456	-1.014	3.28409e-05	-1.49133	-0.991086
201604220	chr2:201604220:G:A	7.72169e-07	-1.40342e-10	-1.22844	0.000113404	-1.40342e-10	-1.24313
201604395	chr2:201604395:G:A	2.53601e-07	-1.14905	-1.19282	2.50395e-05	-1.64176	-1.11188
201604638	chr2:201604638:C:T	9.55851e-07	-1.40342e-10	-1.01504	0.000150853	-1.40342e-10	-0.957782
201604749	chr2:201604749:A:G	1.02306e-06	-1.40342e-10	-0.947089	0.000162715	-1.40342e-10	-0.88209
201604805	chr2:201604805:C:T	7.75382e-07	-1.40342e-10	-1.22428	0.000118249	-1.40342e-10	-1.2013
201604845	chr2:201604845:T:C	7.70732e-07	-1.40342e-10	-1.2303	0.00013318	-1.40342e-10	-1.08239
201606255	chr2:201606255:G:A	2.60001e-07	-1.16272	-1.15423	2.65007e-05	-1.64521	-1.05171
201606479	chr2:201606479:G:A	7.67223e-07	-1.40342e-10	-1.23486	0.000113124	-1.40342e-10	-1.24561
201606487	chr2:201606487:A:T	1.42185e-06	0.290801	-0.908728	5.61329e-05	-1.28222	-0.664149
201606520	chr2:201606520:T:C	2.63757e-07	-1.13865	-1.16396	2.62797e-05	-1.63877	-1.06652
201606693	chr2:201606693:G:A	2.53427e-06	0.877542	-0.91752	7.31916e-05	-1.00167	-0.679343
201607023	chr2:201607023:GAGAA:G	1.38979e-06	-1.40342e-10	-0.640732	0.000184653	-1.40342e-10	-0.755613
201607548	chr2:201607548:A:G	8.00205e-07	-1.40342e-10	-1.19277	0.000113274	-1.40342e-10	-1.24428
201607766	chr2:201607766:C:T	7.64162e-07	-1.40342e-10	-1.23886	0.000113066	-1.40342e-10	-1.24612
201608002	chr2:201608002:T:C	2.60636e-07	-1.14619	-1.16832	2.60691e-05	-1.64063	-1.07271
201608213	chr2:201608213:T:C	8.24903e-07	-1.40342e-10	-1.16237	0.000134975	-1.40342e-10	-1.069
201608355	chr2:201608355:A:G	2.15664e-07	-1.31806	-1.18586	2.48839e-05	-1.67485	-1.08502
201609128	chr2:201609128:A:T	2.57507e-07	-1.14829	-1.17831	2.56663e-05	-1.6412	-1.08771
201609642	chr2:201609642:A:C	8.10737e-07	-1.40342e-10	-1.1797	0.000125324	-1.40342e-10	-1.14319
201609726	chr2:201609726:T:C	2.15912e-07	-1.34285	-1.15992	2.5821e-05	-1.67673	-1.04618
201609894	chr2:201609894:CA:C	2.95945e-06	0.914968	-0.799849	8.70926e-05	-0.973071	-0.534049
201610148	chr2:201610148:T:C	8.48654e-07	-1.40342e-10	-1.13399	0.000116987	-1.40342e-10	-1.21203
201610149	chr2:201610149:T:TGAA	4.77129e-07	-0.501946	-1.20791	2.66599e-05	-1.47645	-1.21448
201610183	chr2:201610183:G:A	2.2108e-07	-1.31838	-1.16074	2.58563e-05	-1.67469	-1.04685
201610299	chr2:201610299:T:C	2.63572e-07	-1.16776	-1.13555	2.71371e-05	-1.64576	-1.02743
201610445	chr2:201610445:G:A	9.46654e-07	-1.40342e-10	-1.02471	0.000123824	-1.40342e-10	-1.15523
201611417	chr2:201611417:A:G	7.84806e-07	-1.2122	-2.77775e-10	8.05815e-05	-1.58482	-2.77775e-10
201611443	chr2:201611443:A:G	7.66952e-07	-1.40342e-10	-1.23522	0.000113115	-1.40342e-10	-1.24569
201612316	chr2:201612316:T:C	6.12634e-06	-1.40342e-10	0.842713	0.000866078	-1.40342e-10	0.789884
201612403	chr2:201612403:A:G	2.71569e-07	-1.1074	-1.16602	2.64568e-05	-1.6291	-1.06948
201612751	chr2:201612751:G:A	8.58743e-07	-1.40342e-10	-1.12217	0.000121253	-1.40342e-10	-1.17621
201613141	chr2:201613141:C:G	7.616e-07	-1.40342e-10	-1.24222	0.000118824	-1.40342e-10	-1.19645
201613219	chr2:201613219:G:A	4.0281e-07	-0.816123	-1.06305	3.57415e-05	-1.34976	-1.04802
201613331	chr2:201613331:T:C	9.26341e-07	-1.40342e-10	-1.0464	0.000137366	-1.40342e-10	-1.05145
201613455	chr2:201613455:T:C	2.42597e-07	-1.21087	-1.17537	2.53954e-05	-1.65631	-1.08321
201613640	chr2:201613640:T:G	1.29267e-06	0.3377	-1.05087	5.97546e-05	-0.849756	-1.03409
201613907	chr2:201613907:C:T	4.92357e-07	-1.67844	-2.77775e-10	8.48537e-05	-1.53316	-2.77775e-10
201613947	chr2:201613947:G:A	8.26338e-07	-1.40342e-10	-1.16064	0.000156908	-1.40342e-10	-0.918434
201614056	chr2:201614056:A:G	7.91874e-07	-1.40342e-10	-1.20324	0.000124979	-1.40342e-10	-1.14595
201614260	chr2:201614260:G:A	7.75088e-07	-1.40342e-10	-1.22466	0.000133998	-1.40342e-10	-1.07627
201614279	chr2:201614279:G:A	8.38694e-07	-1.40342e-10	-1.14579	0.000161418	-1.40342e-10	-0.890093
201614323	chr2:201614323:C:T	1.69129e-07	-1.66268	-1.08429	2.55953e-05	-1.63433	-1.09735
201614617	chr2:201614617:A:G	8.01725e-07	-1.40342e-10	-1.19087	0.000118881	-1.40342e-10	-1.19596
201615558	chr2:201615558:C:T	1.72417e-07	-1.49475	-1.23297	2.34016e-05	-1.6494	-1.17189
201615566	chr2:201615566:A:G	2.61485e-07	-1.08855	-1.22271	2.42519e-05	-1.62695	-1.15865
201615854	chr2:201615854:G:A	2.5187e-07	-1.13166	-1.21706	2.42018e-05	-1.63918	-1.14848
201616127	chr2:201616127:T:C	1.7516e-07	-1.47378	-1.23816	2.30751e-05	-1.65814	-1.1772
201616196	chr2:201616196:A:G	8.79354e-07	-1.40342e-10	-1.09845	0.000139822	-1.40342e-10	-1.03372
201616386	chr2:201616386:T:C	1.8975e-07	-1.52251	-1.10942	2.58683e-05	-1.64434	-1.07674
201616630	chr2:201616630:C:A	4.32333e-07	-1.56671	-0.241739	9.77921e-05	-1.25984	-0.131411
201616654	chr2:201616654:G:T	3.85254e-06	1.19388	-0.815029	9.89489e-05	-0.827412	-0.552076
201616759	chr2:201616759:A:T	1.21466e-06	0.107286	-0.882703	5.80248e-05	-1.27257	-0.640647
201617167	chr2:201617167:C:G	7.59939e-07	-1.40342e-10	-1.2444	0.000113211	-1.40342e-10	-1.24484
201617349	chr2:201617349:C:A	2.60676e-07	-1.16222	-1.15214	2.65945e-05	-1.6464	-1.04698
201618195	chr2:201618195:C:A	7.63541e-07	-1.40342e-10	-1.23967	0.000113651	-1.40342e-10	-1.24096
201618341	chr2:201618341:A:G	7.67e-07	-1.40342e-10	-1.23515	0.000113139	-1.40342e-10	-1.24547
201618886	chr2:201618886:C:T	6.62348e-06	-1.40342e-10	0.920737	0.0009356	-1.40342e-10	0.867097
201619536	chr2:201619536:C:T	7.58983e-07	-1.40342e-10	-1.24566	0.000113148	-1.40342e-10	-1.24539
201620093	chr2:201620093:C:T	1.73399e-07	-1.48061	-1.24143	2.38905e-05	-1.65526	-1.14535
201620741	chr2:201620741:TA:T	7.75735e-07	-1.40342e-10	-1.22383	0.000118859	-1.40342e-10	-1.19615
201620802	chr2:201620802:A:C	7.75841e-07	-1.40342e-10	-1.22369	0.000118881	-1.40342e-10	-1.19597
201621536	chr2:201621536:C:T	7.75841e-07	-1.40342e-10	-1.22369	0.000118881	-1.40342e-10	-1.19597
201621775	chr2:201621775:A:C	3.44146e-06	-1.40342e-10	0.266012	0.000700479	-1.40342e-10	0.577674
201621824	chr2:201621824:A:C	7.75585e-07	-1.40342e-10	-1.22402	0.000118823	-1.40342e-10	-1.19646
201621906	chr2:201621906:G:A	7.76088e-07	-1.40342e-10	-1.22337	0.000118937	-1.40342e-10	-1.1955
201622075	chr2:201622075:C:T	7.75957e-07	-1.40342e-10	-1.22354	0.000118907	-1.40342e-10	-1.19575
201622766	chr2:201622766:C:G	7.68044e-07	-1.40342e-10	-1.23379	0.000113179	-1.40342e-10	-1.24512
201623148	chr2:201623148:G:A	7.75841e-07	-1.40342e-10	-1.22369	0.000118881	-1.40342e-10	-1.19597
201624386	chr2:201624386:T:C	3.51691e-07	-0.781328	-1.23356	2.34949e-05	-1.58014	-1.23716
201625014	chr2:201625014:G:A	7.94336e-07	-1.40342e-10	-1.20013	0.000113182	-1.40342e-10	-1.2451
201625105	chr2:201625105:T:G	7.63456e-07	-1.40342e-10	-1.23978	0.00011306	-1.40342e-10	-1.24617
201625280	chr2:201625280:T:A	7.64935e-07	-1.40342e-10	-1.23785	0.000113077	-1.40342e-10	-1.24602
201625454	chr2:201625454:G:A	8.19112e-07	-1.40342e-10	-1.16942	0.000121364	-1.40342e-10	-1.1753
201625860	chr2:201625860:T:C	8.72007e-07	-1.40342e-10	-1.10684	0.000136864	-1.40342e-10	-1.0551
201627258	chr2:201627258:G:T	7.90958e-07	-1.40342e-10	-1.2044	0.000120227	-1.40342e-10	-1.18471
201628452	chr2:201628452:G:A	7.76304e-07	-1.40342e-10	-1.2231	0.000118986	-1.40342e-10	-1.19508
201630861	chr2:201630861:G:T	1.84141e-06	-1.40342e-10	-0.359351	0.000345073	-1.40342e-10	-0.130334
201630877	chr2:201630877:TC:T	8.30032e-07	-1.40342e-10	-1.15618	0.000122957	-1.40342e-10	-1.16226
201631163	chr2:201631163:A:G	7.75298e-07	-1.40342e-10	-1.22439	0.000113613	-1.40342e-10	-1.24129
201631766	chr2:201631766:G:T	5.87034e-07	-1.50256	-2.77775e-10	0.000130488	-1.10281	-2.77775e-10
201632432	chr2:201632432:C:T	4.33537e-07	-1.384	-0.421657	5.05239e-05	-1.66369	-0.387951
201632455	chr2:201632455:A:G	1.55613e-06	-1.40342e-10	-0.527684	0.000204483	-1.40342e-10	-0.653608
201632916	chr2:201632916:A:C	8.04802e-07	-1.40342e-10	-1.18704	0.000147577	-1.40342e-10	-0.97974
201633304	chr2:201633304:T:C	8.13968e-07	-1.40342e-10	-1.17572	0.000151233	-1.40342e-10	-0.95527
201634537	chr2:201634537:A:AG	8.77968e-07	-1.40342e-10	-1.10003	0.000123881	-1.40342e-10	-1.15477
201634960	chr2:201634960:C:G	4.33014e-07	-0.683392	-1.12348	3.29358e-05	-1.38403	-1.0955
201635472	chr2:201635472:G:A	6.60038e-07	-0.328063	-1.05728	4.49525e-05	-1.12853	-1.03996
201636433	chr2:201636433:C:T	7.71737e-07	-1.40342e-10	-1.229	0.000117938	-1.40342e-10	-1.20393
201636482	chr2:201636482:T:C	6.37883e-07	-0.389732	-1.02975	4.01903e-05	-1.26967	-1.0108
201636725	chr2:201636725:T:C	9.01899e-06	2.37717	-1.14772	5.61508e-05	-0.908087	-1.03796
201637400	chr2:201637400:T:C	7.90887e-07	-1.40342e-10	-1.20448	0.000122223	-1.40342e-10	-1.16824
201637472	chr2:201637472:A:C	1.662e-06	-0.461862	-2.77775e-10	8.94728e-05	-1.48016	-2.77775e-10
201637676	chr2:201637676:T:C	1.75672e-07	-1.46468	-1.24434	2.38815e-05	-1.65978	-1.1412
201638502	chr2:201638502:C:T	2.50213e-06	1.10945	-1.1622	4.35036e-05	-1.15542	-1.04583
201638524	chr2:201638524:C:T	1.65324e-06	0.650099	-1.11724	5.0071e-05	-0.988608	-1.07204
201639056	chr2:201639056:A:G	9.79804e-07	-1.40342e-10	-0.990287	0.000134733	-1.40342e-10	-1.0708
201639079	chr2:201639079:G:C	1.02405e-06	-1.40342e-10	-0.946123	0.000139813	-1.40342e-10	-1.03378
201639911	chr2:201639911:C:T	8.62539e-07	-1.40342e-10	-1.11776	0.000127652	-1.40342e-10	-1.12478
201640034	chr2:201640034:T:C	1.48509e-07	-1.64586	-1.23113	2.64407e-05	-1.51195	-1.18723
201640278	chr2:201640278:A:G	1.30452e-06	-1.40342e-10	-0.704046	0.000166431	-1.40342e-10	-0.859511
201641017	chr2:201641017:T:A	2.265e-07	-1.57917	-0.875721	0.000105803	-0.471916	-0.840599
201641234	chr2:201641234:C:T	7.73626e-07	-1.40342e-10	-1.22655	0.000114531	-1.40342e-10	-1.23324
201641266	chr2:201641266:A:C	2.97514e-07	-1.16531	-1.01686	4.61197e-05	-1.04053	-1.10232
201641352	chr2:201641352:T:C	7.8115e-07	-1.40342e-10	-1.21687	0.000115996	-1.40342e-10	-1.22054
201641901	chr2:201641901:G:C	2.84049e-07	-1.64235	-0.586141	9.0667e-05	-1.1022	-0.364694
201642030	chr2:201642030:T:C	2.74209e-06	-1.40342e-10	0.0388357	0.000442598	-1.40342e-10	0.11857
201642509	chr2:201642509:G:C	4.43809e-07	-0.883022	-0.899222	8.69214e-05	-0.769542	-0.739544
201642554	chr2:201642554:C:T	3.5885e-06	0.307851	-2.77775e-10	0.000385925	-0.0184484	-2.77775e-10
201642630	chr2:201642630:G:C	3.78086e-06	1.13736	-0.77729	0.000594222	0.997827	-0.584666
201642742	chr2:201642742:T:C	8.32861e-07	-1.40342e-10	-1.15277	0.000120777	-1.40342e-10	-1.18015
201643259	chr2:201643259:T:C	4.28763e-07	-1.5061	-0.310631	8.33908e-05	-1.48071	-0.0698479
201643392	chr2:201643392:A:C	7.71469e-07	-1.40342e-10	-1.22934	0.000116083	-1.40342e-10	-1.21979
201643412	chr2:201643412:C:T	3.67788e-06	0.716204	-0.383752	0.000383247	0.374853	-0.400264
201643603	chr2:201643603:C:T	1.0223e-06	-1.40342e-10	-0.947831	0.000144494	-1.40342e-10	-1.00085
201643776	chr2:201643776:G:A	3.72966e-07	-1.60791	-0.348242	7.26034e-05	-1.55101	-0.138074
201643931	chr2:201643931:G:T	3.6675e-06	0.713488	-0.383863	0.000382014	0.37174	-0.400373
201643932	chr2:201643932:A:T	3.90349e-06	0.773059	-0.381072	0.000404744	0.426753	-0.397589
201644810	chr2:201644810:TAGTC:T	7.64229e-07	-1.40342e-10	-1.23877	0.000113525	-1.40342e-10	-1.24207
201644883	chr2:201644883:C:A	2.22719e-07	-1.67416	-0.797574	4.2406e-05	-1.67832	-0.548484
201644934	chr2:201644934:A:C	6.38697e-06	0.019183	0.865193	0.000667767	-0.18896	0.718808
201645032	chr2:201645032:A:G	7.59269e-07	-1.40342e-10	-1.24528	0.000120913	-1.40342e-10	-1.17902
201645091	chr2:201645091:T:C	4.66426e-07	-1.54741	-0.185129	9.68137e-05	-1.52246	0.121152
201645631	chr2:201645631:T:C	1.50487e-05	1.74141	-2.77775e-10	0.00163534	1.42552	-2.77775e-10
201646355	chr2:201646355:TG:T	7.6127e-07	-1.40342e-10	-1.24265	0.000116401	-1.40342e-10	-1.21705
201646405	chr2:201646405:A:G	7.61491e-07	-1.40342e-10	-1.24236	0.000116297	-1.40342e-10	-1.21794
201646737	chr2:201646737:A:G	7.21733e-06	1.0066	-2.77775e-10	0.000705504	0.584821	-2.77775e-10
201646856	chr2:201646856:C:A	1.21003e-06	-1.40342e-10	-0.779238	0.000198205	-1.40342e-10	-0.684789
201647094	chr2:201647094:A:G	1.13097e-05	0.685509	0.770268	0.00109742	0.398763	0.627859
201647142	chr2:201647142:T:G	8.56594e-07	-1.40342e-10	-1.12468	0.00013725	-1.40342e-10	-1.05229
201647293	chr2:201647293:C:T	1.04347e-06	-1.40342e-10	-0.927332	0.000170157	-1.40342e-10	-0.837368
201647326	chr2:201647326:G:A	8.31973e-07	-1.40342e-10	-1.15384	0.000116067	-1.40342e-10	-1.21992
201647712	chr2:201647712:G:A	6.19596e-06	1.25268	-0.398665	0.000595653	0.830357	-0.414791
201647726	chr2:201647726:C:T	1.00464e-06	-1.40342e-10	-0.965251	0.000162859	-1.40342e-10	-0.881209
201648070	chr2:201648070:T:C	1.0213e-06	-1.40342e-10	-0.948808	0.000145467	-1.40342e-10	-0.994145
201648766	chr2:201648766:A:G	2.90898e-06	-1.40342e-10	0.0979192	0.000385676	-1.40342e-10	-0.0190926
201648832	chr2:201648832:T:C	5.91887e-06	-1.40342e-10	0.808261	0.000719447	-1.40342e-10	0.604392
201648892	chr2:201648892:T:C	4.29046e-07	-0.983579	-0.832496	7.51228e-05	-0.986357	-0.66861
201649042	chr2:201649042:T:C	2.11142e-07	-1.58767	-0.937432	3.82507e-05	-1.57719	-0.752739
201649160	chr2:201649160:T:C	3.44059e-07	-1.54869	-0.488136	6.44955e-05	-1.53007	-0.277427
201649170	chr2:201649170:C:T	7.82587e-07	-1.40342e-10	-1.21503	0.000118136	-1.40342e-10	-1.20225
201649430	chr2:201649430:T:C	1.19002e-06	-1.40342e-10	-0.795912	0.000161732	-1.40342e-10	-0.888151
201649478	chr2:201649478:C:T	9.62629e-07	-1.40342e-10	-1.00797	0.00015565	-1.40342e-10	-0.926479
201649897	chr2:201649897:C:T	7.77555e-07	-1.40342e-10	-1.22148	0.00011313	-1.40342e-10	-1.24556
201650015	chr2:201650015:C:T	7.61277e-07	-1.40342e-10	-1.24264	0.000122922	-1.40342e-10	-1.16254
201651488	chr2:201651488:A:G	8.08817e-07	-1.40342e-10	-1.18207	0.000127542	-1.40342e-10	-1.12564
201652052	chr2:201652052:T:C	5.7813e-07	-1.45929	-0.0585518	0.000115633	-1.43533	0.211663
201652086	chr2:201652086:A:G	8.03586e-07	-1.40342e-10	-1.18856	0.000118065	-1.40342e-10	-1.20286
201652126	chr2:201652126:A:C	6.70245e-07	-1.57489	0.204895	9.37786e-05	-1.29969	-0.13346
201652184	chr2:201652184:T:C	2.23822e-07	-1.49302	-0.97377	4.00919e-05	-1.48282	-0.8001
201652532	chr2:201652532:C:T	4.95365e-07	-1.67235	-2.77775e-10	7.40728e-05	-1.66904	-2.77775e-10
201652951	chr2:201652951:T:C	3.31866e-06	-1.40342e-10	0.229676	0.00043532	-1.40342e-10	0.101991
201653356	chr2:201653356:C:T	7.66101e-07	-1.40342e-10	-1.23633	0.000113101	-1.40342e-10	-1.24581
201653651	chr2:201653651:G:C	2.93854e-07	-1.6376	-0.556954	3.92175e-05	-1.60864	-0.696328
201654039	chr2:201654039:C:G	2.19009e-07	-1.64089	-0.84764	2.83648e-05	-1.59909	-1.02986
201654285	chr2:201654285:C:T	7.60355e-07	-1.40342e-10	-1.24385	0.000117855	-1.40342e-10	-1.20464
201654410	chr2:201654410:T:G	9.36107e-07	-1.40342e-10	-1.03591	0.000138555	-1.40342e-10	-1.04282
201655142	chr2:201655142:G:A	8.16689e-07	-1.40342e-10	-1.17238	0.000121533	-1.40342e-10	-1.1739
201655880	chr2:201655880:G:A	1.85303e-06	-1.40342e-10	-0.353061	0.000250166	-1.40342e-10	-0.451967
201655997	chr2:201655997:C:T	4.96644e-07	-1.66977	-2.77775e-10	7.45913e-05	-1.66207	-2.77775e-10
201656425	chr2:201656425:T:G	5.32052e-07	-1.6009	-2.77775e-10	7.33813e-05	-1.67842	-2.77775e-10
201656703	chr2:201656703:T:C	4.75732e-07	-1.66639	-0.0463993	5.03475e-05	-1.64919	-0.405956
201656901	chr2:201656901:A:G	5.40896e-07	-0.61111	-0.973302	8.62825e-05	-0.585937	-0.930528
201657354	chr2:201657354:G:A	2.87681e-06	0.0867993	-2.77775e-10	0.000322536	-0.197876	-2.77775e-10
201657973	chr2:201657973:T:G	1.92475e-07	-1.37643	-1.24124	2.99303e-05	-1.34732	-1.22789
201658121	chr2:201658121:A:G	7.65825e-07	-1.40342e-10	-1.23669	0.000114176	-1.40342e-10	-1.23635
201658214	chr2:201658214:T:C	7.60194e-07	-1.40342e-10	-1.24407	0.000115135	-1.40342e-10	-1.22799
201658255	chr2:201658255:A:C	2.35048e-06	-1.40342e-10	-0.115267	0.0003639	-1.40342e-10	-0.077212
201658333	chr2:201658333:A:C	3.1811e-07	-1.21349	-0.901756	4.88076e-05	-1.15438	-0.931824
201658374	chr2:201658374:C:T	1.16363e-06	-1.40342e-10	-0.818339	0.000185054	-1.40342e-10	-0.753446
201658624	chr2:201658624:C:T	1.57266e-07	-1.57964	-1.24006	2.53739e-05	-1.53493	-1.20544
201658824	chr2:201658824:A:G	8.8188e-07	-1.06347	-0.0321155	0.000170995	-0.983918	0.151459
201658958	chr2:201658958:A:G	9.1904e-07	0.186707	-1.24102	0.000119256	0.0329289	-1.22575
201659084	chr2:201659084:T:C	3.31036e-07	-0.82924	-1.24617	4.83197e-05	-0.907986	-1.18827
201659180	chr2:201659180:C:T	8.01749e-07	-1.40342e-10	-1.19084	0.000118304	-1.40342e-10	-1.20083
201659185	chr2:201659185:G:A	5.02582e-07	-1.65788	-2.77775e-10	7.33937e-05	-1.67825	-2.77775e-10
201659903	chr2:201659903:T:C	1.34396e-06	-0.573155	-0.10111	0.000127468	-1.129	0.00277377
201660156	chr2:201660156:T:G	2.15367e-07	-1.57365	-0.931646	2.88929e-05	-1.61806	-0.992433
201660307	chr2:201660307:A:G	7.89224e-07	-1.40342e-10	-1.20659	0.000119773	-1.40342e-10	-1.1885
201660542	chr2:201660542:T:C	1.14904e-05	-1.40342e-10	1.47163	0.00249794	-1.40342e-10	1.84913
201660828	chr2:201660828:C:T	1.26635e-06	-0.692613	-0.0411316	0.00012391	-1.221	0.0664719
201660839	chr2:201660839:A:C	7.59869e-07	-1.40342e-10	-1.24449	0.000121204	-1.40342e-10	-1.17662
201660916	chr2:201660916:A:G	8.58101e-06	-1.40342e-10	1.17967	0.00183264	-1.40342e-10	1.53942
201661630	chr2:201661630:T:C	1.56353e-07	-1.67689	-1.14864	3.04413e-05	-1.35876	-1.19953
201661685	chr2:201661685:T:A	7.5979e-07	-1.40342e-10	-1.2446	0.000113061	-1.40342e-10	-1.24617
201661860	chr2:201661860:T:A	7.622e-07	-1.40342e-10	-1.24143	0.000113185	-1.40342e-10	-1.24507
201662154	chr2:201662154:A:G	1.06545e-06	-1.40342e-10	-0.906486	0.000157936	-1.40342e-10	-0.911901
201662610	chr2:201662610:C:T	1.21906e-05	-1.40342e-10	1.53078	0.00265843	-1.40342e-10	1.9114
201662744	chr2:201662744:A:G	3.47074e-06	1.33365	-1.05916	0.000328648	0.844149	-1.02325
201662854	chr2:201662854:T:C	8.24396e-07	-1.40342e-10	-1.16299	0.000115203	-1.40342e-10	-1.2274
201663344	chr2:201663344:A:T	7.79718e-07	-1.40342e-10	-1.21871	0.000117975	-1.40342e-10	-1.20362
201664756	chr2:201664756:T:C	2.11605e-07	-1.47184	-1.05108	2.90334e-05	-1.5343	-1.07134
201664791	chr2:201664791:T:C	2.21081e-07	-1.40025	-1.07887	3.00815e-05	-1.47295	-1.09723
201665957	chr2:201665957:T:C	1.29556e-06	-0.096856	-0.614084	0.00028508	0.0949587	-0.416279
201666413	chr2:201666413:G:C	1.98853e-06	0.869605	-1.15209	0.000260746	0.75292	-1.16346
201666541	chr2:201666541:T:C	1.86829e-06	0.843825	-1.18869	0.000249361	0.742315	-1.1975
201666821	chr2:201666821:T:C	8.61016e-07	-1.40342e-10	-1.11953	0.000151159	-1.40342e-10	-0.955757
201666901	chr2:201666901:A:G	1.34e-06	-0.142872	-0.534346	0.000297308	0.042008	-0.321329
201667672	chr2:201667672:G:T	7.79315e-07	-1.40342e-10	-1.21922	0.000115564	-1.40342e-10	-1.22427
201668385	chr2:201668385:A:T	7.71466e-07	-1.40342e-10	-1.22935	0.000113694	-1.40342e-10	-1.24058
201668437	chr2:201668437:G:A	3.29607e-06	1.33789	-1.11504	0.000413011	1.17829	-1.1289
201668748	chr2:201668748:C:T	8.37992e-07	-1.40342e-10	-1.14663	0.000120833	-1.40342e-10	-1.17968
201668766	chr2:201668766:C:G	8.48127e-07	-1.40342e-10	-1.13461	0.000147568	-1.40342e-10	-0.979805
201669383	chr2:201669383:A:G	2.11448e-07	-1.36284	-1.16082	2.64324e-05	-1.63536	-1.06414
201669580	chr2:201669580:TATAGGAAGAGCTTAA:T	7.75254e-07	-1.40342e-10	-1.22445	0.000114981	-1.40342e-10	-1.22933
201669942	chr2:201669942:T:G	8.00535e-07	-1.40342e-10	-1.19236	0.0001162	-1.40342e-10	-1.21878
201670188	chr2:201670188:A:T	9.3368e-07	-1.40342e-10	-1.03851	0.000149065	-1.40342e-10	-0.969706
201670473	chr2:201670473:T:C	8.76507e-07	-1.40342e-10	-1.1017	0.000132196	-1.40342e-10	-1.08981
201670498	chr2:201670498:G:A	1.76004e-06	-1.40342e-10	-0.404551	0.000231114	-1.40342e-10	-0.531179
201671163	chr2:201671163:AGTTT:A	5.14755e-06	1.83055	-1.16191	0.000638853	1.65735	-1.17177
201671260	chr2:201671260:A:G	6.29953e-07	-1.43199	-2.77775e-10	0.000117996	-1.20344	-2.77775e-10
201671432	chr2:201671432:C:A	1.13875e-06	-1.40342e-10	-0.839956	0.000174449	-1.40342e-10	-0.812459
201672368	chr2:201672368:T:C	6.36642e-06	-1.40342e-10	0.881153	0.000814354	-1.40342e-10	0.728304
201672477	chr2:201672477:A:T	9.32566e-06	-1.40342e-10	1.26289	0.00129076	-1.40342e-10	1.1889
201672844	chr2:201672844:G:A	2.76677e-07	-1.32431	-0.930482	3.34589e-05	-1.42399	-1.03978
201673017	chr2:201673017:C:A	1.18083e-06	0.142026	-0.945691	0.000104148	-0.434137	-0.894139
201673338	chr2:201673338:A:C	7.79385e-06	-1.40342e-10	1.08345	0.00159124	-1.40342e-10	1.39818
201673880	chr2:201673880:T:C	7.8216e-06	-1.40342e-10	1.087	0.00158808	-1.40342e-10	1.39619
201674505	chr2:201674505:A:AGACCTCAGCT	9.07006e-07	-0.334002	-0.733489	7.7135e-05	-0.890066	-0.738468
201674914	chr2:201674914:G:A	1.24454e-05	-1.40342e-10	1.55147	0.00191928	-1.40342e-10	1.58561
201675293	chr2:201675293:G:T	5.22241e-07	-1.61951	-2.77775e-10	7.35331e-05	-1.67636	-2.77775e-10
201675939	chr2:201675939:C:A	3.91269e-07	-1.24902	-0.659223	8.84254e-05	-0.832459	-0.659472
201676146	chr2:201676146:T:G	5.263e-07	-0.688493	-0.923275	0.000108493	-0.565196	-0.722211
201676984	chr2:201676984:T:G	1.07164e-06	-0.241276	-0.659423	0.000379714	0.37775	-0.412422
201677493	chr2:201677493:A:G	8.21886e-07	-1.40342e-10	-1.16604	0.000120425	-1.40342e-10	-1.18306
201677849	chr2:201677849:T:C	1.81541e-06	-1.40342e-10	-0.373571	0.000235973	-1.40342e-10	-0.510373
201677891	chr2:201677891:C:T	4.70356e-07	-1.61874	-0.105404	5.50483e-05	-1.65479	-0.311087
201678153	chr2:201678153:T:C	1.8107e-07	-1.66247	-1.01628	3.14267e-05	-1.65176	-0.874672
201678192	chr2:201678192:T:A	8.23311e-07	-1.40342e-10	-1.16431	0.000132779	-1.40342e-10	-1.0854
201678328	chr2:201678328:C:T	2.48357e-07	-1.62235	-0.740424	5.23663e-05	-1.61551	-0.40032
201679353	chr2:201679353:T:C	4.8936e-07	-0.440906	-1.24364	6.48256e-05	-0.556404	-1.24599
201679656	chr2:201679656:A:G	9.50525e-07	-1.40342e-10	-1.02062	0.000153039	-1.40342e-10	-0.943401
201679729	chr2:201679729:T:C	1.5532e-07	-1.62672	-1.20543	2.25078e-05	-1.62961	-1.23062
201679876	chr2:201679876:C:T	7.67468e-07	-1.40342e-10	-1.23454	0.000113826	-1.40342e-10	-1.23942
201680395	chr2:201680395:G:T	5.88182e-07	-1.25541	-0.245192	7.71465e-05	-1.33914	-0.28925
201680465	chr2:201680465:T:C	7.7149e-07	-1.40342e-10	-1.22932	0.000113968	-1.40342e-10	-1.23817
201680507	chr2:201680507:C:T	6.05621e-07	-1.15153	-0.319853	7.83007e-05	-1.24559	-0.367944
201680508	chr2:201680508:G:A	2.66134e-06	-1.40342e-10	0.00894529	0.000433414	-1.40342e-10	0.097603
201680520	chr2:201680520:T:C	5.52705e-07	-1.26254	-0.300276	7.23903e-05	-1.34503	-0.346986
201681283	chr2:201681283:T:G	8.40531e-07	-1.40342e-10	-1.14361	0.000126008	-1.40342e-10	-1.13775
201681390	chr2:201681390:T:C	7.59341e-07	-1.40342e-10	-1.24519	0.000113742	-1.40342e-10	-1.24016
201682043	chr2:201682043:A:T	8.02928e-07	-1.40342e-10	-1.18937	0.000124056	-1.40342e-10	-1.15336
201682132	chr2:201682132:C:T	8.64092e-07	-1.40342e-10	-1.11596	0.000130357	-1.40342e-10	-1.10381
201682142	chr2:201682142:T:C	8.1254e-07	-1.40342e-10	-1.17748	0.000125937	-1.40342e-10	-1.13831
201682169	chr2:201682169:G:A	8.28994e-07	-1.40342e-10	-1.15743	0.000131067	-1.40342e-10	-1.09839
201682557	chr2:201682557:G:T	2.29886e-06	-1.40342e-10	-0.137469	0.000275776	-1.40342e-10	-0.354503
201682758	chr2:201682758:G:A	8.56343e-07	-1.40342e-10	-1.12497	0.000134155	-1.40342e-10	-1.07509
201682805	chr2:201682805:A:T	1.79911e-07	-1.67844	-1.00674	2.65061e-05	-1.6597	-1.03702
201682888	chr2:201682888:T:C	2.77299e-06	-1.40342e-10	0.0500402	0.000451695	-1.40342e-10	0.138915
201682947	chr2:201682947:G:C	7.59291e-07	-1.40342e-10	-1.24526	0.000113743	-1.40342e-10	-1.24015
201683071	chr2:201683071:CTTACATCACCCCCAGAAATGTGTGAACAGTCCATTTTTCTACCTCGTCATAAATACTTGGCATTGACTTATGGTCATA:C	2.0356e-06	-1.40342e-10	-0.259094	0.000328525	-1.40342e-10	-0.179478
201683131	chr2:201683131:G:T	8.02165e-07	-1.40342e-10	-1.19033	0.000123773	-1.40342e-10	-1.15565
201683612	chr2:201683612:G:A	2.94321e-07	-1.25021	-0.942755	5.24908e-05	-1.05148	-0.961977
201683714	chr2:201683714:T:TG	6.34086e-07	-1.42546	-2.77775e-10	9.64986e-05	-1.40456	-2.77775e-10
201683881	chr2:201683881:C:T	2.84179e-07	-1.31059	-0.917442	4.68415e-05	-1.32982	-0.797503
201683986	chr2:201683986:A:G	2.86073e-07	-1.27741	-0.943987	5.41274e-05	-1.01951	-0.963238
201684583	chr2:201684583:A:G	7.71744e-07	-1.40342e-10	-1.22899	0.000114316	-1.40342e-10	-1.23513
201684725	chr2:201684725:C:T	2.6856e-07	-1.20286	-1.0817	5.07639e-05	-0.958825	-1.08808
201684778	chr2:201684778:G:A	1.11625e-06	-1.40342e-10	-0.859914	0.000154265	-1.40342e-10	-0.935419
201684806	chr2:201684806:C:T	1.22934e-06	-1.40342e-10	-0.763404	0.000152074	-1.40342e-10	-0.949722
201684807	chr2:201684807:G:A	1.72794e-07	-1.65014	-1.0754	2.42858e-05	-1.62119	-1.16301
201684823	chr2:201684823:G:A	7.59293e-07	-1.40342e-10	-1.24525	0.000113687	-1.40342e-10	-1.24064
201684897	chr2:201684897:G:A	1.42584e-07	-1.67836	-1.23936	2.12162e-05	-1.67604	-1.24329
201685360	chr2:201685360:G:A	2.31718e-07	-1.31795	-1.11417	4.80745e-05	-0.964805	-1.13653
201685436	chr2:201685436:A:G	7.58948e-07	-1.40342e-10	-1.24571	0.000113568	-1.40342e-10	-1.24169
201685543	chr2:201685543:G:A	1.75248e-07	-1.59083	-1.1206	2.9204e-05	-1.48944	-1.11035
201686972	chr2:201686972:G:A	1.68377e-07	-1.67838	-1.07306	2.39245e-05	-1.67553	-1.12365
201687086	chr2:201687086:C:T	1.35986e-06	-0.6625	-2.77775e-10	0.000179321	-0.784913	-2.77775e-10
201687568	chr2:201687568:A:C	3.53664e-06	0.293293	-2.77775e-10	0.000690522	0.563356	-2.77775e-10
201688520	chr2:201688520:A:G	1.50989e-06	0.224376	-0.782227	0.000437007	0.905506	-0.799648
201688522	chr2:201688522:C:T	3.73407e-07	-1.67798	-0.276986	5.17931e-05	-1.67743	-0.3494
201688780	chr2:201688780:G:T	2.67574e-06	-1.40342e-10	0.0143408	0.000316912	-1.40342e-10	-0.215468
201688805	chr2:201688805:T:C	1.88081e-07	-1.63013	-1.01063	2.90337e-05	-1.58431	-1.02132
201688929	chr2:201688929:A:G	3.69752e-07	-1.42924	-0.535571	6.27311e-05	-1.44193	-0.393308
201689063	chr2:201689063:C:T	2.23885e-06	-1.40342e-10	-0.163922	0.000359329	-1.40342e-10	-0.089854
201689369	chr2:201689369:T:C	5.72732e-07	-0.296319	-1.2309	5.88547e-05	-0.654876	-1.24414
201689732	chr2:201689732:G:C	3.26881e-06	-1.40342e-10	0.214542	0.000380167	-1.40342e-10	-0.0334806
201689808	chr2:201689808:G:A	4.61815e-06	-1.40342e-10	0.56011	0.000516091	-1.40342e-10	0.272191
201690409	chr2:201690409:T:C	4.03455e-07	-0.633843	-1.24373	0.00011022	-0.0324477	-1.23917
201691032	chr2:201691032:T:C	4.9328e-07	-1.67656	-2.77775e-10	7.47636e-05	-1.65976	-2.77775e-10
201691842	chr2:201691842:C:T	7.97712e-07	-1.40342e-10	-1.19589	0.000117781	-1.40342e-10	-1.20526
201691908	chr2:201691908:C:T	7.81047e-07	-1.40342e-10	-1.217	0.000118046	-1.40342e-10	-1.20302
201692402	chr2:201692402:A:G	2.14044e-07	-1.27831	-1.23315	3.78081e-05	-1.11081	-1.23076
201692605	chr2:201692605:C:T	1.04997e-06	-1.40342e-10	-0.921126	0.000135216	-1.40342e-10	-1.06722
201692651	chr2:201692651:G:A	2.29935e-07	-1.65508	-0.784769	3.81755e-05	-1.56877	-0.763128
201692979	chr2:201692979:C:T	8.26442e-07	-1.40342e-10	-1.16051	0.000125679	-1.40342e-10	-1.14036
201693181	chr2:201693181:C:T	8.00541e-07	-1.40342e-10	-1.19235	0.000121277	-1.40342e-10	-1.17601
201693342	chr2:201693342:T:C	7.53978e-07	-1.25228	-2.77775e-10	0.00011271	-1.24927	-2.77775e-10
201693350	chr2:201693350:C:T	1.25472e-06	-1.40342e-10	-0.742971	0.000187025	-1.40342e-10	-0.742846
201693692	chr2:201693692:T:C	2.14776e-07	-1.55779	-0.950254	3.61383e-05	-1.45269	-0.934049
201693969	chr2:201693969:C:T	1.10038e-06	-1.40342e-10	-0.874227	0.000164631	-1.40342e-10	-0.870384
201694500	chr2:201694500:G:A	7.61864e-07	-1.40342e-10	-1.24187	0.000114086	-1.40342e-10	-1.23713
201694523	chr2:201694523:C:T	8.74887e-07	-1.40342e-10	-1.10355	0.000141889	-1.40342e-10	-1.01904
201694761	chr2:201694761:T:C	1.23784e-06	-1.40342e-10	-0.756515	0.000194978	-1.40342e-10	-0.701206
201694815	chr2:201694815:T:A	8.07948e-07	-1.40342e-10	-1.18314	0.000115282	-1.40342e-10	-1.22671
201694962	chr2:201694962:T:C	7.66041e-07	-1.40342e-10	-1.2364	0.000113226	-1.40342e-10	-1.24471
201695077	chr2:201695077:G:A	1.22747e-06	-1.40342e-10	-0.764933	0.000150031	-1.40342e-10	-0.963249
201695132	chr2:201695132:C:T	1.57816e-07	-1.57021	-1.246	2.18549e-05	-1.64595	-1.24371
201695241	chr2:201695241:C:T	2.86757e-07	-1.02444	-1.19456	3.85407e-05	-1.1196	-1.20278
201695265	chr2:201695265:G:A	1.60659e-07	-1.66167	-1.13669	2.20582e-05	-1.67844	-1.20197
201695289	chr2:201695289:G:A	1.48051e-07	-1.64016	-1.23992	2.34095e-05	-1.57504	-1.24591
201695376	chr2:201695376:G:A	2.20813e-07	-1.24821	-1.23211	3.28562e-05	-1.29486	-1.18709
201695442	chr2:201695442:C:T	1.63387e-07	-1.64918	-1.13234	2.22442e-05	-1.67668	-1.19533
201695555	chr2:201695555:C:T	1.57467e-07	-1.67837	-1.14006	2.50786e-05	-1.66284	-1.08923
201695614	chr2:201695614:A:G	1.76158e-07	-1.65319	-1.05307	2.34308e-05	-1.6772	-1.14284
201695838	chr2:201695838:A:C	8.18414e-07	-1.40342e-10	-1.17027	0.000116164	-1.40342e-10	-1.21909
201695897	chr2:201695897:A:G	2.06111e-07	-1.40679	-1.14243	3.59547e-05	-1.22784	-1.16399
201696030	chr2:201696030:A:G	3.81174e-07	-1.15523	-0.779154	7.29679e-05	-0.904577	-0.779495
201696131	chr2:201696131:T:C	3.69949e-07	-1.32422	-0.640058	6.59824e-05	-1.12461	-0.660094
201696275	chr2:201696275:C:T	2.2232e-07	-1.66808	-0.805444	3.43255e-05	-1.67509	-0.763114
201696387	chr2:201696387:G:A	5.02805e-07	-0.431018	-1.22642	9.04663e-05	-0.235618	-1.2335
201696549	chr2:201696549:G:A	8.00521e-07	-1.40342e-10	-1.19238	0.000114869	-1.40342e-10	-1.2303
201696848	chr2:201696848:A:G	1.55341e-07	-1.65607	-1.17595	2.15062e-05	-1.67809	-1.22766
201696854	chr2:201696854:A:G	1.1321e-06	-1.40342e-10	-0.845806	0.000138168	-1.40342e-10	-1.04562
201697726	chr2:201697726:C:T	1.47772e-07	-1.66516	-1.21681	2.11611e-05	-1.67829	-1.24364
201697904	chr2:201697904:C:T	1.13468e-06	-1.40342e-10	-0.84353	0.000136781	-1.40342e-10	-1.05571
201700191	chr2:201700191:C:T	1.04651e-06	-1.40342e-10	-0.924421	0.000130854	-1.40342e-10	-1.10001
201700847	chr2:201700847:C:T	2.39479e-07	-1.46227	-0.936909	3.95183e-05	-1.38751	-0.909818
201700909	chr2:201700909:T:C	8.26839e-07	-1.16003	-2.77775e-10	0.000108793	-1.28465	-2.77775e-10
201701008	chr2:201701008:C:T	7.90796e-07	-1.40342e-10	-1.2046	0.000114199	-1.40342e-10	-1.23615
201701073	chr2:201701073:T:C	1.20404e-06	-1.40342e-10	-0.784204	0.000166071	-1.40342e-10	-0.861677
201701404	chr2:201701404:C:T	9.02865e-07	-1.40342e-10	-1.07207	0.000125056	-1.40342e-10	-1.14533
201701472	chr2:201701472:A:T	9.94151e-07	-1.40342e-10	-0.975751	0.000126254	-1.40342e-10	-1.13579
201701688	chr2:201701688:T:C	8.99945e-07	-1.07531	-2.77775e-10	0.000107039	-1.3009	-2.77775e-10
201701746	chr2:201701746:T:G	9.59017e-07	-1.40342e-10	-1.01173	0.000123445	-1.40342e-10	-1.1583
201702018	chr2:201702018:T:C	2.91891e-07	-1.32238	-0.878877	3.89744e-05	-1.43108	-0.880103
201702122	chr2:201702122:C:T	1.12361e-06	-1.40342e-10	-0.853334	0.000137533	-1.40342e-10	-1.05023
201702386	chr2:201702386:C:T	1.26315e-06	-1.40342e-10	-0.736276	0.00020601	-1.40342e-10	-0.646167
201702400	chr2:201702400:G:GT	3.98336e-07	-0.924131	-0.966213	7.22518e-05	-0.650076	-1.04386
201702471	chr2:201702471:T:A	7.6216e-07	-1.40342e-10	-1.24148	0.000114691	-1.40342e-10	-1.23185
201702602	chr2:201702602:T:A	2.82578e-07	-1.35249	-0.8812	3.7938e-05	-1.45617	-0.881971
201702682	chr2:201702682:C:T	2.92327e-07	-1.31826	-0.88151	3.90278e-05	-1.42754	-0.88228
201702838	chr2:201702838:A:G	7.74217e-07	-1.40342e-10	-1.22579	0.000117287	-1.40342e-10	-1.20947
201702887	chr2:201702887:G:A	1.47842e-07	-1.65558	-1.22592	2.21857e-05	-1.67571	-1.19894
201703196	chr2:201703196:A:G	2.91613e-07	-1.3168	-0.885412	3.89149e-05	-1.42653	-0.886178
201703466	chr2:201703466:T:C	1.31672e-06	-1.40342e-10	-0.694739	0.000215225	-1.40342e-10	-0.602409
201703594	chr2:201703594:A:T	2.90019e-07	-1.3327	-0.87499	3.87908e-05	-1.43978	-0.876133
201703895	chr2:201703895:G:A	8.57762e-07	-1.40342e-10	-1.12331	0.000127261	-1.40342e-10	-1.12785
201703896	chr2:201703896:G:A	7.7814e-07	-1.40342e-10	-1.22073	0.000118899	-1.40342e-10	-1.19582
201704931	chr2:201704931:C:A	3.08454e-07	-1.33009	-0.815973	4.11974e-05	-1.43779	-0.817927
201705240	chr2:201705240:T:C	8.42762e-07	-1.40342e-10	-1.14096	0.000131584	-1.40342e-10	-1.09444
201705269	chr2:201705269:A:T	3.25841e-07	-1.28359	-0.80764	4.31739e-05	-1.39907	-0.809782
201705468	chr2:201705468:T:C	9.95269e-07	-1.40342e-10	-0.974626	0.00012665	-1.40342e-10	-1.13266
201705509	chr2:201705509:A:G	3.1242e-07	-1.3257	-0.807591	4.169e-05	-1.4341	-0.809733
201705532	chr2:201705532:G:A	7.78417e-07	-1.40342e-10	-1.22038	0.000118956	-1.40342e-10	-1.19534
201705758	chr2:201705758:C:T	7.71937e-07	-1.40342e-10	-1.22874	0.000113694	-1.40342e-10	-1.24058
201705903	chr2:201705903:G:T	7.61893e-07	-1.40342e-10	-1.24183	0.000114609	-1.40342e-10	-1.23256
201706007	chr2:201706007:G:T	4.92025e-07	-1.03688	-0.64223	7.51555e-05	-0.977293	-0.677239
201706147	chr2:201706147:AGGCC:A	7.80787e-07	-1.40342e-10	-1.21734	0.00011356	-1.40342e-10	-1.24176
201706294	chr2:201706294:G:A	5.11867e-07	-1.63958	-2.77775e-10	8.55972e-05	-1.52444	-2.77775e-10
201706839	chr2:201706839:C:T	4.1512e-07	-1.03905	-0.810025	8.01947e-05	-0.777336	-0.812298
201707205	chr2:201707205:T:G	6.51225e-07	-1.39878	-2.77775e-10	9.6521e-05	-1.40433	-2.77775e-10
201707457	chr2:201707457:C:T	3.94325e-07	-1.07899	-0.821477	7.63664e-05	-0.815801	-0.822747
201708083	chr2:201708083:C:G	3.04977e-07	-1.17651	-0.980893	5.60313e-05	-0.94747	-1.00071
201708202	chr2:201708202:C:T	3.32607e-07	-1.31282	-0.757861	4.43808e-05	-1.42191	-0.759377
201708317	chr2:201708317:C:G	3.2424e-07	-1.34754	-0.748619	4.35068e-05	-1.45084	-0.750329
201708753	chr2:201708753:C:T	1.23434e-06	-1.40342e-10	-0.759349	0.000172224	-1.40342e-10	-0.825297
201708824	chr2:201708824:T:C	7.69144e-07	-1.40342e-10	-1.23236	0.000113455	-1.40342e-10	-1.24268
201708879	chr2:201708879:GA:G	3.18544e-07	-1.35323	-0.760647	4.27979e-05	-1.45544	-0.762159
201709014	chr2:201709014:C:T	1.526e-06	-1.40342e-10	-0.547233	0.000205773	-1.40342e-10	-0.647316
201709156	chr2:201709156:C:G	2.49534e-07	-1.3433	-1.01474	4.24694e-05	-1.25928	-0.96603
201709298	chr2:201709298:T:C	8.83421e-07	-1.40342e-10	-1.09384	0.000131365	-1.40342e-10	-1.09611
201709533	chr2:201709533:C:T	7.62249e-07	-1.40342e-10	-1.24137	0.000114707	-1.40342e-10	-1.23171
201710102	chr2:201710102:C:T	7.59444e-07	-1.40342e-10	-1.24505	0.000113872	-1.40342e-10	-1.23902
201710377	chr2:201710377:A:G	3.17953e-07	-1.3659	-0.749838	4.27753e-05	-1.46613	-0.752006
201711098	chr2:201711098:G:A	3.18951e-07	-1.35333	-0.759272	4.2839e-05	-1.45572	-0.760927
201711183	chr2:201711183:C:T	1.40214e-06	-1.40342e-10	-0.631886	0.000231039	-1.40342e-10	-0.531503
201711184	chr2:201711184:A:G	1.62557e-07	-1.66674	-1.11987	2.34455e-05	-1.62604	-1.19337
201711219	chr2:201711219:C:T	3.24539e-07	-1.11793	-0.977301	6.0809e-05	-0.869788	-0.996566
201711235	chr2:201711235:A:G	4.92376e-07	-1.6784	-2.77775e-10	7.61831e-05	-1.64095	-2.77775e-10
201711242	chr2:201711242:C:A	4.15346e-07	-0.627535	-1.22099	7.36536e-05	-0.466552	-1.20817
201711561	chr2:201711561:A:AG	3.97803e-07	-1.05574	-0.835943	7.7335e-05	-0.789296	-0.836649
201711861	chr2:201711861:CCTAA:C	3.11204e-07	-1.36372	-0.773476	4.18782e-05	-1.46422	-0.775106
201712055	chr2:201712055:A:G	5.32313e-07	-1.60041	-2.77775e-10	8.85189e-05	-1.49088	-2.77775e-10
201712202	chr2:201712202:A:G	3.18957e-07	-1.35796	-0.754619	4.28691e-05	-1.45948	-0.756463
201712234	chr2:201712234:C:G	3.21138e-07	-1.35095	-0.754815	4.31321e-05	-1.45376	-0.756063
201712334	chr2:201712334:TA:T	1.16686e-06	-1.40342e-10	-0.815572	0.000163416	-1.40342e-10	-0.877791
201712413	chr2:201712413:A:C	3.16025e-07	-1.35086	-0.770963	4.24153e-05	-1.45388	-0.772697
201712578	chr2:201712578:G:A	3.33811e-07	-1.05661	-1.01046	6.0971e-05	-0.807096	-1.0566
201712627	chr2:201712627:C:T	6.06279e-07	-0.761279	-0.709021	9.62884e-05	-0.494427	-0.912317
201712718	chr2:201712718:A:G	9.14347e-07	-1.40342e-10	-1.05943	0.0001362	-1.40342e-10	-1.05997
201712849	chr2:201712849:T:C	3.68922e-07	-1.14343	-0.823622	4.76675e-05	-1.28394	-0.825901
201712942	chr2:201712942:A:G	3.21787e-07	-1.3199	-0.783848	4.29708e-05	-1.42822	-0.785356
201713223	chr2:201713223:A:G	8.39596e-07	-1.40342e-10	-1.14472	0.000132614	-1.40342e-10	-1.08665
201713404	chr2:201713404:A:G	3.08793e-07	-1.38006	-0.764906	4.16893e-05	-1.47794	-0.765907
201713602	chr2:201713602:G:A	3.31903e-07	-1.35808	-0.714716	4.44127e-05	-1.45964	-0.720929
201713743	chr2:201713743:GTATTT:G	3.29076e-07	-1.11621	-0.965137	6.1568e-05	-0.868556	-0.985393
201713791	chr2:201713791:CTA:C	5.31864e-07	-1.60125	-2.77775e-10	8.1627e-05	-1.57193	-2.77775e-10
201714012	chr2:201714012:T:C	2.88018e-07	-1.17615	-1.03847	4.97154e-05	-1.07414	-0.993637
201714309	chr2:201714309:G:A	6.16909e-07	-0.672558	-0.78036	0.000100703	-0.394216	-0.967704
201714878	chr2:201714878:G:A	5.00713e-07	-1.66161	-2.77775e-10	7.37905e-05	-1.67286	-2.77775e-10
201714934	chr2:201714934:C:A	2.23858e-07	-1.65799	-0.808633	3.41652e-05	-1.67822	-0.764668
201715545	chr2:201715545:T:C	3.20061e-07	-1.33075	-0.778375	4.28374e-05	-1.43722	-0.779456
201715605	chr2:201715605:T:G	5.0975e-07	-0.968389	-0.675329	7.80561e-05	-0.906948	-0.709715
201715647	chr2:201715647:G:A	3.19793e-07	-1.02045	-1.08952	4.48573e-05	-1.06204	-1.10856
201715791	chr2:201715791:C:T	1.1069e-06	-0.868319	-2.77775e-10	0.000196574	-0.693053	-2.77775e-10
201716492	chr2:201716492:T:C	7.59487e-07	-1.40342e-10	-1.245	0.000113875	-1.40342e-10	-1.23899
201716665	chr2:201716665:A:T	6.28756e-07	-1.4339	-2.77775e-10	8.91925e-05	-1.48329	-2.77775e-10
201716671	chr2:201716671:C:T	9.30762e-07	-1.04164	-2.77775e-10	0.000126457	-1.13419	-2.77775e-10
201716687	chr2:201716687:C:T	2.04841e-07	-1.52098	-1.03442	3.23168e-05	-1.59082	-0.907679
201716702	chr2:201716702:G:A	1.73703e-07	-1.64979	-1.07051	2.50048e-05	-1.59435	-1.16067
201716706	chr2:201716706:C:A	2.2228e-07	-1.64815	-0.825547	3.36156e-05	-1.67819	-0.780907
201717004	chr2:201717004:G:A	1.2741e-06	-1.40342e-10	-0.727648	0.000208386	-1.40342e-10	-0.634701
201717045	chr2:201717045:T:C	1.65354e-07	-1.66686	-1.10269	2.34692e-05	-1.62417	-1.19423
201717391	chr2:201717391:G:A	2.72451e-07	-1.2684	-1.00179	4.65183e-05	-1.17892	-0.955327
201717675	chr2:201717675:G:A	8.1002e-07	-1.40342e-10	-1.18058	0.000115516	-1.40342e-10	-1.22469
201718345	chr2:201718345:C:T	1.47113e-06	-1.40342e-10	-0.583854	0.000242903	-1.40342e-10	-0.481428
201718719	chr2:201718719:C:A	1.83185e-07	-1.62143	-1.04571	2.55593e-05	-1.66908	-1.06401
201719316	chr2:201719316:C:T	8.11976e-07	-1.40342e-10	-1.17817	0.000115659	-1.40342e-10	-1.22344
201719370	chr2:201719370:C:T	1.04319e-06	-1.40342e-10	-0.927599	0.000130479	-1.40342e-10	-1.10288
201719481	chr2:201719481:C:T	7.6823e-07	-1.40342e-10	-1.23355	0.000113394	-1.40342e-10	-1.24322
201719861	chr2:201719861:C:A	3.51738e-07	-1.41095	-0.603803	5.04542e-05	-1.51336	-0.539663
201719943	chr2:201719943:A:G	1.34595e-06	-1.40342e-10	-0.672781	0.000220759	-1.40342e-10	-0.577019
201720267	chr2:201720267:C:A	8.09546e-07	-1.40342e-10	-1.18117	0.000119337	-1.40342e-10	-1.19214
201720468	chr2:201720468:C:T	5.7058e-07	-1.53099	-2.77775e-10	9.46699e-05	-1.4237	-2.77775e-10
201720469	chr2:201720469:G:A	6.47612e-07	-0.499917	-0.904431	0.000115337	-0.194362	-1.03187
201720918	chr2:201720918:T:C	9.62567e-07	-1.00804	-2.77775e-10	0.000152181	-0.949023	-2.77775e-10
201721155	chr2:201721155:A:G	7.59609e-07	-1.40342e-10	-1.24484	0.000113934	-1.40342e-10	-1.23847
201721764	chr2:201721764:C:T	8.85753e-07	-1.40342e-10	-1.0912	0.000125106	-1.40342e-10	-1.14493
201721846	chr2:201721846:G:A	1.24609e-06	-1.40342e-10	-0.749877	0.000173971	-1.40342e-10	-0.815205
201722347	chr2:201722347:T:C	3.31955e-07	-0.996	-1.07664	6.13259e-05	-0.743178	-1.11471
201722543	chr2:201722543:T:C	1.24472e-06	-0.750978	-2.77775e-10	0.000129203	-1.11271	-2.77775e-10
201722592	chr2:201722592:T:C	7.66825e-07	-1.40342e-10	-1.23538	0.000116267	-1.40342e-10	-1.2182
201722630	chr2:201722630:C:T	1.59147e-07	-1.67125	-1.13656	2.2804e-05	-1.63343	-1.21373
201722727	chr2:201722727:T:G	9.37231e-07	-1.03471	-2.77775e-10	0.000147984	-0.976987	-2.77775e-10
201722863	chr2:201722863:T:C	2.17017e-07	-1.48399	-1.01368	3.45496e-05	-1.56221	-0.869485
201722930	chr2:201722930:C:T	1.58637e-07	-1.67374	-1.13728	2.26401e-05	-1.64017	-1.2142
201722936	chr2:201722936:C:A	1.02257e-06	-0.947563	-2.77775e-10	0.000162174	-0.885422	-2.77775e-10
201723019	chr2:201723019:A:G	8.41476e-07	-1.40342e-10	-1.14248	0.000124904	-1.40342e-10	-1.14655
201723607	chr2:201723607:T:C	3.44412e-07	-1.4242	-0.611597	4.95451e-05	-1.52371	-0.547498
201723857	chr2:201723857:C:T	8.01711e-07	-1.40342e-10	-1.19089	0.000114857	-1.40342e-10	-1.2304
201723979	chr2:201723979:G:A	3.12774e-07	-1.42982	-0.702335	4.48057e-05	-1.52717	-0.644588
201724062	chr2:201724062:G:C	9.22027e-07	-1.40342e-10	-1.05106	0.000137055	-1.40342e-10	-1.05371
201724534	chr2:201724534:T:C	6.30829e-07	-0.661021	-0.769585	0.000106418	-0.383835	-0.922882
201724749	chr2:201724749:T:C	4.92952e-07	-1.67723	-2.77775e-10	7.5346e-05	-1.652	-2.77775e-10
201724772	chr2:201724772:T:C	3.43886e-07	-1.43353	-0.603803	4.95752e-05	-1.53094	-0.539663
201724794	chr2:201724794:T:C	3.44192e-07	-1.42919	-0.607252	4.95643e-05	-1.52752	-0.543298
201724835	chr2:201724835:T:C	1.59389e-07	-1.67833	-1.12796	2.23063e-05	-1.66019	-1.20903
201725069	chr2:201725069:C:T	3.45695e-07	-1.42393	-0.608153	4.97411e-05	-1.52325	-0.544013
201725108	chr2:201725108:A:G	3.40888e-07	-1.41877	-0.627315	4.89432e-05	-1.51924	-0.564191
201725747	chr2:201725747:C:G	7.92352e-07	-1.40342e-10	-1.20263	0.000114324	-1.40342e-10	-1.23505
201725847	chr2:201725847:T:A	1.49927e-06	-1.40342e-10	-0.564907	0.000248168	-1.40342e-10	-0.459984
201726162	chr2:201726162:A:G	3.57903e-07	-1.37952	-0.61786	5.09942e-05	-1.48823	-0.55415
201726892	chr2:201726892:A:T	8.18185e-07	-1.40342e-10	-1.17055	0.000124457	-1.40342e-10	-1.15013
201727098	chr2:201727098:A:G	9.44377e-07	-1.40342e-10	-1.02711	0.000140323	-1.40342e-10	-1.03014
201727303	chr2:201727303:CCAGGA:C	8.27462e-07	-1.40342e-10	-1.15928	0.00012604	-1.40342e-10	-1.13749
201727336	chr2:201727336:G:A	7.61449e-07	-1.40342e-10	-1.24242	0.000113401	-1.40342e-10	-1.24317
201727480	chr2:201727480:T:C	7.61651e-07	-1.40342e-10	-1.24215	0.000114464	-1.40342e-10	-1.23383
201727791	chr2:201727791:C:T	8.68596e-07	-1.40342e-10	-1.11076	0.000137785	-1.40342e-10	-1.0484
201728259	chr2:201728259:C:T	8.34666e-07	-1.40342e-10	-1.15061	0.000129456	-1.40342e-10	-1.11075
201728376	chr2:201728376:G:A	1.48248e-06	-1.40342e-10	-0.576168	0.000245071	-1.40342e-10	-0.472544
201728463	chr2:201728463:TA:T	1.94534e-07	-1.39237	-1.21467	2.55861e-05	-1.51053	-1.22152
201728557	chr2:201728557:G:A	3.02553e-07	-1.23199	-0.933392	4.57378e-05	-1.12918	-1.02199
201728736	chr2:201728736:A:G	3.60539e-07	-1.26994	-0.720098	5.03093e-05	-1.39249	-0.66341
201728834	chr2:201728834:AAAAC:A	3.10606e-07	-1.09298	-1.04614	4.85101e-05	-0.977102	-1.11522
201729316	chr2:201729316:A:G	3.751e-07	-1.66524	-0.285207	5.10091e-05	-1.64556	-0.396531
201729457	chr2:201729457:A:G	3.39367e-07	-1.32797	-0.722586	4.78602e-05	-1.44068	-0.66513
201729474	chr2:201729474:A:G	3.32985e-07	-1.33271	-0.736837	4.69297e-05	-1.44481	-0.680625
201729737	chr2:201729737:C:T	5.30465e-07	-1.67658	0.0726964	6.80458e-05	-1.66749	-0.086416
201730070	chr2:201730070:A:G	1.00401e-06	-0.965884	-2.77775e-10	0.000113991	-1.23797	-2.77775e-10
201730185	chr2:201730185:A:G	6.17864e-07	-0.57143	-0.879941	0.00012457	-0.247531	-0.90169
201730633	chr2:201730633:A:T	6.25594e-07	-1.65208	0.213141	8.01588e-05	-1.62885	0.0387713
201730671	chr2:201730671:TCTCAA:T	3.12244e-07	-1.31304	-0.820813	4.41104e-05	-1.42773	-0.759662
201730693	chr2:201730693:A:G	3.24435e-07	-1.27802	-0.817537	4.55454e-05	-1.39892	-0.756463
201730843	chr2:201730843:T:C	7.68517e-07	-1.40342e-10	-1.23318	0.000114373	-1.40342e-10	-1.23463
201731144	chr2:201731144:T:C	3.69565e-07	-1.66972	-0.295596	4.76491e-05	-1.65169	-0.458534
201731399	chr2:201731399:A:G	9.72072e-07	-1.40342e-10	-0.998209	0.000132732	-1.40342e-10	-1.08576
201731683	chr2:201731683:AC:A	3.22982e-07	-1.27586	-0.824183	4.53165e-05	-1.39658	-0.763845
201731806	chr2:201731806:G:T	3.73982e-07	-1.24264	-0.710794	5.4698e-05	-1.14054	-0.831725
201731862	chr2:201731862:C:G	8.44524e-07	-0.880461	-0.258405	0.000150266	-0.755588	-0.206094
201731867	chr2:201731867:T:C	2.3052e-07	-1.67087	-0.766432	3.54346e-05	-1.67311	-0.733291
201732033	chr2:201732033:A:G	2.28651e-07	-1.6745	-0.77094	3.54135e-05	-1.669	-0.737993
201732712	chr2:201732712:T:C	3.47675e-07	-1.26521	-0.761157	4.88824e-05	-1.38826	-0.696413
201733026	chr2:201733026:A:T	9.35778e-07	-1.40342e-10	-1.03626	0.00013908	-1.40342e-10	-1.03904
201733213	chr2:201733213:C:T	7.78866e-07	-1.40342e-10	-1.2198	0.000118859	-1.40342e-10	-1.19616
201733390	chr2:201733390:C:T	1.36754e-06	-1.6779	1.02103	0.000144184	-1.67833	0.675325
201733804	chr2:201733804:T:C	8.56717e-07	-1.40342e-10	-1.12453	0.00012016	-1.40342e-10	-1.18526
201734428	chr2:201734428:T:C	5.78943e-07	-0.544331	-0.972105	0.000118414	-0.201812	-0.998092
201734924	chr2:201734924:T:TA	1.67149e-07	-1.65231	-1.10645	2.50589e-05	-1.67842	-1.07444
201735048	chr2:201735048:G:A	2.68962e-07	-1.3872	-0.895865	3.82318e-05	-1.49195	-0.838472
201735211	chr2:201735211:G:A	1.40481e-06	-1.40342e-10	-0.629983	0.000162966	-1.40342e-10	-0.880549
201735851	chr2:201735851:T:C	7.6528e-07	-1.40342e-10	-1.2374	0.000113077	-1.40342e-10	-1.24602
201736044	chr2:201736044:A:G	1.3378e-06	-1.40342e-10	-0.678862	0.000218377	-1.40342e-10	-0.587867
201736684	chr2:201736684:C:T	9.11108e-07	-1.49186	0.428879	0.000114971	-1.49494	0.265532
201736783	chr2:201736783:T:C	1.03004e-06	-1.60903	0.668747	0.00012979	-1.61231	0.504136
201737014	chr2:201737014:T:C	1.00761e-06	-1.61167	0.649368	0.000127071	-1.61493	0.485589
201737171	chr2:201737171:T:A	8.49716e-07	-1.5092	0.376467	0.000107527	-1.51198	0.21563
201737662	chr2:201737662:C:T	5.86075e-07	-1.67731	0.173122	7.36474e-05	-1.67002	-0.00477821
201737900	chr2:201737900:T:C	1.11137e-06	-1.585	0.720705	0.000139657	-1.58895	0.554045
201737916	chr2:201737916:C:T	9.76866e-07	-1.40342e-10	-0.99329	0.000136209	-1.40342e-10	-1.0599
201737956	chr2:201737956:A:C	9.12792e-07	-1.40342e-10	-1.06113	0.000135467	-1.40342e-10	-1.06536
201738163	chr2:201738163:C:T	7.89693e-07	-1.40342e-10	-1.206	0.000120391	-1.40342e-10	-1.18335
201739071	chr2:201739071:T:C	7.66118e-07	-1.67358	0.437275	9.89902e-05	-1.67575	0.296684
201739114	chr2:201739114:C:T	7.65226e-07	-1.67675	0.439279	9.8896e-05	-1.6779	0.297878
201739465	chr2:201739465:G:A	6.04797e-07	-1.67843	0.205686	7.91172e-05	-1.6781	0.0749345
201739508	chr2:201739508:T:C	1.8757e-07	-1.42276	-1.22072	3.26627e-05	-1.24761	-1.24025
201739763	chr2:201739763:AAG:A	1.66416e-07	-1.6752	-1.08795	2.584e-05	-1.66868	-1.05349
201739952	chr2:201739952:G:C	6.38286e-07	-1.67844	0.259586	8.33097e-05	-1.678	0.126476
201740031	chr2:201740031:A:G	6.15462e-07	-1.67759	0.222327	8.0374e-05	-1.67831	0.0909135
201740149	chr2:201740149:A:AC	5.68556e-07	-1.53454	-2.77775e-10	8.53239e-05	-1.52764	-2.77775e-10
201740171	chr2:201740171:A:T	6.67292e-07	-1.6776	0.303185	8.6779e-05	-1.67837	0.167646
201740324	chr2:201740324:A:C	7.91438e-07	-1.67716	0.473376	0.000102051	-1.67822	0.329604
201740530	chr2:201740530:T:A	7.39805e-07	-1.67818	0.406929	9.57735e-05	-1.67841	0.266302
201740536	chr2:201740536:AAAC:A	7.35637e-07	-1.67814	0.401237	9.5257e-05	-1.67843	0.260912
201741470	chr2:201741470:C:T	7.59965e-07	-1.67554	0.431173	9.80606e-05	-1.67737	0.288865
201741916	chr2:201741916:G:A	7.68351e-07	-1.67299	0.439596	9.92174e-05	-1.67541	0.29863
201742141	chr2:201742141:G:A	5.98538e-07	-1.63157	0.148417	7.72398e-05	-1.63846	0.0112869
201742403	chr2:201742403:T:G	6.62197e-07	-1.67026	0.288187	8.59764e-05	-1.67352	0.153503
201742420	chr2:201742420:T:A	7.63924e-07	-1.40342e-10	-1.23917	0.000115454	-1.40342e-10	-1.22522
201742698	chr2:201742698:G:A	4.92714e-07	-1.67771	-2.77775e-10	7.48993e-05	-1.65795	-2.77775e-10
201742863	chr2:201742863:G:A	9.47587e-07	-1.40342e-10	-1.02372	0.000149406	-1.40342e-10	-0.967426
201743129	chr2:201743129:C:T	1.66772e-07	-1.66798	-1.09303	2.55344e-05	-1.67556	-1.05851
201743133	chr2:201743133:G:A	5.67819e-07	-1.53584	-2.77775e-10	8.52004e-05	-1.52909	-2.77775e-10
201743410	chr2:201743410:G:A	2.58669e-07	-1.49129	-0.830801	3.45751e-05	-1.58406	-0.846897
201743486	chr2:201743486:G:A	1.69183e-07	-1.6717	-1.07496	2.61089e-05	-1.673	-1.03882
201743610	chr2:201743610:G:A	8.40072e-07	-1.14415	-2.77775e-10	0.000101283	-1.35617	-2.77775e-10
201744154	chr2:201744154:C:A	7.05681e-07	-1.59293	0.274451	9.85306e-05	-1.55074	0.167019
201744600	chr2:201744600:C:G	7.58755e-07	-1.40342e-10	-1.24596	0.000113341	-1.40342e-10	-1.24369
201744642	chr2:201744642:G:A	4.27158e-07	-1.64519	-0.175298	5.81936e-05	-1.5817	-0.328615
201745072	chr2:201745072:G:A	5.29948e-07	-1.65349	0.0486318	6.65903e-05	-1.59775	-0.177785
201745127	chr2:201745127:T:C	4.93208e-07	-1.67671	-2.77775e-10	7.60952e-05	-1.64211	-2.77775e-10
201745521	chr2:201745521:T:G	5.41104e-07	-1.64823	0.0641981	7.28233e-05	-1.58441	-0.101648
201745588	chr2:201745588:A:G	1.62092e-07	-1.56909	-1.22039	3.04845e-05	-1.35859	-1.19828
201745670	chr2:201745670:C:T	5.6968e-07	-1.53256	-2.77775e-10	8.54899e-05	-1.52569	-2.77775e-10
201746261	chr2:201746261:T:C	1.67199e-07	-1.66789	-1.09057	2.55675e-05	-1.6757	-1.05707
201746372	chr2:201746372:T:C	7.61122e-07	-1.40342e-10	-1.24285	0.000115581	-1.40342e-10	-1.22412
201746536	chr2:201746536:T:C	9.46097e-07	-1.40342e-10	-1.02529	0.000157643	-1.40342e-10	-0.913757
201747316	chr2:201747316:G:A	1.80163e-07	-1.47284	-1.21094	3.07654e-05	-1.31276	-1.23494
201748370	chr2:201748370:C:T	7.92608e-07	-1.40342e-10	-1.20231	0.000120931	-1.40342e-10	-1.17887
201748650	chr2:201748650:CTTTG:C	7.05081e-07	-1.60211	0.282784	0.000103632	-1.53832	0.205075
201748912	chr2:201748912:C:T	7.41275e-07	-1.06325	-0.206014	0.000150384	-0.676639	-0.284261
201748948	chr2:201748948:G:A	7.69968e-07	-1.40342e-10	-1.23129	0.000113527	-1.40342e-10	-1.24205
201749496	chr2:201749496:G:C	5.88436e-07	-1.6783	0.178126	7.36995e-05	-1.67366	-0.000434988
201750190	chr2:201750190:AAAG:A	1.58131e-06	-0.511628	-2.77775e-10	0.000205234	-0.649939	-2.77775e-10
201750591	chr2:201750591:AG:A	4.2915e-07	-1.67822	-0.137611	5.44979e-05	-1.67681	-0.299115
201750607	chr2:201750607:T:C	7.63683e-07	-1.40342e-10	-1.23949	0.000115486	-1.40342e-10	-1.22494
201750826	chr2:201750826:G:A	7.6489e-07	-1.40342e-10	-1.23791	0.000115799	-1.40342e-10	-1.22223
201751496	chr2:201751496:C:T	7.16196e-07	-1.59763	0.293943	0.000101567	-1.53511	0.181736
201751756	chr2:201751756:C:T	1.45799e-06	-1.40342e-10	-0.592824	0.000242291	-1.40342e-10	-0.48395
201751823	chr2:201751823:T:C	7.58809e-07	-1.40342e-10	-1.24589	0.000113143	-1.40342e-10	-1.24544
201752189	chr2:201752189:C:T	5.25329e-07	-1.6776	0.0639866	6.59523e-05	-1.67768	-0.107481
201753295	chr2:201753295:G:A	9.05464e-07	-1.40342e-10	-1.06919	0.000134513	-1.40342e-10	-1.07243
201754142	chr2:201754142:A:G	7.90495e-07	-1.40342e-10	-1.20498	0.000117498	-1.40342e-10	-1.20767
201754452	chr2:201754452:G:C	8.95189e-07	-1.08061	-2.77775e-10	0.000117556	-1.20718	-2.77775e-10
201754859	chr2:201754859:A:C	7.92001e-07	-1.40342e-10	-1.20308	0.000113363	-1.40342e-10	-1.24349
201755115	chr2:201755115:G:A	7.86799e-07	-1.40342e-10	-1.20967	0.000117818	-1.40342e-10	-1.20495
201755162	chr2:201755162:G:A	1.90252e-07	-1.54616	-1.08313	3.22236e-05	-1.39948	-1.10191
201755365	chr2:201755365:T:C	4.56045e-07	-0.685307	-1.06974	9.84031e-05	-0.314704	-1.07031
201755396	chr2:201755396:A:G	4.54414e-07	-0.696594	-1.06204	9.79832e-05	-0.32664	-1.06266
201755733	chr2:201755733:A:C	7.03093e-07	-1.32215	-2.77775e-10	9.43271e-05	-1.42732	-2.77775e-10
201755833	chr2:201755833:T:C	1.18994e-06	-1.40342e-10	-0.79598	0.000190823	-1.40342e-10	-0.722743
201756074	chr2:201756074:C:T	9.39465e-07	-1.40342e-10	-1.03233	0.000132665	-1.40342e-10	-1.08626
201756265	chr2:201756265:T:C	4.38021e-07	-0.706405	-1.08897	9.41875e-05	-0.338173	-1.09063
201756279	chr2:201756279:T:C	4.23659e-07	-0.801262	-1.02745	8.40935e-05	-0.494502	-1.04766
201756318	chr2:201756318:A:G	4.49029e-07	-0.70128	-1.06927	9.66086e-05	-0.332425	-1.071
201756593	chr2:201756593:A:G	4.41755e-07	-0.714902	-1.07198	9.48008e-05	-0.34861	-1.0737
201756816	chr2:201756816:C:T	1.34564e-06	-1.40342e-10	-0.673011	0.000219371	-1.40342e-10	-0.583325
201756901	chr2:201756901:AT:A	3.62746e-07	-0.885242	-1.09869	7.11801e-05	-0.593287	-1.11559
201757786	chr2:201757786:T:C	4.33707e-07	-0.725803	-1.07947	9.28918e-05	-0.361508	-1.08115
201758285	chr2:201758285:G:A	4.31271e-07	-0.717558	-1.09334	9.24804e-05	-0.351975	-1.09512
201758342	chr2:201758342:C:T	3.21986e-07	-1.15949	-0.943643	6.24758e-05	-0.864857	-0.974455
201758681	chr2:201758681:C:T	1.45314e-07	-1.6784	-1.22034	2.1441e-05	-1.67768	-1.23111
201758763	chr2:201758763:T:C	1.31836e-06	-1.40342e-10	-0.693496	0.000216697	-1.40342e-10	-0.59559
201758862	chr2:201758862:G:T	1.45635e-06	-0.59395	-2.77775e-10	0.000206646	-0.643085	-2.77775e-10
201758977	chr2:201758977:T:C	7.5912e-07	-1.40342e-10	-1.24548	0.000113778	-1.40342e-10	-1.23984
201759296	chr2:201759296:A:C	6.25458e-07	-1.43916	-2.77775e-10	0.000112968	-1.24698	-2.77775e-10
201759415	chr2:201759415:T:C	1.12913e-06	-1.40342e-10	-0.848437	0.000179415	-1.40342e-10	-0.784391
201759649	chr2:201759649:T:C	1.20755e-06	-0.781291	-2.77775e-10	0.000173797	-0.816206	-2.77775e-10
201760263	chr2:201760263:A:G	8.02756e-07	-1.40342e-10	-1.18959	0.000118464	-1.40342e-10	-1.19948
201760679	chr2:201760679:A:C	1.44805e-07	-1.67834	-1.22391	2.13698e-05	-1.67831	-1.2338
201760892	chr2:201760892:C:T	1.60722e-07	-1.6705	-1.12746	2.42604e-05	-1.65363	-1.13162
201761714	chr2:201761714:T:C	1.4431e-07	-1.6779	-1.22777	2.13144e-05	-1.67844	-1.23627
201761902	chr2:201761902:A:C	4.4041e-07	-0.703612	-1.08632	9.46824e-05	-0.335571	-1.08799
201762057	chr2:201762057:G:A	9.1049e-07	-1.40342e-10	-1.06366	0.000133162	-1.40342e-10	-1.08252
201762296	chr2:201762296:G:A	4.23443e-07	-0.723506	-1.10572	9.07033e-05	-0.35959	-1.10691
201762636	chr2:201762636:G:A	7.67126e-07	-1.40342e-10	-1.23499	0.000113229	-1.40342e-10	-1.24468
201762781	chr2:201762781:A:G	4.49695e-07	-0.704886	-1.06418	9.6668e-05	-0.337074	-1.06573
201762854	chr2:201762854:C:T	8.25514e-07	-1.40342e-10	-1.16163	0.000117461	-1.40342e-10	-1.20799
201763068	chr2:201763068:C:G	1.6364e-06	-1.40342e-10	-0.477387	0.000280621	-1.40342e-10	-0.337087
201763194	chr2:201763194:G:A	1.44944e-07	-1.67825	-1.22305	2.13901e-05	-1.67838	-1.23279
201763207	chr2:201763207:G:A	1.10101e-06	-1.40342e-10	-0.873653	0.000183773	-1.40342e-10	-0.760388
201763237	chr2:201763237:T:C	6.99787e-07	-0.936307	-0.390557	0.00012422	-0.814359	-0.337674
201763557	chr2:201763557:T:C	1.58866e-07	-1.66858	-1.14099	2.40089e-05	-1.65028	-1.14539
201763742	chr2:201763742:C:T	1.61107e-07	-1.66719	-1.12838	2.43639e-05	-1.64778	-1.13321
201764098	chr2:201764098:C:G	1.633e-07	-1.67031	-1.11174	2.46347e-05	-1.65319	-1.11675
201764529	chr2:201764529:G:A	4.38537e-07	-0.725814	-1.06838	9.3915e-05	-0.361776	-1.06993
201765319	chr2:201765319:T:TGCCCA	9.23889e-07	-1.40342e-10	-1.04905	0.000135185	-1.40342e-10	-1.06745
201765701	chr2:201765701:G:A	4.37206e-07	-0.695258	-1.10198	9.42181e-05	-0.325216	-1.10326
201765915	chr2:201765915:G:A	1.63892e-07	-1.66347	-1.11496	2.48318e-05	-1.64204	-1.11992
201766854	chr2:201766854:ACACCGCATGTTCT:A	8.97405e-07	-1.40342e-10	-1.07813	0.000127525	-1.40342e-10	-1.12578
201766978	chr2:201766978:A:G	3.23619e-07	-0.875601	-1.22247	4.15708e-05	-1.04369	-1.203
201766990	chr2:201766990:C:T	1.46124e-07	-1.67511	-1.21807	2.14975e-05	-1.67717	-1.22899
201767106	chr2:201767106:A:T	8.09816e-07	-1.40342e-10	-1.18083	0.000121536	-1.40342e-10	-1.17388
201767559	chr2:201767559:A:G	1.15663e-06	-1.40342e-10	-0.824378	0.000194246	-1.40342e-10	-0.704965
201767572	chr2:201767572:A:T	7.59261e-07	-1.40342e-10	-1.24529	0.000113656	-1.40342e-10	-1.24091
201767591	chr2:201767591:G:A	1.29271e-06	-1.40342e-10	-0.713143	0.000183275	-1.40342e-10	-0.763105
201767629	chr2:201767629:G:A	7.59242e-07	-1.40342e-10	-1.24532	0.000113663	-1.40342e-10	-1.24085
201767677	chr2:201767677:C:T	1.15799e-06	-1.40342e-10	-0.823199	0.000194262	-1.40342e-10	-0.704883
201767782	chr2:201767782:C:T	7.67442e-07	-1.40342e-10	-1.23458	0.000114853	-1.40342e-10	-1.23044
201768057	chr2:201768057:A:C	4.28231e-07	-1.35325	-0.464723	7.07704e-05	-1.41207	-0.302577
201768158	chr2:201768158:A:G	8.41794e-07	-1.40342e-10	-1.1421	0.000119075	-1.40342e-10	-1.19434
201768215	chr2:201768215:T:C	2.27931e-07	-1.37751	-1.07109	3.72214e-05	-1.24264	-1.11456
201768227	chr2:201768227:G:GT	5.37917e-07	-1.58994	-2.77775e-10	8.06989e-05	-1.58337	-2.77775e-10
201768859	chr2:201768859:A:G	4.2872e-07	-0.745882	-1.07095	9.14984e-05	-0.385203	-1.07257
201769263	chr2:201769263:G:A	1.45799e-07	-1.67837	-1.21704	2.14976e-05	-1.67763	-1.22852
201769325	chr2:201769325:A:G	4.27087e-07	-0.746277	-1.07437	9.11213e-05	-0.38596	-1.07594
201769335	chr2:201769335:A:T	1.40165e-06	-0.632234	-2.77775e-10	0.000199141	-0.680078	-2.77775e-10
201769841	chr2:201769841:G:T	7.85319e-07	-1.40342e-10	-1.21155	0.000115034	-1.40342e-10	-1.22887
201770095	chr2:201770095:C:A	1.44266e-07	-1.6783	-1.22768	2.13313e-05	-1.67734	-1.23657
201770309	chr2:201770309:CCTA:C	1.17387e-06	-1.40342e-10	-0.80958	0.000197362	-1.40342e-10	-0.689051
201770466	chr2:201770466:TA:T	8.27431e-07	-1.40342e-10	-1.15931	0.000115305	-1.40342e-10	-1.22651
201770881	chr2:201770881:T:C	9.41049e-07	-1.6593	0.628654	0.000109394	-1.64225	0.363113
201771203	chr2:201771203:C:T	7.63114e-07	-1.40342e-10	-1.24023	0.000113125	-1.40342e-10	-1.2456
201771259	chr2:201771259:C:T	5.42044e-07	-1.58229	-2.77775e-10	8.1329e-05	-1.57559	-2.77775e-10
201771344	chr2:201771344:A:T	4.2091e-07	-0.754289	-1.08093	8.96867e-05	-0.395221	-1.08255
201771348	chr2:201771348:C:T	4.07353e-07	-0.792374	-1.07558	8.60075e-05	-0.442431	-1.07723
201771414	chr2:201771414:G:A	4.12453e-07	-1.53125	-0.324272	6.9266e-05	-1.59251	-0.143627
201771453	chr2:201771453:T:C	4.29988e-07	-0.722043	-1.09184	9.21582e-05	-0.356963	-1.09362
201771722	chr2:201771722:A:G	4.26931e-07	-0.752212	-1.06881	9.0994e-05	-0.392775	-1.07052
201772188	chr2:201772188:T:C	4.08335e-07	-1.67769	-0.187862	4.83512e-05	-1.67165	-0.423947
201772318	chr2:201772318:C:T	4.56759e-07	-1.22865	-0.524829	8.6845e-05	-1.13162	-0.378346
201772503	chr2:201772503:C:T	1.45111e-07	-1.67731	-1.22283	2.1449e-05	-1.67544	-1.23297
201772579	chr2:201772579:G:A	1.29337e-06	-0.712632	-2.77775e-10	0.00013664	-1.05674	-2.77775e-10
201773008	chr2:201773008:C:T	1.61153e-07	-1.55919	-1.23609	2.96486e-05	-1.34031	-1.24437
201773166	chr2:201773166:T:A	8.34398e-07	-1.40342e-10	-1.15093	0.000118321	-1.40342e-10	-1.20069
201773167	chr2:201773167:T:G	7.61689e-07	-1.40342e-10	-1.2421	0.000113234	-1.40342e-10	-1.24463
201773358	chr2:201773358:G:A	7.23235e-07	-1.29391	-2.77775e-10	0.000108104	-1.29099	-2.77775e-10
201773449	chr2:201773449:A:G	7.62649e-07	-1.40342e-10	-1.24084	0.000113369	-1.40342e-10	-1.24344
201773620	chr2:201773620:G:A	7.59201e-07	-1.40342e-10	-1.24537	0.000113795	-1.40342e-10	-1.23969
201773621	chr2:201773621:C:T	4.06253e-07	-0.721555	-1.14911	8.71207e-05	-0.356238	-1.15056
201773832	chr2:201773832:G:A	9.24092e-07	-1.40342e-10	-1.04883	0.000135214	-1.40342e-10	-1.06723
201774147	chr2:201774147:T:C	5.26792e-07	-0.633061	-0.977773	0.000110002	-0.257391	-1.0162
201774266	chr2:201774266:G:A	7.67367e-07	-1.40342e-10	-1.23467	0.000113909	-1.40342e-10	-1.2387
201774318	chr2:201774318:A:G	7.69718e-07	-1.40342e-10	-1.23162	0.000114193	-1.40342e-10	-1.2362
201774475	chr2:201774475:A:G	2.52817e-07	-1.1783	-1.16668	3.97855e-05	-1.0765	-1.21409
201774556	chr2:201774556:G:A	3.32735e-07	-0.901721	-1.16857	4.30167e-05	-1.06886	-1.14365
201774649	chr2:201774649:TAA:T	7.1939e-07	-1.59756	0.298321	0.000133684	-1.29881	0.220196
201775471	chr2:201775471:T:C	7.30832e-07	-1.28346	-2.77775e-10	9.2342e-05	-1.44859	-2.77775e-10
201775639	chr2:201775639:T:C	7.65426e-07	-1.40342e-10	-1.23721	0.000114476	-1.40342e-10	-1.23372
201775823	chr2:201775823:A:C	9.24092e-07	-1.40342e-10	-1.04883	0.000135214	-1.40342e-10	-1.06723
201776720	chr2:201776720:T:C	8.41419e-07	-1.40342e-10	-1.14255	0.000119038	-1.40342e-10	-1.19465
201777036	chr2:201777036:T:C	4.27812e-07	-0.777704	-1.04125	9.08671e-05	-0.423309	-1.04138
201777336	chr2:201777336:G:A	1.51294e-07	-1.67708	-1.18134	2.21903e-05	-1.67505	-1.19939
201777963	chr2:201777963:T:C	7.64062e-07	-1.40342e-10	-1.23899	0.000113525	-1.40342e-10	-1.24206
201778386	chr2:201778386:G:C	8.34398e-07	-1.40342e-10	-1.15093	0.000118321	-1.40342e-10	-1.20069
201778720	chr2:201778720:G:A	7.58947e-07	-1.40342e-10	-1.24571	0.0001133	-1.40342e-10	-1.24405
201779942	chr2:201779942:A:G	9.12789e-07	-1.40342e-10	-1.06113	0.000146991	-1.40342e-10	-0.983722
201780215	chr2:201780215:A:G	8.08324e-07	-1.40342e-10	-1.18268	0.00011414	-1.40342e-10	-1.23667
201780628	chr2:201780628:C:A	3.83059e-07	-0.871466	-1.05798	7.96344e-05	-0.536614	-1.06003
201781767	chr2:201781767:C:G	4.28189e-07	-0.787896	-1.03018	9.05947e-05	-0.43715	-1.03055
201781768	chr2:201781768:A:T	7.85882e-07	-1.40342e-10	-1.21083	0.000114437	-1.40342e-10	-1.23407
201782308	chr2:201782308:C:T	7.70713e-07	-1.40342e-10	-1.23032	0.000114326	-1.40342e-10	-1.23503
201783863	chr2:201783863:T:C	7.68362e-07	-1.40342e-10	-1.23338	0.000113275	-1.40342e-10	-1.24427
201784931	chr2:201784931:C:T	7.84697e-07	-1.40342e-10	-1.21234	0.000114341	-1.40342e-10	-1.23491
201784967	chr2:201784967:G:A	8.09332e-07	-1.40342e-10	-1.18143	0.000115975	-1.40342e-10	-1.22072
201784985	chr2:201784985:T:C	1.0995e-06	-1.53274	0.657711	0.000151473	-1.41828	0.464601
201785122	chr2:201785122:T:C	9.41487e-07	-1.40342e-10	-1.03018	0.000151311	-1.40342e-10	-0.954756
201785756	chr2:201785756:C:T	4.00721e-07	-0.838801	-1.04557	8.41989e-05	-0.49644	-1.04447
201785869	chr2:201785869:G:A	4.00552e-07	-0.852573	-1.03222	8.37363e-05	-0.513959	-1.03246
201786183	chr2:201786183:CTTA:C	7.94141e-07	-1.40342e-10	-1.20038	0.000113434	-1.40342e-10	-1.24287
201786332	chr2:201786332:C:T	8.19701e-07	-1.1687	-2.77775e-10	0.000106192	-1.30884	-2.77775e-10
201786406	chr2:201786406:C:T	2.9952e-07	-1.31155	-0.863909	5.26568e-05	-1.12013	-0.89017
201786536	chr2:201786536:A:G	1.76227e-07	-1.49302	-1.21285	2.73907e-05	-1.46545	-1.19844
201786825	chr2:201786825:G:A	5.35802e-07	-1.59388	-2.77775e-10	8.03677e-05	-1.58748	-2.77775e-10
201787231	chr2:201787231:T:C	1.87792e-07	-1.66452	-0.977778	3.11697e-05	-1.65501	-0.879631
201787266	chr2:201787266:T:C	4.41742e-07	-0.95877	-0.828144	8.13992e-05	-0.719613	-0.855113
201787270	chr2:201787270:C:T	2.97965e-07	-0.991922	-1.18874	5.38901e-05	-0.796644	-1.1905
201787442	chr2:201787442:G:A	8.29386e-07	-1.40342e-10	-1.15695	0.000114972	-1.40342e-10	-1.2294
201787832	chr2:201787832:A:G	2.51915e-07	-1.17627	-1.17227	4.3496e-05	-1.02741	-1.17401
201787860	chr2:201787860:A:G	4.11307e-07	-0.877972	-0.980328	8.48482e-05	-0.552279	-0.980949
201788249	chr2:201788249:A:G	4.35857e-07	-0.879286	-0.921039	9.0288e-05	-0.550326	-0.92076
201788255	chr2:201788255:C:A	1.37545e-06	-1.65969	1.00859	0.000141655	-1.6716	0.650904
201788287	chr2:201788287:AT:A	7.76457e-07	-1.2229	-2.77775e-10	0.000104447	-1.32541	-2.77775e-10
201788913	chr2:201788913:T:C	4.35928e-07	-0.87309	-0.927072	9.03776e-05	-0.543385	-0.92671
201789240	chr2:201789240:G:A	1.41182e-06	-0.625005	-2.77775e-10	0.000457284	0.151213	-2.77775e-10
201789241	chr2:201789241:A:G	3.78374e-07	-1.01425	-0.927501	7.61004e-05	-0.713476	-0.928561
201789941	chr2:201789941:G:A	1.60545e-06	-0.496479	-2.77775e-10	0.000345817	-0.128182	-2.77775e-10
201789986	chr2:201789986:G:A	7.839e-07	-1.40342e-10	-1.21336	0.000119221	-1.40342e-10	-1.19311
201790118	chr2:201790118:A:G	1.91868e-07	-1.50018	-1.12065	3.06527e-05	-1.40698	-1.14439
201790164	chr2:201790164:T:C	1.58622e-06	-1.67789	1.16936	0.000166663	-1.65607	0.797956
201790822	chr2:201790822:C:T	6.41766e-07	-0.230264	-1.18315	0.000133213	0.120369	-1.20251
201791239	chr2:201791239:T:G	1.00087e-06	-1.40342e-10	-0.969015	0.000160802	-1.40342e-10	-0.893914
201791404	chr2:201791404:T:A	1.59087e-06	-1.40342e-10	-0.505601	0.000180342	-1.40342e-10	-0.779234
201791420	chr2:201791420:C:T	4.93474e-07	-1.67617	-2.77775e-10	7.36622e-05	-1.6746	-2.77775e-10
201791510	chr2:201791510:T:C	7.61576e-07	-1.40342e-10	-1.24225	0.000114548	-1.40342e-10	-1.2331
201791747	chr2:201791747:C:T	7.24619e-07	-1.29199	-2.77775e-10	0.000108879	-1.28385	-2.77775e-10
201792240	chr2:201792240:C:T	9.78919e-07	0.113108	-1.1043	0.000314493	0.897898	-1.12103
201792295	chr2:201792295:G:A	4.31064e-07	-0.566011	-1.24537	0.000112635	-0.00910704	-1.24083
201792470	chr2:201792470:A:G	3.97618e-07	-0.652254	-1.23989	0.000102037	-0.118494	-1.23026
201792673	chr2:201792673:A:G	4.36711e-07	-0.560948	-1.23742	0.000114543	-0.00682523	-1.22632
201793095	chr2:201793095:G:A	3.63424e-07	-0.736035	-1.24603	9.12689e-05	-0.217476	-1.24281
201793340	chr2:201793340:C:T	1.12337e-06	0.289103	-1.14265	0.000385259	1.12411	-1.14429
201793404	chr2:201793404:T:G	1.44161e-07	-1.67638	-1.23033	2.34243e-05	-1.6249	-1.19542
201793943	chr2:201793943:G:A	8.48369e-07	-1.40342e-10	-1.13432	0.00012938	-1.40342e-10	-1.11134
201794323	chr2:201794323:T:G	2.39705e-07	-1.15373	-1.2445	4.49256e-05	-0.933142	-1.23594
201794642	chr2:201794642:G:A	1.01194e-06	-1.40342e-10	-0.958011	0.000149574	-1.40342e-10	-0.966302
201794864	chr2:201794864:G:A	1.50452e-06	0.496511	-1.05792	0.000536329	1.36125	-1.0506
201795306	chr2:201795306:C:T	7.44095e-07	-1.26547	-2.77775e-10	0.000112015	-1.25546	-2.77775e-10
201795518	chr2:201795518:T:C	9.35919e-07	-0.0138304	-1.02228	0.000286397	0.700903	-1.01762
201796129	chr2:201796129:T:C	7.59832e-07	-1.40342e-10	-1.24454	0.000113458	-1.40342e-10	-1.24266
201796306	chr2:201796306:CAG:C	1.11149e-06	-0.864187	-2.77775e-10	0.000142928	-1.01175	-2.77775e-10
201796603	chr2:201796603:G:C	1.27437e-06	-0.727435	-2.77775e-10	0.000212771	-0.613875	-2.77775e-10
201796740	chr2:201796740:T:C	7.70089e-07	-1.40342e-10	-1.23113	0.000113621	-1.40342e-10	-1.24122
201797063	chr2:201797063:C:A	8.52139e-07	-1.40342e-10	-1.12989	0.000122862	-1.40342e-10	-1.16303
201797093	chr2:201797093:T:C	1.06921e-06	0.0748337	-0.9778	0.000321125	0.803497	-1.00576
201797176	chr2:201797176:C:A	1.5361e-06	-1.40342e-10	-0.540639	0.000229345	-1.40342e-10	-0.538864
201797846	chr2:201797846:T:A	7.58937e-07	-1.40342e-10	-1.24572	0.000113728	-1.40342e-10	-1.24028
201798096	chr2:201798096:G:A	7.82708e-07	-1.40342e-10	-1.21488	0.000113814	-1.40342e-10	-1.23953
201798234	chr2:201798234:C:G	2.43094e-07	-1.14314	-1.24105	4.57101e-05	-0.921409	-1.23036
201798960	chr2:201798960:A:G	8.03937e-07	-1.40342e-10	-1.18812	0.000117777	-1.40342e-10	-1.2053
201799218	chr2:201799218:G:T	2.70998e-07	-1.04907	-1.22646	5.36724e-05	-0.796149	-1.19504
201799569	chr2:201799569:G:A	4.97048e-07	-1.66895	-2.77775e-10	7.52601e-05	-1.65314	-2.77775e-10
201800276	chr2:201800276:T:C	7.67996e-07	-1.40342e-10	-1.23386	0.000116057	-1.40342e-10	-1.22001
201800284	chr2:201800284:T:A	7.71328e-07	-1.40342e-10	-1.22953	0.000117993	-1.40342e-10	-1.20347
201800336	chr2:201800336:A:C	3.10695e-07	-0.999076	-1.13975	5.79234e-05	-0.822167	-1.0928
201800504	chr2:201800504:C:A	2.08048e-07	-1.43806	-1.10181	4.16282e-05	-1.1631	-1.08221
201800652	chr2:201800652:T:C	2.83786e-07	-0.987411	-1.24201	5.39292e-05	-0.768908	-1.21751
201800720	chr2:201800720:A:G	2.55673e-07	-1.58047	-0.753269	3.28334e-05	-1.60395	-0.878694
201800833	chr2:201800833:T:A	7.51546e-06	0.298413	0.748665	0.00155363	0.766043	0.608215
201801192	chr2:201801192:A:G	1.11499e-06	-1.40342e-10	-0.861039	0.000173613	-1.40342e-10	-0.817263
201801225	chr2:201801225:C:T	3.49613e-06	-1.40342e-10	0.281772	0.00051475	-1.40342e-10	0.26959
201801531	chr2:201801531:C:T	1.73395e-07	-1.61854	-1.10353	3.10559e-05	-1.42184	-1.11646
201801544	chr2:201801544:A:G	1.50736e-07	-1.66246	-1.19965	2.20537e-05	-1.67768	-1.20293
201801969	chr2:201801969:C:T	1.59342e-07	-1.6209	-1.18568	2.37535e-05	-1.67838	-1.12798
201802710	chr2:201802710:T:C	2.11078e-07	-1.3683	-1.15711	3.09981e-05	-1.39414	-1.14603
201802928	chr2:201802928:C:T	9.43567e-07	-1.40342e-10	-1.02797	0.000148777	-1.40342e-10	-0.971646
201803386	chr2:201803386:A:G	7.64467e-07	-1.40342e-10	-1.23846	0.000115402	-1.40342e-10	-1.22567
201804410	chr2:201804410:A:G	1.40641e-06	-1.40342e-10	-0.628844	0.000209209	-1.40342e-10	-0.630757
201804411	chr2:201804411:C:T	1.3015e-06	-1.40342e-10	-0.70637	0.000189848	-1.40342e-10	-0.727866
201804413	chr2:201804413:C:T	7.58621e-07	-1.40342e-10	-1.24614	0.000114263	-1.40342e-10	-1.23559
201804875	chr2:201804875:G:A	3.2011e-06	-1.40342e-10	0.19361	0.000327309	-1.40342e-10	-0.183187
201805307	chr2:201805307:C:T	4.94175e-07	-1.67475	-2.77775e-10	7.78808e-05	-1.61891	-2.77775e-10
201805410	chr2:201805410:C:T	3.85877e-06	0.475203	-0.0947381	0.0012623	1.17503	-0.00843411
201805504	chr2:201805504:TTTC:T	1.50857e-07	-1.67835	-1.18295	2.24771e-05	-1.67088	-1.19072
201805612	chr2:201805612:C:A	8.29297e-07	-1.40342e-10	-1.15706	0.000123486	-1.40342e-10	-1.15796
201805992	chr2:201805992:C:A	3.57265e-07	-1.361	-0.638165	5.49578e-05	-1.38968	-0.577842
201806658	chr2:201806658:C:G	2.58244e-06	0.438411	-0.459559	0.000652556	0.966268	-0.459463
201807050	chr2:201807050:T:G	4.9285e-07	-1.67744	-2.77775e-10	7.49902e-05	-1.65673	-2.77775e-10
201808083	chr2:201808083:A:G	6.23751e-07	-1.44189	-2.77775e-10	7.89952e-05	-1.6047	-2.77775e-10
201808220	chr2:201808220:A:G	1.01881e-06	-0.269817	-0.681434	0.000268267	0.343172	-0.72528
201808335	chr2:201808335:G:T	1.70189e-06	-1.34143	0.903282	0.000219523	-1.10071	0.518074
201809159	chr2:201809159:A:G	7.61559e-07	-1.40342e-10	-1.24227	0.000113383	-1.40342e-10	-1.24332
201809604	chr2:201809604:ACT:A	8.11744e-07	-1.40342e-10	-1.17845	0.000117186	-1.40342e-10	-1.21033
201809713	chr2:201809713:A:G	2.52536e-06	-1.55661	1.51311	0.000306992	-1.67284	1.42557
201809902	chr2:201809902:T:C	1.63164e-07	-1.55968	-1.2232	2.3187e-05	-1.61683	-1.21367
201810251	chr2:201810251:G:A	9.15661e-07	-1.40342e-10	-1.05799	0.000143724	-1.40342e-10	-1.0062
201810586	chr2:201810586:G:A	3.52591e-06	-1.40342e-10	0.290253	0.000500793	-1.40342e-10	0.242102
201812435	chr2:201812435:C:T	3.50493e-07	-1.41168	-0.606614	5.43287e-05	-1.43465	-0.544384
201813142	chr2:201813142:A:G	7.9427e-07	-1.40342e-10	-1.20022	0.000114967	-1.40342e-10	-1.22944
201814371	chr2:201814371:C:T	1.4863e-07	-1.66363	-1.21255	2.26971e-05	-1.63026	-1.2216
201814386	chr2:201814386:A:G	7.90764e-07	-1.40342e-10	-1.20464	0.000114687	-1.40342e-10	-1.23189
201814646	chr2:201814646:T:TA	7.70476e-07	-1.40342e-10	-1.23063	0.000116901	-1.40342e-10	-1.21276
201815064	chr2:201815064:G:C	1.4017e-06	-0.6322	-2.77775e-10	0.000202334	-0.664172	-2.77775e-10
201815150	chr2:201815150:C:T	4.92525e-07	-1.67809	-2.77775e-10	7.35012e-05	-1.67679	-2.77775e-10
201816100	chr2:201816100:A:G	1.57666e-06	-0.216331	-0.298243	0.000331969	0.215881	-0.384931
201816192	chr2:201816192:A:G	7.7142e-07	-1.40342e-10	-1.22941	0.000117098	-1.40342e-10	-1.21108
201816277	chr2:201816277:C:G	1.16271e-06	-1.40342e-10	-0.81913	0.000165276	-1.40342e-10	-0.866476
201816592	chr2:201816592:G:A	4.73791e-06	-1.40342e-10	0.585713	0.000671445	-1.40342e-10	0.535342
201816964	chr2:201816964:A:T	5.09824e-07	-1.46321	-0.180363	8.18806e-05	-1.48084	-0.0879929
201817506	chr2:201817506:G:A	7.04995e-07	-0.666508	-0.652941	0.000190344	-0.0952066	-0.630052
201817659	chr2:201817659:T:C	4.44546e-07	-1.25375	-0.526839	6.81903e-05	-1.28553	-0.466259
201817846	chr2:201817846:G:A	2.1045e-07	-1.33649	-1.1919	2.89951e-05	-1.43369	-1.17327
201818013	chr2:201818013:T:A	1.58288e-07	-1.67758	-1.13564	2.35335e-05	-1.6741	-1.14156
201818148	chr2:201818148:A:ATGCC	4.05308e-06	-1.40342e-10	0.429592	0.000577867	-1.40342e-10	0.385253
201818203	chr2:201818203:G:A	7.64777e-07	-1.40342e-10	-1.23805	0.000113065	-1.40342e-10	-1.24613
201818392	chr2:201818392:G:C	1.67314e-07	-1.56004	-1.19773	2.38949e-05	-1.61627	-1.18416
201818446	chr2:201818446:C:A	4.95148e-07	-1.67278	-2.77775e-10	7.61034e-05	-1.642	-2.77775e-10
201819637	chr2:201819637:A:G	8.68364e-07	-1.40342e-10	-1.11103	0.000127573	-1.40342e-10	-1.12541
201819801	chr2:201819801:C:T	1.7901e-07	-1.44445	-1.24575	2.50823e-05	-1.51182	-1.24011
```
