## Supplementary material for "Characterization of shared and ancestry-specific signals driving complex traits using multi-ancestry fine-mapping": susiex_nc2.cs80.summary

```
# chr2:200820408-201820408
CS_ID	CS_LENGTH	CS_PURITY	MAX_PIP_SNP	BP	REF_ALLELE	ALT_ALLELE	REF_FRQ	BETA	SE	-LOG10P	MAX_PIP	POST-HOC_PROB_POP1	POST-HOC_PROB_POP2
1	8	0.906277	chr2:201338068:A:G	201338068	G,G	A,A	1,1	-inf,-inf	inf,inf	6.83582,0.944345	0.216024	0.99331	0.490635
2	850	0	chr2:201518023:A:G	201518023	G,G	A,A	1,1	-inf,-inf	inf,inf	5.31491,0.653568	0.159859	0.532788	0.406957
```
