## Supplementary material for "Characterization of shared and ancestry-specific signals driving complex traits using multi-ancestry fine-mapping": susiex_nc3.cs80.cs

```
CS_ID	SNP	BP	REF_ALLELE	ALT_ALLELE	REF_FRQ	BETA	SE	-LOG10P	CS_PIP	OVRL_PIP
1	chr2:201338068:A:G	201338068	G,G	A,A	1,1	-inf,-inf	inf,inf	6.83582,0.944345	0.218101	0.218166
1	chr2:201337028:ATTGT:A	201337028	A,A	ATTGT,ATTGT	1,1	-inf,-inf	inf,inf	6.84721,0.912269	0.210298	0.210364
1	chr2:201337840:G:A	201337840	A,A	G,G	1,1	-inf,-inf	inf,inf	6.82037,0.880471	0.187412	0.187478
1	chr2:201334965:T:C	201334965	C,C	T,T	1,1	-inf,-inf	inf,inf	6.22524,0.901007	0.0534881	0.0535598
1	chr2:201363879:T:C	201363879	C,C	T,T	1,1	-inf,-inf	inf,inf	5.64941,1.55379	0.0495591	0.0496904
1	chr2:201336112:GTGAGCATAGTACC:G	201336112	G,G	GTGAGCATAGTACC,GTGAGCATAGTACC	1,1	-inf,-inf	inf,inf	6.12991,0.848804	0.0416633	0.0417321
1	chr2:201358659:C:T	201358659	T,T	C,C	1,1	-inf,-inf	inf,inf	5.44093,1.47861	0.0274102	0.0275319
1	chr2:201333617:G:A	201333617	A,A	G,G	1,1	-inf,-inf	inf,inf	5.87447,0.882123	0.0261362	0.0262048
2	chr2:201518023:A:G	201518023	G,G	A,A	1,1	-inf,-inf	inf,inf	5.31491,0.653568	0.179892	0.181684
2	chr2:201520989:T:C	201520989	C,C	T,T	1,1	-inf,-inf	inf,inf	4.35186,0.739133	0.0608962	0.0619809
2	chr2:201538320:C:T	201538320	T,T	C,C	1,1	-inf,-inf	inf,inf	4.0718,0.849911	0.0420609	0.0429858
2	chr2:201520470:T:A	201520470	A,A	T,T	1,1	-inf,-inf	inf,inf	4.42725,0.452154	0.0369459	0.0376674
2	chr2:201533926:A:G	201533926	G,G	A,A	1,1	-inf,-inf	inf,inf	3.94551,0.770421	0.0294876	0.0302045
2	chr2:201540342:A:G	201540342	G,G	A,A	1,1	-inf,-inf	inf,inf	4.14095,0.491579	0.0228805	0.0234257
2	chr2:201519204:G:A	201519204	A,A	G,G	1,1	-inf,-inf	inf,inf	4.07425,0.420348	0.0177856	0.0182518
2	chr2:201536149:G:A	201536149	A,A	G,G	1,1	-inf,-inf	inf,inf	3.93284,0.42774	0.0137924	0.0141979
2	chr2:201247838:G:A	201247838	A,A	G,G	1,1	-inf,inf	inf,inf	2.12056,1.59603	0.00476685	0.0120626
2	chr2:201132436:T:A	201132436	A,A	T,T	1,1	inf,-inf	inf,inf	0.258222,3.06109	0.0035713	0.0116941
2	chr2:201560093:C:T	201560093	T,T	C,C	1,1	-inf,-inf	inf,inf	2.47379,0.815519	0.00347076	0.00396924
2	chr2:201662610:C:T	201662610	NA,T	NA,C	NA,1	NA,inf	NA,inf	NA,1.92014	0.00304613	0.00760411
2	chr2:201660542:T:C	201660542	NA,C	NA,T	NA,1	NA,inf	NA,inf	NA,1.88873	0.0028668	0.00714168
2	chr2:201495239:G:C	201495239	NA,C	NA,G	NA,1	NA,-inf	NA,inf	NA,1.64337	0.00263895	0.00646746
2	chr2:201674914:G:A	201674914	NA,A	NA,G	NA,1	NA,-inf	NA,inf	NA,1.85166	0.00254928	0.00618648
2	chr2:201597309:G:A	201597309	A,A	G,G	1,1	-inf,-inf	inf,inf	2.21275,0.658135	0.00218827	0.0026105
2	chr2:201660916:A:G	201660916	NA,G	NA,A	NA,1	NA,inf	NA,inf	NA,1.72937	0.00211587	0.0052664
2	chr2:201645631:T:C	201645631	C,NA	T,NA	1,NA	-inf,NA	inf,NA	2.11328,NA	0.0020007	0.00507014
2	chr2:201800833:T:A	201800833	A,A	T,T	1,1	inf,inf	inf,inf	1.3811,1.41717	0.0018798	0.00464786
2	chr2:201673338:A:C	201673338	NA,C	NA,A	NA,1	NA,inf	NA,inf	NA,1.67408	0.00185024	0.00459629
2	chr2:201673880:T:C	201673880	NA,C	NA,T	NA,1	NA,inf	NA,inf	NA,1.67587	0.00184704	0.00458892
2	chr2:201003582:G:A	201003582	A,NA	G,NA	1,NA	inf,NA	inf,NA	3.0497,NA	0.0017309	0.00412589
2	chr2:201672477:A:T	201672477	NA,T	NA,A	NA,1	NA,inf	NA,inf	NA,1.72051	0.00165248	0.00402781
2	chr2:200951516:T:C	200951516	C,C	T,T	1,1	inf,-inf	inf,inf	1.46099,1.69501	0.00150884	0.00937211
2	chr2:201805410:C:T	201805410	T,T	C,C	1,1	inf,inf	inf,inf	1.51015,0.992112	0.00149925	0.00343078
2	chr2:201487757:G:A	201487757	A,NA	G,NA	1,NA	-inf,NA	inf,NA	2.5435,NA	0.00148079	0.00383005
2	chr2:200948501:A:G	200948501	G,G	A,A	1,1	inf,-inf	inf,inf	1.42957,1.70751	0.00145803	0.00898352
2	chr2:201404680:T:A	201404680	A,NA	T,NA	1,NA	-inf,NA	inf,NA	2.50262,NA	0.00132705	0.00342652
2	chr2:200924877:C:G	200924877	G,G	C,C	1,1	inf,-inf	inf,inf	1.4003,1.68049	0.00132343	0.00804336
2	chr2:201647094:A:G	201647094	G,G	A,A	1,1	-inf,inf	inf,inf	1.56798,1.47951	0.00130763	0.00320785
2	chr2:201132434:T:A	201132434	A,A	T,T	1,1	inf,-inf	inf,inf	0.276171,2.48745	0.00127716	0.00418287
2	chr2:201197268:C:T	201197268	NA,T	NA,C	NA,1	NA,inf	NA,inf	NA,1.42219	0.00126609	0.00311151
2	chr2:200968855:G:A	200968855	A,NA	G,NA	1,NA	-inf,NA	inf,NA	1.82958,NA	0.00124425	0.00180216
2	chr2:200923756:A:C	200923756	C,C	A,A	1,1	inf,-inf	inf,inf	1.36777,1.67146	0.00123138	0.00739932
2	chr2:201082738:A:G	201082738	G,G	A,A	1,1	inf,-inf	inf,inf	1.54072,1.4667	0.00116593	0.0072189
2	chr2:201077644:G:A	201077644	A,A	G,G	1,1	inf,-inf	inf,inf	1.56036,1.44565	0.00116533	0.0072467
2	chr2:201599750:A:G	201599750	NA,G	NA,A	NA,1	NA,inf	NA,inf	NA,1.58138	0.00116354	0.00285193
2	chr2:201618886:C:T	201618886	NA,T	NA,C	NA,1	NA,inf	NA,inf	NA,1.57056	0.0011407	0.00279714
2	chr2:201080999:A:G	201080999	G,G	A,A	1,1	inf,-inf	inf,inf	1.4942,1.50105	0.00113341	0.00696501
2	chr2:200935444:G:A	200935444	A,A	G,G	1,1	inf,-inf	inf,inf	1.35331,1.62067	0.00110504	0.00656054
2	chr2:201371202:C:T	201371202	T,T	C,C	1,1	-inf,-inf	inf,inf	3.68412,0.332156	0.00110362	0.00300262
2	chr2:200997705:A:T	200997705	T,T	A,A	1,1	inf,-inf	inf,inf	1.53016,1.44137	0.00109118	0.00671309
2	chr2:201082680:T:C	201082680	C,C	T,T	1,1	inf,-inf	inf,inf	1.53985,1.42294	0.00108259	0.00666799
2	chr2:201073719:C:G	201073719	G,G	C,C	1,1	inf,-inf	inf,inf	1.51265,1.44623	0.00107208	0.00656767
2	chr2:201612316:T:C	201612316	NA,C	NA,T	NA,1	NA,inf	NA,inf	NA,1.52669	0.00105792	0.00259335
2	chr2:201672368:T:C	201672368	NA,C	NA,T	NA,1	NA,inf	NA,inf	NA,1.4866	0.00105407	0.00262087
2	chr2:201094239:C:G	201094239	G,G	C,C	1,1	inf,-inf	inf,inf	1.52456,1.41447	0.00104027	0.00636662
2	chr2:201082234:T:G	201082234	G,G	T,T	1,1	inf,-inf	inf,inf	1.54939,1.38628	0.00103814	0.00637665
2	chr2:201078708:A:G	201078708	G,G	A,A	1,1	inf,-inf	inf,inf	1.51073,1.41653	0.0010168	0.00619655
2	chr2:201395326:G:A	201395326	NA,A	NA,G	NA,1	NA,inf	NA,inf	NA,1.11604	0.00100946	0.00247509
2	chr2:201014732:T:C	201014732	C,C	T,T	1,1	inf,-inf	inf,inf	1.5033,1.40011	0.000984318	0.0059554
2	chr2:201050607:A:G	201050607	NA,G	NA,A	NA,1	NA,inf	NA,inf	NA,1.28419	0.000932826	0.0022979
2	chr2:201055555:A:T	201055555	T,T	A,A	1,1	inf,-inf	inf,inf	1.49028,1.37924	0.000920779	0.00554907
2	chr2:201376600:T:C	201376600	NA,C	NA,T	NA,1	NA,inf	NA,inf	NA,1.88731	0.000897434	0.00223498
2	chr2:201385873:T:C	201385873	NA,C	NA,T	NA,1	NA,inf	NA,inf	NA,1.05594	0.000896232	0.00219628
2	chr2:201687568:A:C	201687568	C,NA	A,NA	1,NA	inf,NA	inf,NA	1.37187,NA	0.000894986	0.00216019
2	chr2:200990475:T:C	200990475	C,C	T,T	1,1	inf,-inf	inf,inf	1.49473,1.35393	0.000890119	0.00535282
2	chr2:201225669:A:G	201225669	NA,G	NA,A	NA,1	NA,inf	NA,inf	NA,1.22585	0.000886006	0.00217611
2	chr2:201059726:G:C	201059726	C,C	G,G	1,1	inf,-inf	inf,inf	1.48622,1.35206	0.00087387	0.00523911
2	chr2:201648832:T:C	201648832	NA,C	NA,T	NA,1	NA,inf	NA,inf	NA,1.51423	0.000872935	0.00212643
2	chr2:201816592:G:A	201816592	NA,A	NA,G	NA,1	NA,inf	NA,inf	NA,1.32616	0.000870484	0.00215479
2	chr2:201646737:A:G	201646737	G,NA	A,NA	1,NA	-inf,NA	inf,NA	1.73638,NA	0.00087002	0.00220872
2	chr2:201086508:A:G	201086508	G,NA	A,NA	1,NA	-inf,NA	inf,NA	1.37878,NA	0.000862324	0.00128953
2	chr2:201059635:G:T	201059635	T,T	G,G	1,1	inf,-inf	inf,inf	1.47834,1.35015	0.000859244	0.00513718
2	chr2:200916433:C:T	200916433	NA,T	NA,C	NA,1	NA,inf	NA,inf	NA,1.22721	0.00085661	0.0021255
2	chr2:200983154:A:G	200983154	G,G	A,A	1,1	inf,-inf	inf,inf	1.477,1.34904	0.000856066	0.00511531
2	chr2:201060210:G:A	201060210	A,A	G,G	1,1	inf,-inf	inf,inf	1.46996,1.35308	0.00085592	0.00510096
2	chr2:200993106:A:T	200993106	T,T	A,A	1,1	inf,-inf	inf,inf	1.47178,1.34581	0.000843236	0.00502839
2	chr2:201034162:A:ACAT	201034162	ACAT,ACAT	A,A	1,1	inf,-inf	inf,inf	1.47426,1.33818	0.000836064	0.00498486
2	chr2:201000836:AG:A	201000836	A,A	AG,AG	1,1	inf,-inf	inf,inf	1.47323,1.3371	0.000833399	0.00496632
2	chr2:200836489:A:G	200836489	NA,G	NA,A	NA,1	NA,inf	NA,inf	NA,1.28472	0.000833308	0.00209866
2	chr2:201621775:A:C	201621775	NA,C	NA,A	NA,1	NA,-inf	NA,inf	NA,1.26274	0.000832957	0.00200531
2	chr2:201056718:T:G	201056718	G,G	T,T	1,1	inf,-inf	inf,inf	1.47593,1.32997	0.00083222	0.00497137
2	chr2:201068398:G:A	201068398	A,A	G,G	1,1	inf,-inf	inf,inf	1.46652,1.34262	0.000830757	0.00494358
2	chr2:201027465:G:A	201027465	A,A	G,G	1,1	inf,-inf	inf,inf	1.47227,1.33511	0.000829377	0.00493921
2	chr2:201200577:C:T	201200577	NA,T	NA,C	NA,1	NA,inf	NA,inf	NA,1.62537	0.000821773	0.00207365
2	chr2:201010767:A:AG	201010767	AG,AG	A,A	1,1	inf,-inf	inf,inf	1.47648,1.32383	0.000820045	0.00488035
2	chr2:201392232:C:T	201392232	NA,T	NA,C	NA,1	NA,inf	NA,inf	NA,0.999472	0.000819991	0.00195805
2	chr2:201518294:T:C	201518294	NA,C	NA,T	NA,1	NA,-inf	NA,inf	NA,1.22714	0.000819488	0.00199619
2	chr2:201007457:T:G	201007457	G,G	T,T	1,1	inf,-inf	inf,inf	1.46467,1.33185	0.000813934	0.00483343
2	chr2:201058434:A:G	201058434	G,G	A,A	1,1	inf,-inf	inf,inf	1.46111,1.33484	0.000813025	0.00482398
2	chr2:201414895:C:T	201414895	NA,T	NA,C	NA,1	NA,inf	NA,inf	NA,0.994903	0.000812154	0.00193994
2	chr2:201348159:G:A	201348159	A,NA	G,NA	1,NA	inf,NA	inf,NA	1.46065,NA	0.000810212	0.00191903
2	chr2:201066887:T:C	201066887	C,C	T,T	1,1	inf,-inf	inf,inf	1.47284,1.31963	0.000809522	0.00480988
2	chr2:200879300:TGGC:T	200879300	T,NA	TGGC,NA	1,NA	inf,NA	inf,NA	0.808294,NA	0.000808372	0.00214457
2	chr2:201671163:AGTTT:A	201671163	A,A	AGTTT,AGTTT	1,1	inf,-inf	inf,inf	2.31438,0.158518	0.00080125	0.00169278
2	chr2:201644934:A:C	201644934	C,C	A,A	1,1	-inf,inf	inf,inf	1.21585,1.5328	0.000800721	0.00195208
2	chr2:201497447:T:C	201497447	NA,C	NA,T	NA,1	NA,inf	NA,inf	NA,1.6875	0.000799056	0.00199062
2	chr2:201391052:A:C	201391052	NA,C	NA,A	NA,1	NA,inf	NA,inf	NA,0.985452	0.000798937	0.00190805
2	chr2:201059765:A:G	201059765	G,G	A,A	1,1	inf,-inf	inf,inf	1.44876,1.33779	0.000798841	0.00472369
2	chr2:201033704:C:T	201033704	T,T	C,C	1,1	inf,-inf	inf,inf	1.46679,1.31419	0.000790704	0.00468238
2	chr2:200848313:G:A	200848313	A,A	G,G	1,1	-inf,inf	inf,inf	0.984156,1.29107	0.000790089	0.0015606
2	chr2:201037251:A:C	201037251	C,C	A,A	1,1	inf,-inf	inf,inf	1.47586,1.29907	0.000788217	0.0046732
2	chr2:201175053:C:G	201175053	G,NA	C,NA	1,NA	inf,NA	inf,NA	2.63741,NA	0.000786005	0.00186483
2	chr2:201413637:G:A	201413637	NA,A	NA,G	NA,1	NA,inf	NA,inf	NA,0.977717	0.000785036	0.00187509
2	chr2:201437180:T:C	201437180	NA,C	NA,T	NA,1	NA,inf	NA,inf	NA,1.48252	0.000783712	0.00193453
2	chr2:201806658:C:G	201806658	G,G	C,C	1,1	inf,inf	inf,inf	1.49044,0.746043	0.000783613	0.00182275
2	chr2:201005559:A:G	201005559	G,G	A,A	1,1	inf,-inf	inf,inf	1.44897,1.32126	0.000779515	0.00460107
2	chr2:200973049:G:A	200973049	A,A	G,G	1,1	inf,-inf	inf,inf	1.44228,1.32325	0.000772865	0.0045495
2	chr2:201388862:T:C	201388862	NA,C	NA,T	NA,1	NA,inf	NA,inf	NA,1.47344	0.000772827	0.00190786
2	chr2:201011329:C:T	201011329	T,T	C,C	1,1	inf,-inf	inf,inf	1.42286,1.34423	0.000772119	0.00453143
2	chr2:201818148:A:ATGCC	201818148	NA,ATGCC	NA,A	NA,1	NA,-inf	NA,inf	NA,1.23935	0.000771178	0.00188609
2	chr2:201420609:T:C	201420609	NA,C	NA,T	NA,1	NA,inf	NA,inf	NA,1.46869	0.000767449	0.00189449
2	chr2:201358708:C:T	201358708	T,T	C,C	1,1	inf,inf	inf,inf	0.254033,2.59687	0.000765992	0.00194656
2	chr2:200952054:T:A	200952054	A,NA	T,NA	1,NA	-inf,NA	inf,NA	0.749044,NA	0.000762035	0.00193944
2	chr2:201689808:G:A	201689808	NA,A	NA,G	NA,1	NA,inf	NA,inf	NA,1.27036	0.00075166	0.00173209
2	chr2:201434624:T:C	201434624	NA,C	NA,T	NA,1	NA,-inf	NA,inf	NA,1.01611	0.000750821	0.00183481
2	chr2:201647712:G:A	201647712	A,A	G,G	1,1	-inf,inf	inf,inf	1.86327,0.753092	0.000744941	0.00185859
2	chr2:201430808:T:A	201430808	NA,A	NA,T	NA,1	NA,-inf	NA,inf	NA,1.00882	0.000739396	0.00180707
2	chr2:201247519:T:C	201247519	C,NA	T,NA	1,NA	-inf,NA	inf,NA	1.39537,NA	0.000738125	0.00102427
2	chr2:200833435:G:A	200833435	NA,A	NA,G	NA,1	NA,inf	NA,inf	NA,1.21459	0.000737377	0.00185556
2	chr2:201590280:C:T	201590280	T,NA	C,NA	1,NA	-inf,NA	inf,NA	1.02843,NA	0.000734069	0.0018384
2	chr2:200899374:C:T	200899374	NA,T	NA,C	NA,1	NA,-inf	NA,inf	NA,1.34055	0.000724581	0.00213026
2	chr2:201642630:G:C	201642630	C,C	G,G	1,1	-inf,inf	inf,inf	1.78759,0.551587	0.000722297	0.0017918
2	chr2:201412661:A:G	201412661	NA,G	NA,A	NA,1	NA,-inf	NA,inf	NA,0.990434	0.000719424	0.00175742
2	chr2:201088082:T:C	201088082	NA,C	NA,T	NA,1	NA,inf	NA,inf	NA,1.12669	0.000714975	0.001772
2	chr2:201518277:T:C	201518277	C,C	T,T	1,1	inf,-inf	inf,inf	5.2713,0.0888511	0.00071196	0.00370013
2	chr2:201417074:TACACAG:T	201417074	NA,T	NA,TACACAG	NA,1	NA,inf	NA,inf	NA,0.920659	0.000707689	0.00169188
2	chr2:201247410:T:C	201247410	C,NA	T,NA	1,NA	inf,NA	inf,NA	2.49858,NA	0.000694523	0.00163957
2	chr2:201402449:T:G	201402449	NA,G	NA,T	NA,1	NA,inf	NA,inf	NA,0.929645	0.00069183	0.00169467
2	chr2:201174187:AC:A	201174187	NA,A	NA,AC	NA,1	NA,inf	NA,inf	NA,1.01084	0.000684599	0.00173813
2	chr2:201801225:C:T	201801225	NA,T	NA,C	NA,1	NA,inf	NA,inf	NA,1.15725	0.000661741	0.00164682
2	chr2:201572804:T:C	201572804	NA,C	NA,T	NA,1	NA,inf	NA,inf	NA,1.3975	0.000660774	0.00162233
2	chr2:201794864:G:A	201794864	A,A	G,G	1,1	inf,inf	inf,inf	1.53812,0.310326	0.000658639	0.00147711
2	chr2:200825792:A:G	200825792	NA,G	NA,A	NA,1	NA,inf	NA,inf	NA,1.20386	0.000658265	0.00163122
2	chr2:201810586:G:A	201810586	NA,A	NA,G	NA,1	NA,inf	NA,inf	NA,1.16074	0.0006491	0.0016045
2	chr2:200892722:A:G	200892722	NA,G	NA,A	NA,1	NA,-inf	NA,inf	NA,1.27944	0.000643082	0.00192674
2	chr2:201533835:T:C	201533835	NA,C	NA,T	NA,1	NA,-inf	NA,inf	NA,0.973706	0.000637334	0.00158221
2	chr2:201254731:C:T	201254731	T,NA	C,NA	1,NA	-inf,NA	inf,NA	1.34355,NA	0.000628161	0.000877437
2	chr2:201588069:AAAG:A	201588069	NA,A	NA,AAAG	NA,1	NA,inf	NA,inf	NA,1.2144	0.000627374	0.00153627
2	chr2:201263287:C:T	201263287	NA,T	NA,C	NA,1	NA,inf	NA,inf	NA,1.51472	0.000621478	0.00155267
2	chr2:200959247:C:T	200959247	NA,T	NA,C	NA,1	NA,-inf	NA,inf	NA,1.25285	0.000614129	0.00183741
2	chr2:200960541:A:G	200960541	NA,G	NA,A	NA,1	NA,-inf	NA,inf	NA,1.24063	0.000602157	0.00179899
2	chr2:201235458:T:C	201235458	NA,C	NA,T	NA,1	NA,inf	NA,inf	NA,1.338	0.000599091	0.0015063
2	chr2:201517396:A:G	201517396	NA,G	NA,A	NA,1	NA,-inf	NA,inf	NA,0.922689	0.000595107	0.00146709
2	chr2:201247643:T:TA	201247643	TA,TA	T,T	1,1	-inf,inf	inf,inf	1.47438,0.666826	0.000591487	0.00153884
2	chr2:201543058:T:C	201543058	NA,C	NA,T	NA,1	NA,inf	NA,inf	NA,1.32346	0.000588804	0.00144587
2	chr2:200942588:AAT:A	200942588	NA,A	NA,AAT	NA,1	NA,-inf	NA,inf	NA,1.22388	0.000587025	0.00174941
2	chr2:201315047:T:G	201315047	G,NA	T,NA	1,NA	inf,NA	inf,NA	2.4361,NA	0.000583973	0.00138841
2	chr2:201278268:C:T	201278268	T,NA	C,NA	1,NA	inf,NA	inf,NA	2.43399,NA	0.000583084	0.00138623
2	chr2:201642030:T:C	201642030	NA,C	NA,T	NA,1	NA,-inf	NA,inf	NA,1.02149	0.000582931	0.00142092
2	chr2:200876997:G:A	200876997	NA,A	NA,G	NA,1	NA,inf	NA,inf	NA,1.19142	0.000582785	0.0014356
2	chr2:201361010:G:A	201361010	NA,A	NA,G	NA,1	NA,-inf	NA,inf	NA,0.811151	0.000582747	0.00139225
2	chr2:201789240:G:A	201789240	A,NA	G,NA	1,NA	-inf,NA	inf,NA	1.19019,NA	0.00058249	0.00101853
2	chr2:201593290:T:C	201593290	NA,C	NA,T	NA,1	NA,-inf	NA,inf	NA,1.02813	0.000571489	0.00138163
2	chr2:201682888:T:C	201682888	NA,C	NA,T	NA,1	NA,inf	NA,inf	NA,1.05803	0.00057078	0.00139621
2	chr2:200918432:C:CA	200918432	NA,CA	NA,C	NA,1	NA,-inf	NA,inf	NA,1.20282	0.000567849	0.00168822
2	chr2:201342014:C:T	201342014	NA,T	NA,C	NA,1	NA,inf	NA,inf	NA,1.1738	0.000561434	0.00137441
2	chr2:201468592:T:C	201468592	C,C	T,T	1,1	inf,inf	inf,inf	0.503575,2.68167	0.000561164	0.00142252
2	chr2:200923524:G:A	200923524	NA,A	NA,G	NA,1	NA,-inf	NA,inf	NA,1.19168	0.000557672	0.00165585
2	chr2:201688520:A:G	201688520	G,G	A,A	1,1	-inf,-inf	inf,inf	1.67375,0.526787	0.000548248	0.000935223
2	chr2:201680508:G:A	201680508	NA,A	NA,G	NA,1	NA,inf	NA,inf	NA,1.03373	0.000547757	0.00134007
2	chr2:201181862:T:G	201181862	NA,G	NA,T	NA,1	NA,inf	NA,inf	NA,1.35002	0.000547559	0.00137449
2	chr2:201689732:G:C	201689732	NA,C	NA,G	NA,1	NA,inf	NA,inf	NA,1.07905	0.000546423	0.0012674
2	chr2:200868788:C:T	200868788	NA,T	NA,C	NA,1	NA,inf	NA,inf	NA,1.07791	0.000546137	0.0013735
2	chr2:201652951:T:C	201652951	NA,C	NA,T	NA,1	NA,inf	NA,inf	NA,1.17796	0.000542266	0.00130734
2	chr2:201352338:C:A	201352338	A,A	C,C	1,1	inf,inf	inf,inf	0.231816,2.57547	0.000533898	0.0013549
2	chr2:201473570:C:T	201473570	T,T	C,C	1,1	inf,inf	inf,inf	0.512136,2.64701	0.000530708	0.00134451
2	chr2:201584639:C:T	201584639	NA,T	NA,C	NA,1	NA,inf	NA,inf	NA,1.22166	0.000528912	0.00130021
2	chr2:201668437:G:A	201668437	A,A	G,G	1,1	inf,-inf	inf,inf	2.05537,0.208064	0.000519812	0.0011129
2	chr2:201358801:T:C	201358801	C,C	T,T	1,1	inf,inf	inf,inf	0.219233,2.5463	0.00051861	0.00131562
2	chr2:200824217:G:A	200824217	A,NA	G,NA	1,NA	-inf,NA	inf,NA	1.10461,NA	0.000518133	0.000831771
2	chr2:200993818:A:G	200993818	G,NA	A,NA	1,NA	inf,NA	inf,NA	0.626005,NA	0.000517384	0.0013596
2	chr2:201458233:T:C	201458233	C,C	T,T	1,1	inf,inf	inf,inf	0.499731,2.62423	0.000511583	0.00129618
2	chr2:201643932:A:T	201643932	T,T	A,A	1,1	-inf,inf	inf,inf	1.61781,0.764154	0.000508895	0.00126392
2	chr2:201093314:C:T	201093314	NA,T	NA,C	NA,1	NA,-inf	NA,inf	NA,1.19159	0.000508408	0.00120621
2	chr2:201360797:G:T	201360797	T,T	G,G	1,1	inf,inf	inf,inf	0.202993,2.51573	0.000506916	0.00128609
2	chr2:201442897:T:C	201442897	C,C	T,T	1,1	inf,inf	inf,inf	0.518704,2.61737	0.00050442	0.00127807
2	chr2:201249542:A:G	201249542	NA,G	NA,A	NA,1	NA,-inf	NA,inf	NA,0.97448	0.000491944	0.00116059
2	chr2:200933347:G:T	200933347	NA,T	NA,G	NA,1	NA,-inf	NA,inf	NA,1.11118	0.000491033	0.00144357
2	chr2:201098347:A:G	201098347	G,G	A,A	1,1	inf,-inf	inf,inf	1.18129,1.23287	0.000490812	0.00241644
2	chr2:201349782:G:A	201349782	A,A	G,G	1,1	inf,inf	inf,inf	0.227204,2.51318	0.000487599	0.00123614
2	chr2:201241568:C:T	201241568	T,NA	C,NA	1,NA	inf,NA	inf,NA	0.596372,NA	0.000485747	0.00115196
2	chr2:201648766:A:G	201648766	NA,G	NA,A	NA,1	NA,inf	NA,inf	NA,1.0977	0.000482728	0.00116356
2	chr2:201643412:C:T	201643412	T,T	C,C	1,1	-inf,inf	inf,inf	1.58822,0.762459	0.000482241	0.00119729
2	chr2:201643931:G:T	201643931	T,T	G,G	1,1	-inf,inf	inf,inf	1.58684,0.762386	0.000480696	0.00119339
2	chr2:201642554:C:T	201642554	T,NA	C,NA	1,NA	-inf,NA	inf,NA	1.37254,NA	0.0004805	0.00121098
2	chr2:201793340:C:T	201793340	T,T	C,C	1,1	inf,inf	inf,inf	1.42613,0.220029	0.000477231	0.00107427
2	chr2:201146852:A:G	201146852	NA,G	NA,A	NA,1	NA,inf	NA,inf	NA,0.825196	0.00047566	0.00121063
2	chr2:201139572:G:T	201139572	T,NA	G,NA	1,NA	-inf,NA	inf,NA	1.16677,NA	0.000469569	0.00117186
2	chr2:201658255:A:C	201658255	NA,C	NA,A	NA,1	NA,inf	NA,inf	NA,0.928258	0.000466515	0.00115162
2	chr2:201804875:G:A	201804875	NA,A	NA,G	NA,1	NA,inf	NA,inf	NA,0.997097	0.000466297	0.00115988
2	chr2:200848215:C:T	200848215	T,T	C,C	1,1	-inf,inf	inf,inf	0.925376,1.09649	0.000461017	0.000950598
2	chr2:201595312:C:T	201595312	NA,T	NA,C	NA,1	NA,-inf	NA,inf	NA,0.901703	0.000460471	0.00111392
2	chr2:200834988:G:A	200834988	NA,A	NA,G	NA,1	NA,inf	NA,inf	NA,0.987777	0.000460001	0.00113684
2	chr2:201689063:C:T	201689063	NA,T	NA,C	NA,1	NA,inf	NA,inf	NA,0.928237	0.000455804	0.00111404
2	chr2:201101580:G:C	201101580	NA,C	NA,G	NA,1	NA,-inf	NA,inf	NA,1.11787	0.000454396	0.00107963
2	chr2:201676984:T:G	201676984	G,G	T,T	1,1	-inf,-inf	inf,inf	1.23706,0.659655	0.0004528	0.000918915
2	chr2:201688780:G:T	201688780	NA,T	NA,G	NA,1	NA,inf	NA,inf	NA,0.964872	0.000452385	0.00105302
2	chr2:201333541:C:T	201333541	NA,T	NA,C	NA,1	NA,inf	NA,inf	NA,1.02306	0.000448418	0.00107299
2	chr2:201789941:G:A	201789941	A,NA	G,NA	1,NA	inf,NA	inf,NA	0.955466,NA	0.000444901	0.0010598
2	chr2:201246897:GA:G	201246897	G,G	GA,GA	1,1	inf,-inf	inf,inf	0.268388,1.16131	0.000443944	0.00108998
2	chr2:201630861:G:T	201630861	NA,T	NA,G	NA,1	NA,-inf	NA,inf	NA,0.77327	0.00044342	0.00109738
2	chr2:201595239:G:A	201595239	NA,A	NA,G	NA,1	NA,-inf	NA,inf	NA,0.875526	0.000440977	0.00106687
2	chr2:201361990:G:T	201361990	T,NA	G,NA	1,NA	inf,NA	inf,NA	1.61637,NA	0.000437502	0.00105308
2	chr2:200935160:T:C	200935160	NA,C	NA,T	NA,1	NA,inf	NA,inf	NA,0.812091	0.000436326	0.00110803
2	chr2:201589298:A:C	201589298	NA,C	NA,A	NA,1	NA,-inf	NA,inf	NA,0.86921	0.000436046	0.00105504
2	chr2:201373736:C:T	201373736	NA,T	NA,C	NA,1	NA,inf	NA,inf	NA,1.01553	0.000435845	0.0010664
2	chr2:201184096:G:A	201184096	NA,A	NA,G	NA,1	NA,-inf	NA,inf	NA,0.978757	0.000435209	0.00106225
2	chr2:201589822:C:T	201589822	NA,T	NA,C	NA,1	NA,-inf	NA,inf	NA,0.866817	0.000434281	0.00105075
2	chr2:201587872:A:G	201587872	NA,G	NA,A	NA,1	NA,-inf	NA,inf	NA,0.865396	0.000433284	0.00104838
2	chr2:201596624:A:G	201596624	NA,G	NA,A	NA,1	NA,-inf	NA,inf	NA,0.865329	0.000433221	0.0010482
2	chr2:201594953:T:C	201594953	NA,C	NA,T	NA,1	NA,-inf	NA,inf	NA,0.863794	0.000432166	0.00104565
2	chr2:200847074:A:G	200847074	G,G	A,A	1,1	-inf,-inf	inf,inf	0.758108,0.342349	0.000431277	0.00110278
2	chr2:201528337:G:A	201528337	NA,A	NA,G	NA,1	NA,-inf	NA,inf	NA,0.774552	0.000429965	0.00106909
2	chr2:201173947:C:T	201173947	NA,T	NA,C	NA,1	NA,inf	NA,inf	NA,0.749867	0.000429331	0.00108009
2	chr2:201195553:T:C	201195553	NA,C	NA,T	NA,1	NA,-inf	NA,inf	NA,0.802675	0.000428669	0.00104613
2	chr2:201589103:G:A	201589103	NA,A	NA,G	NA,1	NA,-inf	NA,inf	NA,0.856546	0.000426924	0.00103301
2	chr2:201158938:C:T	201158938	NA,T	NA,C	NA,1	NA,inf	NA,inf	NA,0.760906	0.000425775	0.00108021
2	chr2:200839290:G:A	200839290	NA,A	NA,G	NA,1	NA,inf	NA,inf	NA,0.925481	0.000424754	0.00106523
2	chr2:201396855:C:T	201396855	T,NA	C,NA	1,NA	-inf,NA	inf,NA	1.68776,NA	0.000423781	0.00108207
2	chr2:201177005:TACA:T	201177005	NA,T	NA,TACA	NA,1	NA,-inf	NA,inf	NA,1.06681	0.000419634	0.000997877
2	chr2:201476607:T:C	201476607	C,NA	T,NA	1,NA	inf,NA	inf,NA	2.34335,NA	0.000418392	0.00099738
2	chr2:201683071:CTTACATCACCCCCAGAAATGTGTGAACAGTCCATTTTTCTACCTCGTCATAAATACTTGGCATTGACTTATGGTCATA:C	201683071	NA,C	NA,CTTACATCACCCCCAGAAATGTGTGAACAGTCCATTTTTCTACCTCGTCATAAATACTTGGCATTGACTTATGGTCATA	NA,1	NA,inf	NA,inf	NA,0.870795	0.00041678	0.00101913
2	chr2:201662744:A:G	201662744	G,G	A,A	1,1	inf,inf	inf,inf	2.07645,0.289164	0.000415805	0.000870671
2	chr2:201530467:C:T	201530467	NA,T	NA,C	NA,1	NA,-inf	NA,inf	NA,0.752513	0.000414641	0.00103091
2	chr2:201332959:C:A	201332959	A,NA	C,NA	1,NA	inf,NA	inf,NA	1.61621,NA	0.000413435	0.000986916
2	chr2:201087449:G:A	201087449	NA,A	NA,G	NA,1	NA,inf	NA,inf	NA,0.832797	0.000410472	0.00102151
2	chr2:201303026:C:G	201303026	NA,G	NA,C	NA,1	NA,-inf	NA,inf	NA,0.845932	0.000408203	0.000952339
2	chr2:200858825:A:G	200858825	NA,G	NA,A	NA,1	NA,inf	NA,inf	NA,0.983926	0.000408033	0.00100831
2	chr2:201532943:G:A	201532943	NA,A	NA,G	NA,1	NA,-inf	NA,inf	NA,0.743134	0.000407892	0.00101396
2	chr2:200965455:C:T	200965455	NA,T	NA,C	NA,1	NA,inf	NA,inf	NA,0.771788	0.00040682	0.00103229
2	chr2:201809713:A:G	201809713	G,G	A,A	1,1	inf,-inf	inf,inf	0.216954,1.8165	0.00040644	0.000996441
2	chr2:201410586:A:G	201410586	G,NA	A,NA	1,NA	-inf,NA	inf,NA	1.65546,NA	0.000404833	0.00103228
2	chr2:201797093:T:C	201797093	C,C	T,T	1,1	inf,inf	inf,inf	1.30191,0.369882	0.000403119	0.000909963
2	chr2:201657354:G:A	201657354	A,NA	G,NA	1,NA	-inf,NA	inf,NA	1.25392,NA	0.000403063	0.00101369
2	chr2:201816100:A:G	201816100	G,G	A,A	1,1	-inf,-inf	inf,inf	1.1295,0.846483	0.000402835	0.000948242
2	chr2:201438150:C:A	201438150	NA,A	NA,C	NA,1	NA,inf	NA,inf	NA,1.08214	0.00039793	0.000980099
2	chr2:201527834:G:A	201527834	NA,A	NA,G	NA,1	NA,-inf	NA,inf	NA,0.721124	0.000391882	0.000973509
2	chr2:201682557:G:T	201682557	NA,T	NA,G	NA,1	NA,inf	NA,inf	NA,0.876265	0.00039133	0.000913891
2	chr2:201433182:A:G	201433182	NA,G	NA,A	NA,1	NA,-inf	NA,inf	NA,0.817247	0.000389718	0.000904607
2	chr2:201792240:C:T	201792240	T,T	C,C	1,1	inf,inf	inf,inf	1.32926,0.264437	0.000388262	0.000878221
2	chr2:201336007:G:A	201336007	NA,A	NA,G	NA,1	NA,inf	NA,inf	NA,0.925993	0.000387592	0.00092813
2	chr2:200858273:A:G	200858273	NA,G	NA,A	NA,1	NA,inf	NA,inf	NA,0.76576	0.000386694	0.000954208
2	chr2:200856113:C:A	200856113	NA,A	NA,C	NA,1	NA,inf	NA,inf	NA,0.76414	0.000385693	0.000951716
2	chr2:201534122:G:A	201534122	NA,A	NA,G	NA,1	NA,inf	NA,inf	NA,0.93687	0.000380174	0.000917184
2	chr2:200927058:C:T	200927058	NA,T	NA,C	NA,1	NA,inf	NA,inf	NA,0.735866	0.000379154	0.000961068
2	chr2:201525485:T:C	201525485	NA,C	NA,T	NA,1	NA,inf	NA,inf	NA,0.929972	0.000376329	0.000907972
2	chr2:201517084:T:C	201517084	NA,C	NA,T	NA,1	NA,-inf	NA,inf	NA,0.660887	0.000376253	0.000925406
2	chr2:200987043:A:G	200987043	NA,G	NA,A	NA,1	NA,-inf	NA,inf	NA,0.985881	0.000375216	0.000892683
2	chr2:201567608:G:A	201567608	NA,A	NA,G	NA,1	NA,inf	NA,inf	NA,0.9272	0.000374994	0.00090483
2	chr2:201293909:C:G	201293909	G,G	C,C	1,1	-inf,inf	inf,inf	0.951438,0.111033	0.000373118	0.00099881
2	chr2:201050759:A:AC	201050759	NA,AC	NA,A	NA,1	NA,inf	NA,inf	NA,0.723225	0.000372542	0.000944046
2	chr2:201539174:A:G	201539174	NA,G	NA,A	NA,1	NA,inf	NA,inf	NA,0.921068	0.000371403	0.000896127
2	chr2:201433860:C:T	201433860	T,NA	C,NA	1,NA	-inf,NA	inf,NA	1.58559,NA	0.000371333	0.000944931
2	chr2:201144506:GC:G	201144506	NA,G	NA,GC	NA,1	NA,-inf	NA,inf	NA,0.692209	0.000371049	0.000892513
2	chr2:200848142:GAC:G	200848142	NA,G	NA,GAC	NA,1	NA,inf	NA,inf	NA,0.858037	0.000368431	0.000918656
2	chr2:201522419:G:A	201522419	NA,A	NA,G	NA,1	NA,-inf	NA,inf	NA,0.716124	0.000367856	0.000913001
2	chr2:201563992:AAAT:A	201563992	NA,A	NA,AAAT	NA,1	NA,inf	NA,inf	NA,0.911616	0.000366368	0.000884152
2	chr2:201270374:C:T	201270374	T,NA	C,NA	1,NA	inf,NA	inf,NA	0.529592,NA	0.000366354	0.000860282
2	chr2:201122652:A:G	201122652	NA,G	NA,A	NA,1	NA,inf	NA,inf	NA,0.735971	0.00036571	0.000903512
2	chr2:201525022:A:G	201525022	NA,G	NA,A	NA,1	NA,-inf	NA,inf	NA,0.713166	0.000365348	0.000906467
2	chr2:201568781:G:A	201568781	NA,A	NA,G	NA,1	NA,inf	NA,inf	NA,0.77677	0.000365002	0.000835206
2	chr2:201223135:A:G	201223135	NA,G	NA,A	NA,1	NA,-inf	NA,inf	NA,0.978687	0.000364431	0.000868777
2	chr2:201036948:G:A	201036948	NA,A	NA,G	NA,1	NA,inf	NA,inf	NA,0.706827	0.00036272	0.000918746
2	chr2:201524167:C:T	201524167	NA,T	NA,C	NA,1	NA,-inf	NA,inf	NA,0.707103	0.000362345	0.000899178
2	chr2:201120268:C:T	201120268	NA,T	NA,C	NA,1	NA,inf	NA,inf	NA,0.67881	0.000361872	0.000914111
2	chr2:201464481:C:T	201464481	NA,T	NA,C	NA,1	NA,-inf	NA,inf	NA,0.769614	0.000361118	0.000839187
2	chr2:201063170:G:A	201063170	NA,A	NA,G	NA,1	NA,inf	NA,inf	NA,0.91422	0.000361029	0.000892603
2	chr2:201016201:AAATAC:A	201016201	NA,A	NA,AAATAC	NA,1	NA,inf	NA,inf	NA,0.703357	0.00036043	0.000912768
2	chr2:201383436:T:C	201383436	NA,C	NA,T	NA,1	NA,inf	NA,inf	NA,0.713973	0.000359956	0.000879711
2	chr2:201553093:A:G	201553093	NA,G	NA,A	NA,1	NA,inf	NA,inf	NA,0.899391	0.000359805	0.000868384
2	chr2:201418196:G:T	201418196	T,T	G,G	1,1	inf,inf	inf,inf	0.562097,2.39769	0.000359171	0.000906879
2	chr2:201666901:A:G	201666901	G,G	A,A	1,1	-inf,-inf	inf,inf	1.40006,0.744472	0.000357366	0.000670383
2	chr2:201795518:T:C	201795518	C,C	T,T	1,1	inf,inf	inf,inf	1.25131,0.341671	0.00035646	0.000810359
2	chr2:200941582:G:A	200941582	NA,A	NA,G	NA,1	NA,inf	NA,inf	NA,1.05368	0.000356153	0.000890494
2	chr2:200916475:T:C	200916475	NA,C	NA,T	NA,1	NA,inf	NA,inf	NA,1.05466	0.000356132	0.000890525
2	chr2:201538846:G:A	201538846	NA,A	NA,G	NA,1	NA,inf	NA,inf	NA,0.759266	0.000354083	0.000811165
2	chr2:201546470:G:A	201546470	NA,A	NA,G	NA,1	NA,inf	NA,inf	NA,0.888789	0.000354053	0.000854556
2	chr2:200930415:C:T	200930415	NA,T	NA,C	NA,1	NA,inf	NA,inf	NA,0.692048	0.000353862	0.000895234
2	chr2:201101470:G:T	201101470	NA,T	NA,G	NA,1	NA,-inf	NA,inf	NA,0.883974	0.000353153	0.000960037
2	chr2:201096822:C:T	201096822	NA,T	NA,C	NA,1	NA,-inf	NA,inf	NA,0.677914	0.000350124	0.000843577
2	chr2:200996971:A:G	200996971	NA,G	NA,A	NA,1	NA,inf	NA,inf	NA,0.684764	0.00035002	0.00088588
2	chr2:201027948:TG:T	201027948	NA,T	NA,TG	NA,1	NA,inf	NA,inf	NA,0.685194	0.000349625	0.000884866
2	chr2:201763068:C:G	201763068	NA,G	NA,C	NA,1	NA,-inf	NA,inf	NA,0.769803	0.00034863	0.000848423
2	chr2:200894042:C:T	200894042	NA,T	NA,C	NA,1	NA,inf	NA,inf	NA,0.685312	0.000348603	0.000881678
2	chr2:201295655:G:A	201295655	A,NA	G,NA	1,NA	-inf,NA	inf,NA	1.72417,NA	0.000347917	0.000874255
2	chr2:200887052:T:G	200887052	NA,G	NA,T	NA,1	NA,-inf	NA,inf	NA,0.929528	0.00034576	0.000823474
2	chr2:201033722:A:AT	201033722	NA,AT	NA,A	NA,1	NA,inf	NA,inf	NA,0.677686	0.000345459	0.00087399
2	chr2:201332954:A:T	201332954	NA,T	NA,A	NA,1	NA,inf	NA,inf	NA,0.851431	0.000344797	0.00082662
2	chr2:200905238:C:T	200905238	NA,T	NA,C	NA,1	NA,-inf	NA,inf	NA,0.927446	0.000344604	0.000820773
2	chr2:201665957:T:C	201665957	C,C	T,T	1,1	-inf,-inf	inf,inf	1.42904,0.687522	0.000344576	0.000642906
2	chr2:200900281:A:G	200900281	NA,G	NA,A	NA,1	NA,-inf	NA,inf	NA,0.864386	0.000343535	0.00093135
2	chr2:200895141:T:C	200895141	NA,C	NA,T	NA,1	NA,-inf	NA,inf	NA,0.863772	0.000343223	0.000930451
2	chr2:200957740:G:A	200957740	NA,A	NA,G	NA,1	NA,-inf	NA,inf	NA,0.923459	0.000342553	0.000815833
2	chr2:201001685:T:G	201001685	NA,G	NA,T	NA,1	NA,inf	NA,inf	NA,0.670759	0.000341997	0.000865087
2	chr2:200937528:C:A	200937528	NA,A	NA,C	NA,1	NA,-inf	NA,inf	NA,0.796108	0.000341555	0.000955374
2	chr2:201037938:C:T	201037938	NA,T	NA,C	NA,1	NA,inf	NA,inf	NA,0.803482	0.000340236	0.000855546
2	chr2:200890896:C:G	200890896	NA,G	NA,C	NA,1	NA,-inf	NA,inf	NA,0.856956	0.000339777	0.000920521
2	chr2:201592209:A:C	201592209	C,C	A,A	1,1	-inf,inf	inf,inf	4.15634,0.478579	0.000339193	0.000865253
2	chr2:200958616:T:C	200958616	NA,C	NA,T	NA,1	NA,-inf	NA,inf	NA,0.856624	0.000338915	0.000918435
2	chr2:201086237:G:A	201086237	NA,A	NA,G	NA,1	NA,-inf	NA,inf	NA,0.85323	0.000336482	0.00091103
2	chr2:201043569:C:T	201043569	NA,T	NA,C	NA,1	NA,-inf	NA,inf	NA,0.851416	0.000335061	0.000907533
2	chr2:200926551:T:C	200926551	NA,C	NA,T	NA,1	NA,-inf	NA,inf	NA,0.848663	0.000334972	0.000907067
2	chr2:200907950:C:T	200907950	NA,T	NA,C	NA,1	NA,-inf	NA,inf	NA,0.843638	0.000333225	0.000901648
2	chr2:201323055:A:C	201323055	C,C	A,A	1,1	-inf,inf	inf,inf	0.927586,0.0767042	0.000333015	0.00089158
2	chr2:201580886:C:G	201580886	G,NA	C,NA	1,NA	-inf,NA	inf,NA	0.565083,NA	0.000332759	0.000832161
2	chr2:201007129:C:T	201007129	NA,T	NA,C	NA,1	NA,-inf	NA,inf	NA,0.954203	0.000332404	0.000804799
2	chr2:200951534:C:T	200951534	T,T	C,C	1,1	inf,inf	inf,inf	0.1294,1.6342	0.000332158	0.000904427
2	chr2:200837716:CACAT:C	200837716	NA,C	NA,CACAT	NA,1	NA,-inf	NA,inf	NA,0.705348	0.000331989	0.000820174
2	chr2:201325275:A:C	201325275	C,C	A,A	1,1	-inf,inf	inf,inf	0.920979,0.0849073	0.000331875	0.000887859
2	chr2:201075980:G:A	201075980	NA,A	NA,G	NA,1	NA,-inf	NA,inf	NA,0.843231	0.00033157	0.000896886
2	chr2:201808220:A:G	201808220	G,G	A,A	1,1	inf,inf	inf,inf	1.1032,0.592356	0.000330951	0.000765154
2	chr2:200982536:T:C	200982536	NA,C	NA,T	NA,1	NA,inf	NA,inf	NA,0.999324	0.000330804	0.000826191
2	chr2:201327699:T:G	201327699	G,G	T,T	1,1	-inf,inf	inf,inf	0.927746,0.0724484	0.000330765	0.000886451
2	chr2:201424311:A:G	201424311	NA,G	NA,A	NA,1	NA,inf	NA,inf	NA,0.807739	0.000330438	0.000808656
2	chr2:201566439:A:G	201566439	NA,G	NA,A	NA,1	NA,inf	NA,inf	NA,0.835625	0.000330099	0.000796845
2	chr2:200939425:C:G	200939425	NA,G	NA,C	NA,1	NA,-inf	NA,inf	NA,0.717279	0.00032995	0.000802768
2	chr2:200835836:G:A	200835836	NA,A	NA,G	NA,1	NA,-inf	NA,inf	NA,0.701045	0.000329836	0.000814782
2	chr2:200891221:C:T	200891221	NA,T	NA,C	NA,1	NA,inf	NA,inf	NA,0.671886	0.000329759	0.000813898
2	chr2:201666413:G:C	201666413	C,C	G,G	1,1	inf,-inf	inf,inf	1.80671,0.16938	0.000329727	0.000711215
2	chr2:201102249:G:A	201102249	NA,A	NA,G	NA,1	NA,-inf	NA,inf	NA,0.838524	0.000329306	0.000890438
2	chr2:201228235:C:T	201228235	NA,T	NA,C	NA,1	NA,-inf	NA,inf	NA,0.567663	0.000328746	0.000795671
2	chr2:201002775:G:A	201002775	NA,A	NA,G	NA,1	NA,inf	NA,inf	NA,0.781196	0.000328691	0.000826022
2	chr2:201311046:T:C	201311046	C,C	T,T	1,1	-inf,inf	inf,inf	0.918213,0.0813081	0.000328554	0.000879091
2	chr2:200917879:G:T	200917879	NA,T	NA,G	NA,1	NA,-inf	NA,inf	NA,0.831542	0.000327412	0.000884923
2	chr2:200832851:A:G	200832851	NA,G	NA,A	NA,1	NA,inf	NA,inf	NA,0.79145	0.000326821	0.000798863
2	chr2:201304060:G:C	201304060	C,C	G,G	1,1	-inf,inf	inf,inf	0.908906,0.0930158	0.000326063	0.000872265
2	chr2:201335699:T:A	201335699	NA,A	NA,T	NA,1	NA,inf	NA,inf	NA,0.812982	0.000326007	0.00078078
2	chr2:201073357:G:A	201073357	NA,A	NA,G	NA,1	NA,-inf	NA,inf	NA,0.827698	0.000324216	0.000875745
2	chr2:200888116:G:T	200888116	T,T	G,G	1,1	inf,-inf	inf,inf	1.55153,0.987736	0.000324117	0.00113851
2	chr2:201234695:G:A	201234695	NA,A	NA,G	NA,1	NA,inf	NA,inf	NA,0.881158	0.0003241	0.000797942
2	chr2:200935627:T:A	200935627	NA,A	NA,T	NA,1	NA,-inf	NA,inf	NA,0.823436	0.000323547	0.000873729
2	chr2:201655880:G:A	201655880	NA,A	NA,G	NA,1	NA,-inf	NA,inf	NA,0.795634	0.000323537	0.000794947
2	chr2:201577166:T:C	201577166	NA,C	NA,T	NA,1	NA,inf	NA,inf	NA,0.826474	0.000323286	0.000780676
2	chr2:200837427:C:T	200837427	NA,T	NA,C	NA,1	NA,-inf	NA,inf	NA,0.688189	0.000323153	0.000798242
2	chr2:200994527:G:A	200994527	NA,A	NA,G	NA,1	NA,inf	NA,inf	NA,0.768518	0.000322508	0.000810185
2	chr2:200940635:C:T	200940635	NA,T	NA,C	NA,1	NA,-inf	NA,inf	NA,0.819945	0.000321963	0.000869182
2	chr2:201100584:G:T	201100584	NA,T	NA,G	NA,1	NA,-inf	NA,inf	NA,0.821879	0.000321432	0.000867702
2	chr2:200894566:G:A	200894566	NA,A	NA,G	NA,1	NA,-inf	NA,inf	NA,0.749894	0.000321368	0.000851248
2	chr2:201095012:A:G	201095012	G,G	A,A	1,1	inf,inf	inf,inf	0.307463,1.10364	0.000321238	0.000749949
2	chr2:200854012:C:T	200854012	NA,T	NA,C	NA,1	NA,inf	NA,inf	NA,0.821958	0.000321151	0.000791872
2	chr2:201086856:C:T	201086856	NA,T	NA,C	NA,1	NA,-inf	NA,inf	NA,0.820958	0.000320949	0.000866337
2	chr2:201084888:CA:C	201084888	NA,C	NA,CA	NA,1	NA,-inf	NA,inf	NA,0.820774	0.000320917	0.00086622
2	chr2:201100276:G:A	201100276	NA,A	NA,G	NA,1	NA,-inf	NA,inf	NA,0.820774	0.000320917	0.00086622
2	chr2:200912700:G:A	200912700	NA,A	NA,G	NA,1	NA,-inf	NA,inf	NA,0.817575	0.000320696	0.00086557
2	chr2:200836973:A:G	200836973	NA,G	NA,A	NA,1	NA,inf	NA,inf	NA,0.748325	0.000320678	0.000780406
2	chr2:200867495:C:T	200867495	NA,T	NA,C	NA,1	NA,inf	NA,inf	NA,0.673408	0.00032031	0.000784303
2	chr2:201725847:T:A	201725847	NA,A	NA,T	NA,1	NA,inf	NA,inf	NA,0.667451	0.000320095	0.000777534
2	chr2:200915175:A:ATAG	200915175	NA,ATAG	NA,A	NA,1	NA,-inf	NA,inf	NA,0.815406	0.000319834	0.000863037
2	chr2:201337891:C:T	201337891	NA,T	NA,C	NA,1	NA,inf	NA,inf	NA,0.799594	0.000319355	0.000766261
2	chr2:201037939:A:G	201037939	NA,G	NA,A	NA,1	NA,inf	NA,inf	NA,0.761066	0.000319071	0.000801302
2	chr2:201233036:A:G	201233036	NA,G	NA,A	NA,1	NA,-inf	NA,inf	NA,0.549615	0.000318663	0.000771589
2	chr2:201038561:C:T	201038561	NA,T	NA,C	NA,1	NA,-inf	NA,inf	NA,0.767106	0.000318378	0.000780533
2	chr2:201007641:C:T	201007641	NA,T	NA,C	NA,1	NA,inf	NA,inf	NA,0.76007	0.000318344	0.000799518
2	chr2:201054498:T:A	201054498	NA,A	NA,T	NA,1	NA,-inf	NA,inf	NA,0.815001	0.000318198	0.000858701
2	chr2:201601073:C:T	201601073	NA,T	NA,C	NA,1	NA,-inf	NA,inf	NA,0.675041	0.000318074	0.000766447
2	chr2:200909970:C:T	200909970	NA,T	NA,C	NA,1	NA,-inf	NA,inf	NA,0.811281	0.000317905	0.000857501
2	chr2:201072652:AC:A	201072652	NA,A	NA,AC	NA,1	NA,-inf	NA,inf	NA,0.813975	0.000317827	0.000857363
2	chr2:201238176:G:A	201238176	NA,A	NA,G	NA,1	NA,inf	NA,inf	NA,0.722249	0.000317647	0.000779034
2	chr2:201063197:C:T	201063197	NA,T	NA,C	NA,1	NA,-inf	NA,inf	NA,0.812745	0.000317271	0.000855888
2	chr2:201007327:C:T	201007327	NA,T	NA,C	NA,1	NA,inf	NA,inf	NA,0.756971	0.000316921	0.000795865
2	chr2:201093528:T:C	201093528	NA,C	NA,T	NA,1	NA,-inf	NA,inf	NA,0.81149	0.00031667	0.000854006
2	chr2:201728376:G:A	201728376	NA,A	NA,G	NA,1	NA,inf	NA,inf	NA,0.659436	0.000316261	0.000768302
2	chr2:201030107:C:T	201030107	NA,T	NA,C	NA,1	NA,inf	NA,inf	NA,0.644264	0.000315609	0.000778678
2	chr2:201666541:T:C	201666541	C,C	T,T	1,1	inf,-inf	inf,inf	1.79432,0.124631	0.000314794	0.00067879
2	chr2:201718345:C:T	201718345	NA,T	NA,C	NA,1	NA,inf	NA,inf	NA,0.655464	0.000314633	0.000764748
2	chr2:200891732:G:A	200891732	NA,A	NA,G	NA,1	NA,-inf	NA,inf	NA,0.804023	0.000314473	0.000847721
2	chr2:201270036:A:T	201270036	NA,T	NA,A	NA,1	NA,-inf	NA,inf	NA,0.69141	0.000313554	0.000745379
2	chr2:200840218:C:T	200840218	NA,T	NA,C	NA,1	NA,inf	NA,inf	NA,0.637595	0.000313124	0.000772796
2	chr2:201056739:T:C	201056739	NA,C	NA,T	NA,1	NA,-inf	NA,inf	NA,0.802925	0.00031288	0.000843311
2	chr2:201053505:C:G	201053505	NA,G	NA,C	NA,1	NA,-inf	NA,inf	NA,0.805514	0.000312795	0.00085119
2	chr2:201589990:T:C	201589990	NA,C	NA,T	NA,1	NA,-inf	NA,inf	NA,0.663245	0.000312452	0.000752668
2	chr2:201004005:G:C	201004005	NA,C	NA,G	NA,1	NA,-inf	NA,inf	NA,0.802328	0.000312396	0.000841973
2	chr2:200905008:A:AT	200905008	NA,AT	NA,A	NA,1	NA,-inf	NA,inf	NA,0.798663	0.000312183	0.000841157
2	chr2:200976197:A:C	200976197	NA,C	NA,A	NA,1	NA,-inf	NA,inf	NA,0.800942	0.000311854	0.000840424
2	chr2:201176184:A:G	201176184	NA,G	NA,A	NA,1	NA,inf	NA,inf	NA,0.547334	0.00031147	0.000777214
2	chr2:200991784:G:C	200991784	NA,C	NA,G	NA,1	NA,-inf	NA,inf	NA,0.799967	0.000311387	0.000838977
2	chr2:200975370:T:C	200975370	NA,C	NA,T	NA,1	NA,-inf	NA,inf	NA,0.799717	0.000311209	0.000838569
2	chr2:201096107:A:G	201096107	NA,G	NA,A	NA,1	NA,-inf	NA,inf	NA,0.802058	0.000311086	0.000840572
2	chr2:201345059:A:G	201345059	NA,G	NA,A	NA,1	NA,inf	NA,inf	NA,0.781084	0.000310887	0.000746377
2	chr2:201064974:C:G	201064974	NA,G	NA,C	NA,1	NA,-inf	NA,inf	NA,0.80198	0.000310718	0.000844992
2	chr2:201751756:C:T	201751756	NA,T	NA,C	NA,1	NA,inf	NA,inf	NA,0.649644	0.000310368	0.00075866
2	chr2:201587801:C:T	201587801	NA,T	NA,C	NA,1	NA,-inf	NA,inf	NA,0.658311	0.00031005	0.000746917
2	chr2:200942168:T:C	200942168	NA,C	NA,T	NA,1	NA,inf	NA,inf	NA,0.738492	0.000310011	0.000777511
2	chr2:201591365:C:G	201591365	NA,G	NA,C	NA,1	NA,-inf	NA,inf	NA,0.65783	0.000309818	0.000746364
2	chr2:200969818:T:C	200969818	NA,C	NA,T	NA,1	NA,-inf	NA,inf	NA,0.795981	0.000309647	0.000834007
2	chr2:201102254:A:T	201102254	NA,T	NA,A	NA,1	NA,-inf	NA,inf	NA,0.795289	0.000309452	0.000833138
2	chr2:201374173:C:T	201374173	T,T	C,C	1,1	inf,inf	inf,inf	0.247802,2.23924	0.000309394	0.000782248
2	chr2:201600439:G:A	201600439	NA,A	NA,G	NA,1	NA,-inf	NA,inf	NA,0.657119	0.000309243	0.000745008
2	chr2:201007233:C:T	201007233	NA,T	NA,C	NA,1	NA,-inf	NA,inf	NA,0.795056	0.000309156	0.000832639
2	chr2:201001260:A:G	201001260	NA,G	NA,A	NA,1	NA,-inf	NA,inf	NA,0.793816	0.00030858	0.000830986
2	chr2:201391971:T:C	201391971	NA,C	NA,T	NA,1	NA,-inf	NA,inf	NA,0.557646	0.00030778	0.000755039
2	chr2:201016392:G:A	201016392	NA,A	NA,G	NA,1	NA,-inf	NA,inf	NA,0.791801	0.000307695	0.000828442
2	chr2:201028693:G:C	201028693	NA,C	NA,G	NA,1	NA,-inf	NA,inf	NA,0.791526	0.000307611	0.000828198
2	chr2:201040941:A:G	201040941	NA,G	NA,A	NA,1	NA,-inf	NA,inf	NA,0.791476	0.000307573	0.000828087
2	chr2:201349112:T:C	201349112	NA,C	NA,T	NA,1	NA,-inf	NA,inf	NA,0.449446	0.000307357	0.000737281
2	chr2:201028137:G:T	201028137	NA,T	NA,G	NA,1	NA,-inf	NA,inf	NA,0.790533	0.00030715	0.000826873
2	chr2:201241322:G:A	201241322	NA,A	NA,G	NA,1	NA,inf	NA,inf	NA,0.702277	0.000306935	0.000752806
2	chr2:200950930:C:T	200950930	NA,T	NA,C	NA,1	NA,-inf	NA,inf	NA,0.78672	0.00030683	0.000825663
2	chr2:200966035:A:G	200966035	NA,G	NA,A	NA,1	NA,-inf	NA,inf	NA,0.789381	0.000306729	0.000825633
2	chr2:201010307:T:C	201010307	NA,C	NA,T	NA,1	NA,-inf	NA,inf	NA,0.789283	0.000306642	0.000825415
2	chr2:201356656:G:A	201356656	NA,A	NA,G	NA,1	NA,inf	NA,inf	NA,0.768487	0.000306369	0.000735119
2	chr2:201550246:G:A	201550246	NA,A	NA,G	NA,1	NA,inf	NA,inf	NA,0.761288	0.00030624	0.000747345
2	chr2:201037621:G:C	201037621	NA,C	NA,G	NA,1	NA,-inf	NA,inf	NA,0.740101	0.000305969	0.000749865
2	chr2:201002870:A:G	201002870	NA,G	NA,A	NA,1	NA,-inf	NA,inf	NA,0.787616	0.00030588	0.000823222
2	chr2:201369514:T:C	201369514	NA,C	NA,T	NA,1	NA,-inf	NA,inf	NA,0.662379	0.000305858	0.000714973
2	chr2:200983167:A:G	200983167	NA,G	NA,A	NA,1	NA,-inf	NA,inf	NA,0.787163	0.000305783	0.000822973
2	chr2:201013163:A:G	201013163	NA,G	NA,A	NA,1	NA,-inf	NA,inf	NA,0.787109	0.000305745	0.000823238
2	chr2:201677849:T:C	201677849	NA,C	NA,T	NA,1	NA,inf	NA,inf	NA,0.779776	0.000305597	0.000747043
2	chr2:201045172:C:T	201045172	NA,T	NA,C	NA,1	NA,-inf	NA,inf	NA,0.66825	0.000305403	0.000763695
2	chr2:200844082:C:T	200844082	NA,T	NA,C	NA,1	NA,-inf	NA,inf	NA,0.651923	0.000304716	0.000752401
2	chr2:200954711:G:A	200954711	NA,A	NA,G	NA,1	NA,-inf	NA,inf	NA,0.78642	0.000304689	0.000827538
2	chr2:201360498:C:T	201360498	NA,T	NA,C	NA,1	NA,-inf	NA,inf	NA,0.444316	0.000304312	0.00073017
2	chr2:201026574:C:T	201026574	NA,T	NA,C	NA,1	NA,-inf	NA,inf	NA,0.783793	0.000304212	0.000818426
2	chr2:201015790:C:T	201015790	NA,T	NA,C	NA,1	NA,-inf	NA,inf	NA,0.782291	0.000303561	0.000816535
2	chr2:201019392:G:T	201019392	NA,T	NA,G	NA,1	NA,-inf	NA,inf	NA,0.781919	0.000303467	0.000816238
2	chr2:201175078:C:A	201175078	NA,A	NA,C	NA,1	NA,inf	NA,inf	NA,0.530287	0.000302496	0.000754508
2	chr2:201058008:C:T	201058008	NA,T	NA,C	NA,1	NA,inf	NA,inf	NA,0.726933	0.000301926	0.000757456
2	chr2:201092517:G:A	201092517	NA,A	NA,G	NA,1	NA,-inf	NA,inf	NA,0.776469	0.000301689	0.000807412
2	chr2:201559161:C:T	201559161	NA,T	NA,C	NA,1	NA,inf	NA,inf	NA,0.750251	0.000301264	0.000735177
2	chr2:201069500:T:C	201069500	NA,C	NA,T	NA,1	NA,-inf	NA,inf	NA,0.778537	0.000300868	0.000816513
2	chr2:201670498:G:A	201670498	NA,A	NA,G	NA,1	NA,-inf	NA,inf	NA,0.765413	0.000300306	0.000730483
2	chr2:201008595:T:TAAATAAATAAATAAATGGGC	201008595	NA,TAAATAAATAAATAAATGGGC	NA,T	NA,1	NA,-inf	NA,inf	NA,0.774441	0.000300177	0.000806819
2	chr2:200931799:A:G	200931799	NA,G	NA,A	NA,1	NA,-inf	NA,inf	NA,0.774788	0.000299728	0.000813128
2	chr2:200964464:G:A	200964464	NA,A	NA,G	NA,1	NA,-inf	NA,inf	NA,0.772716	0.000299479	0.000804836
2	chr2:201367988:G:A	201367988	NA,A	NA,G	NA,1	NA,-inf	NA,inf	NA,0.447206	0.000299378	0.000731131
2	chr2:201250868:C:T	201250868	NA,T	NA,C	NA,1	NA,inf	NA,inf	NA,0.745399	0.000299362	0.000722707
2	chr2:200848312:T:C	200848312	C,C	T,T	1,1	-inf,inf	inf,inf	1.12338,0.522234	0.000298434	0.000568232
2	chr2:201711183:C:T	201711183	NA,T	NA,C	NA,1	NA,inf	NA,inf	NA,0.622139	0.000298335	0.00072472
2	chr2:201551961:T:TTTC	201551961	NA,TTTC	NA,T	NA,1	NA,inf	NA,inf	NA,0.743229	0.00029801	0.000727226
2	chr2:201797176:C:A	201797176	NA,A	NA,C	NA,1	NA,inf	NA,inf	NA,0.658213	0.000297571	0.000735889
2	chr2:201008184:C:G	201008184	NA,G	NA,C	NA,1	NA,-inf	NA,inf	NA,0.765072	0.000296207	0.000795426
2	chr2:200834464:C:T	200834464	NA,T	NA,C	NA,1	NA,-inf	NA,inf	NA,0.633687	0.000296007	0.000730427
2	chr2:201336180:C:T	201336180	NA,T	NA,C	NA,1	NA,inf	NA,inf	NA,0.528533	0.000295706	0.000725945
2	chr2:200960269:C:T	200960269	NA,T	NA,C	NA,1	NA,-inf	NA,inf	NA,0.764929	0.000295577	0.000801021
2	chr2:201361913:GAAC:G	201361913	NA,G	NA,GAAC	NA,1	NA,-inf	NA,inf	NA,0.426005	0.000294373	0.000706717
2	chr2:201582781:T:C	201582781	NA,C	NA,T	NA,1	NA,inf	NA,inf	NA,0.753176	0.000294271	0.000711002
2	chr2:201590791:G:C	201590791	NA,C	NA,G	NA,1	NA,-inf	NA,inf	NA,0.623735	0.000293864	0.000708215
2	chr2:201360795:G:A	201360795	NA,A	NA,G	NA,1	NA,-inf	NA,inf	NA,0.423011	0.000292772	0.000702855
2	chr2:201303127:C:G	201303127	NA,G	NA,C	NA,1	NA,inf	NA,inf	NA,0.748557	0.000292132	0.000714593
2	chr2:201177615:A:T	201177615	NA,T	NA,A	NA,1	NA,inf	NA,inf	NA,0.506546	0.000290727	0.000724677
2	chr2:201179760:G:A	201179760	NA,A	NA,G	NA,1	NA,inf	NA,inf	NA,0.513661	0.000290666	0.000726713
2	chr2:201451027:A:C	201451027	NA,C	NA,A	NA,1	NA,inf	NA,inf	NA,0.743501	0.000290181	0.000706665
2	chr2:201296564:A:G	201296564	G,G	A,A	1,1	-inf,inf	inf,inf	0.900051,0.0305432	0.000290126	0.000777623
2	chr2:201087371:CT:C	201087371	NA,C	NA,CT	NA,1	NA,-inf	NA,inf	NA,0.751105	0.000289381	0.000782695
2	chr2:201239288:C:T	201239288	NA,T	NA,C	NA,1	NA,inf	NA,inf	NA,0.662294	0.000289333	0.000709415
2	chr2:201152240:C:T	201152240	NA,T	NA,C	NA,1	NA,-inf	NA,inf	NA,0.698522	0.000289103	0.000707146
2	chr2:201013547:C:G	201013547	NA,G	NA,C	NA,1	NA,-inf	NA,inf	NA,0.747361	0.000288996	0.000774591
2	chr2:201090692:T:C	201090692	NA,C	NA,T	NA,1	NA,-inf	NA,inf	NA,0.750255	0.00028895	0.000781428
2	chr2:201439288:G:C	201439288	NA,C	NA,G	NA,1	NA,inf	NA,inf	NA,0.740499	0.00028895	0.000703667
2	chr2:201261184:G:C	201261184	NA,C	NA,G	NA,1	NA,-inf	NA,inf	NA,0.900997	0.000288651	0.000701746
2	chr2:201808335:G:T	201808335	T,T	G,G	1,1	-inf,-inf	inf,inf	0.420579,1.47141	0.000288526	0.000685052
2	chr2:201130923:A:G	201130923	NA,G	NA,A	NA,1	NA,inf	NA,inf	NA,0.644594	0.000288203	0.000678907
2	chr2:201078574:A:G	201078574	NA,G	NA,A	NA,1	NA,-inf	NA,inf	NA,0.748302	0.000288195	0.000779207
2	chr2:201049199:A:G	201049199	NA,G	NA,A	NA,1	NA,inf	NA,inf	NA,0.608902	0.000288188	0.000707209
2	chr2:200989222:A:G	200989222	NA,G	NA,A	NA,1	NA,inf	NA,inf	NA,0.691759	0.000288138	0.000722106
2	chr2:200927906:T:C	200927906	NA,C	NA,T	NA,1	NA,-inf	NA,inf	NA,0.745933	0.000287856	0.000778438
2	chr2:200927411:T:C	200927411	NA,C	NA,T	NA,1	NA,-inf	NA,inf	NA,0.673977	0.000286977	0.000756469
2	chr2:200988734:A:G	200988734	G,G	A,A	1,1	inf,inf	inf,inf	0.109684,1.56451	0.000286724	0.000780736
2	chr2:201103582:A:T	201103582	NA,T	NA,A	NA,1	NA,-inf	NA,inf	NA,0.743909	0.000286455	0.00077411
2	chr2:201236179:C:T	201236179	NA,T	NA,C	NA,1	NA,-inf	NA,inf	NA,0.617407	0.000285953	0.000692281
2	chr2:201588022:AAAGCCC:A	201588022	NA,A	NA,AAAGCCC	NA,1	NA,-inf	NA,inf	NA,0.605774	0.000285894	0.000689148
2	chr2:201719943:A:G	201719943	NA,G	NA,A	NA,1	NA,inf	NA,inf	NA,0.593808	0.000285323	0.000693111
2	chr2:200839150:C:T	200839150	NA,T	NA,C	NA,1	NA,-inf	NA,inf	NA,0.609071	0.000285252	0.000704024
2	chr2:200838210:A:C	200838210	NA,C	NA,A	NA,1	NA,inf	NA,inf	NA,0.669027	0.000285232	0.000693929
2	chr2:201238894:C:G	201238894	NA,G	NA,C	NA,1	NA,inf	NA,inf	NA,0.645376	0.000284527	0.00069723
2	chr2:201756816:C:T	201756816	NA,T	NA,C	NA,1	NA,inf	NA,inf	NA,0.595115	0.000284217	0.000691143
2	chr2:201179237:T:C	201179237	NA,C	NA,T	NA,1	NA,inf	NA,inf	NA,0.492266	0.00028394	0.000707411
2	chr2:201515982:C:T	201515982	NA,T	NA,C	NA,1	NA,inf	NA,inf	NA,0.727042	0.00028341	0.000690063
2	chr2:201239338:G:C	201239338	NA,C	NA,G	NA,1	NA,inf	NA,inf	NA,0.647928	0.000283243	0.000694404
2	chr2:201563785:A:G	201563785	NA,G	NA,A	NA,1	NA,inf	NA,inf	NA,0.620637	0.000282795	0.000652673
2	chr2:201736044:A:G	201736044	NA,G	NA,A	NA,1	NA,inf	NA,inf	NA,0.588621	0.000282298	0.00068661
2	chr2:201068244:G:A	201068244	NA,A	NA,G	NA,1	NA,-inf	NA,inf	NA,0.733224	0.000282142	0.000761733
2	chr2:200918184:T:G	200918184	NA,G	NA,T	NA,1	NA,-inf	NA,inf	NA,0.660913	0.000281546	0.000741282
2	chr2:201035851:G:C	201035851	NA,C	NA,G	NA,1	NA,-inf	NA,inf	NA,0.730023	0.000280796	0.000757841
2	chr2:200895766:C:T	200895766	T,NA	C,NA	1,NA	inf,NA	inf,NA	0.73726,NA	0.000279886	0.000665447
2	chr2:201758763:T:C	201758763	NA,C	NA,T	NA,1	NA,inf	NA,inf	NA,0.579654	0.000279562	0.000680207
2	chr2:201100087:A:G	201100087	NA,G	NA,A	NA,1	NA,-inf	NA,inf	NA,0.724118	0.000278605	0.00075129
2	chr2:201703466:T:C	201703466	NA,C	NA,T	NA,1	NA,inf	NA,inf	NA,0.578738	0.000278311	0.000675777
2	chr2:201324702:G:C	201324702	NA,C	NA,G	NA,1	NA,-inf	NA,inf	NA,0.502296	0.000277877	0.000680893
2	chr2:201796603:G:C	201796603	C,NA	G,NA	1,NA	-inf,NA	inf,NA	0.783307,NA	0.000277625	0.000689184
2	chr2:201804410:A:G	201804410	NA,G	NA,A	NA,1	NA,-inf	NA,inf	NA,0.601283	0.000277527	0.000677248
2	chr2:201257602:TG:T	201257602	NA,T	NA,TG	NA,1	NA,inf	NA,inf	NA,0.688325	0.000276159	0.000667071
2	chr2:200982084:T:C	200982084	NA,C	NA,T	NA,1	NA,inf	NA,inf	NA,0.578523	0.000275787	0.00067653
2	chr2:201355737:G:C	201355737	NA,C	NA,G	NA,1	NA,-inf	NA,inf	NA,0.38826	0.000275199	0.000661125
2	chr2:200950381:C:T	200950381	NA,T	NA,C	NA,1	NA,-inf	NA,inf	NA,0.6675	0.000275018	0.000675059
2	chr2:200996769:T:C	200996769	NA,C	NA,T	NA,1	NA,-inf	NA,inf	NA,0.709734	0.000273109	0.000735481
2	chr2:201274048:C:A	201274048	NA,A	NA,C	NA,1	NA,-inf	NA,inf	NA,0.613363	0.000272627	0.000648994
2	chr2:201335457:T:C	201335457	NA,C	NA,T	NA,1	NA,-inf	NA,inf	NA,0.37981	0.000271946	0.000652786
2	chr2:201050212:T:C	201050212	NA,C	NA,T	NA,1	NA,-inf	NA,inf	NA,0.70234	0.000271388	0.000725122
2	chr2:201750190:AAAG:A	201750190	A,NA	AAAG,NA	1,NA	inf,NA	inf,NA	0.941652,NA	0.000271192	0.000641585
2	chr2:201179327:G:A	201179327	A,NA	G,NA	1,NA	-inf,NA	inf,NA	0.320208,NA	0.000270318	0.000672381
2	chr2:201072180:G:A	201072180	NA,A	NA,G	NA,1	NA,inf	NA,inf	NA,0.643492	0.000269859	0.000675164
2	chr2:201390373:T:C	201390373	NA,C	NA,T	NA,1	NA,inf	NA,inf	NA,0.492166	0.000269717	0.000660775
2	chr2:201717004:G:A	201717004	NA,A	NA,G	NA,1	NA,inf	NA,inf	NA,0.555332	0.000269564	0.000654902
2	chr2:201709014:C:T	201709014	NA,T	NA,C	NA,1	NA,-inf	NA,inf	NA,0.663492	0.000269462	0.000657717
2	chr2:201632455:A:G	201632455	NA,G	NA,A	NA,1	NA,inf	NA,inf	NA,0.68575	0.000268149	0.00064558
2	chr2:201113741:T:C	201113741	NA,C	NA,T	NA,1	NA,inf	NA,inf	NA,0.560289	0.000268097	0.000657673
2	chr2:201419068:C:T	201419068	NA,T	NA,C	NA,1	NA,inf	NA,inf	NA,0.488158	0.000267863	0.000656199
2	chr2:201408502:G:A	201408502	NA,A	NA,G	NA,1	NA,inf	NA,inf	NA,0.486472	0.00026715	0.000654439
2	chr2:200826065:C:CTTAAT	200826065	NA,CTTAAT	NA,C	NA,1	NA,-inf	NA,inf	NA,0.565347	0.000266921	0.000658547
2	chr2:200830804:A:G	200830804	NA,G	NA,A	NA,1	NA,inf	NA,inf	NA,0.688388	0.000266202	0.000655778
2	chr2:201702386:C:T	201702386	NA,T	NA,C	NA,1	NA,inf	NA,inf	NA,0.549138	0.000265347	0.000646923
2	chr2:200846866:G:A	200846866	NA,A	NA,G	NA,1	NA,-inf	NA,inf	NA,0.561975	0.000264841	0.000652327
2	chr2:200821635:A:C	200821635	NA,C	NA,A	NA,1	NA,-inf	NA,inf	NA,0.559312	0.000264555	0.000652645
2	chr2:201357860:T:C	201357860	NA,C	NA,T	NA,1	NA,inf	NA,inf	NA,0.657926	0.000264192	0.000635624
2	chr2:200938988:G:A	200938988	A,A	G,G	1,1	inf,inf	inf,inf	0.149435,1.50774	0.000262906	0.000710931
2	chr2:201166552:T:TCCCAGAC	201166552	TCCCAGAC,NA	T,NA	1,NA	-inf,NA	inf,NA	1.04887,NA	0.000262737	0.000649839
2	chr2:201594630:T:C	201594630	NA,C	NA,T	NA,1	NA,inf	NA,inf	NA,0.671138	0.000262464	0.000630837
2	chr2:200864720:C:T	200864720	NA,T	NA,C	NA,1	NA,-inf	NA,inf	NA,0.576372	0.000261195	0.000645985
2	chr2:201336064:T:C	201336064	NA,C	NA,T	NA,1	NA,-inf	NA,inf	NA,0.355647	0.000260714	0.000626149
2	chr2:200921114:G:A	200921114	A,A	G,G	1,1	inf,inf	inf,inf	0.116057,1.50579	0.000260479	0.000705734
2	chr2:200863418:A:G	200863418	G,G	A,A	1,1	inf,inf	inf,inf	0.692066,0.863455	0.000259762	0.000570604
2	chr2:201100396:T:C	201100396	NA,C	NA,T	NA,1	NA,-inf	NA,inf	NA,0.639576	0.000259194	0.000632974
2	chr2:201339100:T:C	201339100	C,C	T,T	1,1	inf,inf	inf,inf	0.647975,2.21562	0.000259104	0.000654709
2	chr2:201227838:T:C	201227838	NA,C	NA,T	NA,1	NA,inf	NA,inf	NA,0.413562	0.000258354	0.000626087
2	chr2:201233874:A:G	201233874	NA,G	NA,A	NA,1	NA,-inf	NA,inf	NA,0.529372	0.000257078	0.000636075
2	chr2:201373660:T:C	201373660	NA,C	NA,T	NA,1	NA,inf	NA,inf	NA,0.631998	0.00025516	0.00061414
2	chr2:200928390:C:T	200928390	T,T	C,C	1,1	inf,inf	inf,inf	0.167792,1.49115	0.000255109	0.000688069
2	chr2:201646856:C:A	201646856	NA,A	NA,C	NA,1	NA,inf	NA,inf	NA,0.539139	0.000254817	0.000612044
2	chr2:201221944:G:A	201221944	NA,A	NA,G	NA,1	NA,inf	NA,inf	NA,0.700663	0.000254742	0.000625671
2	chr2:201441795:G:A	201441795	A,A	G,G	1,1	-inf,-inf	inf,inf	2.17676,0.0722171	0.000254315	0.000654643
2	chr2:201715791:C:T	201715791	T,NA	C,NA	1,NA	inf,NA	inf,NA	0.732348,NA	0.000254219	0.000608799
2	chr2:201299829:G:A	201299829	NA,A	NA,G	NA,1	NA,inf	NA,inf	NA,0.716699	0.000253928	0.000623305
2	chr2:201694761:T:C	201694761	NA,C	NA,T	NA,1	NA,inf	NA,inf	NA,0.529719	0.00025371	0.000615943
2	chr2:201109549:T:C	201109549	NA,C	NA,T	NA,1	NA,inf	NA,inf	NA,0.694169	0.000253379	0.000623076
2	chr2:200940249:G:T	200940249	T,T	G,G	1,1	inf,inf	inf,inf	0.122712,1.4893	0.000252784	0.000684807
2	chr2:201791404:T:A	201791404	NA,A	NA,T	NA,1	NA,inf	NA,inf	NA,0.590698	0.000251098	0.000620614
2	chr2:201113035:G:A	201113035	NA,A	NA,G	NA,1	NA,inf	NA,inf	NA,0.68549	0.000250443	0.000615783
2	chr2:201448709:A:G	201448709	NA,G	NA,A	NA,1	NA,inf	NA,inf	NA,0.444236	0.00025012	0.000612507
2	chr2:201009331:A:G	201009331	NA,G	NA,A	NA,1	NA,-inf	NA,inf	NA,0.51166	0.00024991	0.000614226
2	chr2:201273499:A:C	201273499	NA,C	NA,A	NA,1	NA,inf	NA,inf	NA,0.424888	0.000249362	0.000611363
2	chr2:200856219:T:G	200856219	NA,G	NA,T	NA,1	NA,-inf	NA,inf	NA,0.545316	0.000249211	0.000615879
2	chr2:201758862:G:T	201758862	T,NA	G,NA	1,NA	inf,NA	inf,NA	0.934793,NA	0.000248993	0.000624239
2	chr2:200891952:A:G	200891952	NA,G	NA,A	NA,1	NA,inf	NA,inf	NA,0.616718	0.000248823	0.000607835
2	chr2:201092757:C:T	201092757	NA,T	NA,C	NA,1	NA,inf	NA,inf	NA,0.564398	0.000248683	0.000620958
2	chr2:201345891:G:A	201345891	NA,A	NA,G	NA,1	NA,-inf	NA,inf	NA,0.32831	0.000248428	0.000596968
2	chr2:201770309:CCTA:C	201770309	NA,C	NA,CCTA	NA,1	NA,-inf	NA,inf	NA,0.538788	0.000248309	0.000602614
2	chr2:201545662:A:T	201545662	NA,T	NA,A	NA,1	NA,-inf	NA,inf	NA,0.510542	0.000248162	0.000602939
2	chr2:200850136:TTTC:T	200850136	NA,T	NA,TTTC	NA,1	NA,-inf	NA,inf	NA,0.513986	0.000248148	0.000611715
2	chr2:201089755:C:T	201089755	NA,T	NA,C	NA,1	NA,inf	NA,inf	NA,0.499334	0.000247542	0.00060848
2	chr2:201755833:T:C	201755833	NA,C	NA,T	NA,1	NA,inf	NA,inf	NA,0.504116	0.000247384	0.000601476
2	chr2:201693350:C:T	201693350	NA,T	NA,C	NA,1	NA,-inf	NA,inf	NA,0.520294	0.000246706	0.000602985
2	chr2:200856829:T:C	200856829	NA,C	NA,T	NA,1	NA,-inf	NA,inf	NA,0.50967	0.000246668	0.000607997
2	chr2:200841704:G:A	200841704	NA,A	NA,G	NA,1	NA,-inf	NA,inf	NA,0.721085	0.000246636	0.000598767
2	chr2:200966931:A:T	200966931	NA,T	NA,A	NA,1	NA,inf	NA,inf	NA,0.501777	0.000246184	0.000603479
2	chr2:201306912:G:C	201306912	NA,C	NA,G	NA,1	NA,inf	NA,inf	NA,0.689813	0.000245972	0.000603749
2	chr2:200848388:G:T	200848388	NA,T	NA,G	NA,1	NA,-inf	NA,inf	NA,0.721656	0.000245942	0.000597133
2	chr2:200865824:G:A	200865824	NA,A	NA,G	NA,1	NA,-inf	NA,inf	NA,0.537457	0.000245891	0.000607871
2	chr2:200838518:G:A	200838518	NA,A	NA,G	NA,1	NA,inf	NA,inf	NA,0.601349	0.000245252	0.000602434
2	chr2:201804411:C:T	201804411	NA,T	NA,C	NA,1	NA,-inf	NA,inf	NA,0.567173	0.000244935	0.000602561
2	chr2:201339378:C:A	201339378	NA,A	NA,C	NA,1	NA,-inf	NA,inf	NA,0.318437	0.000244626	0.000587909
2	chr2:201767677:C:T	201767677	NA,T	NA,C	NA,1	NA,inf	NA,inf	NA,0.528028	0.000244595	0.000593723
2	chr2:201767559:A:G	201767559	NA,G	NA,A	NA,1	NA,-inf	NA,inf	NA,0.527535	0.000244535	0.000593487
2	chr2:200869599:C:T	200869599	NA,T	NA,C	NA,1	NA,-inf	NA,inf	NA,0.533352	0.000244451	0.000604261
2	chr2:201039723:G:A	201039723	NA,A	NA,G	NA,1	NA,inf	NA,inf	NA,0.489697	0.000244315	0.00060036
2	chr2:200872484:C:T	200872484	NA,T	NA,C	NA,1	NA,-inf	NA,inf	NA,0.532854	0.000244281	0.000603833
2	chr2:201001135:C:G	201001135	NA,G	NA,C	NA,1	NA,-inf	NA,inf	NA,0.587461	0.000243917	0.000591715
2	chr2:200867078:G:A	200867078	NA,A	NA,G	NA,1	NA,-inf	NA,inf	NA,0.531781	0.000243906	0.000602895
2	chr2:201815064:G:C	201815064	C,NA	G,NA	1,NA	inf,NA	inf,NA	0.910787,NA	0.000243607	0.000612165
2	chr2:201337119:G:A	201337119	NA,A	NA,G	NA,1	NA,-inf	NA,inf	NA,0.314709	0.00024303	0.000584169
2	chr2:200855872:G:A	200855872	NA,A	NA,G	NA,1	NA,-inf	NA,inf	NA,0.499736	0.00024296	0.000598743
2	chr2:201340278:T:A	201340278	NA,A	NA,T	NA,1	NA,-inf	NA,inf	NA,0.314447	0.000242948	0.000583923
2	chr2:201154053:C:T	201154053	NA,T	NA,C	NA,1	NA,inf	NA,inf	NA,0.440891	0.000242552	0.00059336
2	chr2:201607023:GAGAA:G	201607023	NA,G	NA,GAGAA	NA,1	NA,inf	NA,inf	NA,0.609947	0.000242377	0.000583938
2	chr2:201373423:A:G	201373423	NA,G	NA,A	NA,1	NA,-inf	NA,inf	NA,0.323867	0.000241931	0.000582428
2	chr2:201042089:T:C	201042089	NA,C	NA,T	NA,1	NA,inf	NA,inf	NA,0.483775	0.000241831	0.000597568
2	chr2:200961591:T:C	200961591	NA,C	NA,T	NA,1	NA,-inf	NA,inf	NA,0.451543	0.000241766	0.000589611
2	chr2:200920934:T:C	200920934	C,C	T,T	1,1	inf,inf	inf,inf	0.121971,1.46533	0.000241762	0.000653511
2	chr2:201087114:A:C	201087114	NA,C	NA,A	NA,1	NA,inf	NA,inf	NA,0.482517	0.000241613	0.000593762
2	chr2:201006781:G:A	201006781	NA,A	NA,G	NA,1	NA,-inf	NA,inf	NA,0.450569	0.00024141	0.000588741
2	chr2:201378238:G:A	201378238	A,A	G,G	1,1	-inf,inf	inf,inf	3.02071,0.918136	0.000240076	0.000594035
2	chr2:201336466:C:T	201336466	NA,T	NA,C	NA,1	NA,-inf	NA,inf	NA,0.307237	0.000239956	0.000576883
2	chr2:201769335:A:T	201769335	T,NA	A,NA	1,NA	inf,NA	inf,NA	0.9131,NA	0.000239792	0.000601436
2	chr2:200824185:C:T	200824185	NA,T	NA,C	NA,1	NA,-inf	NA,inf	NA,0.697007	0.000239775	0.000582337
2	chr2:200855317:A:G	200855317	NA,G	NA,A	NA,1	NA,-inf	NA,inf	NA,0.518085	0.000239698	0.000591149
2	chr2:201687086:C:T	201687086	T,NA	C,NA	1,NA	inf,NA	inf,NA	0.847463,NA	0.000239661	0.000567702
2	chr2:201254213:G:A	201254213	A,A	G,G	1,1	-inf,inf	inf,inf	2.52548,0.340195	0.000239622	0.000624448
2	chr2:201220430:A:G	201220430	NA,G	NA,A	NA,1	NA,inf	NA,inf	NA,0.404372	0.0002395	0.00058414
2	chr2:201759415:T:C	201759415	NA,C	NA,T	NA,1	NA,-inf	NA,inf	NA,0.439006	0.000239406	0.000582819
2	chr2:200932958:A:G	200932958	NA,G	NA,A	NA,1	NA,-inf	NA,inf	NA,0.545886	0.000239106	0.000622583
2	chr2:201767591:G:A	201767591	NA,A	NA,G	NA,1	NA,inf	NA,inf	NA,0.563013	0.000239098	0.000579691
2	chr2:201215771:T:C	201215771	NA,C	NA,T	NA,1	NA,inf	NA,inf	NA,0.644537	0.000238748	0.000586806
2	chr2:201602397:C:A	201602397	A,NA	C,NA	1,NA	inf,NA	inf,NA	0.299869,NA	0.000238277	0.000565431
2	chr2:201266169:G:A	201266169	NA,A	NA,G	NA,1	NA,inf	NA,inf	NA,0.394844	0.000238203	0.000583898
2	chr2:200876065:A:G	200876065	NA,G	NA,A	NA,1	NA,-inf	NA,inf	NA,0.560399	0.000237753	0.000582128
2	chr2:201640278:A:G	201640278	NA,G	NA,A	NA,1	NA,inf	NA,inf	NA,0.50463	0.000237649	0.000554141
2	chr2:201658374:C:T	201658374	NA,T	NA,C	NA,1	NA,inf	NA,inf	NA,0.480894	0.000237509	0.000584065
2	chr2:201100860:C:T	201100860	NA,T	NA,C	NA,1	NA,inf	NA,inf	NA,0.4695	0.000237146	0.000582675
2	chr2:200915209:C:T	200915209	T,T	C,C	1,1	inf,inf	inf,inf	0.154815,1.44831	0.000235964	0.000635555
2	chr2:201010786:T:C	201010786	NA,C	NA,T	NA,1	NA,inf	NA,inf	NA,0.387168	0.000235945	0.000579631
2	chr2:200885395:A:T	200885395	NA,T	NA,A	NA,1	NA,-inf	NA,inf	NA,0.476666	0.000235862	0.000580758
2	chr2:200979525:T:C	200979525	NA,C	NA,T	NA,1	NA,inf	NA,inf	NA,0.463638	0.000235314	0.000578033
2	chr2:200875291:C:T	200875291	NA,T	NA,C	NA,1	NA,inf	NA,inf	NA,0.297745	0.0002345	0.000578853
2	chr2:201817506:G:A	201817506	A,A	G,G	1,1	inf,inf	inf,inf	0.872967,0.623377	0.000234385	0.000542775
2	chr2:201225050:G:A	201225050	NA,A	NA,G	NA,1	NA,-inf	NA,inf	NA,0.574211	0.000234302	0.000569194
2	chr2:201556957:C:T	201556957	NA,T	NA,C	NA,1	NA,-inf	NA,inf	NA,0.570993	0.000234301	0.00057167
2	chr2:201338864:G:T	201338864	T,T	G,G	1,1	inf,inf	inf,inf	0.597001,2.14842	0.000233651	0.000590614
2	chr2:200871140:T:C	200871140	NA,C	NA,T	NA,1	NA,inf	NA,inf	NA,0.459243	0.000232844	0.000569516
2	chr2:201218108:G:C	201218108	NA,C	NA,G	NA,1	NA,inf	NA,inf	NA,0.689841	0.00023222	0.000574851
2	chr2:200880528:C:T	200880528	NA,T	NA,C	NA,1	NA,-inf	NA,inf	NA,0.548619	0.000232054	0.000563069
2	chr2:201763207:G:A	201763207	NA,A	NA,G	NA,1	NA,-inf	NA,inf	NA,0.489045	0.000231905	0.000562948
2	chr2:201462456:C:T	201462456	NA,T	NA,C	NA,1	NA,inf	NA,inf	NA,0.560312	0.000231829	0.000565879
2	chr2:201721846:G:A	201721846	NA,A	NA,G	NA,1	NA,inf	NA,inf	NA,0.499093	0.000231665	0.000566835
2	chr2:200868072:CTACT:C	200868072	NA,C	NA,CTACT	NA,1	NA,inf	NA,inf	NA,0.461638	0.00023147	0.000557735
2	chr2:201340026:A:G	201340026	G,G	A,A	1,1	inf,inf	inf,inf	0.314353,2.06428	0.000231411	0.00058952
2	chr2:200961652:A:C	200961652	NA,C	NA,A	NA,1	NA,-inf	NA,inf	NA,0.564694	0.000231367	0.000561886
2	chr2:201349211:G:A	201349211	A,A	G,G	1,1	inf,inf	inf,inf	0.317586,2.06523	0.000230785	0.000587754
2	chr2:201223973:TC:T	201223973	NA,T	NA,TC	NA,1	NA,inf	NA,inf	NA,0.52277	0.00023067	0.000566091
2	chr2:200947462:T:C	200947462	NA,C	NA,T	NA,1	NA,-inf	NA,inf	NA,0.562979	0.000230574	0.000559945
2	chr2:201131742:A:G	201131742	NA,G	NA,A	NA,1	NA,inf	NA,inf	NA,0.453657	0.000230378	0.000566753
2	chr2:200929450:A:T	200929450	T,T	A,A	1,1	inf,inf	inf,inf	0.142072,1.43824	0.000230296	0.000620596
2	chr2:201348424:A:AT	201348424	AT,AT	A,A	1,1	inf,inf	inf,inf	0.310344,2.05988	0.000230195	0.000586374
2	chr2:200999977:G:A	200999977	NA,A	NA,G	NA,1	NA,inf	NA,inf	NA,0.442538	0.000229898	0.000563895
2	chr2:201181542:T:C	201181542	C,C	T,T	1,1	-inf,inf	inf,inf	0.573102,0.937112	0.000229579	0.000587896
2	chr2:201034826:C:T	201034826	T,T	C,C	1,1	inf,inf	inf,inf	0.120372,1.43157	0.000229448	0.000617765
2	chr2:201708753:C:T	201708753	NA,T	NA,C	NA,1	NA,inf	NA,inf	NA,0.492539	0.000229427	0.000560952
2	chr2:201058912:C:T	201058912	T,T	C,C	1,1	inf,-inf	inf,inf	0.812767,1.20953	0.000229153	0.00102169
2	chr2:201199931:T:A	201199931	NA,A	NA,T	NA,1	NA,-inf	NA,inf	NA,0.553721	0.000228009	0.00055386
2	chr2:201245387:C:T	201245387	NA,T	NA,C	NA,1	NA,-inf	NA,inf	NA,0.556313	0.00022776	0.000553476
2	chr2:201000706:T:C	201000706	NA,C	NA,T	NA,1	NA,inf	NA,inf	NA,0.363216	0.000227479	0.000558643
2	chr2:201348792:C:T	201348792	T,T	C,C	1,1	inf,inf	inf,inf	0.284552,2.0349	0.000227137	0.000578977
2	chr2:201801192:A:G	201801192	NA,G	NA,A	NA,1	NA,inf	NA,inf	NA,0.451688	0.000226963	0.0005534
2	chr2:201030570:T:G	201030570	NA,G	NA,T	NA,1	NA,inf	NA,inf	NA,0.360877	0.000226732	0.000556784
2	chr2:200895253:T:C	200895253	NA,C	NA,T	NA,1	NA,inf	NA,inf	NA,0.359518	0.000226233	0.000555555
2	chr2:201671432:C:A	201671432	NA,A	NA,C	NA,1	NA,inf	NA,inf	NA,0.47554	0.000226031	0.000551881
2	chr2:201735211:G:A	201735211	NA,A	NA,G	NA,1	NA,inf	NA,inf	NA,0.51268	0.000226023	0.000556753
2	chr2:201588791:T:C	201588791	NA,C	NA,T	NA,1	NA,-inf	NA,inf	NA,0.444	0.000225987	0.000546325
2	chr2:200861333:T:C	200861333	NA,C	NA,T	NA,1	NA,inf	NA,inf	NA,0.541268	0.000225751	0.000552789
2	chr2:201360934:T:C	201360934	NA,C	NA,T	NA,1	NA,inf	NA,inf	NA,0.538337	0.000225593	0.000543864
2	chr2:200899257:C:T	200899257	NA,T	NA,C	NA,1	NA,-inf	NA,inf	NA,0.505821	0.000225516	0.000589776
2	chr2:201591428:A:G	201591428	NA,G	NA,A	NA,1	NA,-inf	NA,inf	NA,0.442296	0.000225454	0.000545049
2	chr2:200870933:G:A	200870933	NA,A	NA,G	NA,1	NA,inf	NA,inf	NA,0.435755	0.000225441	0.000551372
2	chr2:201232402:GCA:G	201232402	NA,G	NA,GCA	NA,1	NA,-inf	NA,inf	NA,0.413133	0.00022511	0.000545809
2	chr2:200852451:T:C	200852451	NA,C	NA,T	NA,1	NA,inf	NA,inf	NA,0.483008	0.000224963	0.000547534
2	chr2:201258938:C:A	201258938	NA,A	NA,C	NA,1	NA,inf	NA,inf	NA,0.356055	0.000224572	0.000550272
2	chr2:201338667:C:T	201338667	T,T	C,C	1,1	inf,inf	inf,inf	0.611694,2.1224	0.000224522	0.000567151
2	chr2:200830461:G:A	200830461	NA,A	NA,G	NA,1	NA,-inf	NA,inf	NA,0.449812	0.000224478	0.000551962
2	chr2:201018362:AAG:A	201018362	NA,A	NA,AAG	NA,1	NA,-inf	NA,inf	NA,0.434178	0.000224379	0.000551928
2	chr2:200932953:G:A	200932953	A,A	G,G	1,1	inf,inf	inf,inf	0.249149,1.38446	0.00022387	0.000604622
2	chr2:200958737:G:A	200958737	NA,A	NA,G	NA,1	NA,inf	NA,inf	NA,0.352095	0.00022375	0.000549397
2	chr2:201320351:C:T	201320351	NA,T	NA,C	NA,1	NA,inf	NA,inf	NA,0.351359	0.000223738	0.000545193
2	chr2:201431708:C:G	201431708	NA,G	NA,C	NA,1	NA,-inf	NA,inf	NA,0.550888	0.000223274	0.000543842
2	chr2:201116840:A:G	201116840	NA,G	NA,A	NA,1	NA,-inf	NA,inf	NA,0.537291	0.000223166	0.00054201
2	chr2:201234462:T:A	201234462	NA,A	NA,T	NA,1	NA,inf	NA,inf	NA,0.560665	0.000222994	0.000546339
2	chr2:200891998:C:T	200891998	NA,T	NA,C	NA,1	NA,-inf	NA,inf	NA,0.485921	0.000222543	0.000574583
2	chr2:201537362:A:G	201537362	NA,G	NA,A	NA,1	NA,-inf	NA,inf	NA,0.333627	0.000222365	0.000549498
2	chr2:201161748:T:C	201161748	NA,C	NA,T	NA,1	NA,-inf	NA,inf	NA,0.531454	0.000222159	0.000583489
2	chr2:201335540:T:C	201335540	C,C	T,T	1,1	inf,inf	inf,inf	0.309687,2.03448	0.000222112	0.000565717
2	chr2:201162276:G:A	201162276	NA,A	NA,G	NA,1	NA,inf	NA,inf	NA,0.287852	0.00022159	0.000544525
2	chr2:200890274:G:T	200890274	NA,T	NA,G	NA,1	NA,-inf	NA,inf	NA,0.47825	0.000220325	0.000568453
2	chr2:200843782:G:A	200843782	NA,A	NA,G	NA,1	NA,-inf	NA,inf	NA,0.43054	0.00022017	0.000540824
2	chr2:201253256:T:G	201253256	NA,G	NA,T	NA,1	NA,-inf	NA,inf	NA,0.437035	0.000220132	0.000535941
2	chr2:200862934:T:A	200862934	NA,A	NA,T	NA,1	NA,-inf	NA,inf	NA,0.460652	0.000219977	0.000552578
2	chr2:201349945:C:A	201349945	NA,A	NA,C	NA,1	NA,inf	NA,inf	NA,0.51613	0.000219357	0.000528534
2	chr2:200882779:G:A	200882779	NA,A	NA,G	NA,1	NA,-inf	NA,inf	NA,0.474464	0.000219322	0.000565613
2	chr2:201790164:T:C	201790164	C,C	T,T	1,1	-inf,-inf	inf,inf	0.0317036,1.62122	0.000219255	0.000531934
2	chr2:201647293:C:T	201647293	NA,T	NA,C	NA,1	NA,inf	NA,inf	NA,0.428143	0.000219141	0.000527226
2	chr2:200894562:G:A	200894562	NA,A	NA,G	NA,1	NA,inf	NA,inf	NA,0.410977	0.000219087	0.000540586
2	chr2:201693969:C:T	201693969	NA,T	NA,C	NA,1	NA,-inf	NA,inf	NA,0.424194	0.000218863	0.000533244
2	chr2:201134449:A:G	201134449	NA,G	NA,A	NA,1	NA,-inf	NA,inf	NA,0.519179	0.000218859	0.000573939
2	chr2:201127554:C:T	201127554	NA,T	NA,C	NA,1	NA,inf	NA,inf	NA,0.575442	0.000218663	0.000536862
2	chr2:200864501:C:T	200864501	NA,T	NA,C	NA,1	NA,inf	NA,inf	NA,0.385951	0.000218501	0.000548257
2	chr2:201038507:T:C	201038507	NA,C	NA,T	NA,1	NA,inf	NA,inf	NA,0.576285	0.00021839	0.000536293
2	chr2:201150711:G:T	201150711	NA,T	NA,G	NA,1	NA,inf	NA,inf	NA,0.563213	0.000218243	0.000536414
2	chr2:200938485:C:T	200938485	NA,T	NA,C	NA,1	NA,-inf	NA,inf	NA,0.471231	0.000217983	0.000562453
2	chr2:200983797:G:T	200983797	NA,T	NA,G	NA,1	NA,-inf	NA,inf	NA,0.516851	0.000217846	0.000571585
2	chr2:201134410:A:G	201134410	NA,G	NA,A	NA,1	NA,inf	NA,inf	NA,0.561237	0.000217695	0.000535093
2	chr2:201217149:T:C	201217149	NA,C	NA,T	NA,1	NA,inf	NA,inf	NA,0.53974	0.000217638	0.000533872
2	chr2:201712334:TA:T	201712334	NA,T	NA,TA	NA,1	NA,inf	NA,inf	NA,0.452498	0.000217579	0.000531865
2	chr2:201129855:C:CT	201129855	NA,CT	NA,C	NA,1	NA,-inf	NA,inf	NA,0.531632	0.000217517	0.000585692
2	chr2:201701073:T:C	201701073	NA,C	NA,T	NA,1	NA,-inf	NA,inf	NA,0.503195	0.000217117	0.000530278
2	chr2:201229530:C:T	201229530	NA,T	NA,C	NA,1	NA,-inf	NA,inf	NA,0.481646	0.000216862	0.000526989
2	chr2:201253898:A:G	201253898	G,G	A,A	1,1	-inf,inf	inf,inf	2.52659,0.286877	0.000216614	0.000564088
2	chr2:201148691:T:A	201148691	NA,A	NA,T	NA,1	NA,inf	NA,inf	NA,0.511028	0.000216602	0.000528952
2	chr2:200851342:C:T	200851342	NA,T	NA,C	NA,1	NA,-inf	NA,inf	NA,0.442449	0.000216506	0.000533818
2	chr2:201133723:G:T	201133723	NA,T	NA,G	NA,1	NA,inf	NA,inf	NA,0.55514	0.00021647	0.000532117
2	chr2:200853045:T:C	200853045	NA,C	NA,T	NA,1	NA,inf	NA,inf	NA,0.388655	0.000216299	0.000525193
2	chr2:201123093:C:T	201123093	NA,T	NA,C	NA,1	NA,-inf	NA,inf	NA,0.51033	0.000216264	0.000566793
2	chr2:201348272:C:G	201348272	NA,G	NA,C	NA,1	NA,inf	NA,inf	NA,0.503112	0.00021573	0.000520059
2	chr2:201541189:A:G	201541189	NA,G	NA,A	NA,1	NA,-inf	NA,inf	NA,0.407549	0.000215686	0.000524488
2	chr2:201816277:C:G	201816277	NA,G	NA,C	NA,1	NA,inf	NA,inf	NA,0.487444	0.000215431	0.000524445
2	chr2:201578301:GAA:G	201578301	NA,G	NA,GAA	NA,1	NA,-inf	NA,inf	NA,0.529353	0.000215216	0.000524388
2	chr2:201002906:A:G	201002906	G,NA	A,NA	1,NA	inf,NA	inf,NA	1.09069,NA	0.000215125	0.000517346
2	chr2:201371602:G:A	201371602	NA,A	NA,G	NA,1	NA,inf	NA,inf	NA,0.502729	0.000215071	0.000517979
2	chr2:201128336:A:T	201128336	NA,T	NA,A	NA,1	NA,-inf	NA,inf	NA,0.522048	0.000214899	0.000578041
2	chr2:201253876:G:A	201253876	NA,A	NA,G	NA,1	NA,inf	NA,inf	NA,0.331993	0.000214719	0.000522815
2	chr2:200844518:A:G	200844518	NA,G	NA,A	NA,1	NA,-inf	NA,inf	NA,0.411177	0.000214685	0.000527747
2	chr2:201173699:TCTCA:T	201173699	NA,T	NA,TCTCA	NA,1	NA,inf	NA,inf	NA,0.559271	0.000214535	0.000526642
2	chr2:200855595:A:AG	200855595	NA,AG	NA,A	NA,1	NA,-inf	NA,inf	NA,0.434987	0.000214338	0.000528489
2	chr2:201153212:G:A	201153212	NA,A	NA,G	NA,1	NA,inf	NA,inf	NA,0.54763	0.000214213	0.000526389
2	chr2:201361116:G:A	201361116	NA,A	NA,G	NA,1	NA,-inf	NA,inf	NA,0.518233	0.000214205	0.000521497
2	chr2:201171848:C:T	201171848	NA,T	NA,C	NA,1	NA,inf	NA,inf	NA,0.547318	0.000214137	0.000526199
2	chr2:200917735:GGTTGGTGGAA:G	200917735	NA,G	NA,GGTTGGTGGAA	NA,1	NA,-inf	NA,inf	NA,0.503204	0.000213964	0.000519801
2	chr2:201019438:AC:A	201019438	NA,A	NA,AC	NA,1	NA,-inf	NA,inf	NA,0.479778	0.000213895	0.000524468
2	chr2:201490879:A:G	201490879	G,NA	A,NA	1,NA	-inf,NA	inf,NA	1.25542,NA	0.000213379	0.000530805
2	chr2:201604749:A:G	201604749	NA,G	NA,A	NA,1	NA,inf	NA,inf	NA,0.361137	0.000213272	0.000524158
2	chr2:201148891:T:C	201148891	NA,C	NA,T	NA,1	NA,inf	NA,inf	NA,0.543234	0.000213164	0.000523774
2	chr2:200979828:C:A	200979828	NA,A	NA,C	NA,1	NA,-inf	NA,inf	NA,0.315371	0.000213145	0.000514945
2	chr2:200918932:G:A	200918932	NA,A	NA,G	NA,1	NA,-inf	NA,inf	NA,0.452553	0.000213072	0.000548819
2	chr2:201154545:C:T	201154545	NA,T	NA,C	NA,1	NA,inf	NA,inf	NA,0.3919	0.000212906	0.000522614
2	chr2:201051322:A:G	201051322	NA,G	NA,A	NA,1	NA,-inf	NA,inf	NA,0.314388	0.000212849	0.000514238
2	chr2:200922696:A:T	200922696	NA,T	NA,A	NA,1	NA,-inf	NA,inf	NA,0.448602	0.000211732	0.000545167
2	chr2:201316561:A:G	201316561	NA,G	NA,A	NA,1	NA,inf	NA,inf	NA,0.484998	0.000211509	0.000509862
2	chr2:201313642:A:G	201313642	NA,G	NA,A	NA,1	NA,inf	NA,inf	NA,0.484745	0.000211448	0.000509717
2	chr2:201361201:CAG:C	201361201	NA,C	NA,CAG	NA,1	NA,inf	NA,inf	NA,0.488632	0.000211381	0.000509225
2	chr2:201234902:G:A	201234902	NA,A	NA,G	NA,1	NA,inf	NA,inf	NA,0.523748	0.000211307	0.000517269
2	chr2:201308415:T:C	201308415	NA,C	NA,T	NA,1	NA,inf	NA,inf	NA,0.484154	0.000211292	0.000509348
2	chr2:201649430:T:C	201649430	NA,C	NA,T	NA,1	NA,-inf	NA,inf	NA,0.495936	0.000211125	0.000515165
2	chr2:201722936:C:A	201722936	A,NA	C,NA	1,NA	-inf,NA	inf,NA	0.65136,NA	0.000211091	0.000523982
2	chr2:201327105:G:C	201327105	NA,C	NA,G	NA,1	NA,inf	NA,inf	NA,0.434714	0.000210877	0.000496347
2	chr2:201511218:T:G	201511218	NA,G	NA,T	NA,1	NA,inf	NA,inf	NA,0.370177	0.000210788	0.000508703
2	chr2:201027070:G:A	201027070	NA,A	NA,G	NA,1	NA,-inf	NA,inf	NA,0.489673	0.000210665	0.000550996
2	chr2:201250543:C:A	201250543	A,NA	C,NA	1,NA	-inf,NA	inf,NA	0.321717,NA	0.000210655	0.000523799
2	chr2:200928221:T:C	200928221	NA,C	NA,T	NA,1	NA,-inf	NA,inf	NA,0.443933	0.000210591	0.000542094
2	chr2:201485690:G:C	201485690	NA,C	NA,G	NA,1	NA,inf	NA,inf	NA,0.369591	0.000210557	0.000508121
2	chr2:201759649:T:C	201759649	C,NA	T,NA	1,NA	inf,NA	inf,NA	0.821308,NA	0.000210448	0.000527367
2	chr2:200905991:T:C	200905991	NA,C	NA,T	NA,1	NA,-inf	NA,inf	NA,0.443202	0.000210399	0.000541493
2	chr2:200842602:AC:A	200842602	NA,A	NA,AC	NA,1	NA,-inf	NA,inf	NA,0.429737	0.000210211	0.00051509
2	chr2:201296331:C:T	201296331	NA,T	NA,C	NA,1	NA,inf	NA,inf	NA,0.294561	0.000210208	0.000514177
2	chr2:201427647:T:C	201427647	NA,C	NA,T	NA,1	NA,inf	NA,inf	NA,0.481173	0.000210069	0.000505995
2	chr2:201647726:C:T	201647726	NA,T	NA,C	NA,1	NA,inf	NA,inf	NA,0.396533	0.000210024	0.000505655
2	chr2:201225590:T:C	201225590	NA,C	NA,T	NA,1	NA,inf	NA,inf	NA,0.485405	0.000209992	0.000512936
2	chr2:201251243:G:C	201251243	C,C	G,G	1,1	-inf,inf	inf,inf	2.41497,0.336634	0.000209693	0.000544026
2	chr2:201456341:C:A	201456341	NA,A	NA,C	NA,1	NA,inf	NA,inf	NA,0.477802	0.000209284	0.000504132
2	chr2:200919331:A:G	200919331	NA,G	NA,A	NA,1	NA,-inf	NA,inf	NA,0.436539	0.000208652	0.000536643
2	chr2:201791239:T:G	201791239	NA,G	NA,T	NA,1	NA,inf	NA,inf	NA,0.367094	0.000208617	0.000510904
2	chr2:200876556:C:T	200876556	NA,T	NA,C	NA,1	NA,-inf	NA,inf	NA,0.435036	0.000208521	0.000535995
2	chr2:201679656:A:G	201679656	NA,G	NA,A	NA,1	NA,-inf	NA,inf	NA,0.292783	0.000208328	0.000504044
2	chr2:200935232:C:T	200935232	NA,T	NA,C	NA,1	NA,-inf	NA,inf	NA,0.43407	0.000207907	0.000534565
2	chr2:200890865:T:G	200890865	NA,G	NA,T	NA,1	NA,inf	NA,inf	NA,0.381279	0.000207812	0.000510105
2	chr2:201103740:G:C	201103740	NA,C	NA,G	NA,1	NA,-inf	NA,inf	NA,0.476536	0.000207664	0.000543123
2	chr2:201024467:C:T	201024467	NA,T	NA,C	NA,1	NA,inf	NA,inf	NA,0.37702	0.00020755	0.000504329
2	chr2:201103244:G:A	201103244	NA,A	NA,G	NA,1	NA,-inf	NA,inf	NA,0.456073	0.000207522	0.000536383
2	chr2:201053215:T:C	201053215	C,C	T,T	1,1	inf,inf	inf,inf	0.100791,1.37753	0.000207508	0.00056116
2	chr2:201483443:C:A	201483443	NA,A	NA,C	NA,1	NA,inf	NA,inf	NA,0.363649	0.000207438	0.000504104
2	chr2:201518051:G:A	201518051	A,A	G,G	1,1	-inf,inf	inf,inf	1.73429,0.506969	0.000207377	0.000518296
2	chr2:201614279:G:A	201614279	NA,A	NA,G	NA,1	NA,inf	NA,inf	NA,0.22356	0.000207237	0.000504217
2	chr2:200857462:C:T	200857462	NA,T	NA,C	NA,1	NA,inf	NA,inf	NA,0.419421	0.00020723	0.000504697
2	chr2:201097627:C:T	201097627	NA,T	NA,C	NA,1	NA,inf	NA,inf	NA,0.528996	0.000207147	0.000508547
2	chr2:201119344:C:A	201119344	NA,A	NA,C	NA,1	NA,inf	NA,inf	NA,0.300438	0.000206961	0.00050781
2	chr2:201374301:G:A	201374301	A,A	G,G	1,1	inf,inf	inf,inf	0.317999,1.99506	0.000206769	0.000526186
2	chr2:201695077:G:A	201695077	NA,A	NA,G	NA,1	NA,inf	NA,inf	NA,0.429829	0.000206714	0.000507746
2	chr2:201081235:G:A	201081235	NA,A	NA,G	NA,1	NA,inf	NA,inf	NA,0.523498	0.000206437	0.000506856
2	chr2:200908094:A:C	200908094	NA,C	NA,A	NA,1	NA,-inf	NA,inf	NA,0.427294	0.000206256	0.000530023
2	chr2:201055337:G:A	201055337	A,A	G,G	1,1	inf,inf	inf,inf	0.186487,1.34511	0.000206201	0.000553137
2	chr2:201251990:A:G	201251990	NA,G	NA,A	NA,1	NA,inf	NA,inf	NA,0.301955	0.000205787	0.000501066
2	chr2:201662154:A:G	201662154	NA,G	NA,A	NA,1	NA,-inf	NA,inf	NA,0.41573	0.000205776	0.000505534
2	chr2:201258272:A:G	201258272	G,G	A,A	1,1	-inf,inf	inf,inf	4.59423,0.298474	0.000205769	0.000855917
2	chr2:201300524:A:C	201300524	NA,C	NA,A	NA,1	NA,inf	NA,inf	NA,0.47011	0.000205664	0.000500541
2	chr2:201658824:A:G	201658824	G,G	A,A	1,1	inf,-inf	inf,inf	0.567699,1.02189	0.000205664	0.000522937
2	chr2:200834007:T:A	200834007	NA,A	NA,T	NA,1	NA,-inf	NA,inf	NA,0.379274	0.000205628	0.000504534
2	chr2:201147693:C:A	201147693	NA,A	NA,C	NA,1	NA,-inf	NA,inf	NA,0.444755	0.000205357	0.000502678
2	chr2:200928261:C:T	200928261	NA,T	NA,C	NA,1	NA,-inf	NA,inf	NA,0.423666	0.000205331	0.000527431
2	chr2:201746536:T:C	201746536	NA,C	NA,T	NA,1	NA,inf	NA,inf	NA,0.325508	0.000205207	0.000500467
2	chr2:200983666:CAT:C	200983666	C,C	CAT,CAT	1,1	inf,inf	inf,inf	0.117658,1.37756	0.000204979	0.00055302
2	chr2:201603892:C:T	201603892	NA,T	NA,C	NA,1	NA,inf	NA,inf	NA,0.332004	0.00020495	0.000503458
2	chr2:201332674:CT:C	201332674	NA,C	NA,CT	NA,1	NA,inf	NA,inf	NA,0.459333	0.000204679	0.000494085
2	chr2:201601311:TGTGTGG:T	201601311	NA,T	NA,TGTGTGG	NA,1	NA,-inf	NA,inf	NA,0.3933	0.00020466	0.000502219
2	chr2:201261015:A:G	201261015	G,G	A,A	1,1	-inf,inf	inf,inf	0.191732,1.733	0.000204324	0.000508029
2	chr2:201237275:G:C	201237275	C,C	G,G	1,1	-inf,-inf	inf,inf	0.59249,0.736711	0.000204161	0.00036259
2	chr2:201251749:A:G	201251749	G,G	A,A	1,1	-inf,inf	inf,inf	2.37047,0.347579	0.000203906	0.000527892
2	chr2:201144855:T:A	201144855	NA,A	NA,T	NA,1	NA,inf	NA,inf	NA,0.437208	0.000203627	0.000496652
2	chr2:201149105:C:T	201149105	NA,T	NA,C	NA,1	NA,inf	NA,inf	NA,0.437208	0.000203627	0.000496652
2	chr2:201684778:G:A	201684778	NA,A	NA,G	NA,1	NA,-inf	NA,inf	NA,0.439369	0.000203615	0.000494417
2	chr2:200878823:A:G	200878823	NA,G	NA,A	NA,1	NA,-inf	NA,inf	NA,0.421824	0.000203457	0.000493885
2	chr2:201137491:A:G	201137491	NA,G	NA,A	NA,1	NA,inf	NA,inf	NA,0.435482	0.000203208	0.000495628
2	chr2:200902865:T:C	200902865	NA,C	NA,T	NA,1	NA,-inf	NA,inf	NA,0.36732	0.000203183	0.000499523
2	chr2:201121918:G:A	201121918	NA,A	NA,G	NA,1	NA,-inf	NA,inf	NA,0.456441	0.000202727	0.000529097
2	chr2:201101061:T:A	201101061	NA,A	NA,T	NA,1	NA,inf	NA,inf	NA,0.283978	0.000202206	0.000496013
2	chr2:201684806:C:T	201684806	NA,T	NA,C	NA,1	NA,-inf	NA,inf	NA,0.49749	0.000201901	0.000491589
2	chr2:201613947:G:A	201613947	NA,A	NA,G	NA,1	NA,inf	NA,inf	NA,0.205608	0.000201669	0.000490683
2	chr2:201286654:C:T	201286654	NA,T	NA,C	NA,1	NA,inf	NA,inf	NA,0.260974	0.000201419	0.000492286
2	chr2:200970253:G:A	200970253	A,NA	G,NA	1,NA	inf,NA	inf,NA	1.04408,NA	0.000201405	0.000484612
2	chr2:201649478:C:T	201649478	NA,T	NA,C	NA,1	NA,inf	NA,inf	NA,0.359938	0.000200972	0.000484219
2	chr2:201183732:T:C	201183732	NA,C	NA,T	NA,1	NA,inf	NA,inf	NA,0.47875	0.000200813	0.000492744
2	chr2:200857597:T:C	200857597	NA,C	NA,T	NA,1	NA,inf	NA,inf	NA,0.391425	0.000200293	0.00048775
2	chr2:201221254:A:G	201221254	NA,G	NA,A	NA,1	NA,inf	NA,inf	NA,0.501147	0.000200288	0.000490841
2	chr2:200972785:G:A	200972785	A,A	G,G	1,1	inf,inf	inf,inf	0.147249,1.36166	0.000200047	0.000538193
2	chr2:201531882:T:A	201531882	NA,A	NA,T	NA,1	NA,-inf	NA,inf	NA,0.340208	0.000199174	0.000485761
2	chr2:201161989:C:T	201161989	NA,T	NA,C	NA,1	NA,inf	NA,inf	NA,0.41881	0.000199126	0.000485645
2	chr2:201291502:T:C	201291502	NA,C	NA,T	NA,1	NA,inf	NA,inf	NA,0.256225	0.000199091	0.000486803
2	chr2:201441858:A:G	201441858	NA,G	NA,A	NA,1	NA,inf	NA,inf	NA,0.433126	0.000198397	0.000478319
2	chr2:201525791:A:G	201525791	NA,G	NA,A	NA,1	NA,-inf	NA,inf	NA,0.274707	0.000198253	0.00048849
2	chr2:201333065:A:G	201333065	NA,G	NA,A	NA,1	NA,-inf	NA,inf	NA,0.347744	0.000198194	0.000480734
2	chr2:201720918:T:C	201720918	C,NA	T,NA	1,NA	-inf,NA	inf,NA	0.613404,NA	0.000198185	0.000491551
2	chr2:201448795:A:G	201448795	NA,G	NA,A	NA,1	NA,inf	NA,inf	NA,0.431762	0.000198083	0.00047758
2	chr2:201395787:T:C	201395787	NA,C	NA,T	NA,1	NA,inf	NA,inf	NA,0.431364	0.000197994	0.000477369
2	chr2:201425557:C:T	201425557	NA,T	NA,C	NA,1	NA,inf	NA,inf	NA,0.431193	0.000197992	0.00047744
2	chr2:201412177:G:A	201412177	NA,A	NA,G	NA,1	NA,inf	NA,inf	NA,0.431036	0.000197919	0.000477192
2	chr2:201424270:G:A	201424270	NA,A	NA,G	NA,1	NA,inf	NA,inf	NA,0.431036	0.000197919	0.000477192
2	chr2:201604638:C:T	201604638	NA,T	NA,C	NA,1	NA,inf	NA,inf	NA,0.305213	0.000197877	0.000485825
2	chr2:201059355:C:T	201059355	T,T	C,C	1,1	inf,inf	inf,inf	0.11072,1.35344	0.000197813	0.00053367
2	chr2:201387012:C:T	201387012	NA,T	NA,C	NA,1	NA,inf	NA,inf	NA,0.313065	0.000197795	0.000481059
2	chr2:201784985:T:C	201784985	C,C	T,T	1,1	-inf,-inf	inf,inf	0.261559,1.35758	0.000197705	0.000470645
2	chr2:201229528:G:A	201229528	NA,A	NA,G	NA,1	NA,inf	NA,inf	NA,0.462441	0.000197627	0.000483977
2	chr2:201462327:A:G	201462327	NA,G	NA,A	NA,1	NA,-inf	NA,inf	NA,0.308241	0.000197532	0.000475409
2	chr2:201230991:C:T	201230991	NA,T	NA,C	NA,1	NA,inf	NA,inf	NA,0.461509	0.000197421	0.000483467
2	chr2:201228863:T:C	201228863	NA,C	NA,T	NA,1	NA,inf	NA,inf	NA,0.46086	0.000197279	0.000483115
2	chr2:201544320:C:T	201544320	NA,T	NA,C	NA,1	NA,inf	NA,inf	NA,0.439155	0.000197248	0.000477218
2	chr2:200875477:T:A	200875477	NA,A	NA,T	NA,1	NA,inf	NA,inf	NA,0.473377	0.000197196	0.000478038
2	chr2:201345254:C:T	201345254	NA,T	NA,C	NA,1	NA,inf	NA,inf	NA,0.238733	0.000196938	0.000480899
2	chr2:201051695:G:C	201051695	C,C	G,G	1,1	inf,inf	inf,inf	0.103095,1.34902	0.000196852	0.000531614
2	chr2:201158278:C:T	201158278	NA,T	NA,C	NA,1	NA,inf	NA,inf	NA,0.211009	0.000196819	0.00048304
2	chr2:201107590:A:G	201107590	G,NA	A,NA	1,NA	inf,NA	inf,NA	0.200573,NA	0.000196603	0.000464999
2	chr2:201666821:T:C	201666821	NA,C	NA,T	NA,1	NA,inf	NA,inf	NA,0.237806	0.000196532	0.000478881
2	chr2:200997272:C:T	200997272	NA,T	NA,C	NA,1	NA,-inf	NA,inf	NA,0.410655	0.000196446	0.000505674
2	chr2:201145229:G:T	201145229	NA,T	NA,G	NA,1	NA,-inf	NA,inf	NA,0.4281	0.000196372	0.000510192
2	chr2:201802928:C:T	201802928	NA,T	NA,C	NA,1	NA,inf	NA,inf	NA,0.314251	0.000196154	0.00047593
2	chr2:201339730:T:C	201339730	NA,C	NA,T	NA,1	NA,inf	NA,inf	NA,0.235474	0.000196041	0.000478678
2	chr2:200885960:C:T	200885960	T,T	C,C	1,1	inf,-inf	inf,inf	0.54054,1.18482	0.000195832	0.000723118
2	chr2:201387755:A:G	201387755	G,NA	A,NA	1,NA	inf,NA	inf,NA	1.64231,NA	0.000195525	0.000465105
2	chr2:201633304:T:C	201633304	NA,C	NA,T	NA,1	NA,inf	NA,inf	NA,0.183997	0.000195228	0.000474432
2	chr2:201794642:G:A	201794642	NA,A	NA,G	NA,1	NA,-inf	NA,inf	NA,0.379037	0.000195172	0.000476176
2	chr2:201570687:C:CA	201570687	NA,CA	NA,C	NA,1	NA,inf	NA,inf	NA,0.368051	0.000195138	0.000458093
2	chr2:201098629:G:A	201098629	NA,A	NA,G	NA,1	NA,-inf	NA,inf	NA,0.404223	0.00019512	0.000501534
2	chr2:201028742:G:A	201028742	A,A	G,G	1,1	inf,inf	inf,inf	0.134977,1.34155	0.000194725	0.000524318
2	chr2:201493226:A:C	201493226	NA,C	NA,A	NA,1	NA,-inf	NA,inf	NA,0.418334	0.000194175	0.000472496
2	chr2:200915772:C:T	200915772	NA,T	NA,C	NA,1	NA,-inf	NA,inf	NA,0.376698	0.000194101	0.000496321
2	chr2:201408191:T:C	201408191	C,NA	T,NA	1,NA	inf,NA	inf,NA	1.64068,NA	0.000194021	0.000461751
2	chr2:201293206:G:C	201293206	NA,C	NA,G	NA,1	NA,inf	NA,inf	NA,0.243452	0.000193863	0.000473096
2	chr2:201742863:G:A	201742863	NA,A	NA,G	NA,1	NA,inf	NA,inf	NA,0.323611	0.00019386	0.00047324
2	chr2:201115041:CTGGAG:C	201115041	NA,C	NA,CTGGAG	NA,1	NA,inf	NA,inf	NA,0.462837	0.000193845	0.000475425
2	chr2:201748912:C:T	201748912	T,T	C,C	1,1	-inf,-inf	inf,inf	0.780584,0.870475	0.000193635	0.000392301
2	chr2:201785122:T:C	201785122	NA,C	NA,T	NA,1	NA,inf	NA,inf	NA,0.350763	0.000193502	0.000470084
2	chr2:200857007:C:T	200857007	NA,T	NA,C	NA,1	NA,inf	NA,inf	NA,0.361612	0.000193346	0.00046691
2	chr2:201303317:C:G	201303317	NA,G	NA,C	NA,1	NA,inf	NA,inf	NA,0.234469	0.000193236	0.000472386
2	chr2:201020570:A:T	201020570	T,T	A,A	1,1	inf,inf	inf,inf	0.112008,1.33859	0.000193234	0.00052121
2	chr2:201518006:TAC:T	201518006	NA,T	NA,TAC	NA,1	NA,-inf	NA,inf	NA,0.415978	0.000193107	0.000469889
2	chr2:201722727:T:G	201722727	G,NA	T,NA	1,NA	-inf,NA	inf,NA	0.596503,NA	0.000192748	0.00047791
2	chr2:201544742:C:T	201544742	T,T	C,C	1,1	-inf,inf	inf,inf	2.15868,0.425549	0.000192745	0.000427218
2	chr2:201124168:G:T	201124168	NA,T	NA,G	NA,1	NA,inf	NA,inf	NA,0.457241	0.00019271	0.000472534
2	chr2:200875025:T:A	200875025	NA,A	NA,T	NA,1	NA,inf	NA,inf	NA,0.290873	0.000192691	0.000480881
2	chr2:200853921:T:C	200853921	NA,C	NA,T	NA,1	NA,inf	NA,inf	NA,0.204807	0.000192565	0.000473306
2	chr2:201367700:T:C	201367700	NA,C	NA,T	NA,1	NA,inf	NA,inf	NA,0.411922	0.000192543	0.000468589
2	chr2:201344087:G:A	201344087	NA,A	NA,G	NA,1	NA,inf	NA,inf	NA,0.222108	0.00019248	0.000469958
2	chr2:200898331:A:G	200898331	NA,G	NA,A	NA,1	NA,-inf	NA,inf	NA,0.322582	0.000192247	0.000472217
2	chr2:201489771:C:G	201489771	NA,G	NA,C	NA,1	NA,-inf	NA,inf	NA,0.330843	0.00019222	0.000469076
2	chr2:201238003:ATG:A	201238003	NA,A	NA,ATG	NA,1	NA,inf	NA,inf	NA,0.425046	0.000192212	0.000477653
2	chr2:201430126:G:A	201430126	NA,A	NA,G	NA,1	NA,-inf	NA,inf	NA,0.286215	0.000192164	0.000464242
2	chr2:201668766:C:G	201668766	NA,G	NA,C	NA,1	NA,inf	NA,inf	NA,0.221091	0.000192056	0.00046787
2	chr2:201079418:C:T	201079418	NA,T	NA,C	NA,1	NA,inf	NA,inf	NA,0.454186	0.000192046	0.000470952
2	chr2:200926230:C:T	200926230	NA,T	NA,C	NA,1	NA,-inf	NA,inf	NA,0.366374	0.00019168	0.00048959
2	chr2:201175114:T:G	201175114	NA,G	NA,T	NA,1	NA,inf	NA,inf	NA,0.316566	0.000191357	0.000469112
2	chr2:201733390:C:T	201733390	T,T	C,C	1,1	-inf,-inf	inf,inf	0.00800861,1.54743	0.000191151	0.000463556
2	chr2:201063360:C:T	201063360	T,T	C,C	1,1	inf,inf	inf,inf	0.0966779,1.33376	0.000190811	0.00051479
2	chr2:201513518:T:C	201513518	NA,C	NA,T	NA,1	NA,inf	NA,inf	NA,0.39884	0.00019077	0.000460566
2	chr2:201632916:A:C	201632916	NA,C	NA,A	NA,1	NA,inf	NA,inf	NA,0.168528	0.000190542	0.000463395
2	chr2:201100846:C:A	201100846	NA,A	NA,C	NA,1	NA,inf	NA,inf	NA,0.190952	0.000190413	0.000467709
2	chr2:200975515:C:T	200975515	NA,T	NA,C	NA,1	NA,-inf	NA,inf	NA,0.313283	0.000190301	0.000467311
2	chr2:201428088:A:G	201428088	NA,G	NA,A	NA,1	NA,-inf	NA,inf	NA,0.265622	0.000190247	0.000459822
2	chr2:201553197:C:G	201553197	NA,G	NA,C	NA,1	NA,inf	NA,inf	NA,0.563864	0.000190205	0.00046584
2	chr2:201157507:G:A	201157507	NA,A	NA,G	NA,1	NA,inf	NA,inf	NA,0.307672	0.000190175	0.000465449
2	chr2:201218406:G:A	201218406	NA,A	NA,G	NA,1	NA,inf	NA,inf	NA,0.403534	0.000190162	0.000465493
2	chr2:200861054:G:A	200861054	NA,A	NA,G	NA,1	NA,-inf	NA,inf	NA,0.318852	0.000190094	0.000461833
2	chr2:201648070:T:C	201648070	NA,C	NA,T	NA,1	NA,-inf	NA,inf	NA,0.389361	0.000190049	0.000461908
2	chr2:200976185:C:T	200976185	NA,T	NA,C	NA,1	NA,-inf	NA,inf	NA,0.312811	0.000190044	0.000466691
2	chr2:201005533:T:C	201005533	NA,C	NA,T	NA,1	NA,-inf	NA,inf	NA,0.312708	0.00019002	0.000466632
2	chr2:201181228:G:A	201181228	NA,A	NA,G	NA,1	NA,inf	NA,inf	NA,0.334563	0.00019	0.000456105
2	chr2:201003188:G:A	201003188	NA,A	NA,G	NA,1	NA,-inf	NA,inf	NA,0.312576	0.000189994	0.00046657
2	chr2:201045936:T:C	201045936	NA,C	NA,T	NA,1	NA,inf	NA,inf	NA,0.189089	0.000189873	0.000466407
2	chr2:201103596:A:G	201103596	NA,G	NA,A	NA,1	NA,inf	NA,inf	NA,0.446143	0.000189691	0.000465175
2	chr2:200825528:C:T	200825528	NA,T	NA,C	NA,1	NA,-inf	NA,inf	NA,0.31097	0.000189606	0.000464878
2	chr2:201005872:G:A	201005872	NA,A	NA,G	NA,1	NA,-inf	NA,inf	NA,0.31076	0.000189583	0.000465539
2	chr2:201810251:G:A	201810251	NA,A	NA,G	NA,1	NA,inf	NA,inf	NA,0.286797	0.000189518	0.000459952
2	chr2:200982214:C:T	200982214	NA,T	NA,C	NA,1	NA,inf	NA,inf	NA,0.305792	0.000189443	0.000464607
2	chr2:201696854:A:G	201696854	NA,G	NA,A	NA,1	NA,inf	NA,inf	NA,0.367756	0.000189428	0.000465648
2	chr2:201034827:G:A	201034827	NA,A	NA,G	NA,1	NA,-inf	NA,inf	NA,0.310279	0.000189403	0.000465086
2	chr2:201058111:T:A	201058111	NA,A	NA,T	NA,1	NA,-inf	NA,inf	NA,0.310198	0.000189384	0.000465039
2	chr2:201056615:G:A	201056615	NA,A	NA,G	NA,1	NA,-inf	NA,inf	NA,0.310011	0.000189343	0.000464937
2	chr2:201428093:A:G	201428093	NA,G	NA,A	NA,1	NA,-inf	NA,inf	NA,0.261809	0.000189339	0.000457662
2	chr2:201428092:C:T	201428092	NA,T	NA,C	NA,1	NA,-inf	NA,inf	NA,0.2615	0.000189261	0.000457479
2	chr2:201179108:G:A	201179108	NA,A	NA,G	NA,1	NA,inf	NA,inf	NA,0.443094	0.000189219	0.000463984
2	chr2:200955808:G:A	200955808	NA,A	NA,G	NA,1	NA,-inf	NA,inf	NA,0.309052	0.00018915	0.000464449
2	chr2:201483526:T:C	201483526	NA,C	NA,T	NA,1	NA,inf	NA,inf	NA,0.389254	0.00018909	0.000456335
2	chr2:201055827:G:A	201055827	NA,A	NA,G	NA,1	NA,-inf	NA,inf	NA,0.308652	0.000189035	0.000464169
2	chr2:201128654:T:G	201128654	NA,G	NA,T	NA,1	NA,inf	NA,inf	NA,0.305727	0.000188981	0.000463383
2	chr2:201492763:C:T	201492763	NA,T	NA,C	NA,1	NA,inf	NA,inf	NA,0.388631	0.000188959	0.000456025
2	chr2:201109187:C:CT	201109187	CT,NA	C,NA	1,NA	inf,NA	inf,NA	0.295367,NA	0.000188725	0.000453716
2	chr2:200832472:G:A	200832472	NA,A	NA,G	NA,1	NA,inf	NA,inf	NA,0.336673	0.000188632	0.000457598
2	chr2:201529788:A:G	201529788	NA,G	NA,A	NA,1	NA,-inf	NA,inf	NA,0.409247	0.000188534	0.000459429
2	chr2:201702122:C:T	201702122	NA,T	NA,C	NA,1	NA,inf	NA,inf	NA,0.36211	0.000188528	0.00046343
2	chr2:201670188:A:T	201670188	NA,T	NA,A	NA,1	NA,inf	NA,inf	NA,0.346499	0.00018831	0.000459438
2	chr2:201178193:T:C	201178193	C,C	T,T	1,1	-inf,inf	inf,inf	0.422204,0.957743	0.000188211	0.00048228
2	chr2:201589467:T:G	201589467	NA,G	NA,T	NA,1	NA,inf	NA,inf	NA,0.148309	0.000188163	0.000457643
2	chr2:201436793:A:C	201436793	NA,C	NA,A	NA,1	NA,-inf	NA,inf	NA,0.256037	0.00018801	0.000454512
2	chr2:201639079:G:C	201639079	NA,C	NA,G	NA,1	NA,inf	NA,inf	NA,0.345542	0.000187952	0.00045709
2	chr2:201697904:C:T	201697904	NA,T	NA,C	NA,1	NA,inf	NA,inf	NA,0.36373	0.000187947	0.000462095
2	chr2:201067840:G:A	201067840	NA,A	NA,G	NA,1	NA,-inf	NA,inf	NA,0.303581	0.000187922	0.000461382
2	chr2:201204030:TC:T	201204030	NA,T	NA,TC	NA,1	NA,inf	NA,inf	NA,0.41645	0.000187905	0.000460553
2	chr2:201025487:A:G	201025487	NA,G	NA,A	NA,1	NA,inf	NA,inf	NA,0.298224	0.00018774	0.000460342
2	chr2:201779942:A:G	201779942	NA,G	NA,A	NA,1	NA,-inf	NA,inf	NA,0.325031	0.000187701	0.000456363
2	chr2:201643603:C:T	201643603	NA,T	NA,C	NA,1	NA,inf	NA,inf	NA,0.403157	0.000187437	0.000453422
2	chr2:201024307:G:T	201024307	NA,T	NA,G	NA,1	NA,-inf	NA,inf	NA,0.300688	0.000187356	0.000459999
2	chr2:201033339:G:C	201033339	NA,C	NA,G	NA,1	NA,inf	NA,inf	NA,0.178631	0.000187299	0.000459952
2	chr2:201433550:T:G	201433550	NA,G	NA,T	NA,1	NA,-inf	NA,inf	NA,0.252825	0.00018725	0.00045269
2	chr2:201285463:G:C	201285463	NA,C	NA,G	NA,1	NA,inf	NA,inf	NA,0.209723	0.000187249	0.000457573
2	chr2:201387399:T:G	201387399	NA,G	NA,T	NA,1	NA,-inf	NA,inf	NA,0.251613	0.000187234	0.000453608
2	chr2:201796306:CAG:C	201796306	C,NA	CAG,NA	1,NA	-inf,NA	inf,NA	0.708223,NA	0.000187181	0.00046016
2	chr2:201207888:C:T	201207888	T,NA	C,NA	1,NA	-inf,NA	inf,NA	0.829409,NA	0.000187131	0.00046187
2	chr2:201048542:G:A	201048542	A,A	G,G	1,1	-inf,-inf	inf,inf	0.328991,1.49364	0.000187033	0.000454808
2	chr2:200986382:T:C	200986382	NA,C	NA,T	NA,1	NA,inf	NA,inf	NA,0.176384	0.000186728	0.000458551
2	chr2:200891334:G:A	200891334	NA,A	NA,G	NA,1	NA,inf	NA,inf	NA,0.297413	0.000186698	0.000457586
2	chr2:201788255:C:A	201788255	A,A	C,C	1,1	inf,-inf	inf,inf	0.0531943,1.53791	0.000186691	0.000457176
2	chr2:201445982:T:G	201445982	NA,G	NA,T	NA,1	NA,-inf	NA,inf	NA,0.250252	0.000186687	0.000451358
2	chr2:201009676:T:C	201009676	NA,C	NA,T	NA,1	NA,inf	NA,inf	NA,0.338677	0.000186628	0.000455327
2	chr2:201075076:T:C	201075076	NA,C	NA,T	NA,1	NA,inf	NA,inf	NA,0.429261	0.000186616	0.000457515
2	chr2:201402415:TTAAAAG:T	201402415	NA,T	NA,TTAAAAG	NA,1	NA,inf	NA,inf	NA,0.334849	0.000186614	0.000438457
2	chr2:201555470:G:A	201555470	NA,A	NA,G	NA,1	NA,-inf	NA,inf	NA,0.276896	0.000186597	0.000438818
2	chr2:201727791:C:T	201727791	NA,T	NA,C	NA,1	NA,-inf	NA,inf	NA,0.206582	0.00018658	0.000453388
2	chr2:201029538:A:G	201029538	NA,G	NA,A	NA,1	NA,-inf	NA,inf	NA,0.296768	0.00018641	0.000457608
2	chr2:201177591:T:G	201177591	NA,G	NA,T	NA,1	NA,inf	NA,inf	NA,0.267557	0.000186223	0.00046284
2	chr2:201453009:G:A	201453009	NA,A	NA,G	NA,1	NA,-inf	NA,inf	NA,0.248228	0.000186117	0.000449959
2	chr2:200922794:C:T	200922794	NA,T	NA,C	NA,1	NA,inf	NA,inf	NA,0.293138	0.000186032	0.000455748
2	chr2:201189596:C:G	201189596	NA,G	NA,C	NA,1	NA,inf	NA,inf	NA,0.406037	0.000185631	0.000454917
2	chr2:201191131:G:A	201191131	NA,A	NA,G	NA,1	NA,inf	NA,inf	NA,0.206688	0.000185609	0.000458028
2	chr2:201175735:A:G	201175735	NA,G	NA,A	NA,1	NA,-inf	NA,inf	NA,0.282222	0.000185481	0.000454554
2	chr2:201727098:A:G	201727098	NA,G	NA,A	NA,1	NA,-inf	NA,inf	NA,0.30511	0.000185148	0.000450543
2	chr2:201578010:G:A	201578010	NA,A	NA,G	NA,1	NA,inf	NA,inf	NA,0.25649	0.000185138	0.000454103
2	chr2:200952410:C:A	200952410	NA,A	NA,C	NA,1	NA,-inf	NA,inf	NA,0.289973	0.000185115	0.000454357
2	chr2:200972904:G:A	200972904	NA,A	NA,G	NA,1	NA,inf	NA,inf	NA,0.169426	0.000185088	0.000454449
2	chr2:200831145:C:T	200831145	NA,T	NA,C	NA,1	NA,inf	NA,inf	NA,0.197479	0.000185083	0.000454667
2	chr2:201731862:C:G	201731862	G,G	C,C	1,1	inf,inf	inf,inf	0.733838,0.879199	0.000185078	0.000439104
2	chr2:201028639:G:A	201028639	NA,A	NA,G	NA,1	NA,-inf	NA,inf	NA,0.290488	0.000185054	0.000454217
2	chr2:201049517:T:G	201049517	NA,G	NA,T	NA,1	NA,inf	NA,inf	NA,0.282857	0.000185012	0.000453611
2	chr2:200946715:G:A	200946715	NA,A	NA,G	NA,1	NA,-inf	NA,inf	NA,0.289636	0.000184905	0.000453853
2	chr2:200935384:A:G	200935384	NA,G	NA,A	NA,1	NA,-inf	NA,inf	NA,0.289266	0.000184827	0.000453657
2	chr2:201260432:A:G	201260432	NA,G	NA,A	NA,1	NA,inf	NA,inf	NA,0.241618	0.000184721	0.00044936
2	chr2:201428098:C:T	201428098	NA,T	NA,C	NA,1	NA,-inf	NA,inf	NA,0.240253	0.000184379	0.000445873
2	chr2:201155358:C:T	201155358	T,NA	C,NA	1,NA	inf,NA	inf,NA	0.281071,NA	0.000184313	0.000443159
2	chr2:201197666:C:T	201197666	NA,T	NA,C	NA,1	NA,inf	NA,inf	NA,0.378385	0.000184256	0.000450755
2	chr2:201246628:A:G	201246628	NA,G	NA,A	NA,1	NA,inf	NA,inf	NA,0.22189	0.000184133	0.000448593
2	chr2:201592393:T:C	201592393	NA,C	NA,T	NA,1	NA,inf	NA,inf	NA,0.131922	0.000184032	0.000447516
2	chr2:201091109:A:G	201091109	NA,G	NA,A	NA,1	NA,inf	NA,inf	NA,0.415982	0.00018402	0.000451058
2	chr2:200873840:T:C	200873840	NA,C	NA,T	NA,1	NA,inf	NA,inf	NA,0.267269	0.000184006	0.000443512
2	chr2:201692605:C:T	201692605	NA,T	NA,C	NA,1	NA,inf	NA,inf	NA,0.328873	0.000183925	0.000450425
2	chr2:201430171:C:T	201430171	NA,T	NA,C	NA,1	NA,-inf	NA,inf	NA,0.342624	0.000183786	0.000450241
2	chr2:201049689:C:T	201049689	NA,T	NA,C	NA,1	NA,-inf	NA,inf	NA,0.284065	0.000183785	0.000451084
2	chr2:201616196:A:G	201616196	NA,G	NA,A	NA,1	NA,inf	NA,inf	NA,0.256385	0.000183777	0.000444311
2	chr2:201034302:C:CAT	201034302	NA,CAT	NA,C	NA,1	NA,-inf	NA,inf	NA,0.283363	0.000183634	0.000450708
2	chr2:201733026:A:T	201733026	NA,T	NA,A	NA,1	NA,-inf	NA,inf	NA,0.296707	0.000183579	0.000446647
2	chr2:201036207:T:C	201036207	NA,C	NA,T	NA,1	NA,-inf	NA,inf	NA,0.282877	0.000183537	0.000450462
2	chr2:201012646:T:C	201012646	NA,C	NA,T	NA,1	NA,-inf	NA,inf	NA,0.282858	0.000183535	0.000450458
2	chr2:201443997:T:C	201443997	NA,C	NA,T	NA,1	NA,-inf	NA,inf	NA,0.236333	0.000183506	0.000443777
2	chr2:201063228:G:C	201063228	NA,C	NA,G	NA,1	NA,-inf	NA,inf	NA,0.282135	0.000183381	0.000450073
2	chr2:201024759:T:C	201024759	NA,C	NA,T	NA,1	NA,-inf	NA,inf	NA,0.282135	0.000183381	0.000450073
2	chr2:201426728:A:G	201426728	NA,G	NA,A	NA,1	NA,-inf	NA,inf	NA,0.340419	0.000183347	0.000449149
2	chr2:201092795:G:A	201092795	NA,A	NA,G	NA,1	NA,inf	NA,inf	NA,0.238577	0.000183335	0.000447857
2	chr2:201068503:A:C	201068503	NA,C	NA,A	NA,1	NA,-inf	NA,inf	NA,0.281782	0.000183307	0.000449887
2	chr2:201654410:T:G	201654410	NA,G	NA,T	NA,1	NA,-inf	NA,inf	NA,0.297154	0.000183076	0.000446955
2	chr2:201024179:T:C	201024179	NA,C	NA,T	NA,1	NA,-inf	NA,inf	NA,0.280252	0.000182986	0.000449086
2	chr2:201114802:A:C	201114802	C,NA	A,NA	1,NA	-inf,NA	inf,NA	0.307477,NA	0.000182812	0.000451824
2	chr2:201201199:G:A	201201199	NA,A	NA,G	NA,1	NA,inf	NA,inf	NA,0.389692	0.000182678	0.000447556
2	chr2:201575748:A:G	201575748	NA,G	NA,A	NA,1	NA,inf	NA,inf	NA,0.30278	0.000182606	0.000443938
2	chr2:201435655:C:T	201435655	T,NA	C,NA	1,NA	-inf,NA	inf,NA	1.13032,NA	0.000182527	0.000452981
2	chr2:201075086:C:T	201075086	NA,T	NA,C	NA,1	NA,inf	NA,inf	NA,0.271587	0.000182518	0.000447445
2	chr2:201772579:G:A	201772579	A,NA	G,NA	1,NA	inf,NA	inf,NA	0.806728,NA	0.000182511	0.000438776
2	chr2:200925323:C:T	200925323	NA,T	NA,C	NA,1	NA,inf	NA,inf	NA,0.159266	0.000182359	0.000447672
2	chr2:201083411:A:G	201083411	NA,G	NA,A	NA,1	NA,inf	NA,inf	NA,0.270465	0.000182301	0.000446933
2	chr2:201375749:A:G	201375749	NA,G	NA,A	NA,1	NA,inf	NA,inf	NA,0.178318	0.000182297	0.0004449
2	chr2:201120157:A:T	201120157	NA,T	NA,A	NA,1	NA,-inf	NA,inf	NA,0.363682	0.000182286	0.000472825
2	chr2:201333866:C:T	201333866	T,NA	C,NA	1,NA	inf,NA	inf,NA	1.24268,NA	0.000182243	0.000437867
2	chr2:201182956:T:C	201182956	NA,C	NA,T	NA,1	NA,inf	NA,inf	NA,0.179295	0.000182143	0.00044748
2	chr2:201428100:C:T	201428100	NA,T	NA,C	NA,1	NA,-inf	NA,inf	NA,0.229255	0.000181969	0.000440137
2	chr2:201082389:C:T	201082389	NA,T	NA,C	NA,1	NA,-inf	NA,inf	NA,0.339969	0.000181828	0.000464473
2	chr2:201399002:T:G	201399002	NA,G	NA,T	NA,1	NA,-inf	NA,inf	NA,0.23908	0.000181689	0.000439649
2	chr2:201202632:C:T	201202632	NA,T	NA,C	NA,1	NA,inf	NA,inf	NA,0.360705	0.000181654	0.000444425
2	chr2:201194650:T:TCCCA	201194650	NA,TCCCA	NA,T	NA,1	NA,inf	NA,inf	NA,0.384319	0.00018165	0.000445005
2	chr2:201012347:G:A	201012347	NA,A	NA,G	NA,1	NA,inf	NA,inf	NA,0.269435	0.000181563	0.000445
2	chr2:201682758:G:A	201682758	NA,A	NA,G	NA,1	NA,-inf	NA,inf	NA,0.189007	0.000181542	0.000441202
2	chr2:201152649:A:G	201152649	G,NA	A,NA	1,NA	inf,NA	inf,NA	0.962035,NA	0.000181535	0.000437186
2	chr2:201486743:T:C	201486743	NA,C	NA,T	NA,1	NA,inf	NA,inf	NA,0.328511	0.000181512	0.000437994
2	chr2:201731399:A:G	201731399	NA,G	NA,A	NA,1	NA,inf	NA,inf	NA,0.302381	0.000181423	0.000433049
2	chr2:201213832:G:A	201213832	NA,A	NA,G	NA,1	NA,-inf	NA,inf	NA,0.309676	0.000181413	0.000449216
2	chr2:201082463:C:T	201082463	NA,T	NA,C	NA,1	NA,inf	NA,inf	NA,0.400696	0.000181294	0.000444267
2	chr2:201422657:C:CA	201422657	NA,CA	NA,C	NA,1	NA,-inf	NA,inf	NA,0.306783	0.00018127	0.000439637
2	chr2:200886826:TTTAA:T	200886826	NA,T	NA,TTTAA	NA,1	NA,inf	NA,inf	NA,0.265234	0.000181255	0.000444264
2	chr2:201046441:A:G	201046441	G,G	A,A	1,1	inf,inf	inf,inf	0.0969653,1.30362	0.000181173	0.000488021
2	chr2:201365657:G:A	201365657	NA,A	NA,G	NA,1	NA,inf	NA,inf	NA,0.175366	0.00018088	0.000441408
2	chr2:201613331:T:C	201613331	NA,C	NA,T	NA,1	NA,inf	NA,inf	NA,0.274248	0.00018084	0.000442985
2	chr2:201180269:C:T	201180269	NA,T	NA,C	NA,1	NA,inf	NA,inf	NA,0.241424	0.000180834	0.000449081
2	chr2:201724062:G:C	201724062	NA,C	NA,G	NA,1	NA,-inf	NA,inf	NA,0.283824	0.000180828	0.000440024
2	chr2:201639056:A:G	201639056	NA,G	NA,A	NA,1	NA,inf	NA,inf	NA,0.310499	0.000180785	0.000439708
2	chr2:201401775:A:G	201401775	NA,G	NA,A	NA,1	NA,-inf	NA,inf	NA,0.234125	0.000180611	0.000437084
2	chr2:201096951:C:G	201096951	NA,G	NA,C	NA,1	NA,inf	NA,inf	NA,0.39717	0.000180576	0.000442498
2	chr2:201589939:A:G	201589939	NA,G	NA,A	NA,1	NA,inf	NA,inf	NA,0.234105	0.000180472	0.000442425
2	chr2:201439835:C:CA	201439835	NA,CA	NA,C	NA,1	NA,-inf	NA,inf	NA,0.231356	0.000180356	0.00043619
2	chr2:200863812:C:T	200863812	NA,T	NA,C	NA,1	NA,-inf	NA,inf	NA,0.266865	0.000180132	0.000441907
2	chr2:201449990:G:A	201449990	A,NA	G,NA	1,NA	-inf,NA	inf,NA	1.11832,NA	0.000179961	0.000446524
2	chr2:201694523:C:T	201694523	NA,T	NA,C	NA,1	NA,-inf	NA,inf	NA,0.272231	0.000179856	0.000446344
2	chr2:200921863:G:A	200921863	NA,A	NA,G	NA,1	NA,inf	NA,inf	NA,0.322577	0.000179801	0.000436776
2	chr2:201228611:C:G	201228611	NA,G	NA,C	NA,1	NA,inf	NA,inf	NA,0.174542	0.000179694	0.000439181
2	chr2:200834654:C:T	200834654	NA,T	NA,C	NA,1	NA,inf	NA,inf	NA,0.292373	0.00017964	0.000436249
2	chr2:200950623:G:C	200950623	NA,C	NA,G	NA,1	NA,-inf	NA,inf	NA,0.263132	0.000179535	0.000440457
2	chr2:201247934:G:A	201247934	NA,A	NA,G	NA,1	NA,inf	NA,inf	NA,0.197451	0.000179499	0.000437093
2	chr2:200985873:T:C	200985873	NA,C	NA,T	NA,1	NA,-inf	NA,inf	NA,0.326482	0.000179444	0.00045756
2	chr2:201240233:T:C	201240233	NA,C	NA,T	NA,1	NA,-inf	NA,inf	NA,0.248942	0.000179277	0.000439195
2	chr2:200998412:T:C	200998412	NA,C	NA,T	NA,1	NA,inf	NA,inf	NA,0.393749	0.000179201	0.000439053
2	chr2:201251105:T:C	201251105	C,C	T,T	1,1	inf,-inf	inf,inf	0.314857,1.03813	0.000178977	0.000495725
2	chr2:201737956:A:C	201737956	NA,C	NA,A	NA,1	NA,-inf	NA,inf	NA,0.27335	0.000178888	0.0004353
2	chr2:201294618:G:T	201294618	T,NA	G,NA	1,NA	-inf,NA	inf,NA	0.266948,NA	0.000178874	0.000444062
2	chr2:201251552:G:A	201251552	A,A	G,G	1,1	-inf,inf	inf,inf	2.62109,0.172076	0.000178828	0.000469965
2	chr2:201737900:T:C	201737900	C,C	T,T	1,1	-inf,-inf	inf,inf	0.201146,1.41403	0.000178684	0.000430101
2	chr2:201187567:C:A	201187567	NA,A	NA,C	NA,1	NA,inf	NA,inf	NA,0.367642	0.000178623	0.000437485
2	chr2:201700191:C:T	201700191	NA,T	NA,C	NA,1	NA,inf	NA,inf	NA,0.312251	0.000178607	0.000437976
2	chr2:201143804:C:G	201143804	NA,G	NA,C	NA,1	NA,inf	NA,inf	NA,0.384408	0.000178566	0.000437536
2	chr2:201271872:C:T	201271872	T,T	C,C	1,1	-inf,inf	inf,inf	1.81301,0.447586	0.000178208	0.00044537
2	chr2:201477920:A:G	201477920	NA,G	NA,A	NA,1	NA,-inf	NA,inf	NA,0.211218	0.000178127	0.00043016
2	chr2:201155781:A:G	201155781	NA,G	NA,A	NA,1	NA,inf	NA,inf	NA,0.382028	0.000178118	0.000436428
2	chr2:201476413:A:G	201476413	NA,G	NA,A	NA,1	NA,-inf	NA,inf	NA,0.236883	0.000178113	0.000429872
2	chr2:201625860:T:C	201625860	NA,C	NA,T	NA,1	NA,inf	NA,inf	NA,0.254966	0.00017811	0.000433877
2	chr2:200969024:G:T	200969024	NA,T	NA,G	NA,1	NA,-inf	NA,inf	NA,0.319511	0.00017808	0.000453743
2	chr2:201222478:A:G	201222478	NA,G	NA,A	NA,1	NA,inf	NA,inf	NA,0.359844	0.000178036	0.000435426
2	chr2:201719370:C:T	201719370	NA,T	NA,C	NA,1	NA,inf	NA,inf	NA,0.309497	0.00017795	0.000436704
2	chr2:200992599:A:T	200992599	NA,T	NA,A	NA,1	NA,-inf	NA,inf	NA,0.318559	0.000177911	0.000453262
2	chr2:200891044:C:T	200891044	NA,T	NA,C	NA,1	NA,inf	NA,inf	NA,0.378666	0.000177789	0.000435427
2	chr2:201327290:CA:C	201327290	NA,C	NA,CA	NA,1	NA,inf	NA,inf	NA,0.139103	0.000177702	0.0004316
2	chr2:200974872:A:G	200974872	NA,G	NA,A	NA,1	NA,-inf	NA,inf	NA,0.317307	0.000177676	0.0004526
2	chr2:201753295:G:A	201753295	NA,A	NA,G	NA,1	NA,-inf	NA,inf	NA,0.266404	0.000177598	0.000432084
2	chr2:201328598:G:A	201328598	NA,A	NA,G	NA,1	NA,inf	NA,inf	NA,0.138299	0.000177522	0.000431167
2	chr2:200868151:G:A	200868151	NA,A	NA,G	NA,1	NA,-inf	NA,inf	NA,0.281588	0.000177512	0.000429638
2	chr2:201030828:G:A	201030828	NA,A	NA,G	NA,1	NA,-inf	NA,inf	NA,0.25195	0.000177492	0.00043524
2	chr2:201247415:C:T	201247415	T,NA	C,NA	1,NA	inf,NA	inf,NA	1.11744,NA	0.000177416	0.000425757
2	chr2:200976757:A:G	200976757	NA,G	NA,A	NA,1	NA,inf	NA,inf	NA,0.379554	0.000177369	0.000434389
2	chr2:200999927:G:A	200999927	A,A	G,G	1,1	-inf,inf	inf,inf	0.0962388,1.00418	0.000177322	0.00042256
2	chr2:201775823:A:C	201775823	NA,C	NA,A	NA,1	NA,inf	NA,inf	NA,0.279624	0.000177319	0.000435227
2	chr2:201773832:G:A	201773832	NA,A	NA,G	NA,1	NA,inf	NA,inf	NA,0.279624	0.000177319	0.000435227
2	chr2:201765319:T:TGCCCA	201765319	NA,TGCCCA	NA,T	NA,1	NA,inf	NA,inf	NA,0.279427	0.000177281	0.000435133
2	chr2:201647142:T:G	201647142	NA,G	NA,T	NA,1	NA,inf	NA,inf	NA,0.25241	0.00017725	0.000428553
2	chr2:201557189:T:C	201557189	NA,C	NA,T	NA,1	NA,-inf	NA,inf	NA,0.22604	0.000177245	0.000417175
2	chr2:201557346:T:C	201557346	NA,C	NA,T	NA,1	NA,-inf	NA,inf	NA,0.22604	0.000177245	0.000417175
2	chr2:201508077:T:A	201508077	NA,A	NA,T	NA,1	NA,-inf	NA,inf	NA,0.280968	0.000177131	0.000430963
2	chr2:201503996:A:G	201503996	NA,G	NA,A	NA,1	NA,inf	NA,inf	NA,0.326009	0.00017695	0.000427607
2	chr2:201571532:A:G	201571532	NA,G	NA,A	NA,1	NA,inf	NA,inf	NA,0.22415	0.000176895	0.00043363
2	chr2:201212299:G:A	201212299	NA,A	NA,G	NA,1	NA,-inf	NA,inf	NA,0.215041	0.000176763	0.000420789
2	chr2:200878328:T:A	200878328	NA,A	NA,T	NA,1	NA,inf	NA,inf	NA,0.372349	0.000176718	0.000432826
2	chr2:200878327:T:G	200878327	NA,G	NA,T	NA,1	NA,inf	NA,inf	NA,0.37181	0.000176625	0.000432597
2	chr2:201556082:A:G	201556082	NA,G	NA,A	NA,1	NA,inf	NA,inf	NA,0.283463	0.000176577	0.000417218
2	chr2:201712718:A:G	201712718	NA,G	NA,A	NA,1	NA,-inf	NA,inf	NA,0.308332	0.000176576	0.000429255
2	chr2:200885508:C:T	200885508	NA,T	NA,C	NA,1	NA,inf	NA,inf	NA,0.318628	0.000176414	0.000429758
2	chr2:201094331:A:G	201094331	NA,G	NA,A	NA,1	NA,-inf	NA,inf	NA,0.310193	0.000176351	0.000448858
2	chr2:200931737:T:C	200931737	NA,C	NA,T	NA,1	NA,inf	NA,inf	NA,0.369898	0.000176322	0.000431775
2	chr2:201608213:T:C	201608213	NA,C	NA,T	NA,1	NA,inf	NA,inf	NA,0.188515	0.000176183	0.000429032
2	chr2:201005765:G:A	201005765	NA,A	NA,G	NA,1	NA,-inf	NA,inf	NA,0.308059	0.000176106	0.000448104
2	chr2:201737916:C:T	201737916	NA,T	NA,C	NA,1	NA,-inf	NA,inf	NA,0.351842	0.000176	0.000432749
2	chr2:201063948:G:T	201063948	NA,T	NA,G	NA,1	NA,-inf	NA,inf	NA,0.307082	0.000175816	0.000447271
2	chr2:201446432:G:A	201446432	A,A	G,G	1,1	inf,-inf	inf,inf	3.7224,0.199352	0.000175751	0.000500242
2	chr2:201552221:G:GA	201552221	NA,GA	NA,G	NA,1	NA,inf	NA,inf	NA,0.216051	0.000175649	0.000430796
2	chr2:201596615:C:T	201596615	NA,T	NA,C	NA,1	NA,inf	NA,inf	NA,0.0966036	0.000175429	0.000426668
2	chr2:200879138:A:T	200879138	NA,T	NA,A	NA,1	NA,-inf	NA,inf	NA,0.289509	0.000175368	0.000445226
2	chr2:201678192:T:A	201678192	NA,A	NA,T	NA,1	NA,inf	NA,inf	NA,0.168091	0.000175188	0.000428041
2	chr2:201138081:C:T	201138081	NA,T	NA,C	NA,1	NA,inf	NA,inf	NA,0.363832	0.000175173	0.00042908
2	chr2:201285975:G:A	201285975	NA,A	NA,G	NA,1	NA,-inf	NA,inf	NA,0.150318	0.000175127	0.000426464
2	chr2:200960997:G:A	200960997	NA,A	NA,G	NA,1	NA,inf	NA,inf	NA,0.221858	0.000175025	0.000434835
2	chr2:201774649:TAA:T	201774649	T,T	TAA,TAA	1,1	-inf,-inf	inf,inf	0.267359,1.1622	0.000174827	0.000387781
2	chr2:201762057:G:A	201762057	NA,A	NA,G	NA,1	NA,inf	NA,inf	NA,0.265952	0.000174764	0.000428583
2	chr2:201039736:C:T	201039736	NA,T	NA,C	NA,1	NA,-inf	NA,inf	NA,0.300719	0.00017473	0.000444185
2	chr2:201464399:T:C	201464399	C,C	T,T	1,1	inf,inf	inf,inf	0.496244,1.81712	0.000174642	0.00043616
2	chr2:200939351:C:A	200939351	NA,A	NA,C	NA,1	NA,inf	NA,inf	NA,0.239284	0.000174599	0.000427338
2	chr2:201225083:C:A	201225083	NA,A	NA,C	NA,1	NA,inf	NA,inf	NA,0.340132	0.00017455	0.000426803
2	chr2:201099395:G:A	201099395	NA,A	NA,G	NA,1	NA,-inf	NA,inf	NA,0.233826	0.000174459	0.000427471
2	chr2:201756074:C:T	201756074	NA,T	NA,C	NA,1	NA,inf	NA,inf	NA,0.284602	0.000174214	0.000430576
2	chr2:200917440:C:G	200917440	NA,G	NA,C	NA,1	NA,inf	NA,inf	NA,0.234454	0.000174202	0.000426374
2	chr2:200913047:G:A	200913047	NA,A	NA,G	NA,1	NA,-inf	NA,inf	NA,0.284124	0.000174151	0.000439859
2	chr2:201081844:C:G	201081844	NA,G	NA,C	NA,1	NA,inf	NA,inf	NA,0.360948	0.000174149	0.000426408
2	chr2:201417015:T:C	201417015	NA,C	NA,T	NA,1	NA,-inf	NA,inf	NA,0.188909	0.000174092	0.000421629
2	chr2:201201107:G:T	201201107	NA,T	NA,G	NA,1	NA,inf	NA,inf	NA,0.15323	0.000173921	0.000428345
2	chr2:201161885:T:C	201161885	NA,C	NA,T	NA,1	NA,-inf	NA,inf	NA,0.254665	0.000173765	0.000431887
2	chr2:201614260:G:A	201614260	NA,A	NA,G	NA,1	NA,inf	NA,inf	NA,0.106695	0.000173665	0.000422239
2	chr2:201728259:C:T	201728259	NA,T	NA,C	NA,1	NA,-inf	NA,inf	NA,0.168942	0.000173651	0.00042252
2	chr2:200956793:T:C	200956793	NA,C	NA,T	NA,1	NA,inf	NA,inf	NA,0.23353	0.000173558	0.000424749
2	chr2:201558435:T:C	201558435	NA,C	NA,T	NA,1	NA,-inf	NA,inf	NA,0.334802	0.000173397	0.000422636
2	chr2:200843952:T:A	200843952	NA,A	NA,T	NA,1	NA,inf	NA,inf	NA,0.26589	0.00017332	0.000419896
2	chr2:200846769:C:T	200846769	NA,T	NA,C	NA,1	NA,-inf	NA,inf	NA,0.225084	0.000173299	0.000420649
2	chr2:201709298:T:C	201709298	NA,C	NA,T	NA,1	NA,-inf	NA,inf	NA,0.243708	0.00017329	0.000421709
2	chr2:200942029:A:G	200942029	NA,G	NA,A	NA,1	NA,inf	NA,inf	NA,0.231814	0.000173247	0.000423974
2	chr2:201224173:A:G	201224173	NA,G	NA,A	NA,1	NA,inf	NA,inf	NA,0.332241	0.000173216	0.000423518
2	chr2:201470418:T:A	201470418	NA,A	NA,T	NA,1	NA,-inf	NA,inf	NA,0.22851	0.000173008	0.000417647
2	chr2:200830649:A:C	200830649	NA,C	NA,A	NA,1	NA,inf	NA,inf	NA,0.13365	0.000172998	0.000424307
2	chr2:201198520:C:T	201198520	NA,T	NA,C	NA,1	NA,inf	NA,inf	NA,0.143409	0.000172795	0.000424549
2	chr2:201713223:A:G	201713223	NA,G	NA,A	NA,1	NA,-inf	NA,inf	NA,0.211292	0.000172776	0.000419909
2	chr2:200972931:A:G	200972931	NA,G	NA,A	NA,1	NA,inf	NA,inf	NA,0.348163	0.000172723	0.000422879
2	chr2:201090858:A:G	201090858	NA,G	NA,A	NA,1	NA,inf	NA,inf	NA,0.116815	0.000172637	0.00042328
2	chr2:201604845:T:C	201604845	NA,C	NA,T	NA,1	NA,inf	NA,inf	NA,0.0929644	0.000172622	0.000420029
2	chr2:200845455:C:T	200845455	NA,T	NA,C	NA,1	NA,-inf	NA,inf	NA,0.301995	0.000172564	0.000419332
2	chr2:201208558:G:A	201208558	NA,A	NA,G	NA,1	NA,-inf	NA,inf	NA,0.192945	0.000172526	0.000411516
2	chr2:201011954:A:T	201011954	NA,T	NA,A	NA,1	NA,inf	NA,inf	NA,0.346682	0.000172494	0.000422308
2	chr2:201047199:A:G	201047199	NA,G	NA,A	NA,1	NA,inf	NA,inf	NA,0.346484	0.000172465	0.000422237
2	chr2:201670473:T:C	201670473	NA,C	NA,T	NA,1	NA,-inf	NA,inf	NA,0.256644	0.000172458	0.000419457
2	chr2:201046118:A:G	201046118	NA,G	NA,A	NA,1	NA,inf	NA,inf	NA,0.345873	0.000172365	0.000421987
2	chr2:200843029:G:A	200843029	NA,A	NA,G	NA,1	NA,inf	NA,inf	NA,0.259617	0.000172272	0.000417401
2	chr2:201150474:G:A	201150474	NA,A	NA,G	NA,1	NA,inf	NA,inf	NA,0.185486	0.000172198	0.000420362
2	chr2:201705240:T:C	201705240	NA,C	NA,T	NA,1	NA,inf	NA,inf	NA,0.210776	0.000172076	0.00041856
2	chr2:201226697:A:T	201226697	NA,T	NA,A	NA,1	NA,inf	NA,inf	NA,0.324634	0.000172074	0.000420667
2	chr2:201705468:T:C	201705468	NA,C	NA,T	NA,1	NA,inf	NA,inf	NA,0.274407	0.000172069	0.000422099
2	chr2:201682169:G:A	201682169	NA,A	NA,G	NA,1	NA,inf	NA,inf	NA,0.192286	0.000171992	0.000417317
2	chr2:201175030:T:C	201175030	NA,C	NA,T	NA,1	NA,inf	NA,inf	NA,0.335006	0.000171964	0.000421032
2	chr2:201395407:T:C	201395407	NA,C	NA,T	NA,1	NA,inf	NA,inf	NA,0.191326	0.000171917	0.000418256
2	chr2:201610445:G:A	201610445	NA,A	NA,G	NA,1	NA,inf	NA,inf	NA,0.258021	0.000171848	0.000406933
2	chr2:201331561:G:A	201331561	NA,A	NA,G	NA,1	NA,-inf	NA,inf	NA,0.342086	0.000171783	0.000418379
2	chr2:201701472:A:T	201701472	NA,T	NA,A	NA,1	NA,inf	NA,inf	NA,0.27291	0.000171727	0.000420655
2	chr2:201198510:C:T	201198510	NA,T	NA,C	NA,1	NA,inf	NA,inf	NA,0.326472	0.000171699	0.000409706
2	chr2:200842639:A:C	200842639	NA,C	NA,A	NA,1	NA,inf	NA,inf	NA,0.255512	0.000171606	0.000415842
2	chr2:201390334:G:C	201390334	NA,C	NA,G	NA,1	NA,inf	NA,inf	NA,0.134616	0.000171478	0.000418386
2	chr2:201577347:T:C	201577347	NA,C	NA,T	NA,1	NA,inf	NA,inf	NA,0.253207	0.00017139	0.00040619
2	chr2:201194137:A:G	201194137	NA,G	NA,A	NA,1	NA,inf	NA,inf	NA,0.323164	0.000171324	0.000419296
2	chr2:201033033:T:A	201033033	NA,A	NA,T	NA,1	NA,-inf	NA,inf	NA,0.219401	0.000171215	0.000419554
2	chr2:201095861:C:T	201095861	NA,T	NA,C	NA,1	NA,-inf	NA,inf	NA,0.215007	0.000171109	0.000419102
2	chr2:201382918:T:C	201382918	NA,C	NA,T	NA,1	NA,inf	NA,inf	NA,0.186441	0.00017104	0.000416104
2	chr2:201512023:G:C	201512023	NA,C	NA,G	NA,1	NA,-inf	NA,inf	NA,0.131367	0.000170997	0.000416497
2	chr2:201162579:A:G	201162579	G,NA	A,NA	1,NA	inf,NA	inf,NA	0.899771,NA	0.000170964	0.000412208
2	chr2:201682132:C:T	201682132	NA,T	NA,C	NA,1	NA,inf	NA,inf	NA,0.233938	0.000170845	0.000415917
2	chr2:201223285:C:A	201223285	NA,A	NA,C	NA,1	NA,inf	NA,inf	NA,0.316277	0.000170792	0.000417485
2	chr2:201088791:G:T	201088791	NA,T	NA,G	NA,1	NA,-inf	NA,inf	NA,0.212896	0.000170746	0.000418195
2	chr2:201586748:GACTT:G	201586748	G,G	GACTT,GACTT	1,1	-inf,inf	inf,inf	2.5735,0.579281	0.000170626	0.000384898
2	chr2:201114765:T:C	201114765	NA,C	NA,T	NA,1	NA,-inf	NA,inf	NA,0.211676	0.000170537	0.000417672
2	chr2:201106374:T:G	201106374	NA,G	NA,T	NA,1	NA,-inf	NA,inf	NA,0.211151	0.00017045	0.000417453
2	chr2:201072901:C:T	201072901	NA,T	NA,C	NA,1	NA,-inf	NA,inf	NA,0.211166	0.000170449	0.000417451
2	chr2:201524737:A:G	201524737	NA,G	NA,A	NA,1	NA,-inf	NA,inf	NA,0.203097	0.000170343	0.000415143
2	chr2:201241258:G:C	201241258	NA,C	NA,G	NA,1	NA,inf	NA,inf	NA,0.303924	0.000170127	0.000418438
2	chr2:201393686:T:C	201393686	NA,C	NA,T	NA,1	NA,inf	NA,inf	NA,0.127567	0.00017012	0.000415054
2	chr2:201010917:C:T	201010917	NA,T	NA,C	NA,1	NA,inf	NA,inf	NA,0.209023	0.00017001	0.000416157
2	chr2:201236760:C:T	201236760	NA,T	NA,C	NA,1	NA,inf	NA,inf	NA,0.298496	0.000169913	0.000417669
2	chr2:201549355:T:C	201549355	NA,C	NA,T	NA,1	NA,-inf	NA,inf	NA,0.186264	0.000169907	0.000402532
2	chr2:201243813:C:T	201243813	NA,T	NA,C	NA,1	NA,inf	NA,inf	NA,0.302381	0.000169882	0.000417685
2	chr2:201340943:G:A	201340943	NA,A	NA,G	NA,1	NA,-inf	NA,inf	NA,0.30317	0.00016979	0.000414446
2	chr2:201163131:T:C	201163131	NA,C	NA,T	NA,1	NA,inf	NA,inf	NA,0.204377	0.000169757	0.000415395
2	chr2:201147022:C:T	201147022	NA,T	NA,C	NA,1	NA,-inf	NA,inf	NA,0.235084	0.000169723	0.000421402
2	chr2:201144948:G:A	201144948	NA,A	NA,G	NA,1	NA,-inf	NA,inf	NA,0.235084	0.000169723	0.000421402
2	chr2:201240653:C:T	201240653	T,NA	C,NA	1,NA	-inf,NA	inf,NA	0.799968,NA	0.000169718	0.000425317
2	chr2:200875473:G:A	200875473	A,NA	G,NA	1,NA	-inf,NA	inf,NA	0.277745,NA	0.000169527	0.000421221
2	chr2:201199573:T:C	201199573	NA,C	NA,T	NA,1	NA,inf	NA,inf	NA,0.318538	0.00016945	0.000414384
2	chr2:201524084:C:T	201524084	T,T	C,C	1,1	-inf,-inf	inf,inf	0.619018,0.184793	0.000169345	0.000260278
2	chr2:201682142:T:C	201682142	NA,C	NA,T	NA,1	NA,-inf	NA,inf	NA,0.131446	0.000169287	0.000411922
2	chr2:201482313:G:A	201482313	NA,A	NA,G	NA,1	NA,inf	NA,inf	NA,0.123911	0.000169261	0.000412949
2	chr2:200874113:G:A	200874113	NA,A	NA,G	NA,1	NA,inf	NA,inf	NA,0.325755	0.000169192	0.000414058
2	chr2:201134319:T:A	201134319	NA,A	NA,T	NA,1	NA,inf	NA,inf	NA,0.219606	0.000168948	0.000410927
2	chr2:201077506:G:A	201077506	A,A	G,G	1,1	inf,-inf	inf,inf	0.57073,1.07947	0.000168917	0.000622835
2	chr2:200911166:C:T	200911166	NA,T	NA,C	NA,1	NA,inf	NA,inf	NA,0.200716	0.000168883	0.000413351
2	chr2:200932179:A:C	200932179	NA,C	NA,A	NA,1	NA,-inf	NA,inf	NA,0.203943	0.000168797	0.000413547
2	chr2:200989350:T:C	200989350	NA,C	NA,T	NA,1	NA,inf	NA,inf	NA,0.202466	0.000168767	0.000413051
2	chr2:201069077:T:G	201069077	NA,G	NA,T	NA,1	NA,inf	NA,inf	NA,0.323229	0.000168726	0.000412936
2	chr2:201206604:A:ATT	201206604	NA,ATT	NA,A	NA,1	NA,inf	NA,inf	NA,0.313984	0.000168716	0.000412564
2	chr2:201018994:T:C	201018994	NA,C	NA,T	NA,1	NA,inf	NA,inf	NA,0.202069	0.000168695	0.000412872
2	chr2:200848973:A:T	200848973	NA,T	NA,A	NA,1	NA,-inf	NA,inf	NA,0.221912	0.000168694	0.000416373
2	chr2:200964133:T:C	200964133	NA,C	NA,T	NA,1	NA,inf	NA,inf	NA,0.201729	0.000168647	0.000412752
2	chr2:201819637:A:G	201819637	NA,G	NA,A	NA,1	NA,inf	NA,inf	NA,0.232439	0.000168565	0.000408984
2	chr2:201210497:G:A	201210497	NA,A	NA,G	NA,1	NA,inf	NA,inf	NA,0.312564	0.000168521	0.000412078
2	chr2:201214810:T:C	201214810	NA,C	NA,T	NA,1	NA,inf	NA,inf	NA,0.298731	0.000168362	0.000411362
2	chr2:201522595:G:T	201522595	T,T	G,G	1,1	-inf,-inf	inf,inf	0.616178,0.184997	0.000168307	0.000258886
2	chr2:200974931:T:C	200974931	NA,C	NA,T	NA,1	NA,inf	NA,inf	NA,0.201172	0.000168219	0.000411613
2	chr2:201445391:C:G	201445391	NA,G	NA,C	NA,1	NA,inf	NA,inf	NA,0.117121	0.000168171	0.000410254
2	chr2:200942220:G:A	200942220	NA,A	NA,G	NA,1	NA,inf	NA,inf	NA,0.201842	0.000168161	0.000411309
2	chr2:200911940:T:C	200911940	NA,C	NA,T	NA,1	NA,inf	NA,inf	NA,0.318911	0.000168129	0.000411454
2	chr2:201431722:CT:C	201431722	NA,C	NA,CT	NA,1	NA,inf	NA,inf	NA,0.116245	0.000168008	0.000409854
3	chr2:201132436:T:A	201132436	A,A	T,T	1,1	inf,-inf	inf,inf	0.258222,3.06109	0.00813708	0.0116941
3	chr2:200951516:T:C	200951516	C,C	T,T	1,1	inf,-inf	inf,inf	1.46099,1.69501	0.00787331	0.00937211
3	chr2:200948501:A:G	200948501	G,G	A,A	1,1	inf,-inf	inf,inf	1.42957,1.70751	0.00753469	0.00898352
3	chr2:201247838:G:A	201247838	A,A	G,G	1,1	-inf,inf	inf,inf	2.12056,1.59603	0.00730127	0.0120626
3	chr2:200924877:C:G	200924877	G,G	C,C	1,1	inf,-inf	inf,inf	1.4003,1.68049	0.00672717	0.00804336
3	chr2:200923756:A:C	200923756	C,C	A,A	1,1	inf,-inf	inf,inf	1.36777,1.67146	0.00617399	0.00739932
3	chr2:201077644:G:A	201077644	A,A	G,G	1,1	inf,-inf	inf,inf	1.56036,1.44565	0.00608695	0.0072467
3	chr2:201082738:A:G	201082738	G,G	A,A	1,1	inf,-inf	inf,inf	1.54072,1.4667	0.00605853	0.0072189
3	chr2:201080999:A:G	201080999	G,G	A,A	1,1	inf,-inf	inf,inf	1.4942,1.50105	0.00583675	0.00696501
3	chr2:200997705:A:T	200997705	T,T	A,A	1,1	inf,-inf	inf,inf	1.53016,1.44137	0.00562662	0.00671309
3	chr2:201082680:T:C	201082680	C,C	T,T	1,1	inf,-inf	inf,inf	1.53985,1.42294	0.00559004	0.00666799
3	chr2:201073719:C:G	201073719	G,G	C,C	1,1	inf,-inf	inf,inf	1.51265,1.44623	0.00550008	0.00656767
3	chr2:200935444:G:A	200935444	A,A	G,G	1,1	inf,-inf	inf,inf	1.35331,1.62067	0.0054601	0.00656054
3	chr2:201082234:T:G	201082234	G,G	T,T	1,1	inf,-inf	inf,inf	1.54939,1.38628	0.00534268	0.00637665
3	chr2:201094239:C:G	201094239	G,G	C,C	1,1	inf,-inf	inf,inf	1.52456,1.41447	0.00533052	0.00636662
3	chr2:201078708:A:G	201078708	G,G	A,A	1,1	inf,-inf	inf,inf	1.51073,1.41653	0.00518367	0.00619655
3	chr2:201014732:T:C	201014732	C,C	T,T	1,1	inf,-inf	inf,inf	1.5033,1.40011	0.00497466	0.0059554
3	chr2:201055555:A:T	201055555	T,T	A,A	1,1	inf,-inf	inf,inf	1.49028,1.37924	0.0046313	0.00554907
3	chr2:201662610:C:T	201662610	NA,T	NA,C	NA,1	NA,inf	NA,inf	NA,1.92014	0.00456092	0.00760411
3	chr2:200990475:T:C	200990475	C,C	T,T	1,1	inf,-inf	inf,inf	1.49473,1.35393	0.00446545	0.00535282
3	chr2:201059726:G:C	201059726	C,C	G,G	1,1	inf,-inf	inf,inf	1.48622,1.35206	0.00436785	0.00523911
3	chr2:201059635:G:T	201059635	T,T	G,G	1,1	inf,-inf	inf,inf	1.47834,1.35015	0.00428043	0.00513718
3	chr2:201660542:T:C	201660542	NA,C	NA,T	NA,1	NA,inf	NA,inf	NA,1.88873	0.00427681	0.00714168
3	chr2:200983154:A:G	200983154	G,G	A,A	1,1	inf,-inf	inf,inf	1.477,1.34904	0.00426171	0.00511531
3	chr2:201060210:G:A	201060210	A,A	G,G	1,1	inf,-inf	inf,inf	1.46996,1.35308	0.00424749	0.00510096
3	chr2:200993106:A:T	200993106	T,T	A,A	1,1	inf,-inf	inf,inf	1.47178,1.34581	0.00418751	0.00502839
3	chr2:201034162:A:ACAT	201034162	ACAT,ACAT	A,A	1,1	inf,-inf	inf,inf	1.47426,1.33818	0.0041511	0.00498486
3	chr2:201056718:T:G	201056718	G,G	T,T	1,1	inf,-inf	inf,inf	1.47593,1.32997	0.00414143	0.00497137
3	chr2:201000836:AG:A	201000836	A,A	AG,AG	1,1	inf,-inf	inf,inf	1.47323,1.3371	0.00413521	0.00496632
3	chr2:201068398:G:A	201068398	A,A	G,G	1,1	inf,-inf	inf,inf	1.46652,1.34262	0.00411508	0.00494358
3	chr2:201027465:G:A	201027465	A,A	G,G	1,1	inf,-inf	inf,inf	1.47227,1.33511	0.00411209	0.00493921
3	chr2:201010767:A:AG	201010767	AG,AG	A,A	1,1	inf,-inf	inf,inf	1.47648,1.32383	0.00406249	0.00488035
3	chr2:201007457:T:G	201007457	G,G	T,T	1,1	inf,-inf	inf,inf	1.46467,1.33185	0.00402163	0.00483343
3	chr2:201058434:A:G	201058434	G,G	A,A	1,1	inf,-inf	inf,inf	1.46111,1.33484	0.00401307	0.00482398
3	chr2:201066887:T:C	201066887	C,C	T,T	1,1	inf,-inf	inf,inf	1.47284,1.31963	0.00400246	0.00480988
3	chr2:201059765:A:G	201059765	G,G	A,A	1,1	inf,-inf	inf,inf	1.44876,1.33779	0.00392687	0.00472369
3	chr2:201033704:C:T	201033704	T,T	C,C	1,1	inf,-inf	inf,inf	1.46679,1.31419	0.00389363	0.00468238
3	chr2:201037251:A:C	201037251	C,C	A,A	1,1	inf,-inf	inf,inf	1.47586,1.29907	0.00388693	0.0046732
3	chr2:201495239:G:C	201495239	NA,C	NA,G	NA,1	NA,-inf	NA,inf	NA,1.64337	0.0038305	0.00646746
3	chr2:201005559:A:G	201005559	G,G	A,A	1,1	inf,-inf	inf,inf	1.44897,1.32126	0.00382343	0.00460107
3	chr2:200973049:G:A	200973049	A,A	G,G	1,1	inf,-inf	inf,inf	1.44228,1.32325	0.00377846	0.0045495
3	chr2:201011329:C:T	201011329	T,T	C,C	1,1	inf,-inf	inf,inf	1.42286,1.34423	0.00376113	0.00453143
3	chr2:201674914:G:A	201674914	NA,A	NA,G	NA,1	NA,-inf	NA,inf	NA,1.85166	0.00363416	0.00618648
3	chr2:201660916:A:G	201660916	NA,G	NA,A	NA,1	NA,inf	NA,inf	NA,1.72937	0.0031494	0.0052664
3	chr2:201645631:T:C	201645631	C,NA	T,NA	1,NA	-inf,NA	inf,NA	2.11328,NA	0.0030614	0.00507014
3	chr2:201132434:T:A	201132434	A,A	T,T	1,1	inf,-inf	inf,inf	0.276171,2.48745	0.00290442	0.00418287
3	chr2:201800833:T:A	201800833	A,A	T,T	1,1	inf,inf	inf,inf	1.3811,1.41717	0.00276652	0.00464786
3	chr2:201673338:A:C	201673338	NA,C	NA,A	NA,1	NA,inf	NA,inf	NA,1.67408	0.00274401	0.00459629
3	chr2:201673880:T:C	201673880	NA,C	NA,T	NA,1	NA,inf	NA,inf	NA,1.67587	0.00273981	0.00458892
3	chr2:201672477:A:T	201672477	NA,T	NA,A	NA,1	NA,inf	NA,inf	NA,1.72051	0.00237011	0.00402781
3	chr2:201487757:G:A	201487757	A,NA	G,NA	1,NA	-inf,NA	inf,NA	2.5435,NA	0.00231731	0.00383005
3	chr2:201003582:G:A	201003582	A,NA	G,NA	1,NA	inf,NA	inf,NA	3.0497,NA	0.00231093	0.00412589
3	chr2:201518023:A:G	201518023	G,G	A,A	1,1	-inf,-inf	inf,inf	5.31491,0.653568	0.00216095	0.181684
3	chr2:201404680:T:A	201404680	A,NA	T,NA	1,NA	-inf,NA	inf,NA	2.50262,NA	0.00206949	0.00342652
3	chr2:201805410:C:T	201805410	T,T	C,C	1,1	inf,inf	inf,inf	1.51015,0.992112	0.00193093	0.00343078
3	chr2:201098347:A:G	201098347	G,G	A,A	1,1	inf,-inf	inf,inf	1.18129,1.23287	0.00192583	0.00241644
3	chr2:201647094:A:G	201647094	G,G	A,A	1,1	-inf,inf	inf,inf	1.56798,1.47951	0.00189256	0.00320785
3	chr2:201197268:C:T	201197268	NA,T	NA,C	NA,1	NA,inf	NA,inf	NA,1.42219	0.00184289	0.00311151
3	chr2:201371202:C:T	201371202	T,T	C,C	1,1	-inf,-inf	inf,inf	3.68412,0.332156	0.00175227	0.00300262
3	chr2:201599750:A:G	201599750	NA,G	NA,A	NA,1	NA,inf	NA,inf	NA,1.58138	0.00168386	0.00285193
3	chr2:201618886:C:T	201618886	NA,T	NA,C	NA,1	NA,inf	NA,inf	NA,1.57056	0.00165196	0.00279714
3	chr2:201672368:T:C	201672368	NA,C	NA,T	NA,1	NA,inf	NA,inf	NA,1.4866	0.00156214	0.00262087
3	chr2:201612316:T:C	201612316	NA,C	NA,T	NA,1	NA,inf	NA,inf	NA,1.52669	0.00153115	0.00259335
3	chr2:201395326:G:A	201395326	NA,A	NA,G	NA,1	NA,inf	NA,inf	NA,1.11604	0.0014639	0.00247509
3	chr2:200899374:C:T	200899374	NA,T	NA,C	NA,1	NA,-inf	NA,inf	NA,1.34055	0.00140486	0.00213026
3	chr2:201050607:A:G	201050607	NA,G	NA,A	NA,1	NA,inf	NA,inf	NA,1.28419	0.00136252	0.0022979
3	chr2:200879300:TGGC:T	200879300	T,NA	TGGC,NA	1,NA	inf,NA	inf,NA	0.808294,NA	0.00133579	0.00214457
3	chr2:201646737:A:G	201646737	G,NA	A,NA	1,NA	-inf,NA	inf,NA	1.73638,NA	0.00133301	0.00220872
3	chr2:201376600:T:C	201376600	NA,C	NA,T	NA,1	NA,inf	NA,inf	NA,1.88731	0.00132983	0.00223498
3	chr2:201385873:T:C	201385873	NA,C	NA,T	NA,1	NA,inf	NA,inf	NA,1.05594	0.00129831	0.00219628
3	chr2:201225669:A:G	201225669	NA,G	NA,A	NA,1	NA,inf	NA,inf	NA,1.22585	0.00128776	0.00217611
3	chr2:200892722:A:G	200892722	NA,G	NA,A	NA,1	NA,-inf	NA,inf	NA,1.27944	0.00128283	0.00192674
3	chr2:201816592:G:A	201816592	NA,A	NA,G	NA,1	NA,inf	NA,inf	NA,1.32616	0.00128073	0.00215479
3	chr2:200916433:C:T	200916433	NA,T	NA,C	NA,1	NA,inf	NA,inf	NA,1.22721	0.00126659	0.0021255
3	chr2:201687568:A:C	201687568	C,NA	A,NA	1,NA	inf,NA	inf,NA	1.37187,NA	0.00126283	0.00216019
3	chr2:200836489:A:G	200836489	NA,G	NA,A	NA,1	NA,inf	NA,inf	NA,1.28472	0.0012628	0.00209866
3	chr2:201648832:T:C	201648832	NA,C	NA,T	NA,1	NA,inf	NA,inf	NA,1.51423	0.00124897	0.00212643
3	chr2:201200577:C:T	201200577	NA,T	NA,C	NA,1	NA,inf	NA,inf	NA,1.62537	0.00124694	0.00207365
3	chr2:200959247:C:T	200959247	NA,T	NA,C	NA,1	NA,-inf	NA,inf	NA,1.25285	0.00122244	0.00183741
3	chr2:200960541:A:G	200960541	NA,G	NA,A	NA,1	NA,-inf	NA,inf	NA,1.24063	0.00119598	0.00179899
3	chr2:201497447:T:C	201497447	NA,C	NA,T	NA,1	NA,inf	NA,inf	NA,1.6875	0.00118601	0.00199062
3	chr2:200952054:T:A	200952054	A,NA	T,NA	1,NA	-inf,NA	inf,NA	0.749044,NA	0.00117708	0.00193944
3	chr2:201358708:C:T	201358708	T,T	C,C	1,1	inf,inf	inf,inf	0.254033,2.59687	0.00117464	0.00194656
3	chr2:201518294:T:C	201518294	NA,C	NA,T	NA,1	NA,-inf	NA,inf	NA,1.22714	0.00117432	0.00199619
3	chr2:201621775:A:C	201621775	NA,C	NA,A	NA,1	NA,-inf	NA,inf	NA,1.26274	0.00116994	0.00200531
3	chr2:200942588:AAT:A	200942588	NA,A	NA,AAT	NA,1	NA,-inf	NA,inf	NA,1.22388	0.00116152	0.00174941
3	chr2:201520989:T:C	201520989	C,C	T,T	1,1	-inf,-inf	inf,inf	4.35186,0.739133	0.00114852	0.0619809
3	chr2:201437180:T:C	201437180	NA,C	NA,T	NA,1	NA,inf	NA,inf	NA,1.48252	0.00114659	0.00193453
3	chr2:201644934:A:C	201644934	C,C	A,A	1,1	-inf,inf	inf,inf	1.21585,1.5328	0.00114651	0.00195208
3	chr2:201392232:C:T	201392232	NA,T	NA,C	NA,1	NA,inf	NA,inf	NA,0.999472	0.00113667	0.00195805
3	chr2:201388862:T:C	201388862	NA,C	NA,T	NA,1	NA,inf	NA,inf	NA,1.47344	0.00113087	0.00190786
3	chr2:201414895:C:T	201414895	NA,T	NA,C	NA,1	NA,inf	NA,inf	NA,0.994903	0.0011264	0.00193994
3	chr2:201420609:T:C	201420609	NA,C	NA,T	NA,1	NA,inf	NA,inf	NA,1.46869	0.0011229	0.00189449
3	chr2:200918432:C:CA	200918432	NA,CA	NA,C	NA,1	NA,-inf	NA,inf	NA,1.20282	0.0011195	0.00168822
3	chr2:200833435:G:A	200833435	NA,A	NA,G	NA,1	NA,inf	NA,inf	NA,1.21459	0.0011158	0.00185556
3	chr2:201818148:A:ATGCC	201818148	NA,ATGCC	NA,A	NA,1	NA,-inf	NA,inf	NA,1.23935	0.00111158	0.00188609
3	chr2:201647712:G:A	201647712	A,A	G,G	1,1	-inf,inf	inf,inf	1.86327,0.753092	0.00110863	0.00185859
3	chr2:201391052:A:C	201391052	NA,C	NA,A	NA,1	NA,inf	NA,inf	NA,0.985452	0.00110772	0.00190805
3	chr2:201348159:G:A	201348159	A,NA	G,NA	1,NA	inf,NA	inf,NA	1.46065,NA	0.00110566	0.00191903
3	chr2:201590280:C:T	201590280	T,NA	C,NA	1,NA	-inf,NA	inf,NA	1.02843,NA	0.00110326	0.0018384
3	chr2:200923524:G:A	200923524	NA,A	NA,G	NA,1	NA,-inf	NA,inf	NA,1.19168	0.0010973	0.00165585
3	chr2:201413637:G:A	201413637	NA,A	NA,G	NA,1	NA,inf	NA,inf	NA,0.977717	0.00108866	0.00187509
3	chr2:201434624:T:C	201434624	NA,C	NA,T	NA,1	NA,-inf	NA,inf	NA,1.01611	0.00108211	0.00183481
3	chr2:201642630:G:C	201642630	C,C	G,G	1,1	-inf,inf	inf,inf	1.78759,0.551587	0.00106675	0.0017918
3	chr2:201430808:T:A	201430808	NA,A	NA,T	NA,1	NA,-inf	NA,inf	NA,1.00882	0.00106581	0.00180707
3	chr2:201088082:T:C	201088082	NA,C	NA,T	NA,1	NA,inf	NA,inf	NA,1.12669	0.00105491	0.001772
3	chr2:201174187:AC:A	201174187	NA,A	NA,AC	NA,1	NA,inf	NA,inf	NA,1.01084	0.00105221	0.00173813
3	chr2:201175053:C:G	201175053	G,NA	C,NA	1,NA	inf,NA	inf,NA	2.63741,NA	0.00104181	0.00186483
3	chr2:201806658:C:G	201806658	G,G	C,C	1,1	inf,inf	inf,inf	1.49044,0.746043	0.0010376	0.00182275
3	chr2:201412661:A:G	201412661	NA,G	NA,A	NA,1	NA,-inf	NA,inf	NA,0.990434	0.00103616	0.00175742
3	chr2:201402449:T:G	201402449	NA,G	NA,T	NA,1	NA,inf	NA,inf	NA,0.929645	0.00100118	0.00169467
3	chr2:201417074:TACACAG:T	201417074	NA,T	NA,TACACAG	NA,1	NA,inf	NA,inf	NA,0.920659	0.000982839	0.00169188
3	chr2:201801225:C:T	201801225	NA,T	NA,C	NA,1	NA,inf	NA,inf	NA,1.15725	0.000982276	0.00164682
3	chr2:201689808:G:A	201689808	NA,A	NA,G	NA,1	NA,inf	NA,inf	NA,1.27036	0.000976342	0.00173209
3	chr2:200825792:A:G	200825792	NA,G	NA,A	NA,1	NA,inf	NA,inf	NA,1.20386	0.000970317	0.00163122
3	chr2:201538320:C:T	201538320	T,T	C,C	1,1	-inf,-inf	inf,inf	4.0718,0.849911	0.000960503	0.0429858
3	chr2:201572804:T:C	201572804	NA,C	NA,T	NA,1	NA,inf	NA,inf	NA,1.3975	0.000957797	0.00162233
3	chr2:201810586:G:A	201810586	NA,A	NA,G	NA,1	NA,inf	NA,inf	NA,1.16074	0.000952524	0.0016045
3	chr2:200933347:G:T	200933347	NA,T	NA,G	NA,1	NA,-inf	NA,inf	NA,1.11118	0.000951644	0.00144357
3	chr2:201247643:T:TA	201247643	TA,TA	T,T	1,1	-inf,inf	inf,inf	1.47438,0.666826	0.000945724	0.00153884
3	chr2:201533835:T:C	201533835	NA,C	NA,T	NA,1	NA,-inf	NA,inf	NA,0.973706	0.000943018	0.00158221
3	chr2:201263287:C:T	201263287	NA,T	NA,C	NA,1	NA,inf	NA,inf	NA,1.51472	0.00092677	0.00155267
3	chr2:201247410:T:C	201247410	C,NA	T,NA	1,NA	inf,NA	inf,NA	2.49858,NA	0.00091738	0.00163957
3	chr2:201588069:AAAG:A	201588069	NA,A	NA,AAAG	NA,1	NA,inf	NA,inf	NA,1.2144	0.000905991	0.00153627
3	chr2:201235458:T:C	201235458	NA,C	NA,T	NA,1	NA,inf	NA,inf	NA,1.338	0.00090409	0.0015063
3	chr2:201671163:AGTTT:A	201671163	A,A	AGTTT,AGTTT	1,1	inf,-inf	inf,inf	2.31438,0.158518	0.000887411	0.00169278
3	chr2:201517396:A:G	201517396	NA,G	NA,A	NA,1	NA,-inf	NA,inf	NA,0.922689	0.000870235	0.00146709
3	chr2:201543058:T:C	201543058	NA,C	NA,T	NA,1	NA,inf	NA,inf	NA,1.32346	0.000853699	0.00144587
3	chr2:201468592:T:C	201468592	C,C	T,T	1,1	inf,inf	inf,inf	0.503575,2.68167	0.000851792	0.00142252
3	chr2:200876997:G:A	200876997	NA,A	NA,G	NA,1	NA,inf	NA,inf	NA,1.19142	0.000850033	0.0014356
3	chr2:200993818:A:G	200993818	G,NA	A,NA	1,NA	inf,NA	inf,NA	0.626005,NA	0.000841562	0.0013596
3	chr2:201642030:T:C	201642030	NA,C	NA,T	NA,1	NA,-inf	NA,inf	NA,1.02149	0.000835716	0.00142092
3	chr2:200868788:C:T	200868788	NA,T	NA,C	NA,1	NA,inf	NA,inf	NA,1.07791	0.000825399	0.0013735
3	chr2:201181862:T:G	201181862	NA,G	NA,T	NA,1	NA,inf	NA,inf	NA,1.35002	0.000823618	0.00137449
3	chr2:201682888:T:C	201682888	NA,C	NA,T	NA,1	NA,inf	NA,inf	NA,1.05803	0.000823168	0.00139621
3	chr2:201794864:G:A	201794864	A,A	G,G	1,1	inf,inf	inf,inf	1.53812,0.310326	0.000817606	0.00147711
3	chr2:201352338:C:A	201352338	A,A	C,C	1,1	inf,inf	inf,inf	0.231816,2.57547	0.000814559	0.0013549
3	chr2:200888116:G:T	200888116	T,T	G,G	1,1	inf,-inf	inf,inf	1.55153,0.987736	0.000812628	0.00113851
3	chr2:201342014:C:T	201342014	NA,T	NA,C	NA,1	NA,inf	NA,inf	NA,1.1738	0.000810029	0.00137441
3	chr2:201361010:G:A	201361010	NA,A	NA,G	NA,1	NA,-inf	NA,inf	NA,0.811151	0.000808288	0.00139225
3	chr2:201593290:T:C	201593290	NA,C	NA,T	NA,1	NA,-inf	NA,inf	NA,1.02813	0.000808204	0.00138163
3	chr2:201473570:C:T	201473570	T,T	C,C	1,1	inf,inf	inf,inf	0.512136,2.64701	0.000804683	0.00134451
3	chr2:201058912:C:T	201058912	T,T	C,C	1,1	inf,-inf	inf,inf	0.812767,1.20953	0.000792249	0.00102169
3	chr2:201358801:T:C	201358801	C,C	T,T	1,1	inf,inf	inf,inf	0.219233,2.5463	0.000790971	0.00131562
3	chr2:201680508:G:A	201680508	NA,A	NA,G	NA,1	NA,inf	NA,inf	NA,1.03373	0.000790119	0.00134007
3	chr2:201315047:T:G	201315047	G,NA	T,NA	1,NA	inf,NA	inf,NA	2.4361,NA	0.000779671	0.00138841
3	chr2:201278268:C:T	201278268	T,NA	C,NA	1,NA	inf,NA	inf,NA	2.43399,NA	0.000778472	0.00138623
3	chr2:201458233:T:C	201458233	C,C	T,T	1,1	inf,inf	inf,inf	0.499731,2.62423	0.000775985	0.00129618
3	chr2:201360797:G:T	201360797	T,T	G,G	1,1	inf,inf	inf,inf	0.202993,2.51573	0.000773563	0.00128609
3	chr2:200848313:G:A	200848313	A,A	G,G	1,1	-inf,inf	inf,inf	0.984156,1.29107	0.000769481	0.0015606
3	chr2:201584639:C:T	201584639	NA,T	NA,C	NA,1	NA,inf	NA,inf	NA,1.22166	0.0007684	0.00130021
3	chr2:201518277:T:C	201518277	C,C	T,T	1,1	inf,-inf	inf,inf	5.2713,0.0888511	0.000767222	0.00370013
3	chr2:201442897:T:C	201442897	C,C	T,T	1,1	inf,inf	inf,inf	0.518704,2.61737	0.000764897	0.00127807
3	chr2:201652951:T:C	201652951	NA,C	NA,T	NA,1	NA,inf	NA,inf	NA,1.17796	0.00076229	0.00130734
3	chr2:201643932:A:T	201643932	T,T	A,A	1,1	-inf,inf	inf,inf	1.61781,0.764154	0.000751704	0.00126392
3	chr2:201520470:T:A	201520470	A,A	T,T	1,1	-inf,-inf	inf,inf	4.42725,0.452154	0.000743685	0.0376674
3	chr2:201349782:G:A	201349782	A,A	G,G	1,1	inf,inf	inf,inf	0.227204,2.51318	0.000742788	0.00123614
3	chr2:201533926:A:G	201533926	G,G	A,A	1,1	-inf,-inf	inf,inf	3.94551,0.770421	0.000734855	0.0302045
3	chr2:201146852:A:G	201146852	NA,G	NA,A	NA,1	NA,inf	NA,inf	NA,0.825196	0.000733775	0.00121063
3	chr2:201642554:C:T	201642554	T,NA	C,NA	1,NA	-inf,NA	inf,NA	1.37254,NA	0.000727381	0.00121098
3	chr2:201689732:G:C	201689732	NA,C	NA,G	NA,1	NA,inf	NA,inf	NA,1.07905	0.000717963	0.0012674
3	chr2:201643412:C:T	201643412	T,T	C,C	1,1	-inf,inf	inf,inf	1.58822,0.762459	0.000711901	0.00119729
3	chr2:201643931:G:T	201643931	T,T	G,G	1,1	-inf,inf	inf,inf	1.58684,0.762386	0.000709554	0.00119339
3	chr2:201139572:G:T	201139572	T,NA	G,NA	1,NA	-inf,NA	inf,NA	1.16677,NA	0.000700139	0.00117186
3	chr2:201093314:C:T	201093314	NA,T	NA,C	NA,1	NA,-inf	NA,inf	NA,1.19159	0.000694292	0.00120621
3	chr2:201804875:G:A	201804875	NA,A	NA,G	NA,1	NA,inf	NA,inf	NA,0.997097	0.000690577	0.00115988
3	chr2:201658255:A:C	201658255	NA,C	NA,A	NA,1	NA,inf	NA,inf	NA,0.928258	0.000683128	0.00115162
3	chr2:201648766:A:G	201648766	NA,G	NA,A	NA,1	NA,inf	NA,inf	NA,1.0977	0.000678352	0.00116356
3	chr2:200834988:G:A	200834988	NA,A	NA,G	NA,1	NA,inf	NA,inf	NA,0.987777	0.000674843	0.00113684
3	chr2:200847074:A:G	200847074	G,G	A,A	1,1	-inf,-inf	inf,inf	0.758108,0.342349	0.000671335	0.00110278
3	chr2:200935160:T:C	200935160	NA,C	NA,T	NA,1	NA,inf	NA,inf	NA,0.812091	0.000670472	0.00110803
3	chr2:201249542:A:G	201249542	NA,G	NA,A	NA,1	NA,-inf	NA,inf	NA,0.97448	0.000667215	0.00116059
3	chr2:201241568:C:T	201241568	T,NA	C,NA	1,NA	inf,NA	inf,NA	0.596372,NA	0.00066561	0.00115196
3	chr2:201689063:C:T	201689063	NA,T	NA,C	NA,1	NA,inf	NA,inf	NA,0.928237	0.00065632	0.00111404
3	chr2:201158938:C:T	201158938	NA,T	NA,C	NA,1	NA,inf	NA,inf	NA,0.760906	0.000653301	0.00108021
3	chr2:201630861:G:T	201630861	NA,T	NA,G	NA,1	NA,-inf	NA,inf	NA,0.77327	0.000652468	0.00109738
3	chr2:201595312:C:T	201595312	NA,T	NA,C	NA,1	NA,-inf	NA,inf	NA,0.901703	0.000651787	0.00111392
3	chr2:201396855:C:T	201396855	T,NA	C,NA	1,NA	-inf,NA	inf,NA	1.68776,NA	0.000651768	0.00108207
3	chr2:201173947:C:T	201173947	NA,T	NA,C	NA,1	NA,inf	NA,inf	NA,0.749867	0.000649621	0.00108009
3	chr2:201246897:GA:G	201246897	G,G	GA,GA	1,1	inf,-inf	inf,inf	0.268388,1.16131	0.000645696	0.00108998
3	chr2:200839290:G:A	200839290	NA,A	NA,G	NA,1	NA,inf	NA,inf	NA,0.925481	0.000638724	0.00106523
3	chr2:201528337:G:A	201528337	NA,A	NA,G	NA,1	NA,-inf	NA,inf	NA,0.774552	0.000637614	0.00106909
3	chr2:201373736:C:T	201373736	NA,T	NA,C	NA,1	NA,inf	NA,inf	NA,1.01553	0.000628219	0.0010664
3	chr2:201184096:G:A	201184096	NA,A	NA,G	NA,1	NA,-inf	NA,inf	NA,0.978757	0.000625503	0.00106225
3	chr2:201293909:C:G	201293909	G,G	C,C	1,1	-inf,inf	inf,inf	0.951438,0.111033	0.000625419	0.00099881
3	chr2:201595239:G:A	201595239	NA,A	NA,G	NA,1	NA,-inf	NA,inf	NA,0.875526	0.000624277	0.00106687
3	chr2:200965455:C:T	200965455	NA,T	NA,C	NA,1	NA,inf	NA,inf	NA,0.771788	0.000624275	0.00103229
3	chr2:201101580:G:C	201101580	NA,C	NA,G	NA,1	NA,-inf	NA,inf	NA,1.11787	0.000622116	0.00107963
3	chr2:201333541:C:T	201333541	NA,T	NA,C	NA,1	NA,inf	NA,inf	NA,1.02306	0.000622047	0.00107299
3	chr2:201410586:A:G	201410586	G,NA	A,NA	1,NA	-inf,NA	inf,NA	1.65546,NA	0.000621326	0.00103228
3	chr2:201589298:A:C	201589298	NA,C	NA,A	NA,1	NA,-inf	NA,inf	NA,0.86921	0.000617391	0.00105504
3	chr2:201195553:T:C	201195553	NA,C	NA,T	NA,1	NA,-inf	NA,inf	NA,0.802675	0.00061581	0.00104613
3	chr2:201589822:C:T	201589822	NA,T	NA,C	NA,1	NA,-inf	NA,inf	NA,0.866817	0.000614871	0.00105075
3	chr2:201530467:C:T	201530467	NA,T	NA,C	NA,1	NA,-inf	NA,inf	NA,0.752513	0.000614801	0.00103091
3	chr2:201789941:G:A	201789941	A,NA	G,NA	1,NA	inf,NA	inf,NA	0.955466,NA	0.000613583	0.0010598
3	chr2:201587872:A:G	201587872	NA,G	NA,A	NA,1	NA,-inf	NA,inf	NA,0.865396	0.000613499	0.00104838
3	chr2:201596624:A:G	201596624	NA,G	NA,A	NA,1	NA,-inf	NA,inf	NA,0.865329	0.000613388	0.0010482
3	chr2:200937528:C:A	200937528	NA,A	NA,C	NA,1	NA,-inf	NA,inf	NA,0.796108	0.000612957	0.000955374
3	chr2:201594953:T:C	201594953	NA,C	NA,T	NA,1	NA,-inf	NA,inf	NA,0.863794	0.000611895	0.00104565
3	chr2:201361990:G:T	201361990	T,NA	G,NA	1,NA	inf,NA	inf,NA	1.61637,NA	0.000610092	0.00105308
3	chr2:201087449:G:A	201087449	NA,A	NA,G	NA,1	NA,inf	NA,inf	NA,0.832797	0.000609492	0.00102151
3	chr2:201657354:G:A	201657354	A,NA	G,NA	1,NA	-inf,NA	inf,NA	1.25392,NA	0.000608095	0.00101369
3	chr2:201101470:G:T	201101470	NA,T	NA,G	NA,1	NA,-inf	NA,inf	NA,0.883974	0.000605973	0.000960037
3	chr2:201532943:G:A	201532943	NA,A	NA,G	NA,1	NA,-inf	NA,inf	NA,0.743134	0.00060461	0.00101396
3	chr2:201589103:G:A	201589103	NA,A	NA,G	NA,1	NA,-inf	NA,inf	NA,0.856546	0.000604511	0.00103301
3	chr2:201683071:CTTACATCACCCCCAGAAATGTGTGAACAGTCCATTTTTCTACCTCGTCATAAATACTTGGCATTGACTTATGGTCATA:C	201683071	NA,C	NA,CTTACATCACCCCCAGAAATGTGTGAACAGTCCATTTTTCTACCTCGTCATAAATACTTGGCATTGACTTATGGTCATA	NA,1	NA,inf	NA,inf	NA,0.870795	0.000600584	0.00101913
3	chr2:200858825:A:G	200858825	NA,G	NA,A	NA,1	NA,inf	NA,inf	NA,0.983926	0.000598148	0.00100831
3	chr2:201688780:G:T	201688780	NA,T	NA,G	NA,1	NA,inf	NA,inf	NA,0.964872	0.000598119	0.00105302
3	chr2:201793340:C:T	201793340	T,T	C,C	1,1	inf,inf	inf,inf	1.42613,0.220029	0.000596268	0.00107427
3	chr2:201668437:G:A	201668437	A,A	G,G	1,1	inf,-inf	inf,inf	2.05537,0.208064	0.000590294	0.0011129
3	chr2:201809713:A:G	201809713	G,G	A,A	1,1	inf,-inf	inf,inf	0.216954,1.8165	0.000587763	0.000996441
3	chr2:200900281:A:G	200900281	NA,G	NA,A	NA,1	NA,-inf	NA,inf	NA,0.864386	0.000586908	0.00093135
3	chr2:200895141:T:C	200895141	NA,C	NA,T	NA,1	NA,-inf	NA,inf	NA,0.863772	0.000586322	0.000930451
3	chr2:200927058:C:T	200927058	NA,T	NA,C	NA,1	NA,inf	NA,inf	NA,0.735866	0.000580756	0.000961068
3	chr2:201527834:G:A	201527834	NA,A	NA,G	NA,1	NA,-inf	NA,inf	NA,0.721124	0.000580208	0.000973509
3	chr2:200890896:C:G	200890896	NA,G	NA,C	NA,1	NA,-inf	NA,inf	NA,0.856956	0.000579842	0.000920521
3	chr2:201438150:C:A	201438150	NA,A	NA,C	NA,1	NA,inf	NA,inf	NA,1.08214	0.000579821	0.000980099
3	chr2:200958616:T:C	200958616	NA,C	NA,T	NA,1	NA,-inf	NA,inf	NA,0.856624	0.000578617	0.000918435
3	chr2:201177005:TACA:T	201177005	NA,T	NA,TACA	NA,1	NA,-inf	NA,inf	NA,1.06681	0.000575373	0.000997877
3	chr2:201086237:G:A	201086237	NA,A	NA,G	NA,1	NA,-inf	NA,inf	NA,0.85323	0.000573647	0.00091103
3	chr2:200951534:C:T	200951534	T,T	C,C	1,1	inf,inf	inf,inf	0.1294,1.6342	0.000571586	0.000904427
3	chr2:201043569:C:T	201043569	NA,T	NA,C	NA,1	NA,-inf	NA,inf	NA,0.851416	0.000571572	0.000907533
3	chr2:200926551:T:C	200926551	NA,C	NA,T	NA,1	NA,-inf	NA,inf	NA,0.848663	0.000571196	0.000907067
3	chr2:201050759:A:AC	201050759	NA,AC	NA,A	NA,1	NA,inf	NA,inf	NA,0.723225	0.000570361	0.000944046
3	chr2:201332959:C:A	201332959	A,NA	C,NA	1,NA	inf,NA	inf,NA	1.61621,NA	0.000568367	0.000986916
3	chr2:201433860:C:T	201433860	T,NA	C,NA	1,NA	-inf,NA	inf,NA	1.58559,NA	0.000568233	0.000944931
3	chr2:200907950:C:T	200907950	NA,T	NA,C	NA,1	NA,-inf	NA,inf	NA,0.843638	0.000567526	0.000901648
3	chr2:200858273:A:G	200858273	NA,G	NA,A	NA,1	NA,inf	NA,inf	NA,0.76576	0.000566086	0.000954208
3	chr2:200856113:C:A	200856113	NA,A	NA,C	NA,1	NA,inf	NA,inf	NA,0.76414	0.000564599	0.000951716
3	chr2:201075980:G:A	201075980	NA,A	NA,G	NA,1	NA,-inf	NA,inf	NA,0.843231	0.000564419	0.000896886
3	chr2:201102249:G:A	201102249	NA,A	NA,G	NA,1	NA,-inf	NA,inf	NA,0.838524	0.000560238	0.000890438
3	chr2:201476607:T:C	201476607	C,NA	T,NA	1,NA	inf,NA	inf,NA	2.34335,NA	0.000558606	0.00099738
3	chr2:201323055:A:C	201323055	C,C	A,A	1,1	-inf,inf	inf,inf	0.927586,0.0767042	0.000558269	0.00089158
3	chr2:200917879:G:T	200917879	NA,T	NA,G	NA,1	NA,-inf	NA,inf	NA,0.831542	0.00055662	0.000884923
3	chr2:200968855:G:A	200968855	A,NA	G,NA	1,NA	-inf,NA	inf,NA	1.82958,NA	0.000556191	0.00180216
3	chr2:201325275:A:C	201325275	C,C	A,A	1,1	-inf,inf	inf,inf	0.920979,0.0849073	0.000555692	0.000887859
3	chr2:201327699:T:G	201327699	G,G	T,T	1,1	-inf,inf	inf,inf	0.927746,0.0724484	0.000555388	0.000886451
3	chr2:201036948:G:A	201036948	NA,A	NA,G	NA,1	NA,inf	NA,inf	NA,0.706827	0.000554901	0.000918746
3	chr2:201540342:A:G	201540342	G,G	A,A	1,1	-inf,-inf	inf,inf	4.14095,0.491579	0.00055423	0.0234257
3	chr2:201016201:AAATAC:A	201016201	NA,A	NA,AAATAC	NA,1	NA,inf	NA,inf	NA,0.703357	0.000551217	0.000912768
3	chr2:201120268:C:T	201120268	NA,T	NA,C	NA,1	NA,inf	NA,inf	NA,0.67881	0.000551151	0.000914111
3	chr2:201073357:G:A	201073357	NA,A	NA,G	NA,1	NA,-inf	NA,inf	NA,0.827698	0.00055064	0.000875745
3	chr2:201311046:T:C	201311046	C,C	T,T	1,1	-inf,inf	inf,inf	0.918213,0.0813081	0.000550244	0.000879091
3	chr2:200935627:T:A	200935627	NA,A	NA,T	NA,1	NA,-inf	NA,inf	NA,0.823436	0.000549295	0.000873729
3	chr2:200848142:GAC:G	200848142	NA,G	NA,GAC	NA,1	NA,inf	NA,inf	NA,0.858037	0.000548617	0.000918656
3	chr2:201517084:T:C	201517084	NA,C	NA,T	NA,1	NA,-inf	NA,inf	NA,0.660887	0.000547851	0.000925406
3	chr2:200940635:C:T	200940635	NA,T	NA,C	NA,1	NA,-inf	NA,inf	NA,0.819945	0.000546334	0.000869182
3	chr2:201304060:G:C	201304060	C,C	G,G	1,1	-inf,inf	inf,inf	0.908906,0.0930158	0.000545913	0.000872265
3	chr2:201100584:G:T	201100584	NA,T	NA,G	NA,1	NA,-inf	NA,inf	NA,0.821879	0.000545383	0.000867702
3	chr2:201086856:C:T	201086856	NA,T	NA,C	NA,1	NA,-inf	NA,inf	NA,0.820958	0.000544501	0.000866337
3	chr2:201084888:CA:C	201084888	NA,C	NA,CA	NA,1	NA,-inf	NA,inf	NA,0.820774	0.000544417	0.00086622
3	chr2:201100276:G:A	201100276	NA,A	NA,G	NA,1	NA,-inf	NA,inf	NA,0.820774	0.000544417	0.00086622
3	chr2:201816100:A:G	201816100	G,G	A,A	1,1	-inf,-inf	inf,inf	1.1295,0.846483	0.000544152	0.000948242
3	chr2:200912700:G:A	200912700	NA,A	NA,G	NA,1	NA,-inf	NA,inf	NA,0.817575	0.000543989	0.00086557
3	chr2:201522419:G:A	201522419	NA,A	NA,G	NA,1	NA,-inf	NA,inf	NA,0.716124	0.000543687	0.000913001
3	chr2:201303026:C:G	201303026	NA,G	NA,C	NA,1	NA,-inf	NA,inf	NA,0.845932	0.000542882	0.000952339
3	chr2:200915175:A:ATAG	200915175	NA,ATAG	NA,A	NA,1	NA,-inf	NA,inf	NA,0.815406	0.000542319	0.000863037
3	chr2:201418196:G:T	201418196	T,T	G,G	1,1	inf,inf	inf,inf	0.562097,2.39769	0.000541328	0.000906879
3	chr2:200930415:C:T	200930415	NA,T	NA,C	NA,1	NA,inf	NA,inf	NA,0.692048	0.000540261	0.000895234
3	chr2:201525022:A:G	201525022	NA,G	NA,A	NA,1	NA,-inf	NA,inf	NA,0.713166	0.000539665	0.000906467
3	chr2:201054498:T:A	201054498	NA,A	NA,T	NA,1	NA,-inf	NA,inf	NA,0.815001	0.000539619	0.000858701
3	chr2:200909970:C:T	200909970	NA,T	NA,C	NA,1	NA,-inf	NA,inf	NA,0.811281	0.000538714	0.000857501
3	chr2:201072652:AC:A	201072652	NA,A	NA,AC	NA,1	NA,-inf	NA,inf	NA,0.813975	0.000538653	0.000857363
3	chr2:201336007:G:A	201336007	NA,A	NA,G	NA,1	NA,inf	NA,inf	NA,0.925993	0.000538349	0.00092813
3	chr2:201063197:C:T	201063197	NA,T	NA,C	NA,1	NA,-inf	NA,inf	NA,0.812745	0.000537734	0.000855888
3	chr2:201053505:C:G	201053505	NA,G	NA,C	NA,1	NA,-inf	NA,inf	NA,0.805514	0.000537524	0.00085119
3	chr2:201093528:T:C	201093528	NA,C	NA,T	NA,1	NA,-inf	NA,inf	NA,0.81149	0.000536454	0.000854006
3	chr2:201122652:A:G	201122652	NA,G	NA,A	NA,1	NA,inf	NA,inf	NA,0.735971	0.000536433	0.000903512
3	chr2:201524167:C:T	201524167	NA,T	NA,C	NA,1	NA,-inf	NA,inf	NA,0.707103	0.000535391	0.000899178
3	chr2:201534122:G:A	201534122	NA,A	NA,G	NA,1	NA,inf	NA,inf	NA,0.93687	0.000534904	0.000917184
3	chr2:200996971:A:G	200996971	NA,G	NA,A	NA,1	NA,inf	NA,inf	NA,0.684764	0.00053476	0.00088588
3	chr2:201027948:TG:T	201027948	NA,T	NA,TG	NA,1	NA,inf	NA,inf	NA,0.685194	0.000534138	0.000884866
3	chr2:201064974:C:G	201064974	NA,G	NA,C	NA,1	NA,-inf	NA,inf	NA,0.80198	0.000533404	0.000844992
3	chr2:200891732:G:A	200891732	NA,A	NA,G	NA,1	NA,-inf	NA,inf	NA,0.804023	0.000532369	0.000847721
3	chr2:200916475:T:C	200916475	NA,C	NA,T	NA,1	NA,inf	NA,inf	NA,1.05466	0.000532241	0.000890525
3	chr2:200941582:G:A	200941582	NA,A	NA,G	NA,1	NA,inf	NA,inf	NA,1.05368	0.00053219	0.000890494
3	chr2:200894042:C:T	200894042	NA,T	NA,C	NA,1	NA,inf	NA,inf	NA,0.685312	0.000531969	0.000881678
3	chr2:201063170:G:A	201063170	NA,A	NA,G	NA,1	NA,inf	NA,inf	NA,0.91422	0.000529646	0.000892603
3	chr2:201525485:T:C	201525485	NA,C	NA,T	NA,1	NA,inf	NA,inf	NA,0.929972	0.00052956	0.000907972
3	chr2:201056739:T:C	201056739	NA,C	NA,T	NA,1	NA,-inf	NA,inf	NA,0.802925	0.000529552	0.000843311
3	chr2:201004005:G:C	201004005	NA,C	NA,G	NA,1	NA,-inf	NA,inf	NA,0.802328	0.000528698	0.000841973
3	chr2:200894566:G:A	200894566	NA,A	NA,G	NA,1	NA,-inf	NA,inf	NA,0.749894	0.000528655	0.000851248
3	chr2:201096107:A:G	201096107	NA,G	NA,A	NA,1	NA,-inf	NA,inf	NA,0.802058	0.000528614	0.000840572
3	chr2:200905008:A:AT	200905008	NA,AT	NA,A	NA,1	NA,-inf	NA,inf	NA,0.798663	0.000528097	0.000841157
3	chr2:201567608:G:A	201567608	NA,A	NA,G	NA,1	NA,inf	NA,inf	NA,0.9272	0.000527753	0.00090483
3	chr2:200976197:A:C	200976197	NA,C	NA,A	NA,1	NA,-inf	NA,inf	NA,0.800942	0.000527692	0.000840424
3	chr2:201033722:A:AT	201033722	NA,AT	NA,A	NA,1	NA,inf	NA,inf	NA,0.677686	0.000527436	0.00087399
3	chr2:200885960:C:T	200885960	T,T	C,C	1,1	inf,-inf	inf,inf	0.54054,1.18482	0.000526842	0.000723118
3	chr2:200991784:G:C	200991784	NA,C	NA,G	NA,1	NA,-inf	NA,inf	NA,0.799967	0.000526712	0.000838977
3	chr2:200975370:T:C	200975370	NA,C	NA,T	NA,1	NA,-inf	NA,inf	NA,0.799717	0.000526483	0.000838569
3	chr2:200969818:T:C	200969818	NA,C	NA,T	NA,1	NA,-inf	NA,inf	NA,0.795981	0.000523484	0.000834007
3	chr2:201102254:A:T	201102254	NA,T	NA,A	NA,1	NA,-inf	NA,inf	NA,0.795289	0.00052281	0.000833138
3	chr2:201539174:A:G	201539174	NA,G	NA,A	NA,1	NA,inf	NA,inf	NA,0.921068	0.000522668	0.000896127
3	chr2:201007233:C:T	201007233	NA,T	NA,C	NA,1	NA,-inf	NA,inf	NA,0.795056	0.000522608	0.000832639
3	chr2:201001685:T:G	201001685	NA,G	NA,T	NA,1	NA,inf	NA,inf	NA,0.670759	0.000522005	0.000865087
3	chr2:200954711:G:A	200954711	NA,A	NA,G	NA,1	NA,-inf	NA,inf	NA,0.78642	0.000521987	0.000827538
3	chr2:201001260:A:G	201001260	NA,G	NA,A	NA,1	NA,-inf	NA,inf	NA,0.793816	0.000521531	0.000830986
3	chr2:201682557:G:T	201682557	NA,T	NA,G	NA,1	NA,inf	NA,inf	NA,0.876265	0.000520378	0.000913891
3	chr2:201144506:GC:G	201144506	NA,G	NA,GC	NA,1	NA,-inf	NA,inf	NA,0.692209	0.000519985	0.000892513
3	chr2:201016392:G:A	201016392	NA,A	NA,G	NA,1	NA,-inf	NA,inf	NA,0.791801	0.000519872	0.000828442
3	chr2:201028693:G:C	201028693	NA,C	NA,G	NA,1	NA,-inf	NA,inf	NA,0.791526	0.000519713	0.000828198
3	chr2:201040941:A:G	201040941	NA,G	NA,A	NA,1	NA,-inf	NA,inf	NA,0.791476	0.00051964	0.000828087
3	chr2:201295655:G:A	201295655	A,NA	G,NA	1,NA	-inf,NA	inf,NA	1.72417,NA	0.00051942	0.000874255
3	chr2:201028137:G:T	201028137	NA,T	NA,G	NA,1	NA,-inf	NA,inf	NA,0.790533	0.00051885	0.000826873
3	chr2:201383436:T:C	201383436	NA,C	NA,T	NA,1	NA,inf	NA,inf	NA,0.713973	0.000518387	0.000879711
3	chr2:200966035:A:G	200966035	NA,G	NA,A	NA,1	NA,-inf	NA,inf	NA,0.789381	0.000518031	0.000825633
3	chr2:200950930:C:T	200950930	NA,T	NA,C	NA,1	NA,-inf	NA,inf	NA,0.78672	0.000517962	0.000825663
3	chr2:201010307:T:C	201010307	NA,C	NA,T	NA,1	NA,-inf	NA,inf	NA,0.789283	0.000517901	0.000825415
3	chr2:201013163:A:G	201013163	NA,G	NA,A	NA,1	NA,-inf	NA,inf	NA,0.787109	0.000516623	0.000823238
3	chr2:201002870:A:G	201002870	NA,G	NA,A	NA,1	NA,-inf	NA,inf	NA,0.787616	0.00051647	0.000823222
3	chr2:200983167:A:G	200983167	NA,G	NA,A	NA,1	NA,-inf	NA,inf	NA,0.787163	0.000516318	0.000822973
3	chr2:201563992:AAAT:A	201563992	NA,A	NA,AAAT	NA,1	NA,inf	NA,inf	NA,0.911616	0.00051575	0.000884152
3	chr2:200987043:A:G	200987043	NA,G	NA,A	NA,1	NA,-inf	NA,inf	NA,0.985881	0.00051496	0.000892683
3	chr2:201069500:T:C	201069500	NA,C	NA,T	NA,1	NA,-inf	NA,inf	NA,0.778537	0.000514787	0.000816513
3	chr2:201037938:C:T	201037938	NA,T	NA,C	NA,1	NA,inf	NA,inf	NA,0.803482	0.000513909	0.000855546
3	chr2:201433182:A:G	201433182	NA,G	NA,A	NA,1	NA,-inf	NA,inf	NA,0.817247	0.000513676	0.000904607
3	chr2:201026574:C:T	201026574	NA,T	NA,C	NA,1	NA,-inf	NA,inf	NA,0.783793	0.000513343	0.000818426
3	chr2:200931799:A:G	200931799	NA,G	NA,A	NA,1	NA,-inf	NA,inf	NA,0.774788	0.000512544	0.000813128
3	chr2:201015790:C:T	201015790	NA,T	NA,C	NA,1	NA,-inf	NA,inf	NA,0.782291	0.000512104	0.000816535
3	chr2:201019392:G:T	201019392	NA,T	NA,G	NA,1	NA,-inf	NA,inf	NA,0.781919	0.0005119	0.000816238
3	chr2:201553093:A:G	201553093	NA,G	NA,A	NA,1	NA,inf	NA,inf	NA,0.899391	0.000506582	0.000868384
3	chr2:201797093:T:C	201797093	C,C	T,T	1,1	inf,inf	inf,inf	1.30191,0.369882	0.000506038	0.000909963
3	chr2:201008595:T:TAAATAAATAAATAAATGGGC	201008595	NA,TAAATAAATAAATAAATGGGC	NA,T	NA,1	NA,-inf	NA,inf	NA,0.774441	0.000505775	0.000806819
3	chr2:201092517:G:A	201092517	NA,A	NA,G	NA,1	NA,-inf	NA,inf	NA,0.776469	0.000504845	0.000807412
3	chr2:200960269:C:T	200960269	NA,T	NA,C	NA,1	NA,-inf	NA,inf	NA,0.764929	0.000504591	0.000801021
3	chr2:200964464:G:A	200964464	NA,A	NA,G	NA,1	NA,-inf	NA,inf	NA,0.772716	0.000504491	0.000804836
3	chr2:201223135:A:G	201223135	NA,G	NA,A	NA,1	NA,-inf	NA,inf	NA,0.978687	0.000501852	0.000868777
3	chr2:201580886:C:G	201580886	G,NA	C,NA	1,NA	-inf,NA	inf,NA	0.565083,NA	0.000498694	0.000832161
3	chr2:201546470:G:A	201546470	NA,A	NA,G	NA,1	NA,inf	NA,inf	NA,0.888789	0.000498537	0.000854556
3	chr2:201008184:C:G	201008184	NA,G	NA,C	NA,1	NA,-inf	NA,inf	NA,0.765072	0.000498357	0.000795426
3	chr2:201763068:C:G	201763068	NA,G	NA,C	NA,1	NA,-inf	NA,inf	NA,0.769803	0.000498333	0.000848423
3	chr2:201560093:C:T	201560093	T,T	C,C	1,1	-inf,-inf	inf,inf	2.47379,0.815519	0.000498331	0.00396924
3	chr2:201002775:G:A	201002775	NA,A	NA,G	NA,1	NA,inf	NA,inf	NA,0.781196	0.000495968	0.000826022
3	chr2:200982536:T:C	200982536	NA,C	NA,T	NA,1	NA,inf	NA,inf	NA,0.999324	0.000493397	0.000826191
3	chr2:200988734:A:G	200988734	G,G	A,A	1,1	inf,inf	inf,inf	0.109684,1.56451	0.000493384	0.000780736
3	chr2:201270374:C:T	201270374	T,NA	C,NA	1,NA	inf,NA	inf,NA	0.529592,NA	0.000493272	0.000860282
3	chr2:201087371:CT:C	201087371	NA,C	NA,CT	NA,1	NA,-inf	NA,inf	NA,0.751105	0.000492467	0.000782695
3	chr2:201096822:C:T	201096822	NA,T	NA,C	NA,1	NA,-inf	NA,inf	NA,0.677914	0.000492012	0.000843577
3	chr2:201090692:T:C	201090692	NA,C	NA,T	NA,1	NA,-inf	NA,inf	NA,0.750255	0.000491631	0.000781428
3	chr2:201078574:A:G	201078574	NA,G	NA,A	NA,1	NA,-inf	NA,inf	NA,0.748302	0.000490166	0.000779207
3	chr2:200927906:T:C	200927906	NA,C	NA,T	NA,1	NA,-inf	NA,inf	NA,0.745933	0.000489738	0.000778438
3	chr2:201792240:C:T	201792240	T,T	C,C	1,1	inf,inf	inf,inf	1.32926,0.264437	0.000489231	0.000878221
3	chr2:200848215:C:T	200848215	T,T	C,C	1,1	-inf,inf	inf,inf	0.925376,1.09649	0.00048888	0.000950598
3	chr2:201296564:A:G	201296564	G,G	A,A	1,1	-inf,inf	inf,inf	0.900051,0.0305432	0.000487181	0.000777623
3	chr2:201103582:A:T	201103582	NA,T	NA,A	NA,1	NA,-inf	NA,inf	NA,0.743909	0.00048681	0.00077411
3	chr2:200837716:CACAT:C	200837716	NA,C	NA,CACAT	NA,1	NA,-inf	NA,inf	NA,0.705348	0.000486701	0.000820174
3	chr2:200994527:G:A	200994527	NA,A	NA,G	NA,1	NA,inf	NA,inf	NA,0.768518	0.000486334	0.000810185
3	chr2:201013547:C:G	201013547	NA,G	NA,C	NA,1	NA,-inf	NA,inf	NA,0.747361	0.000484741	0.000774591
3	chr2:200835836:G:A	200835836	NA,A	NA,G	NA,1	NA,-inf	NA,inf	NA,0.701045	0.00048347	0.000814782
3	chr2:200891221:C:T	200891221	NA,T	NA,C	NA,1	NA,inf	NA,inf	NA,0.671886	0.00048287	0.000813898
3	chr2:201037939:A:G	201037939	NA,G	NA,A	NA,1	NA,inf	NA,inf	NA,0.761066	0.0004809	0.000801302
3	chr2:201332954:A:T	201332954	NA,T	NA,A	NA,1	NA,inf	NA,inf	NA,0.851431	0.000479875	0.00082662
3	chr2:201007641:C:T	201007641	NA,T	NA,C	NA,1	NA,inf	NA,inf	NA,0.76007	0.000479844	0.000799518
3	chr2:201068244:G:A	201068244	NA,A	NA,G	NA,1	NA,-inf	NA,inf	NA,0.733224	0.000478751	0.000761733
3	chr2:201007327:C:T	201007327	NA,T	NA,C	NA,1	NA,inf	NA,inf	NA,0.756971	0.000477619	0.000795865
3	chr2:201464481:C:T	201464481	NA,T	NA,C	NA,1	NA,-inf	NA,inf	NA,0.769614	0.000476909	0.000839187
3	chr2:201424311:A:G	201424311	NA,G	NA,A	NA,1	NA,inf	NA,inf	NA,0.807739	0.000476379	0.000808656
3	chr2:201035851:G:C	201035851	NA,C	NA,G	NA,1	NA,-inf	NA,inf	NA,0.730023	0.000476206	0.000757841
3	chr2:200887052:T:G	200887052	NA,G	NA,T	NA,1	NA,-inf	NA,inf	NA,0.929528	0.000475422	0.000823474
3	chr2:200905238:C:T	200905238	NA,T	NA,C	NA,1	NA,-inf	NA,inf	NA,0.927446	0.000473886	0.000820773
3	chr2:200837427:C:T	200837427	NA,T	NA,C	NA,1	NA,-inf	NA,inf	NA,0.688189	0.00047364	0.000798242
3	chr2:201234695:G:A	201234695	NA,A	NA,G	NA,1	NA,inf	NA,inf	NA,0.881158	0.00047208	0.000797942
3	chr2:201100087:A:G	201100087	NA,G	NA,A	NA,1	NA,-inf	NA,inf	NA,0.724118	0.00047185	0.00075129
3	chr2:200939425:C:G	200939425	NA,G	NA,C	NA,1	NA,-inf	NA,inf	NA,0.717279	0.000471713	0.000802768
3	chr2:201519204:G:A	201519204	A,A	G,G	1,1	-inf,-inf	inf,inf	4.07425,0.420348	0.000471317	0.0182518
3	chr2:200957740:G:A	200957740	NA,A	NA,G	NA,1	NA,-inf	NA,inf	NA,0.923459	0.000471012	0.000815833
3	chr2:200832851:A:G	200832851	NA,G	NA,A	NA,1	NA,inf	NA,inf	NA,0.79145	0.00047037	0.000798863
3	chr2:201007129:C:T	201007129	NA,T	NA,C	NA,1	NA,-inf	NA,inf	NA,0.954203	0.000469922	0.000804799
3	chr2:201655880:G:A	201655880	NA,A	NA,G	NA,1	NA,-inf	NA,inf	NA,0.795634	0.00046968	0.000794947
3	chr2:201374173:C:T	201374173	T,T	C,C	1,1	inf,inf	inf,inf	0.247802,2.23924	0.000469197	0.000782248
3	chr2:200854012:C:T	200854012	NA,T	NA,C	NA,1	NA,inf	NA,inf	NA,0.821958	0.000469026	0.000791872
3	chr2:200927411:T:C	200927411	NA,C	NA,T	NA,1	NA,-inf	NA,inf	NA,0.673977	0.000468364	0.000756469
3	chr2:201568781:G:A	201568781	NA,A	NA,G	NA,1	NA,inf	NA,inf	NA,0.77677	0.000468254	0.000835206
3	chr2:200942168:T:C	200942168	NA,C	NA,T	NA,1	NA,inf	NA,inf	NA,0.738492	0.000466204	0.000777511
3	chr2:201228235:C:T	201228235	NA,T	NA,C	NA,1	NA,-inf	NA,inf	NA,0.567663	0.000465716	0.000795671
3	chr2:201676984:T:G	201676984	G,G	T,T	1,1	-inf,-inf	inf,inf	1.23706,0.659655	0.000465324	0.000918915
3	chr2:201566439:A:G	201566439	NA,G	NA,A	NA,1	NA,inf	NA,inf	NA,0.835625	0.000464928	0.000796845
3	chr2:201176184:A:G	201176184	NA,G	NA,A	NA,1	NA,inf	NA,inf	NA,0.547334	0.000464791	0.000777214
3	chr2:200867495:C:T	200867495	NA,T	NA,C	NA,1	NA,inf	NA,inf	NA,0.673408	0.000462645	0.000784303
3	chr2:201030107:C:T	201030107	NA,T	NA,C	NA,1	NA,inf	NA,inf	NA,0.644264	0.000461843	0.000778678
3	chr2:200996769:T:C	200996769	NA,C	NA,T	NA,1	NA,-inf	NA,inf	NA,0.709734	0.000461542	0.000735481
3	chr2:201038561:C:T	201038561	NA,T	NA,C	NA,1	NA,-inf	NA,inf	NA,0.767106	0.000460977	0.000780533
3	chr2:201238176:G:A	201238176	NA,A	NA,G	NA,1	NA,inf	NA,inf	NA,0.722249	0.000459964	0.000779034
3	chr2:200918184:T:G	200918184	NA,G	NA,T	NA,1	NA,-inf	NA,inf	NA,0.660913	0.000458623	0.000741282
3	chr2:200840218:C:T	200840218	NA,T	NA,C	NA,1	NA,inf	NA,inf	NA,0.637595	0.000458433	0.000772796
3	chr2:200836973:A:G	200836973	NA,G	NA,A	NA,1	NA,inf	NA,inf	NA,0.748325	0.000458155	0.000780406
3	chr2:201045172:C:T	201045172	NA,T	NA,C	NA,1	NA,-inf	NA,inf	NA,0.66825	0.000457036	0.000763695
3	chr2:201725847:T:A	201725847	NA,A	NA,T	NA,1	NA,inf	NA,inf	NA,0.667451	0.000456094	0.000777534
3	chr2:201577166:T:C	201577166	NA,C	NA,T	NA,1	NA,inf	NA,inf	NA,0.826474	0.000455597	0.000780676
3	chr2:201538846:G:A	201538846	NA,A	NA,G	NA,1	NA,inf	NA,inf	NA,0.759266	0.000455188	0.000811165
3	chr2:201058008:C:T	201058008	NA,T	NA,C	NA,1	NA,inf	NA,inf	NA,0.726933	0.000454249	0.000757456
3	chr2:201077506:G:A	201077506	A,A	G,G	1,1	inf,-inf	inf,inf	0.57073,1.07947	0.000453527	0.000622835
3	chr2:201795518:T:C	201795518	C,C	T,T	1,1	inf,inf	inf,inf	1.25131,0.341671	0.000453176	0.000810359
3	chr2:201335699:T:A	201335699	NA,A	NA,T	NA,1	NA,inf	NA,inf	NA,0.812982	0.00045293	0.00078078
3	chr2:201050212:T:C	201050212	NA,C	NA,T	NA,1	NA,-inf	NA,inf	NA,0.70234	0.000452902	0.000725122
3	chr2:201233036:A:G	201233036	NA,G	NA,A	NA,1	NA,-inf	NA,inf	NA,0.549615	0.000451743	0.000771589
3	chr2:201662744:A:G	201662744	G,G	A,A	1,1	inf,inf	inf,inf	2.07645,0.289164	0.000451741	0.000870671
3	chr2:201175078:C:A	201175078	NA,A	NA,C	NA,1	NA,inf	NA,inf	NA,0.530287	0.000451071	0.000754508
3	chr2:201728376:G:A	201728376	NA,A	NA,G	NA,1	NA,inf	NA,inf	NA,0.659436	0.000450709	0.000768302
3	chr2:201718345:C:T	201718345	NA,T	NA,C	NA,1	NA,inf	NA,inf	NA,0.655464	0.000448779	0.000764748
3	chr2:200938988:G:A	200938988	A,A	G,G	1,1	inf,inf	inf,inf	0.149435,1.50774	0.000447418	0.000710931
3	chr2:201601073:C:T	201601073	NA,T	NA,C	NA,1	NA,-inf	NA,inf	NA,0.675041	0.000447142	0.000766447
3	chr2:201751756:C:T	201751756	NA,T	NA,C	NA,1	NA,inf	NA,inf	NA,0.649644	0.000446984	0.00075866
3	chr2:200844082:C:T	200844082	NA,T	NA,C	NA,1	NA,-inf	NA,inf	NA,0.651923	0.000446305	0.000752401
3	chr2:201391971:T:C	201391971	NA,C	NA,T	NA,1	NA,-inf	NA,inf	NA,0.557646	0.000446093	0.000755039
3	chr2:201337891:C:T	201337891	NA,T	NA,C	NA,1	NA,inf	NA,inf	NA,0.799594	0.000445107	0.000766261
3	chr2:200921114:G:A	200921114	A,A	G,G	1,1	inf,inf	inf,inf	0.116057,1.50579	0.000444661	0.000705734
3	chr2:201241322:G:A	201241322	NA,A	NA,G	NA,1	NA,inf	NA,inf	NA,0.702277	0.000444484	0.000752806
3	chr2:201037621:G:C	201037621	NA,C	NA,G	NA,1	NA,-inf	NA,inf	NA,0.740101	0.000442751	0.000749865
3	chr2:201677849:T:C	201677849	NA,C	NA,T	NA,1	NA,inf	NA,inf	NA,0.779776	0.000439758	0.000747043
3	chr2:201550246:G:A	201550246	NA,A	NA,G	NA,1	NA,inf	NA,inf	NA,0.761288	0.000439504	0.000747345
3	chr2:201589990:T:C	201589990	NA,C	NA,T	NA,1	NA,-inf	NA,inf	NA,0.663245	0.000439003	0.000752668
3	chr2:201797176:C:A	201797176	NA,A	NA,C	NA,1	NA,inf	NA,inf	NA,0.658213	0.000436914	0.000735889
3	chr2:201587801:C:T	201587801	NA,T	NA,C	NA,1	NA,-inf	NA,inf	NA,0.658311	0.00043566	0.000746917
3	chr2:201591365:C:G	201591365	NA,G	NA,C	NA,1	NA,-inf	NA,inf	NA,0.65783	0.00043534	0.000746364
3	chr2:201179760:G:A	201179760	NA,A	NA,G	NA,1	NA,inf	NA,inf	NA,0.513661	0.000435121	0.000726713
3	chr2:201789240:G:A	201789240	A,NA	G,NA	1,NA	-inf,NA	inf,NA	1.19019,NA	0.000434952	0.00101853
3	chr2:201600439:G:A	201600439	NA,A	NA,G	NA,1	NA,-inf	NA,inf	NA,0.657119	0.00043456	0.000745008
3	chr2:201345059:A:G	201345059	NA,G	NA,A	NA,1	NA,inf	NA,inf	NA,0.781084	0.00043374	0.000746377
3	chr2:201808220:A:G	201808220	G,G	A,A	1,1	inf,inf	inf,inf	1.1032,0.592356	0.000433391	0.000765154
3	chr2:200834464:C:T	200834464	NA,T	NA,C	NA,1	NA,-inf	NA,inf	NA,0.633687	0.000433074	0.000730427
3	chr2:201177615:A:T	201177615	NA,T	NA,A	NA,1	NA,inf	NA,inf	NA,0.506546	0.000433027	0.000724677
3	chr2:200989222:A:G	200989222	NA,G	NA,A	NA,1	NA,inf	NA,inf	NA,0.691759	0.000432741	0.000722106
3	chr2:200928390:C:T	200928390	T,T	C,C	1,1	inf,inf	inf,inf	0.167792,1.49115	0.000432352	0.000688069
3	chr2:201559161:C:T	201559161	NA,T	NA,C	NA,1	NA,inf	NA,inf	NA,0.750251	0.000432337	0.000735177
3	chr2:200940249:G:T	200940249	T,T	G,G	1,1	inf,inf	inf,inf	0.122712,1.4893	0.00043144	0.000684807
3	chr2:201367988:G:A	201367988	NA,A	NA,G	NA,1	NA,-inf	NA,inf	NA,0.447206	0.000430749	0.000731131
3	chr2:201270036:A:T	201270036	NA,T	NA,A	NA,1	NA,-inf	NA,inf	NA,0.69141	0.000430713	0.000745379
3	chr2:201336180:C:T	201336180	NA,T	NA,C	NA,1	NA,inf	NA,inf	NA,0.528533	0.000429159	0.000725945
3	chr2:201349112:T:C	201349112	NA,C	NA,T	NA,1	NA,-inf	NA,inf	NA,0.449446	0.000428998	0.000737281
3	chr2:201670498:G:A	201670498	NA,A	NA,G	NA,1	NA,-inf	NA,inf	NA,0.765413	0.000428523	0.000730483
3	chr2:201095012:A:G	201095012	G,G	A,A	1,1	inf,inf	inf,inf	0.307463,1.10364	0.000428139	0.000749949
3	chr2:201551961:T:TTTC	201551961	NA,TTTC	NA,T	NA,1	NA,inf	NA,inf	NA,0.743229	0.000427656	0.000727226
3	chr2:201356656:G:A	201356656	NA,A	NA,G	NA,1	NA,inf	NA,inf	NA,0.768487	0.000427033	0.000735119
3	chr2:201086508:A:G	201086508	G,NA	A,NA	1,NA	-inf,NA	inf,NA	1.37878,NA	0.000426287	0.00128953
3	chr2:201711183:C:T	201711183	NA,T	NA,C	NA,1	NA,inf	NA,inf	NA,0.622139	0.000425116	0.00072472
3	chr2:201360498:C:T	201360498	NA,T	NA,C	NA,1	NA,-inf	NA,inf	NA,0.444316	0.000424935	0.00073017
3	chr2:201179237:T:C	201179237	NA,C	NA,T	NA,1	NA,inf	NA,inf	NA,0.492266	0.000422559	0.000707411
3	chr2:201597309:G:A	201597309	A,A	G,G	1,1	-inf,-inf	inf,inf	2.21275,0.658135	0.000421834	0.0026105
3	chr2:201250868:C:T	201250868	NA,T	NA,C	NA,1	NA,inf	NA,inf	NA,0.745399	0.000421592	0.000722707
3	chr2:201303127:C:G	201303127	NA,G	NA,C	NA,1	NA,inf	NA,inf	NA,0.748557	0.000420881	0.000714593
3	chr2:201239288:C:T	201239288	NA,T	NA,C	NA,1	NA,inf	NA,inf	NA,0.662294	0.000418766	0.000709415
3	chr2:201049199:A:G	201049199	NA,G	NA,A	NA,1	NA,inf	NA,inf	NA,0.608902	0.000417809	0.000707209
3	chr2:200839150:C:T	200839150	NA,T	NA,C	NA,1	NA,-inf	NA,inf	NA,0.609071	0.000417469	0.000704024
3	chr2:201152240:C:T	201152240	NA,T	NA,C	NA,1	NA,-inf	NA,inf	NA,0.698522	0.000416945	0.000707146
3	chr2:201582781:T:C	201582781	NA,C	NA,T	NA,1	NA,inf	NA,inf	NA,0.753176	0.000415119	0.000711002
3	chr2:201451027:A:C	201451027	NA,C	NA,A	NA,1	NA,inf	NA,inf	NA,0.743501	0.000414885	0.000706665
3	chr2:201590791:G:C	201590791	NA,C	NA,G	NA,1	NA,-inf	NA,inf	NA,0.623735	0.000413191	0.000708215
3	chr2:201439288:G:C	201439288	NA,C	NA,G	NA,1	NA,inf	NA,inf	NA,0.740499	0.000413125	0.000703667
3	chr2:201361913:GAAC:G	201361913	NA,G	NA,GAAC	NA,1	NA,-inf	NA,inf	NA,0.426005	0.000411437	0.000706717
3	chr2:201238894:C:G	201238894	NA,G	NA,C	NA,1	NA,inf	NA,inf	NA,0.645376	0.000411416	0.00069723
3	chr2:200920934:T:C	200920934	C,C	T,T	1,1	inf,inf	inf,inf	0.121971,1.46533	0.000411179	0.000653511
3	chr2:201261184:G:C	201261184	NA,C	NA,G	NA,1	NA,-inf	NA,inf	NA,0.900997	0.000410776	0.000701746
3	chr2:201796603:G:C	201796603	C,NA	G,NA	1,NA	-inf,NA	inf,NA	0.783307,NA	0.000410383	0.000689184
3	chr2:201239338:G:C	201239338	NA,C	NA,G	NA,1	NA,inf	NA,inf	NA,0.647928	0.000409869	0.000694404
3	chr2:201360795:G:A	201360795	NA,A	NA,G	NA,1	NA,-inf	NA,inf	NA,0.423011	0.000409178	0.000702855
3	chr2:201536149:G:A	201536149	A,A	G,G	1,1	-inf,-inf	inf,inf	3.93284,0.42774	0.000408383	0.0141979
3	chr2:201369514:T:C	201369514	NA,C	NA,T	NA,1	NA,-inf	NA,inf	NA,0.662379	0.000408069	0.000714973
3	chr2:200838210:A:C	200838210	NA,C	NA,A	NA,1	NA,inf	NA,inf	NA,0.669027	0.000407288	0.000693929
3	chr2:201719943:A:G	201719943	NA,G	NA,A	NA,1	NA,inf	NA,inf	NA,0.593808	0.000406563	0.000693111
3	chr2:201756816:C:T	201756816	NA,T	NA,C	NA,1	NA,inf	NA,inf	NA,0.595115	0.00040569	0.000691143
3	chr2:201236179:C:T	201236179	NA,T	NA,C	NA,1	NA,-inf	NA,inf	NA,0.617407	0.000405326	0.000692281
3	chr2:201515982:C:T	201515982	NA,T	NA,C	NA,1	NA,inf	NA,inf	NA,0.727042	0.00040509	0.000690063
3	chr2:201072180:G:A	201072180	NA,A	NA,G	NA,1	NA,inf	NA,inf	NA,0.643492	0.000404143	0.000675164
3	chr2:201736044:A:G	201736044	NA,G	NA,A	NA,1	NA,inf	NA,inf	NA,0.588621	0.000403091	0.00068661
3	chr2:201588022:AAAGCCC:A	201588022	NA,A	NA,AAAGCCC	NA,1	NA,-inf	NA,inf	NA,0.605774	0.000402118	0.000689148
3	chr2:201324702:G:C	201324702	NA,C	NA,G	NA,1	NA,-inf	NA,inf	NA,0.502296	0.000401918	0.000680893
3	chr2:201179327:G:A	201179327	A,NA	G,NA	1,NA	-inf,NA	inf,NA	0.320208,NA	0.000401536	0.000672381
3	chr2:200982084:T:C	200982084	NA,C	NA,T	NA,1	NA,inf	NA,inf	NA,0.578523	0.000399576	0.00067653
3	chr2:201758763:T:C	201758763	NA,C	NA,T	NA,1	NA,inf	NA,inf	NA,0.579654	0.000399444	0.000680207
3	chr2:200915209:C:T	200915209	T,T	C,C	1,1	inf,inf	inf,inf	0.154815,1.44831	0.000399018	0.000635555
3	chr2:200950381:C:T	200950381	NA,T	NA,C	NA,1	NA,-inf	NA,inf	NA,0.6675	0.000398975	0.000675059
3	chr2:201804410:A:G	201804410	NA,G	NA,A	NA,1	NA,-inf	NA,inf	NA,0.601283	0.00039839	0.000677248
3	chr2:201703466:T:C	201703466	NA,C	NA,T	NA,1	NA,inf	NA,inf	NA,0.578738	0.000396264	0.000675777
3	chr2:201441795:G:A	201441795	A,A	G,G	1,1	-inf,-inf	inf,inf	2.17676,0.0722171	0.000395094	0.000654643
3	chr2:201808335:G:T	201808335	T,T	G,G	1,1	-inf,-inf	inf,inf	0.420579,1.47141	0.000395005	0.000685052
3	chr2:200826065:C:CTTAAT	200826065	NA,CTTAAT	NA,C	NA,1	NA,-inf	NA,inf	NA,0.565347	0.000390397	0.000658547
3	chr2:201390373:T:C	201390373	NA,C	NA,T	NA,1	NA,inf	NA,inf	NA,0.492166	0.000390018	0.000660775
3	chr2:200929450:A:T	200929450	T,T	A,A	1,1	inf,inf	inf,inf	0.142072,1.43824	0.00038974	0.000620596
3	chr2:201339100:T:C	201339100	C,C	T,T	1,1	inf,inf	inf,inf	0.647975,2.21562	0.000389601	0.000654709
3	chr2:201257602:TG:T	201257602	NA,T	NA,TG	NA,1	NA,inf	NA,inf	NA,0.688325	0.000389304	0.000667071
3	chr2:201130923:A:G	201130923	NA,G	NA,A	NA,1	NA,inf	NA,inf	NA,0.644594	0.000389188	0.000678907
3	chr2:201113741:T:C	201113741	NA,C	NA,T	NA,1	NA,inf	NA,inf	NA,0.560289	0.000388434	0.000657673
3	chr2:200830804:A:G	200830804	NA,G	NA,A	NA,1	NA,inf	NA,inf	NA,0.688388	0.000388153	0.000655778
3	chr2:201034826:C:T	201034826	T,T	C,C	1,1	inf,inf	inf,inf	0.120372,1.43157	0.000387768	0.000617765
3	chr2:201419068:C:T	201419068	NA,T	NA,C	NA,1	NA,inf	NA,inf	NA,0.488158	0.000387299	0.000656199
3	chr2:200821635:A:C	200821635	NA,C	NA,A	NA,1	NA,-inf	NA,inf	NA,0.559312	0.000386871	0.000652645
3	chr2:201709014:C:T	201709014	NA,T	NA,C	NA,1	NA,-inf	NA,inf	NA,0.663492	0.000386808	0.000657717
3	chr2:200846866:G:A	200846866	NA,A	NA,G	NA,1	NA,-inf	NA,inf	NA,0.561975	0.000386259	0.000652327
3	chr2:201408502:G:A	201408502	NA,A	NA,G	NA,1	NA,inf	NA,inf	NA,0.486472	0.000386256	0.000654439
3	chr2:201688520:A:G	201688520	G,G	A,A	1,1	-inf,-inf	inf,inf	1.67375,0.526787	0.000385802	0.000935223
3	chr2:201166552:T:TCCCAGAC	201166552	TCCCAGAC,NA	T,NA	1,NA	-inf,NA	inf,NA	1.04887,NA	0.000385185	0.000649839
3	chr2:201355737:G:C	201355737	NA,C	NA,G	NA,1	NA,-inf	NA,inf	NA,0.38826	0.000385047	0.000661125
3	chr2:200895766:C:T	200895766	T,NA	C,NA	1,NA	inf,NA	inf,NA	0.73726,NA	0.000384514	0.000665447
3	chr2:201717004:G:A	201717004	NA,A	NA,G	NA,1	NA,inf	NA,inf	NA,0.555332	0.00038417	0.000654902
3	chr2:200864720:C:T	200864720	NA,T	NA,C	NA,1	NA,-inf	NA,inf	NA,0.576372	0.000383672	0.000645985
3	chr2:200932958:A:G	200932958	NA,G	NA,A	NA,1	NA,-inf	NA,inf	NA,0.545886	0.000382486	0.000622583
3	chr2:201073574:C:G	201073574	G,G	C,C	1,1	inf,-inf	inf,inf	0.537523,1.01943	0.000382112	0.000528089
3	chr2:201702386:C:T	201702386	NA,T	NA,C	NA,1	NA,inf	NA,inf	NA,0.549138	0.000380421	0.000646923
3	chr2:200932953:G:A	200932953	A,A	G,G	1,1	inf,inf	inf,inf	0.249149,1.38446	0.00038021	0.000604622
3	chr2:201335457:T:C	201335457	NA,C	NA,T	NA,1	NA,-inf	NA,inf	NA,0.37981	0.000379966	0.000652786
3	chr2:201666413:G:C	201666413	C,C	G,G	1,1	inf,-inf	inf,inf	1.80671,0.16938	0.000379724	0.000711215
3	chr2:201233874:A:G	201233874	NA,G	NA,A	NA,1	NA,-inf	NA,inf	NA,0.529372	0.000377879	0.000636075
3	chr2:201632455:A:G	201632455	NA,G	NA,A	NA,1	NA,inf	NA,inf	NA,0.68575	0.00037596	0.00064558
3	chr2:201274048:C:A	201274048	NA,A	NA,C	NA,1	NA,-inf	NA,inf	NA,0.613363	0.00037534	0.000648994
3	chr2:201758862:G:T	201758862	T,NA	G,NA	1,NA	inf,NA	inf,NA	0.934793,NA	0.000373904	0.000624239
3	chr2:201254213:G:A	201254213	A,A	G,G	1,1	-inf,inf	inf,inf	2.52548,0.340195	0.000372951	0.000624448
3	chr2:201100396:T:C	201100396	NA,C	NA,T	NA,1	NA,-inf	NA,inf	NA,0.639576	0.000372422	0.000632974
3	chr2:201092757:C:T	201092757	NA,T	NA,C	NA,1	NA,inf	NA,inf	NA,0.564398	0.000371212	0.000620958
3	chr2:201357860:T:C	201357860	NA,C	NA,T	NA,1	NA,inf	NA,inf	NA,0.657926	0.000370001	0.000635624
3	chr2:201221944:G:A	201221944	NA,A	NA,G	NA,1	NA,inf	NA,inf	NA,0.700663	0.000369561	0.000625671
3	chr2:201750190:AAAG:A	201750190	A,NA	AAAG,NA	1,NA	inf,NA	inf,NA	0.941652,NA	0.000368903	0.000641585
3	chr2:201109549:T:C	201109549	NA,C	NA,T	NA,1	NA,inf	NA,inf	NA,0.694169	0.000368346	0.000623076
3	chr2:201563785:A:G	201563785	NA,G	NA,A	NA,1	NA,inf	NA,inf	NA,0.620637	0.000368339	0.000652673
3	chr2:201299829:G:A	201299829	NA,A	NA,G	NA,1	NA,inf	NA,inf	NA,0.716699	0.000367974	0.000623305
3	chr2:201791404:T:A	201791404	NA,A	NA,T	NA,1	NA,inf	NA,inf	NA,0.590698	0.000367962	0.000620614
3	chr2:201129855:C:CT	201129855	NA,CT	NA,C	NA,1	NA,-inf	NA,inf	NA,0.531632	0.000367387	0.000585692
3	chr2:201815064:G:C	201815064	C,NA	G,NA	1,NA	inf,NA	inf,NA	0.910787,NA	0.000367265	0.000612165
3	chr2:201594630:T:C	201594630	NA,C	NA,T	NA,1	NA,inf	NA,inf	NA,0.671138	0.000366923	0.000630837
3	chr2:201227838:T:C	201227838	NA,C	NA,T	NA,1	NA,inf	NA,inf	NA,0.413562	0.00036672	0.000626087
3	chr2:200856219:T:G	200856219	NA,G	NA,T	NA,1	NA,-inf	NA,inf	NA,0.545316	0.000365589	0.000615879
3	chr2:201336064:T:C	201336064	NA,C	NA,T	NA,1	NA,-inf	NA,inf	NA,0.355647	0.000364578	0.000626149
3	chr2:201113035:G:A	201113035	NA,A	NA,G	NA,1	NA,inf	NA,inf	NA,0.68549	0.000364004	0.000615783
3	chr2:200899257:C:T	200899257	NA,T	NA,C	NA,1	NA,-inf	NA,inf	NA,0.505821	0.000363327	0.000589776
3	chr2:201009331:A:G	201009331	NA,G	NA,A	NA,1	NA,-inf	NA,inf	NA,0.51166	0.000363161	0.000614226
3	chr2:201592209:A:C	201592209	C,C	A,A	1,1	-inf,inf	inf,inf	4.15634,0.478579	0.000362648	0.000865253
3	chr2:200850136:TTTC:T	200850136	NA,T	NA,TTTC	NA,1	NA,-inf	NA,inf	NA,0.513986	0.000362417	0.000611715
3	chr2:201128336:A:T	201128336	NA,T	NA,A	NA,1	NA,-inf	NA,inf	NA,0.522048	0.000362359	0.000578041
3	chr2:201666541:T:C	201666541	C,C	T,T	1,1	inf,-inf	inf,inf	1.79432,0.124631	0.000362334	0.00067879
3	chr2:201448709:A:G	201448709	NA,G	NA,A	NA,1	NA,inf	NA,inf	NA,0.444236	0.000361399	0.000612507
3	chr2:201694761:T:C	201694761	NA,C	NA,T	NA,1	NA,inf	NA,inf	NA,0.529719	0.000361086	0.000615943
3	chr2:201273499:A:C	201273499	NA,C	NA,A	NA,1	NA,inf	NA,inf	NA,0.424888	0.000361033	0.000611363
3	chr2:200865824:G:A	200865824	NA,A	NA,G	NA,1	NA,-inf	NA,inf	NA,0.537457	0.000360914	0.000607871
3	chr2:201161748:T:C	201161748	NA,C	NA,T	NA,1	NA,-inf	NA,inf	NA,0.531454	0.00036053	0.000583489
3	chr2:201769335:A:T	201769335	T,NA	A,NA	1,NA	inf,NA	inf,NA	0.9131,NA	0.00036035	0.000601436
3	chr2:200856829:T:C	200856829	NA,C	NA,T	NA,1	NA,-inf	NA,inf	NA,0.50967	0.000360185	0.000607997
3	chr2:201089755:C:T	201089755	NA,T	NA,C	NA,1	NA,inf	NA,inf	NA,0.499334	0.000359873	0.00060848
3	chr2:200869599:C:T	200869599	NA,T	NA,C	NA,1	NA,-inf	NA,inf	NA,0.533352	0.00035875	0.000604261
3	chr2:200872484:C:T	200872484	NA,T	NA,C	NA,1	NA,-inf	NA,inf	NA,0.532854	0.000358492	0.000603833
3	chr2:200867078:G:A	200867078	NA,A	NA,G	NA,1	NA,-inf	NA,inf	NA,0.531781	0.00035793	0.000602895
3	chr2:201181542:T:C	201181542	C,C	T,T	1,1	-inf,inf	inf,inf	0.573102,0.937112	0.000357797	0.000587896
3	chr2:200891952:A:G	200891952	NA,G	NA,A	NA,1	NA,inf	NA,inf	NA,0.616718	0.000357704	0.000607835
3	chr2:201373660:T:C	201373660	NA,C	NA,T	NA,1	NA,inf	NA,inf	NA,0.631998	0.000357601	0.00061414
3	chr2:201306912:G:C	201306912	NA,C	NA,G	NA,1	NA,inf	NA,inf	NA,0.689813	0.000356425	0.000603749
3	chr2:201804411:C:T	201804411	NA,T	NA,C	NA,1	NA,-inf	NA,inf	NA,0.567173	0.000356395	0.000602561
3	chr2:200966931:A:T	200966931	NA,T	NA,A	NA,1	NA,inf	NA,inf	NA,0.501777	0.000356228	0.000603479
3	chr2:201646856:C:A	201646856	NA,A	NA,C	NA,1	NA,inf	NA,inf	NA,0.539139	0.000356112	0.000612044
3	chr2:200838518:G:A	200838518	NA,A	NA,G	NA,1	NA,inf	NA,inf	NA,0.601349	0.000355882	0.000602434
3	chr2:201340026:A:G	201340026	G,G	A,A	1,1	inf,inf	inf,inf	0.314353,2.06428	0.000355265	0.00058952
3	chr2:201693350:C:T	201693350	NA,T	NA,C	NA,1	NA,-inf	NA,inf	NA,0.520294	0.000355096	0.000602985
3	chr2:201039723:G:A	201039723	NA,A	NA,G	NA,1	NA,inf	NA,inf	NA,0.489697	0.000354992	0.00060036
3	chr2:201042089:T:C	201042089	NA,C	NA,T	NA,1	NA,inf	NA,inf	NA,0.483775	0.000354711	0.000597568
3	chr2:200855872:G:A	200855872	NA,A	NA,G	NA,1	NA,-inf	NA,inf	NA,0.499736	0.000354654	0.000598743
3	chr2:201134449:A:G	201134449	NA,G	NA,A	NA,1	NA,-inf	NA,inf	NA,0.519179	0.000354284	0.000573939
3	chr2:201349211:G:A	201349211	A,A	G,G	1,1	inf,inf	inf,inf	0.317586,2.06523	0.000354105	0.000587754
3	chr2:201545662:A:T	201545662	NA,T	NA,A	NA,1	NA,-inf	NA,inf	NA,0.510542	0.000353616	0.000602939
3	chr2:201715791:C:T	201715791	T,NA	C,NA	1,NA	inf,NA	inf,NA	0.732348,NA	0.000353566	0.000608799
3	chr2:201348424:A:AT	201348424	AT,AT	A,A	1,1	inf,inf	inf,inf	0.310344,2.05988	0.000353367	0.000586374
3	chr2:201770309:CCTA:C	201770309	NA,C	NA,CCTA	NA,1	NA,-inf	NA,inf	NA,0.538788	0.000353214	0.000602614
3	chr2:201053215:T:C	201053215	C,C	T,T	1,1	inf,inf	inf,inf	0.100791,1.37753	0.000353149	0.00056116
3	chr2:201755833:T:C	201755833	NA,C	NA,T	NA,1	NA,inf	NA,inf	NA,0.504116	0.00035299	0.000601476
3	chr2:200983797:G:T	200983797	NA,T	NA,G	NA,1	NA,-inf	NA,inf	NA,0.516851	0.000352945	0.000571585
3	chr2:201338864:G:T	201338864	T,T	G,G	1,1	inf,inf	inf,inf	0.597001,2.14842	0.000352038	0.000590614
3	chr2:201087114:A:C	201087114	NA,C	NA,A	NA,1	NA,inf	NA,inf	NA,0.482517	0.000351104	0.000593762
3	chr2:200891998:C:T	200891998	NA,T	NA,C	NA,1	NA,-inf	NA,inf	NA,0.485921	0.000351065	0.000574583
3	chr2:200841704:G:A	200841704	NA,A	NA,G	NA,1	NA,-inf	NA,inf	NA,0.721085	0.00035044	0.000598767
3	chr2:200855317:A:G	200855317	NA,G	NA,A	NA,1	NA,-inf	NA,inf	NA,0.518085	0.000350404	0.000591149
3	chr2:201154053:C:T	201154053	NA,T	NA,C	NA,1	NA,inf	NA,inf	NA,0.440891	0.000349816	0.00059336
3	chr2:201123093:C:T	201123093	NA,T	NA,C	NA,1	NA,-inf	NA,inf	NA,0.51033	0.000349736	0.000566793
3	chr2:200848388:G:T	200848388	NA,T	NA,G	NA,1	NA,-inf	NA,inf	NA,0.721656	0.0003495	0.000597133
3	chr2:201348792:C:T	201348792	T,T	C,C	1,1	inf,inf	inf,inf	0.284552,2.0349	0.000349232	0.000578977
3	chr2:201767677:C:T	201767677	NA,T	NA,C	NA,1	NA,inf	NA,inf	NA,0.528028	0.00034805	0.000593723
3	chr2:201767559:A:G	201767559	NA,G	NA,A	NA,1	NA,-inf	NA,inf	NA,0.527535	0.000347875	0.000593487
3	chr2:201345891:G:A	201345891	NA,A	NA,G	NA,1	NA,-inf	NA,inf	NA,0.32831	0.000347702	0.000596968
3	chr2:200983666:CAT:C	200983666	C,C	CAT,CAT	1,1	inf,inf	inf,inf	0.117658,1.37756	0.00034753	0.00055302
3	chr2:200890274:G:T	200890274	NA,T	NA,G	NA,1	NA,-inf	NA,inf	NA,0.47825	0.000347161	0.000568453
3	chr2:200961591:T:C	200961591	NA,C	NA,T	NA,1	NA,-inf	NA,inf	NA,0.451543	0.000346787	0.000589611
3	chr2:201215771:T:C	201215771	NA,C	NA,T	NA,1	NA,inf	NA,inf	NA,0.644537	0.000346785	0.000586806
3	chr2:201001135:C:G	201001135	NA,G	NA,C	NA,1	NA,-inf	NA,inf	NA,0.587461	0.000346475	0.000591715
3	chr2:201055337:G:A	201055337	A,A	G,G	1,1	inf,inf	inf,inf	0.186487,1.34511	0.00034642	0.000553137
3	chr2:201006781:G:A	201006781	NA,A	NA,G	NA,1	NA,-inf	NA,inf	NA,0.450569	0.000346274	0.000588741
3	chr2:201658374:C:T	201658374	NA,T	NA,C	NA,1	NA,inf	NA,inf	NA,0.480894	0.000345486	0.000584065
3	chr2:200882779:G:A	200882779	NA,A	NA,G	NA,1	NA,-inf	NA,inf	NA,0.474464	0.000345328	0.000565613
3	chr2:201266169:G:A	201266169	NA,A	NA,G	NA,1	NA,inf	NA,inf	NA,0.394844	0.000344756	0.000583898
3	chr2:201100860:C:T	201100860	NA,T	NA,C	NA,1	NA,inf	NA,inf	NA,0.4695	0.000344499	0.000582675
3	chr2:200885395:A:T	200885395	NA,T	NA,A	NA,1	NA,-inf	NA,inf	NA,0.476666	0.000343794	0.000580758
3	chr2:201220430:A:G	201220430	NA,G	NA,A	NA,1	NA,inf	NA,inf	NA,0.404372	0.000343674	0.00058414
3	chr2:200875291:C:T	200875291	NA,T	NA,C	NA,1	NA,inf	NA,inf	NA,0.297745	0.000343544	0.000578853
3	chr2:200938485:C:T	200938485	NA,T	NA,C	NA,1	NA,-inf	NA,inf	NA,0.471231	0.000343511	0.000562453
3	chr2:200876065:A:G	200876065	NA,G	NA,A	NA,1	NA,-inf	NA,inf	NA,0.560399	0.000343413	0.000582128
3	chr2:201010786:T:C	201010786	NA,C	NA,T	NA,1	NA,inf	NA,inf	NA,0.387168	0.000342771	0.000579631
3	chr2:201339378:C:A	201339378	NA,A	NA,C	NA,1	NA,-inf	NA,inf	NA,0.318437	0.000342451	0.000587909
3	chr2:201759415:T:C	201759415	NA,C	NA,T	NA,1	NA,-inf	NA,inf	NA,0.439006	0.000342345	0.000582819
3	chr2:200979525:T:C	200979525	NA,C	NA,T	NA,1	NA,inf	NA,inf	NA,0.463638	0.000341697	0.000578033
3	chr2:201218108:G:C	201218108	NA,C	NA,G	NA,1	NA,inf	NA,inf	NA,0.689841	0.000341282	0.000574851
3	chr2:200824185:C:T	200824185	NA,T	NA,C	NA,1	NA,-inf	NA,inf	NA,0.697007	0.000340933	0.000582337
3	chr2:201335540:T:C	201335540	C,C	T,T	1,1	inf,inf	inf,inf	0.309687,2.03448	0.00034092	0.000565717
3	chr2:201337119:G:A	201337119	NA,A	NA,G	NA,1	NA,-inf	NA,inf	NA,0.314709	0.000340309	0.000584169
3	chr2:201607023:GAGAA:G	201607023	NA,G	NA,GAGAA	NA,1	NA,inf	NA,inf	NA,0.609947	0.000340237	0.000583938
3	chr2:201340278:T:A	201340278	NA,A	NA,T	NA,1	NA,-inf	NA,inf	NA,0.314447	0.000340145	0.000583923
3	chr2:201373423:A:G	201373423	NA,G	NA,A	NA,1	NA,-inf	NA,inf	NA,0.323867	0.000339659	0.000582428
3	chr2:201027070:G:A	201027070	NA,A	NA,G	NA,1	NA,-inf	NA,inf	NA,0.489673	0.000339546	0.000550996
3	chr2:201767591:G:A	201767591	NA,A	NA,G	NA,1	NA,inf	NA,inf	NA,0.563013	0.000339366	0.000579691
3	chr2:201338667:C:T	201338667	T,T	C,C	1,1	inf,inf	inf,inf	0.611694,2.1224	0.000337817	0.000567151
3	chr2:200972785:G:A	200972785	A,A	G,G	1,1	inf,inf	inf,inf	0.147249,1.36166	0.000337635	0.000538193
3	chr2:201556957:C:T	201556957	NA,T	NA,C	NA,1	NA,-inf	NA,inf	NA,0.570993	0.000336375	0.00057167
3	chr2:201336466:C:T	201336466	NA,T	NA,C	NA,1	NA,-inf	NA,inf	NA,0.307237	0.000336101	0.000576883
3	chr2:201253898:A:G	201253898	G,G	A,A	1,1	-inf,inf	inf,inf	2.52659,0.286877	0.000336058	0.000564088
3	chr2:200871140:T:C	200871140	NA,C	NA,T	NA,1	NA,inf	NA,inf	NA,0.459243	0.000335641	0.000569516
3	chr2:201131742:A:G	201131742	NA,G	NA,A	NA,1	NA,inf	NA,inf	NA,0.453657	0.000335368	0.000566753
3	chr2:201059355:C:T	201059355	T,T	C,C	1,1	inf,inf	inf,inf	0.11072,1.35344	0.000335365	0.00053367
3	chr2:200918932:G:A	200918932	NA,A	NA,G	NA,1	NA,-inf	NA,inf	NA,0.452553	0.000334804	0.000548819
3	chr2:201103740:G:C	201103740	NA,C	NA,G	NA,1	NA,-inf	NA,inf	NA,0.476536	0.000334683	0.000543123
3	chr2:201223973:TC:T	201223973	NA,T	NA,TC	NA,1	NA,inf	NA,inf	NA,0.52277	0.000334305	0.000566091
3	chr2:201051695:G:C	201051695	C,C	G,G	1,1	inf,inf	inf,inf	0.103095,1.34902	0.000334276	0.000531614
3	chr2:201721846:G:A	201721846	NA,A	NA,G	NA,1	NA,inf	NA,inf	NA,0.499093	0.000333984	0.000566835
3	chr2:201225050:G:A	201225050	NA,A	NA,G	NA,1	NA,-inf	NA,inf	NA,0.574211	0.000333571	0.000569194
3	chr2:200999977:G:A	200999977	NA,A	NA,G	NA,1	NA,inf	NA,inf	NA,0.442538	0.000332993	0.000563895
3	chr2:201462456:C:T	201462456	NA,T	NA,C	NA,1	NA,inf	NA,inf	NA,0.560312	0.000332837	0.000565879
3	chr2:200922696:A:T	200922696	NA,T	NA,A	NA,1	NA,-inf	NA,inf	NA,0.448602	0.000332497	0.000545167
3	chr2:200862934:T:A	200862934	NA,A	NA,T	NA,1	NA,-inf	NA,inf	NA,0.460652	0.000331647	0.000552578
3	chr2:200928221:T:C	200928221	NA,C	NA,T	NA,1	NA,-inf	NA,inf	NA,0.443933	0.00033057	0.000542094
3	chr2:201708753:C:T	201708753	NA,T	NA,C	NA,1	NA,inf	NA,inf	NA,0.492539	0.000330348	0.000560952
3	chr2:201000706:T:C	201000706	NA,C	NA,T	NA,1	NA,inf	NA,inf	NA,0.363216	0.00033027	0.000558643
3	chr2:200905991:T:C	200905991	NA,C	NA,T	NA,1	NA,-inf	NA,inf	NA,0.443202	0.000330161	0.000541493
3	chr2:201763207:G:A	201763207	NA,A	NA,G	NA,1	NA,-inf	NA,inf	NA,0.489045	0.000330012	0.000562948
3	chr2:200880528:C:T	200880528	NA,T	NA,C	NA,1	NA,-inf	NA,inf	NA,0.548619	0.000329753	0.000563069
3	chr2:201735211:G:A	201735211	NA,A	NA,G	NA,1	NA,inf	NA,inf	NA,0.51268	0.000329353	0.000556753
3	chr2:200961652:A:C	200961652	NA,C	NA,A	NA,1	NA,-inf	NA,inf	NA,0.564694	0.000329213	0.000561886
3	chr2:201030570:T:G	201030570	NA,G	NA,T	NA,1	NA,inf	NA,inf	NA,0.360877	0.00032916	0.000556784
3	chr2:201028742:G:A	201028742	A,A	G,G	1,1	inf,inf	inf,inf	0.134977,1.34155	0.0003291	0.000524318
3	chr2:200864501:C:T	200864501	NA,T	NA,C	NA,1	NA,inf	NA,inf	NA,0.385951	0.000328776	0.000548257
3	chr2:200895253:T:C	200895253	NA,C	NA,T	NA,1	NA,inf	NA,inf	NA,0.359518	0.000328431	0.000555555
3	chr2:200947462:T:C	200947462	NA,C	NA,T	NA,1	NA,-inf	NA,inf	NA,0.562979	0.000328068	0.000559945
3	chr2:201103244:G:A	201103244	NA,A	NA,G	NA,1	NA,-inf	NA,inf	NA,0.456073	0.000327966	0.000536383
3	chr2:201020570:A:T	201020570	T,T	A,A	1,1	inf,inf	inf,inf	0.112008,1.33859	0.000327494	0.00052121
3	chr2:200919331:A:G	200919331	NA,G	NA,A	NA,1	NA,-inf	NA,inf	NA,0.436539	0.000327064	0.000536643
3	chr2:201687086:C:T	201687086	T,NA	C,NA	1,NA	inf,NA	inf,NA	0.847463,NA	0.000326732	0.000567702
3	chr2:201602397:C:A	201602397	A,NA	C,NA	1,NA	inf,NA	inf,NA	0.299869,NA	0.000326614	0.000565431
3	chr2:200876556:C:T	200876556	NA,T	NA,C	NA,1	NA,-inf	NA,inf	NA,0.435036	0.000326548	0.000535995
3	chr2:201018362:AAG:A	201018362	NA,A	NA,AAG	NA,1	NA,-inf	NA,inf	NA,0.434178	0.000326507	0.000551928
3	chr2:200830461:G:A	200830461	NA,A	NA,G	NA,1	NA,-inf	NA,inf	NA,0.449812	0.000326416	0.000551962
3	chr2:201537362:A:G	201537362	NA,G	NA,A	NA,1	NA,-inf	NA,inf	NA,0.333627	0.000326219	0.000549498
3	chr2:200861333:T:C	200861333	NA,C	NA,T	NA,1	NA,inf	NA,inf	NA,0.541268	0.00032589	0.000552789
3	chr2:200935232:C:T	200935232	NA,T	NA,C	NA,1	NA,-inf	NA,inf	NA,0.43407	0.000325733	0.000534565
3	chr2:201121918:G:A	201121918	NA,A	NA,G	NA,1	NA,-inf	NA,inf	NA,0.456441	0.0003256	0.000529097
3	chr2:201801192:A:G	201801192	NA,G	NA,A	NA,1	NA,inf	NA,inf	NA,0.451688	0.00032538	0.0005534
3	chr2:200868072:CTACT:C	200868072	NA,C	NA,CTACT	NA,1	NA,inf	NA,inf	NA,0.461638	0.000325169	0.000557735
3	chr2:200870933:G:A	200870933	NA,A	NA,G	NA,1	NA,inf	NA,inf	NA,0.435755	0.000324925	0.000551372
3	chr2:201251243:G:C	201251243	C,C	G,G	1,1	-inf,inf	inf,inf	2.41497,0.336634	0.000324874	0.000544026
3	chr2:201258938:C:A	201258938	NA,A	NA,C	NA,1	NA,inf	NA,inf	NA,0.356055	0.000324797	0.000550272
3	chr2:201671432:C:A	201671432	NA,A	NA,C	NA,1	NA,inf	NA,inf	NA,0.47554	0.000324771	0.000551881
3	chr2:200958737:G:A	200958737	NA,A	NA,G	NA,1	NA,inf	NA,inf	NA,0.352095	0.000324762	0.000549397
3	chr2:201199931:T:A	201199931	NA,A	NA,T	NA,1	NA,-inf	NA,inf	NA,0.553721	0.000324565	0.00055386
3	chr2:201245387:C:T	201245387	NA,T	NA,C	NA,1	NA,-inf	NA,inf	NA,0.556313	0.000324423	0.000553476
3	chr2:201063360:C:T	201063360	T,T	C,C	1,1	inf,inf	inf,inf	0.0966779,1.33376	0.000323503	0.00051479
3	chr2:200908094:A:C	200908094	NA,C	NA,A	NA,1	NA,-inf	NA,inf	NA,0.427294	0.000322849	0.000530023
3	chr2:201234462:T:A	201234462	NA,A	NA,T	NA,1	NA,inf	NA,inf	NA,0.560665	0.000322144	0.000546339
3	chr2:201162276:G:A	201162276	NA,A	NA,G	NA,1	NA,inf	NA,inf	NA,0.287852	0.000322121	0.000544525
3	chr2:200852451:T:C	200852451	NA,C	NA,T	NA,1	NA,inf	NA,inf	NA,0.483008	0.000321467	0.000547534
3	chr2:200928261:C:T	200928261	NA,T	NA,C	NA,1	NA,-inf	NA,inf	NA,0.423666	0.000321183	0.000527431
3	chr2:201320351:C:T	201320351	NA,T	NA,C	NA,1	NA,inf	NA,inf	NA,0.351359	0.000320564	0.000545193
3	chr2:200894562:G:A	200894562	NA,A	NA,G	NA,1	NA,inf	NA,inf	NA,0.410977	0.00032055	0.000540586
3	chr2:201232402:GCA:G	201232402	NA,G	NA,GCA	NA,1	NA,-inf	NA,inf	NA,0.413133	0.000319678	0.000545809
3	chr2:200843782:G:A	200843782	NA,A	NA,G	NA,1	NA,-inf	NA,inf	NA,0.43054	0.000319614	0.000540824
3	chr2:201588791:T:C	201588791	NA,C	NA,T	NA,1	NA,-inf	NA,inf	NA,0.444	0.000319394	0.000546325
3	chr2:201431708:C:G	201431708	NA,G	NA,C	NA,1	NA,-inf	NA,inf	NA,0.550888	0.000319283	0.000543842
3	chr2:201591428:A:G	201591428	NA,G	NA,A	NA,1	NA,-inf	NA,inf	NA,0.442296	0.000318652	0.000545049
3	chr2:201116840:A:G	201116840	NA,G	NA,A	NA,1	NA,-inf	NA,inf	NA,0.537291	0.000317588	0.00054201
3	chr2:201360934:T:C	201360934	NA,C	NA,T	NA,1	NA,inf	NA,inf	NA,0.538337	0.000317067	0.000543864
3	chr2:201127554:C:T	201127554	NA,T	NA,C	NA,1	NA,inf	NA,inf	NA,0.575442	0.000317039	0.000536862
3	chr2:201150711:G:T	201150711	NA,T	NA,G	NA,1	NA,inf	NA,inf	NA,0.563213	0.00031703	0.000536414
3	chr2:201374301:G:A	201374301	A,A	G,G	1,1	inf,inf	inf,inf	0.317999,1.99506	0.000316883	0.000526186
3	chr2:201038507:T:C	201038507	NA,C	NA,T	NA,1	NA,inf	NA,inf	NA,0.576285	0.00031674	0.000536293
3	chr2:201658824:A:G	201658824	G,G	A,A	1,1	inf,-inf	inf,inf	0.567699,1.02189	0.000316511	0.000522937
3	chr2:201251105:T:C	201251105	C,C	T,T	1,1	inf,-inf	inf,inf	0.314857,1.03813	0.000316459	0.000495725
3	chr2:200851342:C:T	200851342	NA,T	NA,C	NA,1	NA,-inf	NA,inf	NA,0.442449	0.000316347	0.000533818
3	chr2:201134410:A:G	201134410	NA,G	NA,A	NA,1	NA,inf	NA,inf	NA,0.561237	0.00031626	0.000535093
3	chr2:201759649:T:C	201759649	C,NA	T,NA	1,NA	inf,NA	inf,NA	0.821308,NA	0.000315792	0.000527367
3	chr2:201251749:A:G	201251749	G,G	A,A	1,1	-inf,inf	inf,inf	2.37047,0.347579	0.000315248	0.000527892
3	chr2:201640278:A:G	201640278	NA,G	NA,A	NA,1	NA,inf	NA,inf	NA,0.50463	0.000315203	0.000554141
3	chr2:201217149:T:C	201217149	NA,C	NA,T	NA,1	NA,inf	NA,inf	NA,0.53974	0.00031507	0.000533872
3	chr2:201253256:T:G	201253256	NA,G	NA,T	NA,1	NA,-inf	NA,inf	NA,0.437035	0.000315015	0.000535941
3	chr2:201490879:A:G	201490879	G,NA	A,NA	1,NA	-inf,NA	inf,NA	1.25542,NA	0.000314551	0.000530805
3	chr2:201133723:G:T	201133723	NA,T	NA,G	NA,1	NA,inf	NA,inf	NA,0.55514	0.000314517	0.000532117
3	chr2:201693969:C:T	201693969	NA,T	NA,C	NA,1	NA,-inf	NA,inf	NA,0.424194	0.000313322	0.000533244
3	chr2:200855595:A:AG	200855595	NA,AG	NA,A	NA,1	NA,-inf	NA,inf	NA,0.434987	0.000313193	0.000528489
3	chr2:201712334:TA:T	201712334	NA,T	NA,TA	NA,1	NA,inf	NA,inf	NA,0.452498	0.000313169	0.000531865
3	chr2:201145229:G:T	201145229	NA,T	NA,G	NA,1	NA,-inf	NA,inf	NA,0.4281	0.000313059	0.000510192
3	chr2:200824217:G:A	200824217	A,NA	G,NA	1,NA	-inf,NA	inf,NA	1.10461,NA	0.00031284	0.000831771
3	chr2:201250543:C:A	201250543	A,NA	C,NA	1,NA	-inf,NA	inf,NA	0.321717,NA	0.000312572	0.000523799
3	chr2:200844518:A:G	200844518	NA,G	NA,A	NA,1	NA,-inf	NA,inf	NA,0.411177	0.000312049	0.000527747
3	chr2:201701073:T:C	201701073	NA,C	NA,T	NA,1	NA,-inf	NA,inf	NA,0.503195	0.000312005	0.000530278
3	chr2:201722936:C:A	201722936	A,NA	C,NA	1,NA	-inf,NA	inf,NA	0.65136,NA	0.000311922	0.000523982
3	chr2:201666901:A:G	201666901	G,G	A,A	1,1	-inf,-inf	inf,inf	1.40006,0.744472	0.000311894	0.000670383
3	chr2:201378238:G:A	201378238	A,A	G,G	1,1	-inf,inf	inf,inf	3.02071,0.918136	0.000311622	0.000594035
3	chr2:201790164:T:C	201790164	C,C	T,T	1,1	-inf,-inf	inf,inf	0.0317036,1.62122	0.000311216	0.000531934
3	chr2:201148691:T:A	201148691	NA,A	NA,T	NA,1	NA,inf	NA,inf	NA,0.511028	0.000311211	0.000528952
3	chr2:201153212:G:A	201153212	NA,A	NA,G	NA,1	NA,inf	NA,inf	NA,0.54763	0.000311056	0.000526389
3	chr2:201173699:TCTCA:T	201173699	NA,T	NA,TCTCA	NA,1	NA,inf	NA,inf	NA,0.559271	0.00031097	0.000526642
3	chr2:201171848:C:T	201171848	NA,T	NA,C	NA,1	NA,inf	NA,inf	NA,0.547318	0.000310943	0.000526199
3	chr2:200863418:A:G	200863418	G,G	A,A	1,1	inf,inf	inf,inf	0.692066,0.863455	0.000310022	0.000570604
3	chr2:201604749:A:G	201604749	NA,G	NA,A	NA,1	NA,inf	NA,inf	NA,0.361137	0.000309931	0.000524158
3	chr2:201019438:AC:A	201019438	NA,A	NA,AC	NA,1	NA,-inf	NA,inf	NA,0.479778	0.000309662	0.000524468
3	chr2:201148891:T:C	201148891	NA,C	NA,T	NA,1	NA,inf	NA,inf	NA,0.543234	0.000309496	0.000523774
3	chr2:201229530:C:T	201229530	NA,T	NA,C	NA,1	NA,-inf	NA,inf	NA,0.481646	0.000309231	0.000526989
3	chr2:201154545:C:T	201154545	NA,T	NA,C	NA,1	NA,inf	NA,inf	NA,0.3919	0.000308763	0.000522614
3	chr2:201518051:G:A	201518051	A,A	G,G	1,1	-inf,inf	inf,inf	1.73429,0.506969	0.000308574	0.000518296
3	chr2:200997272:C:T	200997272	NA,T	NA,C	NA,1	NA,-inf	NA,inf	NA,0.410655	0.000308368	0.000505674
3	chr2:201349945:C:A	201349945	NA,A	NA,C	NA,1	NA,inf	NA,inf	NA,0.51613	0.000308003	0.000528534
3	chr2:200853045:T:C	200853045	NA,C	NA,T	NA,1	NA,inf	NA,inf	NA,0.388655	0.000307927	0.000525193
3	chr2:201578301:GAA:G	201578301	NA,G	NA,GAA	NA,1	NA,-inf	NA,inf	NA,0.529353	0.000307926	0.000524388
3	chr2:201816277:C:G	201816277	NA,G	NA,C	NA,1	NA,inf	NA,inf	NA,0.487444	0.000307899	0.000524445
3	chr2:201541189:A:G	201541189	NA,G	NA,A	NA,1	NA,-inf	NA,inf	NA,0.407549	0.000307816	0.000524488
3	chr2:201817506:G:A	201817506	A,A	G,G	1,1	inf,inf	inf,inf	0.872967,0.623377	0.000307797	0.000542775
3	chr2:201253876:G:A	201253876	NA,A	NA,G	NA,1	NA,inf	NA,inf	NA,0.331993	0.000307205	0.000522815
3	chr2:201647293:C:T	201647293	NA,T	NA,C	NA,1	NA,inf	NA,inf	NA,0.428143	0.000307107	0.000527226
3	chr2:201046441:A:G	201046441	G,G	A,A	1,1	inf,inf	inf,inf	0.0969653,1.30362	0.00030639	0.000488021
3	chr2:201361116:G:A	201361116	NA,A	NA,G	NA,1	NA,-inf	NA,inf	NA,0.518233	0.000306064	0.000521497
3	chr2:201098629:G:A	201098629	NA,A	NA,G	NA,1	NA,-inf	NA,inf	NA,0.404223	0.000305557	0.000501534
3	chr2:201234902:G:A	201234902	NA,A	NA,G	NA,1	NA,inf	NA,inf	NA,0.523748	0.000304815	0.000517269
3	chr2:201130916:T:G	201130916	G,G	T,T	1,1	inf,-inf	inf,inf	0.617462,0.723187	0.000304676	0.000435231
3	chr2:200917735:GGTTGGTGGAA:G	200917735	NA,G	NA,GGTTGGTGGAA	NA,1	NA,-inf	NA,inf	NA,0.503204	0.00030464	0.000519801
3	chr2:200842602:AC:A	200842602	NA,A	NA,AC	NA,1	NA,-inf	NA,inf	NA,0.429737	0.000303929	0.00051509
3	chr2:201348272:C:G	201348272	NA,G	NA,C	NA,1	NA,inf	NA,inf	NA,0.503112	0.000303175	0.000520059
3	chr2:201296331:C:T	201296331	NA,T	NA,C	NA,1	NA,inf	NA,inf	NA,0.294561	0.00030313	0.000514177
3	chr2:201649430:T:C	201649430	NA,C	NA,T	NA,1	NA,-inf	NA,inf	NA,0.495936	0.000302898	0.000515165
3	chr2:201261015:A:G	201261015	G,G	A,A	1,1	-inf,inf	inf,inf	0.191732,1.733	0.00030216	0.000508029
3	chr2:201225590:T:C	201225590	NA,C	NA,T	NA,1	NA,inf	NA,inf	NA,0.485405	0.000301842	0.000512936
3	chr2:201371602:G:A	201371602	NA,A	NA,G	NA,1	NA,inf	NA,inf	NA,0.502729	0.000301729	0.000517979
3	chr2:200890865:T:G	200890865	NA,G	NA,T	NA,1	NA,inf	NA,inf	NA,0.381279	0.000301357	0.000510105
3	chr2:201791239:T:G	201791239	NA,G	NA,T	NA,1	NA,inf	NA,inf	NA,0.367094	0.000301344	0.000510904
3	chr2:200915772:C:T	200915772	NA,T	NA,C	NA,1	NA,-inf	NA,inf	NA,0.376698	0.000301343	0.000496321
3	chr2:200979828:C:A	200979828	NA,A	NA,C	NA,1	NA,-inf	NA,inf	NA,0.315371	0.000300869	0.000514945
3	chr2:201051322:A:G	201051322	NA,G	NA,A	NA,1	NA,-inf	NA,inf	NA,0.314388	0.00030046	0.000514238
3	chr2:201097627:C:T	201097627	NA,T	NA,C	NA,1	NA,inf	NA,inf	NA,0.528996	0.000300304	0.000508547
3	chr2:201002906:A:G	201002906	G,NA	A,NA	1,NA	inf,NA	inf,NA	1.09069,NA	0.000300227	0.000517346
3	chr2:201119344:C:A	201119344	NA,A	NA,C	NA,1	NA,inf	NA,inf	NA,0.300438	0.000300002	0.00050781
3	chr2:201695077:G:A	201695077	NA,A	NA,G	NA,1	NA,inf	NA,inf	NA,0.429829	0.000299826	0.000507746
3	chr2:201081235:G:A	201081235	NA,A	NA,G	NA,1	NA,inf	NA,inf	NA,0.523498	0.00029933	0.000506856
3	chr2:201662154:A:G	201662154	NA,G	NA,A	NA,1	NA,-inf	NA,inf	NA,0.41573	0.000298732	0.000505534
3	chr2:200834007:T:A	200834007	NA,A	NA,T	NA,1	NA,-inf	NA,inf	NA,0.379274	0.000297928	0.000504534
3	chr2:201603892:C:T	201603892	NA,T	NA,C	NA,1	NA,inf	NA,inf	NA,0.332004	0.000297583	0.000503458
3	chr2:201665957:T:C	201665957	C,C	T,T	1,1	-inf,-inf	inf,inf	1.42904,0.687522	0.000297239	0.000642906
3	chr2:201316561:A:G	201316561	NA,G	NA,A	NA,1	NA,inf	NA,inf	NA,0.484998	0.000297226	0.000509862
3	chr2:201313642:A:G	201313642	NA,G	NA,A	NA,1	NA,inf	NA,inf	NA,0.484745	0.000297142	0.000509717
3	chr2:200926230:C:T	200926230	NA,T	NA,C	NA,1	NA,-inf	NA,inf	NA,0.366374	0.000297041	0.00048959
3	chr2:201511218:T:G	201511218	NA,G	NA,T	NA,1	NA,inf	NA,inf	NA,0.370177	0.00029696	0.000508703
3	chr2:201308415:T:C	201308415	NA,C	NA,T	NA,1	NA,inf	NA,inf	NA,0.484154	0.000296929	0.000509348
3	chr2:201361201:CAG:C	201361201	NA,C	NA,CAG	NA,1	NA,inf	NA,inf	NA,0.488632	0.000296687	0.000509225
3	chr2:201485690:G:C	201485690	NA,C	NA,G	NA,1	NA,inf	NA,inf	NA,0.369591	0.00029661	0.000508121
3	chr2:201601311:TGTGTGG:T	201601311	NA,T	NA,TGTGTGG	NA,1	NA,-inf	NA,inf	NA,0.3933	0.000296595	0.000502219
3	chr2:200857462:C:T	200857462	NA,T	NA,C	NA,1	NA,inf	NA,inf	NA,0.419421	0.000296448	0.000504697
3	chr2:201147693:C:A	201147693	NA,A	NA,C	NA,1	NA,-inf	NA,inf	NA,0.444755	0.000296436	0.000502678
3	chr2:201614279:G:A	201614279	NA,A	NA,G	NA,1	NA,inf	NA,inf	NA,0.22356	0.000296196	0.000504217
3	chr2:201024467:C:T	201024467	NA,T	NA,C	NA,1	NA,inf	NA,inf	NA,0.37702	0.000295808	0.000504329
3	chr2:201483443:C:A	201483443	NA,A	NA,C	NA,1	NA,inf	NA,inf	NA,0.363649	0.000295712	0.000504104
3	chr2:200902865:T:C	200902865	NA,C	NA,T	NA,1	NA,-inf	NA,inf	NA,0.36732	0.000295375	0.000499523
3	chr2:201427647:T:C	201427647	NA,C	NA,T	NA,1	NA,inf	NA,inf	NA,0.481173	0.000294803	0.000505995
3	chr2:201679656:A:G	201679656	NA,G	NA,A	NA,1	NA,-inf	NA,inf	NA,0.292783	0.000294794	0.000504044
3	chr2:201647726:C:T	201647726	NA,T	NA,C	NA,1	NA,inf	NA,inf	NA,0.396533	0.000294686	0.000505655
3	chr2:201251990:A:G	201251990	NA,G	NA,A	NA,1	NA,inf	NA,inf	NA,0.301955	0.000294413	0.000501066
3	chr2:201746536:T:C	201746536	NA,C	NA,T	NA,1	NA,inf	NA,inf	NA,0.325508	0.000294364	0.000500467
3	chr2:201300524:A:C	201300524	NA,C	NA,A	NA,1	NA,inf	NA,inf	NA,0.47011	0.000293768	0.000500541
3	chr2:201456341:C:A	201456341	NA,A	NA,C	NA,1	NA,inf	NA,inf	NA,0.477802	0.00029373	0.000504132
3	chr2:201178193:T:C	201178193	C,C	T,T	1,1	-inf,inf	inf,inf	0.422204,0.957743	0.000293621	0.00048228
3	chr2:201101061:T:A	201101061	NA,A	NA,T	NA,1	NA,inf	NA,inf	NA,0.283978	0.000292972	0.000496013
3	chr2:201720918:T:C	201720918	C,NA	T,NA	1,NA	-inf,NA	inf,NA	0.613404,NA	0.000292449	0.000491551
3	chr2:201144855:T:A	201144855	NA,A	NA,T	NA,1	NA,inf	NA,inf	NA,0.437208	0.000291982	0.000496652
3	chr2:201149105:C:T	201149105	NA,T	NA,C	NA,1	NA,inf	NA,inf	NA,0.437208	0.000291982	0.000496652
3	chr2:201137491:A:G	201137491	NA,G	NA,A	NA,1	NA,inf	NA,inf	NA,0.435482	0.000291379	0.000495628
3	chr2:201183732:T:C	201183732	NA,C	NA,T	NA,1	NA,inf	NA,inf	NA,0.47875	0.000290862	0.000492744
3	chr2:201286654:C:T	201286654	NA,T	NA,C	NA,1	NA,inf	NA,inf	NA,0.260974	0.00029005	0.000492286
3	chr2:201120157:A:T	201120157	NA,T	NA,A	NA,1	NA,-inf	NA,inf	NA,0.363682	0.000289798	0.000472825
3	chr2:201258272:A:G	201258272	G,G	A,A	1,1	-inf,inf	inf,inf	4.59423,0.298474	0.000289791	0.000855917
3	chr2:201684778:G:A	201684778	NA,A	NA,G	NA,1	NA,-inf	NA,inf	NA,0.439369	0.000289728	0.000494417
3	chr2:201221254:A:G	201221254	NA,G	NA,A	NA,1	NA,inf	NA,inf	NA,0.501147	0.000289491	0.000490841
3	chr2:201525791:A:G	201525791	NA,G	NA,A	NA,1	NA,-inf	NA,inf	NA,0.274707	0.000289366	0.00048849
3	chr2:200878823:A:G	200878823	NA,G	NA,A	NA,1	NA,-inf	NA,inf	NA,0.421824	0.000289361	0.000493885
3	chr2:201684806:C:T	201684806	NA,T	NA,C	NA,1	NA,-inf	NA,inf	NA,0.49749	0.00028849	0.000491589
3	chr2:201332674:CT:C	201332674	NA,C	NA,CT	NA,1	NA,inf	NA,inf	NA,0.459333	0.000288319	0.000494085
3	chr2:201613947:G:A	201613947	NA,A	NA,G	NA,1	NA,inf	NA,inf	NA,0.205608	0.000288239	0.000490683
3	chr2:200875025:T:A	200875025	NA,A	NA,T	NA,1	NA,inf	NA,inf	NA,0.290873	0.000287304	0.000480881
3	chr2:201604638:C:T	201604638	NA,T	NA,C	NA,1	NA,inf	NA,inf	NA,0.305213	0.000287047	0.000485825
3	chr2:201291502:T:C	201291502	NA,C	NA,T	NA,1	NA,inf	NA,inf	NA,0.256225	0.000286898	0.000486803
3	chr2:200857597:T:C	200857597	NA,C	NA,T	NA,1	NA,inf	NA,inf	NA,0.391425	0.000286471	0.00048775
3	chr2:201531882:T:A	201531882	NA,A	NA,T	NA,1	NA,-inf	NA,inf	NA,0.340208	0.000285647	0.000485761
3	chr2:201161989:C:T	201161989	NA,T	NA,C	NA,1	NA,inf	NA,inf	NA,0.41881	0.000285498	0.000485645
3	chr2:201158278:C:T	201158278	NA,T	NA,C	NA,1	NA,inf	NA,inf	NA,0.211009	0.000285446	0.00048304
3	chr2:201247519:T:C	201247519	C,NA	T,NA	1,NA	-inf,NA	inf,NA	1.39537,NA	0.000285361	0.00102427
3	chr2:201229528:G:A	201229528	NA,A	NA,G	NA,1	NA,inf	NA,inf	NA,0.462441	0.000285291	0.000483977
3	chr2:201230991:C:T	201230991	NA,T	NA,C	NA,1	NA,inf	NA,inf	NA,0.461509	0.000284989	0.000483467
3	chr2:201228863:T:C	201228863	NA,C	NA,T	NA,1	NA,inf	NA,inf	NA,0.46086	0.000284779	0.000483115
3	chr2:201238003:ATG:A	201238003	NA,A	NA,ATG	NA,1	NA,inf	NA,inf	NA,0.425046	0.000284317	0.000477653
3	chr2:201722727:T:G	201722727	G,NA	T,NA	1,NA	-inf,NA	inf,NA	0.596503,NA	0.000284268	0.00047791
3	chr2:201327105:G:C	201327105	NA,C	NA,G	NA,1	NA,inf	NA,inf	NA,0.434714	0.000284136	0.000496347
3	chr2:201345254:C:T	201345254	NA,T	NA,C	NA,1	NA,inf	NA,inf	NA,0.238733	0.00028316	0.000480899
3	chr2:201387012:C:T	201387012	NA,T	NA,C	NA,1	NA,inf	NA,inf	NA,0.313065	0.00028236	0.000481059
3	chr2:201649478:C:T	201649478	NA,T	NA,C	NA,1	NA,inf	NA,inf	NA,0.359938	0.000282338	0.000484219
3	chr2:201339730:T:C	201339730	NA,C	NA,T	NA,1	NA,inf	NA,inf	NA,0.235474	0.000281837	0.000478678
3	chr2:201082389:C:T	201082389	NA,T	NA,C	NA,1	NA,-inf	NA,inf	NA,0.339969	0.000281829	0.000464473
3	chr2:201333065:A:G	201333065	NA,G	NA,A	NA,1	NA,-inf	NA,inf	NA,0.347744	0.000281777	0.000480734
3	chr2:201250284:C:T	201250284	T,T	C,C	1,1	inf,-inf	inf,inf	0.32343,0.966079	0.000281675	0.00044075
3	chr2:201666821:T:C	201666821	NA,C	NA,T	NA,1	NA,inf	NA,inf	NA,0.237806	0.000281535	0.000478881
3	chr2:200970253:G:A	200970253	A,NA	G,NA	1,NA	inf,NA	inf,NA	1.04408,NA	0.000281368	0.000484612
3	chr2:201115041:CTGGAG:C	201115041	NA,C	NA,CTGGAG	NA,1	NA,inf	NA,inf	NA,0.462837	0.000280565	0.000475425
3	chr2:201794642:G:A	201794642	NA,A	NA,G	NA,1	NA,-inf	NA,inf	NA,0.379037	0.000280029	0.000476176
3	chr2:200853921:T:C	200853921	NA,C	NA,T	NA,1	NA,inf	NA,inf	NA,0.204807	0.000279967	0.000473306
3	chr2:200875477:T:A	200875477	NA,A	NA,T	NA,1	NA,inf	NA,inf	NA,0.473377	0.000279777	0.000478038
3	chr2:200898331:A:G	200898331	NA,G	NA,A	NA,1	NA,-inf	NA,inf	NA,0.322582	0.000279052	0.000472217
3	chr2:201544320:C:T	201544320	NA,T	NA,C	NA,1	NA,inf	NA,inf	NA,0.439155	0.000278919	0.000477218
3	chr2:201802928:C:T	201802928	NA,T	NA,C	NA,1	NA,inf	NA,inf	NA,0.314251	0.00027887	0.00047593
3	chr2:201441858:A:G	201441858	NA,G	NA,A	NA,1	NA,inf	NA,inf	NA,0.433126	0.000278866	0.000478319
3	chr2:201124168:G:T	201124168	NA,T	NA,G	NA,1	NA,inf	NA,inf	NA,0.457241	0.000278815	0.000472534
3	chr2:201742863:G:A	201742863	NA,A	NA,G	NA,1	NA,inf	NA,inf	NA,0.323611	0.000278482	0.00047324
3	chr2:201448795:A:G	201448795	NA,G	NA,A	NA,1	NA,inf	NA,inf	NA,0.431762	0.000278443	0.00047758
3	chr2:201633304:T:C	201633304	NA,C	NA,T	NA,1	NA,inf	NA,inf	NA,0.183997	0.000278436	0.000474432
3	chr2:201293206:G:C	201293206	NA,C	NA,G	NA,1	NA,inf	NA,inf	NA,0.243452	0.000278424	0.000473096
3	chr2:201425557:C:T	201425557	NA,T	NA,C	NA,1	NA,inf	NA,inf	NA,0.431193	0.000278395	0.00047744
3	chr2:201303317:C:G	201303317	NA,G	NA,C	NA,1	NA,inf	NA,inf	NA,0.234469	0.000278349	0.000472386
3	chr2:201395787:T:C	201395787	NA,C	NA,T	NA,1	NA,inf	NA,inf	NA,0.431364	0.000278322	0.000477369
3	chr2:201251552:G:A	201251552	A,A	G,G	1,1	-inf,inf	inf,inf	2.62109,0.172076	0.000278317	0.000469965
3	chr2:201424270:G:A	201424270	NA,A	NA,G	NA,1	NA,inf	NA,inf	NA,0.431036	0.00027822	0.000477192
3	chr2:201412177:G:A	201412177	NA,A	NA,G	NA,1	NA,inf	NA,inf	NA,0.431036	0.00027822	0.000477192
3	chr2:201079418:C:T	201079418	NA,T	NA,C	NA,1	NA,inf	NA,inf	NA,0.454186	0.000277901	0.000470952
3	chr2:200985873:T:C	200985873	NA,C	NA,T	NA,1	NA,-inf	NA,inf	NA,0.326482	0.000277309	0.00045756
3	chr2:201493226:A:C	201493226	NA,C	NA,A	NA,1	NA,-inf	NA,inf	NA,0.418334	0.000277281	0.000472496
3	chr2:201462327:A:G	201462327	NA,G	NA,A	NA,1	NA,-inf	NA,inf	NA,0.308241	0.00027711	0.000475409
3	chr2:201175114:T:G	201175114	NA,G	NA,T	NA,1	NA,inf	NA,inf	NA,0.316566	0.000276877	0.000469112
3	chr2:201344087:G:A	201344087	NA,A	NA,G	NA,1	NA,inf	NA,inf	NA,0.222108	0.000276685	0.000469958
3	chr2:201100846:C:A	201100846	NA,A	NA,C	NA,1	NA,inf	NA,inf	NA,0.190952	0.000276529	0.000467709
3	chr2:200975515:C:T	200975515	NA,T	NA,C	NA,1	NA,-inf	NA,inf	NA,0.313283	0.000276102	0.000467311
3	chr2:201489771:C:G	201489771	NA,G	NA,C	NA,1	NA,-inf	NA,inf	NA,0.330843	0.000275908	0.000469076
3	chr2:201518006:TAC:T	201518006	NA,T	NA,TAC	NA,1	NA,-inf	NA,inf	NA,0.415978	0.000275784	0.000469889
3	chr2:201045936:T:C	201045936	NA,C	NA,T	NA,1	NA,inf	NA,inf	NA,0.189089	0.000275768	0.000466407
3	chr2:201177591:T:G	201177591	NA,G	NA,T	NA,1	NA,inf	NA,inf	NA,0.267557	0.00027574	0.00046284
3	chr2:200976185:C:T	200976185	NA,T	NA,C	NA,1	NA,-inf	NA,inf	NA,0.312811	0.000275739	0.000466691
3	chr2:201005533:T:C	201005533	NA,C	NA,T	NA,1	NA,-inf	NA,inf	NA,0.312708	0.000275704	0.000466632
3	chr2:201785122:T:C	201785122	NA,C	NA,T	NA,1	NA,inf	NA,inf	NA,0.350763	0.000275685	0.000470084
3	chr2:201003188:G:A	201003188	NA,A	NA,G	NA,1	NA,-inf	NA,inf	NA,0.312576	0.000275668	0.00046657
3	chr2:201696854:A:G	201696854	NA,G	NA,A	NA,1	NA,inf	NA,inf	NA,0.367756	0.000275104	0.000465648
3	chr2:201005872:G:A	201005872	NA,A	NA,G	NA,1	NA,-inf	NA,inf	NA,0.31076	0.00027505	0.000465539
3	chr2:201367700:T:C	201367700	NA,C	NA,T	NA,1	NA,inf	NA,inf	NA,0.411922	0.000275011	0.000468589
3	chr2:201668766:C:G	201668766	NA,G	NA,C	NA,1	NA,inf	NA,inf	NA,0.221091	0.000275009	0.00046787
3	chr2:200969024:G:T	200969024	NA,T	NA,G	NA,1	NA,-inf	NA,inf	NA,0.319511	0.00027486	0.000453743
3	chr2:201034827:G:A	201034827	NA,A	NA,G	NA,1	NA,-inf	NA,inf	NA,0.310279	0.000274778	0.000465086
3	chr2:201058111:T:A	201058111	NA,A	NA,T	NA,1	NA,-inf	NA,inf	NA,0.310198	0.00027475	0.000465039
3	chr2:201056615:G:A	201056615	NA,A	NA,G	NA,1	NA,-inf	NA,inf	NA,0.310011	0.000274689	0.000464937
3	chr2:200992599:A:T	200992599	NA,T	NA,A	NA,1	NA,-inf	NA,inf	NA,0.318559	0.000274548	0.000453262
3	chr2:201553197:C:G	201553197	NA,G	NA,C	NA,1	NA,inf	NA,inf	NA,0.563864	0.000274521	0.00046584
3	chr2:201103596:A:G	201103596	NA,G	NA,A	NA,1	NA,inf	NA,inf	NA,0.446143	0.000274489	0.000465175
3	chr2:201157507:G:A	201157507	NA,A	NA,G	NA,1	NA,inf	NA,inf	NA,0.307672	0.000274398	0.000465449
3	chr2:200955808:G:A	200955808	NA,A	NA,G	NA,1	NA,-inf	NA,inf	NA,0.309052	0.000274394	0.000464449
3	chr2:200825528:C:T	200825528	NA,T	NA,C	NA,1	NA,-inf	NA,inf	NA,0.31097	0.000274364	0.000464878
3	chr2:201218406:G:A	201218406	NA,A	NA,G	NA,1	NA,inf	NA,inf	NA,0.403534	0.000274326	0.000465493
3	chr2:200982214:C:T	200982214	NA,T	NA,C	NA,1	NA,inf	NA,inf	NA,0.305792	0.000274297	0.000464607
3	chr2:201055827:G:A	201055827	NA,A	NA,G	NA,1	NA,-inf	NA,inf	NA,0.308652	0.00027423	0.000464169
3	chr2:200974872:A:G	200974872	NA,G	NA,A	NA,1	NA,-inf	NA,inf	NA,0.317307	0.000274122	0.0004526
3	chr2:201702122:C:T	201702122	NA,T	NA,C	NA,1	NA,inf	NA,inf	NA,0.36211	0.000273795	0.00046343
3	chr2:201179108:G:A	201179108	NA,A	NA,G	NA,1	NA,inf	NA,inf	NA,0.443094	0.000273772	0.000463984
3	chr2:201128654:T:G	201128654	NA,G	NA,T	NA,1	NA,inf	NA,inf	NA,0.305727	0.000273536	0.000463383
3	chr2:201207888:C:T	201207888	T,NA	C,NA	1,NA	-inf,NA	inf,NA	0.829409,NA	0.000273412	0.00046187
3	chr2:201697904:C:T	201697904	NA,T	NA,C	NA,1	NA,inf	NA,inf	NA,0.36373	0.000273027	0.000462095
3	chr2:200857007:C:T	200857007	NA,T	NA,C	NA,1	NA,inf	NA,inf	NA,0.361612	0.000272581	0.00046691
3	chr2:201067840:G:A	201067840	NA,A	NA,G	NA,1	NA,-inf	NA,inf	NA,0.303581	0.00027256	0.000461382
3	chr2:201632916:A:C	201632916	NA,C	NA,A	NA,1	NA,inf	NA,inf	NA,0.168528	0.00027209	0.000463395
3	chr2:201784985:T:C	201784985	C,C	T,T	1,1	-inf,-inf	inf,inf	0.261559,1.35758	0.000271928	0.000470645
3	chr2:201796306:CAG:C	201796306	C,NA	CAG,NA	1,NA	-inf,NA	inf,NA	0.708223,NA	0.000271901	0.00046016
3	chr2:201033339:G:C	201033339	NA,C	NA,G	NA,1	NA,inf	NA,inf	NA,0.178631	0.000271891	0.000459952
3	chr2:201024307:G:T	201024307	NA,T	NA,G	NA,1	NA,-inf	NA,inf	NA,0.300688	0.000271747	0.000459999
3	chr2:201025487:A:G	201025487	NA,G	NA,A	NA,1	NA,inf	NA,inf	NA,0.298224	0.000271741	0.000460342
3	chr2:201094331:A:G	201094331	NA,G	NA,A	NA,1	NA,-inf	NA,inf	NA,0.310193	0.000271708	0.000448858
3	chr2:201191131:G:A	201191131	NA,A	NA,G	NA,1	NA,inf	NA,inf	NA,0.206688	0.00027166	0.000458028
3	chr2:201204030:TC:T	201204030	NA,T	NA,TC	NA,1	NA,inf	NA,inf	NA,0.41645	0.000271653	0.000460553
3	chr2:201430126:G:A	201430126	NA,A	NA,G	NA,1	NA,-inf	NA,inf	NA,0.286215	0.000271345	0.000464242
3	chr2:201005765:G:A	201005765	NA,A	NA,G	NA,1	NA,-inf	NA,inf	NA,0.308059	0.000271201	0.000448104
3	chr2:200940938:A:G	200940938	G,G	A,A	1,1	inf,inf	inf,inf	0.224375,1.2004	0.000271165	0.000433592
3	chr2:201733390:C:T	201733390	T,T	C,C	1,1	-inf,-inf	inf,inf	0.00800861,1.54743	0.000271121	0.000463556
3	chr2:200986382:T:C	200986382	NA,C	NA,T	NA,1	NA,inf	NA,inf	NA,0.176384	0.000271062	0.000458551
3	chr2:201648070:T:C	201648070	NA,C	NA,T	NA,1	NA,-inf	NA,inf	NA,0.389361	0.00027087	0.000461908
3	chr2:200861054:G:A	200861054	NA,A	NA,G	NA,1	NA,-inf	NA,inf	NA,0.318852	0.000270801	0.000461833
3	chr2:201063948:G:T	201063948	NA,T	NA,G	NA,1	NA,-inf	NA,inf	NA,0.307082	0.000270657	0.000447271
3	chr2:201029538:A:G	201029538	NA,G	NA,A	NA,1	NA,-inf	NA,inf	NA,0.296768	0.000270305	0.000457608
3	chr2:201670188:A:T	201670188	NA,T	NA,A	NA,1	NA,inf	NA,inf	NA,0.346499	0.000270248	0.000459438
3	chr2:200891334:G:A	200891334	NA,A	NA,G	NA,1	NA,inf	NA,inf	NA,0.297413	0.000270025	0.000457586
3	chr2:201075076:T:C	201075076	NA,C	NA,T	NA,1	NA,inf	NA,inf	NA,0.429261	0.000269922	0.000457515
3	chr2:201529788:A:G	201529788	NA,G	NA,A	NA,1	NA,-inf	NA,inf	NA,0.409247	0.000269818	0.000459429
3	chr2:201810251:G:A	201810251	NA,A	NA,G	NA,1	NA,inf	NA,inf	NA,0.286797	0.000269552	0.000459952
3	chr2:201285463:G:C	201285463	NA,C	NA,G	NA,1	NA,inf	NA,inf	NA,0.209723	0.000269536	0.000457573
3	chr2:200848312:T:C	200848312	C,C	T,T	1,1	-inf,inf	inf,inf	1.12338,0.522234	0.00026927	0.000568232
3	chr2:201788255:C:A	201788255	A,A	C,C	1,1	inf,-inf	inf,inf	0.0531943,1.53791	0.000269199	0.000457176
3	chr2:201096770:C:T	201096770	T,NA	C,NA	1,NA	inf,NA	inf,NA	0.344895,NA	0.000269057	0.0004085
3	chr2:200879138:A:T	200879138	NA,T	NA,A	NA,1	NA,-inf	NA,inf	NA,0.289509	0.000269051	0.000445226
3	chr2:200922794:C:T	200922794	NA,T	NA,C	NA,1	NA,inf	NA,inf	NA,0.293138	0.000268858	0.000455748
3	chr2:201428088:A:G	201428088	NA,G	NA,A	NA,1	NA,-inf	NA,inf	NA,0.265622	0.000268846	0.000459822
3	chr2:200831145:C:T	200831145	NA,T	NA,C	NA,1	NA,inf	NA,inf	NA,0.197479	0.000268812	0.000454667
3	chr2:201513518:T:C	201513518	NA,C	NA,T	NA,1	NA,inf	NA,inf	NA,0.39884	0.000268783	0.000460566
3	chr2:201589467:T:G	201589467	NA,G	NA,T	NA,1	NA,inf	NA,inf	NA,0.148309	0.000268726	0.000457643
3	chr2:201039736:C:T	201039736	NA,T	NA,C	NA,1	NA,-inf	NA,inf	NA,0.300719	0.000268662	0.000444185
3	chr2:200972904:G:A	200972904	NA,A	NA,G	NA,1	NA,inf	NA,inf	NA,0.169426	0.000268602	0.000454449
3	chr2:201114802:A:C	201114802	C,NA	A,NA	1,NA	-inf,NA	inf,NA	0.307477,NA	0.000268444	0.000451824
3	chr2:200952410:C:A	200952410	NA,A	NA,C	NA,1	NA,-inf	NA,inf	NA,0.289973	0.000268355	0.000454357
3	chr2:201189596:C:G	201189596	NA,G	NA,C	NA,1	NA,inf	NA,inf	NA,0.406037	0.000268305	0.000454917
3	chr2:201028639:G:A	201028639	NA,A	NA,G	NA,1	NA,-inf	NA,inf	NA,0.290488	0.000268276	0.000454217
3	chr2:201175735:A:G	201175735	NA,G	NA,A	NA,1	NA,-inf	NA,inf	NA,0.282222	0.000268185	0.000454554
3	chr2:201435655:C:T	201435655	T,NA	C,NA	1,NA	-inf,NA	inf,NA	1.13032,NA	0.000268167	0.000452981
3	chr2:201639079:G:C	201639079	NA,C	NA,G	NA,1	NA,inf	NA,inf	NA,0.345542	0.000268138	0.00045709
3	chr2:201578010:G:A	201578010	NA,A	NA,G	NA,1	NA,inf	NA,inf	NA,0.25649	0.000268107	0.000454103
3	chr2:200946715:G:A	200946715	NA,A	NA,G	NA,1	NA,-inf	NA,inf	NA,0.289636	0.000268061	0.000453853
3	chr2:200832472:G:A	200832472	NA,A	NA,G	NA,1	NA,inf	NA,inf	NA,0.336673	0.000267991	0.000457598
3	chr2:200935384:A:G	200935384	NA,G	NA,A	NA,1	NA,-inf	NA,inf	NA,0.289266	0.000267944	0.000453657
3	chr2:201107590:A:G	201107590	G,NA	A,NA	1,NA	inf,NA	inf,NA	0.200573,NA	0.000267889	0.000464999
3	chr2:201779942:A:G	201779942	NA,G	NA,A	NA,1	NA,-inf	NA,inf	NA,0.325031	0.000267791	0.000456363
3	chr2:201009676:T:C	201009676	NA,C	NA,T	NA,1	NA,inf	NA,inf	NA,0.338677	0.000267772	0.000455327
3	chr2:201049517:T:G	201049517	NA,G	NA,T	NA,1	NA,inf	NA,inf	NA,0.282857	0.000267751	0.000453611
3	chr2:201428093:A:G	201428093	NA,G	NA,A	NA,1	NA,-inf	NA,inf	NA,0.261809	0.000267594	0.000457662
3	chr2:201428092:C:T	201428092	NA,T	NA,C	NA,1	NA,-inf	NA,inf	NA,0.2615	0.00026749	0.000457479
3	chr2:201180269:C:T	201180269	NA,T	NA,C	NA,1	NA,inf	NA,inf	NA,0.241424	0.000267394	0.000449081
3	chr2:201213832:G:A	201213832	NA,A	NA,G	NA,1	NA,-inf	NA,inf	NA,0.309676	0.000266934	0.000449216
3	chr2:201048542:G:A	201048542	A,A	G,G	1,1	-inf,-inf	inf,inf	0.328991,1.49364	0.000266912	0.000454808
3	chr2:201049689:C:T	201049689	NA,T	NA,C	NA,1	NA,-inf	NA,inf	NA,0.284065	0.000266418	0.000451084
3	chr2:201483526:T:C	201483526	NA,C	NA,T	NA,1	NA,inf	NA,inf	NA,0.389254	0.000266244	0.000456335
3	chr2:201034302:C:CAT	201034302	NA,CAT	NA,C	NA,1	NA,-inf	NA,inf	NA,0.283363	0.000266193	0.000450708
3	chr2:201091109:A:G	201091109	NA,G	NA,A	NA,1	NA,inf	NA,inf	NA,0.415982	0.000266076	0.000451058
3	chr2:201492763:C:T	201492763	NA,T	NA,C	NA,1	NA,inf	NA,inf	NA,0.388631	0.000266066	0.000456025
3	chr2:201036207:T:C	201036207	NA,C	NA,T	NA,1	NA,-inf	NA,inf	NA,0.282877	0.000266045	0.000450462
3	chr2:201012646:T:C	201012646	NA,C	NA,T	NA,1	NA,-inf	NA,inf	NA,0.282858	0.000266043	0.000450458
3	chr2:201727791:C:T	201727791	NA,T	NA,C	NA,1	NA,-inf	NA,inf	NA,0.206582	0.000265961	0.000453388
3	chr2:201024759:T:C	201024759	NA,C	NA,T	NA,1	NA,-inf	NA,inf	NA,0.282135	0.000265812	0.000450073
3	chr2:201063228:G:C	201063228	NA,C	NA,G	NA,1	NA,-inf	NA,inf	NA,0.282135	0.000265812	0.000450073
3	chr2:201436793:A:C	201436793	NA,C	NA,A	NA,1	NA,-inf	NA,inf	NA,0.256037	0.000265774	0.000454512
3	chr2:201068503:A:C	201068503	NA,C	NA,A	NA,1	NA,-inf	NA,inf	NA,0.281782	0.000265701	0.000449887
3	chr2:201694523:C:T	201694523	NA,T	NA,C	NA,1	NA,-inf	NA,inf	NA,0.272231	0.00026565	0.000446344
3	chr2:201387399:T:G	201387399	NA,G	NA,T	NA,1	NA,-inf	NA,inf	NA,0.251613	0.000265646	0.000453608
3	chr2:201197666:C:T	201197666	NA,T	NA,C	NA,1	NA,inf	NA,inf	NA,0.378385	0.000265522	0.000450755
3	chr2:201430171:C:T	201430171	NA,T	NA,C	NA,1	NA,-inf	NA,inf	NA,0.342624	0.000265514	0.000450241
3	chr2:201692605:C:T	201692605	NA,T	NA,C	NA,1	NA,inf	NA,inf	NA,0.328873	0.000265469	0.000450425
3	chr2:201024179:T:C	201024179	NA,C	NA,T	NA,1	NA,-inf	NA,inf	NA,0.280252	0.000265222	0.000449086
3	chr2:201181228:G:A	201181228	NA,A	NA,G	NA,1	NA,inf	NA,inf	NA,0.334563	0.000265089	0.000456105
3	chr2:201643603:C:T	201643603	NA,T	NA,C	NA,1	NA,inf	NA,inf	NA,0.403157	0.000265003	0.000453422
3	chr2:200913047:G:A	200913047	NA,A	NA,G	NA,1	NA,-inf	NA,inf	NA,0.284124	0.000264889	0.000439859
3	chr2:201426728:A:G	201426728	NA,G	NA,A	NA,1	NA,-inf	NA,inf	NA,0.340419	0.000264863	0.000449149
3	chr2:201433550:T:G	201433550	NA,G	NA,T	NA,1	NA,-inf	NA,inf	NA,0.252825	0.000264712	0.00045269
3	chr2:201294618:G:T	201294618	T,NA	G,NA	1,NA	-inf,NA	inf,NA	0.266948,NA	0.000264643	0.000444062
3	chr2:201182956:T:C	201182956	NA,C	NA,T	NA,1	NA,inf	NA,inf	NA,0.179295	0.000264588	0.00044748
3	chr2:200925323:C:T	200925323	NA,T	NA,C	NA,1	NA,inf	NA,inf	NA,0.159266	0.000264558	0.000447672
3	chr2:201727098:A:G	201727098	NA,G	NA,A	NA,1	NA,-inf	NA,inf	NA,0.30511	0.000264486	0.000450543
3	chr2:201109187:C:CT	201109187	CT,NA	C,NA	1,NA	inf,NA	inf,NA	0.295367,NA	0.000264423	0.000453716
3	chr2:201449990:G:A	201449990	A,NA	G,NA	1,NA	-inf,NA	inf,NA	1.11832,NA	0.000264324	0.000446524
3	chr2:201075086:C:T	201075086	NA,T	NA,C	NA,1	NA,inf	NA,inf	NA,0.271587	0.000264087	0.000447445
3	chr2:201445982:T:G	201445982	NA,G	NA,T	NA,1	NA,-inf	NA,inf	NA,0.250252	0.000263943	0.000451358
3	chr2:201201199:G:A	201201199	NA,A	NA,G	NA,1	NA,inf	NA,inf	NA,0.389692	0.000263914	0.000447556
3	chr2:201387755:A:G	201387755	G,NA	A,NA	1,NA	inf,NA	inf,NA	1.64231,NA	0.000263912	0.000465105
3	chr2:201271872:C:T	201271872	T,T	C,C	1,1	-inf,inf	inf,inf	1.81301,0.447586	0.000263857	0.00044537
3	chr2:201260432:A:G	201260432	NA,G	NA,A	NA,1	NA,inf	NA,inf	NA,0.241618	0.000263805	0.00044936
3	chr2:201083411:A:G	201083411	NA,G	NA,A	NA,1	NA,inf	NA,inf	NA,0.270465	0.000263793	0.000446933
3	chr2:201092795:G:A	201092795	NA,A	NA,G	NA,1	NA,inf	NA,inf	NA,0.238577	0.000263705	0.000447857
3	chr2:201246628:A:G	201246628	NA,G	NA,A	NA,1	NA,inf	NA,inf	NA,0.22189	0.000263651	0.000448593
3	chr2:201453009:G:A	201453009	NA,A	NA,G	NA,1	NA,-inf	NA,inf	NA,0.248228	0.000263114	0.000449959
3	chr2:201654410:T:G	201654410	NA,G	NA,T	NA,1	NA,-inf	NA,inf	NA,0.297154	0.000262969	0.000446955
3	chr2:201592393:T:C	201592393	NA,C	NA,T	NA,1	NA,inf	NA,inf	NA,0.131922	0.000262737	0.000447516
3	chr2:201012347:G:A	201012347	NA,A	NA,G	NA,1	NA,inf	NA,inf	NA,0.269435	0.000262597	0.000445
3	chr2:201194650:T:TCCCA	201194650	NA,TCCCA	NA,T	NA,1	NA,inf	NA,inf	NA,0.384319	0.000262396	0.000445005
3	chr2:200886826:TTTAA:T	200886826	NA,T	NA,TTTAA	NA,1	NA,inf	NA,inf	NA,0.265234	0.000262173	0.000444264
3	chr2:201733026:A:T	201733026	NA,T	NA,A	NA,1	NA,-inf	NA,inf	NA,0.296707	0.000262166	0.000446647
3	chr2:201408191:T:C	201408191	C,NA	T,NA	1,NA	inf,NA	inf,NA	1.64068,NA	0.000262069	0.000461751
3	chr2:201082463:C:T	201082463	NA,T	NA,C	NA,1	NA,inf	NA,inf	NA,0.400696	0.000262026	0.000444267
3	chr2:201570687:C:CA	201570687	NA,CA	NA,C	NA,1	NA,inf	NA,inf	NA,0.368051	0.000261875	0.000458093
3	chr2:201375749:A:G	201375749	NA,G	NA,A	NA,1	NA,inf	NA,inf	NA,0.178318	0.000261833	0.0004449
3	chr2:201202632:C:T	201202632	NA,T	NA,C	NA,1	NA,inf	NA,inf	NA,0.360705	0.000261814	0.000444425
3	chr2:201613331:T:C	201613331	NA,C	NA,T	NA,1	NA,inf	NA,inf	NA,0.274248	0.00026126	0.000442985
3	chr2:201589939:A:G	201589939	NA,G	NA,A	NA,1	NA,inf	NA,inf	NA,0.234105	0.000261112	0.000442425
3	chr2:201096951:C:G	201096951	NA,G	NA,C	NA,1	NA,inf	NA,inf	NA,0.39717	0.00026098	0.000442498
3	chr2:200863812:C:T	200863812	NA,T	NA,C	NA,1	NA,-inf	NA,inf	NA,0.266865	0.000260908	0.000441907
3	chr2:201428098:C:T	201428098	NA,T	NA,C	NA,1	NA,-inf	NA,inf	NA,0.240253	0.000260766	0.000445873
3	chr2:201575748:A:G	201575748	NA,G	NA,A	NA,1	NA,inf	NA,inf	NA,0.30278	0.000260385	0.000443938
3	chr2:200896179:G:C	200896179	C,C	G,G	1,1	inf,inf	inf,inf	0.204721,1.18529	0.000260296	0.000416604
3	chr2:200950623:G:C	200950623	NA,C	NA,G	NA,1	NA,-inf	NA,inf	NA,0.263132	0.000260058	0.000440457
3	chr2:201365657:G:A	201365657	NA,A	NA,G	NA,1	NA,inf	NA,inf	NA,0.175366	0.000259758	0.000441408
3	chr2:201616196:A:G	201616196	NA,G	NA,A	NA,1	NA,inf	NA,inf	NA,0.256385	0.000259689	0.000444311
3	chr2:201443997:T:C	201443997	NA,C	NA,T	NA,1	NA,-inf	NA,inf	NA,0.236333	0.000259543	0.000443777
3	chr2:201231531:C:T	201231531	T,NA	C,NA	1,NA	inf,NA	inf,NA	0.345395,NA	0.000259453	0.000399055
3	chr2:201464399:T:C	201464399	C,C	T,T	1,1	inf,inf	inf,inf	0.496244,1.81712	0.000259198	0.00043616
3	chr2:201240233:T:C	201240233	NA,C	NA,T	NA,1	NA,-inf	NA,inf	NA,0.248942	0.00025906	0.000439195
3	chr2:200960997:G:A	200960997	NA,A	NA,G	NA,1	NA,inf	NA,inf	NA,0.221858	0.000258978	0.000434835
3	chr2:200998412:T:C	200998412	NA,C	NA,T	NA,1	NA,inf	NA,inf	NA,0.393749	0.000258912	0.000439053
3	chr2:201682758:G:A	201682758	NA,A	NA,G	NA,1	NA,-inf	NA,inf	NA,0.189007	0.000258824	0.000441202
3	chr2:201228611:C:G	201228611	NA,G	NA,C	NA,1	NA,inf	NA,inf	NA,0.174542	0.000258717	0.000439181
3	chr2:200873840:T:C	200873840	NA,C	NA,T	NA,1	NA,inf	NA,inf	NA,0.267269	0.000258629	0.000443512
3	chr2:201700191:C:T	201700191	NA,T	NA,C	NA,1	NA,inf	NA,inf	NA,0.312251	0.000258336	0.000437976
3	chr2:201724062:G:C	201724062	NA,C	NA,G	NA,1	NA,-inf	NA,inf	NA,0.283824	0.000258307	0.000440024
3	chr2:201155358:C:T	201155358	T,NA	C,NA	1,NA	inf,NA	inf,NA	0.281071,NA	0.000258286	0.000443159
3	chr2:201143804:C:G	201143804	NA,G	NA,C	NA,1	NA,inf	NA,inf	NA,0.384408	0.00025804	0.000437536
3	chr2:201639056:A:G	201639056	NA,G	NA,A	NA,1	NA,inf	NA,inf	NA,0.310499	0.000257965	0.000439708
3	chr2:201187567:C:A	201187567	NA,A	NA,C	NA,1	NA,inf	NA,inf	NA,0.367642	0.000257922	0.000437485
3	chr2:201719370:C:T	201719370	NA,T	NA,C	NA,1	NA,inf	NA,inf	NA,0.309497	0.000257724	0.000436704
3	chr2:201422657:C:CA	201422657	NA,CA	NA,C	NA,1	NA,-inf	NA,inf	NA,0.306783	0.000257601	0.000439637
3	chr2:201428100:C:T	201428100	NA,T	NA,C	NA,1	NA,-inf	NA,inf	NA,0.229255	0.00025744	0.000440137
3	chr2:201155781:A:G	201155781	NA,G	NA,A	NA,1	NA,inf	NA,inf	NA,0.382028	0.000257382	0.000436428
3	chr2:201161885:T:C	201161885	NA,C	NA,T	NA,1	NA,-inf	NA,inf	NA,0.254665	0.000257325	0.000431887
3	chr2:201399002:T:G	201399002	NA,G	NA,T	NA,1	NA,-inf	NA,inf	NA,0.23908	0.000257231	0.000439649
3	chr2:201775823:A:C	201775823	NA,C	NA,A	NA,1	NA,inf	NA,inf	NA,0.279624	0.000257018	0.000435227
3	chr2:201773832:G:A	201773832	NA,A	NA,G	NA,1	NA,inf	NA,inf	NA,0.279624	0.000257018	0.000435227
3	chr2:201765319:T:TGCCCA	201765319	NA,TGCCCA	NA,T	NA,1	NA,inf	NA,inf	NA,0.279427	0.000256962	0.000435133
3	chr2:201030828:G:A	201030828	NA,A	NA,G	NA,1	NA,-inf	NA,inf	NA,0.25195	0.000256893	0.00043524
3	chr2:201247934:G:A	201247934	NA,A	NA,G	NA,1	NA,inf	NA,inf	NA,0.197451	0.000256799	0.000437093
3	chr2:200891044:C:T	200891044	NA,T	NA,C	NA,1	NA,inf	NA,inf	NA,0.378666	0.00025671	0.000435427
3	chr2:201222478:A:G	201222478	NA,G	NA,A	NA,1	NA,inf	NA,inf	NA,0.359844	0.000256452	0.000435426
3	chr2:200976757:A:G	200976757	NA,G	NA,A	NA,1	NA,inf	NA,inf	NA,0.379554	0.000256091	0.000434389
3	chr2:200921863:G:A	200921863	NA,A	NA,G	NA,1	NA,inf	NA,inf	NA,0.322577	0.000256055	0.000436776
3	chr2:201571532:A:G	201571532	NA,G	NA,A	NA,1	NA,inf	NA,inf	NA,0.22415	0.0002559	0.00043363
3	chr2:201737916:C:T	201737916	NA,T	NA,C	NA,1	NA,-inf	NA,inf	NA,0.351842	0.000255805	0.000432749
3	chr2:201401775:A:G	201401775	NA,G	NA,A	NA,1	NA,-inf	NA,inf	NA,0.234125	0.000255744	0.000437084
3	chr2:200834654:C:T	200834654	NA,T	NA,C	NA,1	NA,inf	NA,inf	NA,0.292373	0.000255686	0.000436249
3	chr2:201486743:T:C	201486743	NA,C	NA,T	NA,1	NA,inf	NA,inf	NA,0.328511	0.00025554	0.000437994
3	chr2:201737956:A:C	201737956	NA,C	NA,A	NA,1	NA,-inf	NA,inf	NA,0.27335	0.00025553	0.0004353
3	chr2:201756074:C:T	201756074	NA,T	NA,C	NA,1	NA,inf	NA,inf	NA,0.284602	0.000255451	0.000430576
3	chr2:201097729:T:C	201097729	C,NA	T,NA	1,NA	inf,NA	inf,NA	0.318994,NA	0.000255335	0.000389601
3	chr2:200878328:T:A	200878328	NA,A	NA,T	NA,1	NA,inf	NA,inf	NA,0.372349	0.000255187	0.000432826
3	chr2:201439835:C:CA	201439835	NA,CA	NA,C	NA,1	NA,-inf	NA,inf	NA,0.231356	0.000255105	0.00043619
3	chr2:200878327:T:G	200878327	NA,G	NA,T	NA,1	NA,inf	NA,inf	NA,0.37181	0.000255051	0.000432597
3	chr2:201772579:G:A	201772579	A,NA	G,NA	1,NA	inf,NA	inf,NA	0.806728,NA	0.000254978	0.000438776
3	chr2:201625860:T:C	201625860	NA,C	NA,T	NA,1	NA,inf	NA,inf	NA,0.254966	0.000254925	0.000433877
3	chr2:200931737:T:C	200931737	NA,C	NA,T	NA,1	NA,inf	NA,inf	NA,0.369898	0.000254536	0.000431775
3	chr2:201240653:C:T	201240653	T,NA	C,NA	1,NA	-inf,NA	inf,NA	0.799968,NA	0.000254351	0.000425317
3	chr2:201552221:G:GA	201552221	NA,GA	NA,G	NA,1	NA,inf	NA,inf	NA,0.216051	0.000254318	0.000430796
3	chr2:201152649:A:G	201152649	G,NA	A,NA	1,NA	inf,NA	inf,NA	0.962035,NA	0.000254053	0.000437186
3	chr2:200924070:T:A	200924070	A,A	T,T	1,1	inf,inf	inf,inf	0.219961,1.16811	0.000253902	0.000406295
3	chr2:201201107:G:T	201201107	NA,T	NA,G	NA,1	NA,inf	NA,inf	NA,0.15323	0.000253681	0.000428345
3	chr2:201753295:G:A	201753295	NA,A	NA,G	NA,1	NA,-inf	NA,inf	NA,0.266404	0.000253612	0.000432084
3	chr2:201731862:C:G	201731862	G,G	C,C	1,1	inf,inf	inf,inf	0.733838,0.879199	0.000253272	0.000439104
3	chr2:201327290:CA:C	201327290	NA,C	NA,CA	NA,1	NA,inf	NA,inf	NA,0.139103	0.000253131	0.0004316
3	chr2:201138081:C:T	201138081	NA,T	NA,C	NA,1	NA,inf	NA,inf	NA,0.363832	0.000252997	0.00042908
3	chr2:201508077:T:A	201508077	NA,A	NA,T	NA,1	NA,-inf	NA,inf	NA,0.280968	0.000252988	0.000430963
3	chr2:201762057:G:A	201762057	NA,A	NA,G	NA,1	NA,inf	NA,inf	NA,0.265952	0.000252942	0.000428583
3	chr2:201333866:C:T	201333866	T,NA	C,NA	1,NA	inf,NA	inf,NA	1.24268,NA	0.000252901	0.000437867
3	chr2:201328598:G:A	201328598	NA,A	NA,G	NA,1	NA,inf	NA,inf	NA,0.138299	0.000252878	0.000431167
3	chr2:200885508:C:T	200885508	NA,T	NA,C	NA,1	NA,inf	NA,inf	NA,0.318628	0.000252423	0.000429758
3	chr2:201099395:G:A	201099395	NA,A	NA,G	NA,1	NA,-inf	NA,inf	NA,0.233826	0.000252169	0.000427471
3	chr2:201678192:T:A	201678192	NA,A	NA,T	NA,1	NA,inf	NA,inf	NA,0.168091	0.000252059	0.000428041
3	chr2:201608213:T:C	201608213	NA,C	NA,T	NA,1	NA,inf	NA,inf	NA,0.188515	0.000252057	0.000429032
3	chr2:200939351:C:A	200939351	NA,A	NA,C	NA,1	NA,inf	NA,inf	NA,0.239284	0.000251918	0.000427338
3	chr2:201712718:A:G	201712718	NA,G	NA,A	NA,1	NA,-inf	NA,inf	NA,0.308332	0.000251796	0.000429255
3	chr2:201555470:G:A	201555470	NA,A	NA,G	NA,1	NA,-inf	NA,inf	NA,0.276896	0.000251482	0.000438818
3	chr2:200917440:C:G	200917440	NA,G	NA,C	NA,1	NA,inf	NA,inf	NA,0.234454	0.000251355	0.000426374
3	chr2:201081844:C:G	201081844	NA,G	NA,C	NA,1	NA,inf	NA,inf	NA,0.360948	0.00025135	0.000426408
3	chr2:201225083:C:A	201225083	NA,A	NA,C	NA,1	NA,inf	NA,inf	NA,0.340132	0.000251334	0.000426803
3	chr2:201477920:A:G	201477920	NA,G	NA,A	NA,1	NA,-inf	NA,inf	NA,0.211218	0.000251304	0.00043016
3	chr2:200868151:G:A	200868151	NA,A	NA,G	NA,1	NA,-inf	NA,inf	NA,0.281588	0.000251229	0.000429638
3	chr2:200875473:G:A	200875473	A,NA	G,NA	1,NA	-inf,NA	inf,NA	0.277745,NA	0.00025112	0.000421221
3	chr2:201476413:A:G	201476413	NA,G	NA,A	NA,1	NA,-inf	NA,inf	NA,0.236883	0.000251026	0.000429872
3	chr2:201198520:C:T	201198520	NA,T	NA,C	NA,1	NA,inf	NA,inf	NA,0.143409	0.000251011	0.000424549
3	chr2:201144948:G:A	201144948	NA,A	NA,G	NA,1	NA,-inf	NA,inf	NA,0.235084	0.000250891	0.000421402
3	chr2:201147022:C:T	201147022	NA,T	NA,C	NA,1	NA,-inf	NA,inf	NA,0.235084	0.000250891	0.000421402
3	chr2:201111989:C:T	201111989	T,NA	C,NA	1,NA	inf,NA	inf,NA	0.308437,NA	0.000250843	0.000383314
3	chr2:201402415:TTAAAAG:T	201402415	NA,T	NA,TTAAAAG	NA,1	NA,inf	NA,inf	NA,0.334849	0.000250787	0.000438457
3	chr2:201731399:A:G	201731399	NA,G	NA,A	NA,1	NA,inf	NA,inf	NA,0.302381	0.000250669	0.000433049
3	chr2:200830649:A:C	200830649	NA,C	NA,A	NA,1	NA,inf	NA,inf	NA,0.13365	0.00025056	0.000424307
3	chr2:201285975:G:A	201285975	NA,A	NA,G	NA,1	NA,-inf	NA,inf	NA,0.150318	0.000250549	0.000426464
3	chr2:201596615:C:T	201596615	NA,T	NA,C	NA,1	NA,inf	NA,inf	NA,0.0966036	0.000250499	0.000426668
3	chr2:201647142:T:G	201647142	NA,G	NA,T	NA,1	NA,inf	NA,inf	NA,0.25241	0.000250484	0.000428553
3	chr2:201155159:G:A	201155159	A,NA	G,NA	1,NA	inf,NA	inf,NA	0.307177,NA	0.000250435	0.00038293
3	chr2:201737900:T:C	201737900	C,C	T,T	1,1	-inf,-inf	inf,inf	0.201146,1.41403	0.000250394	0.000430101
3	chr2:200956793:T:C	200956793	NA,C	NA,T	NA,1	NA,inf	NA,inf	NA,0.23353	0.000250374	0.000424749
3	chr2:200942029:A:G	200942029	NA,G	NA,A	NA,1	NA,inf	NA,inf	NA,0.231814	0.000249911	0.000423974
3	chr2:201090858:A:G	201090858	NA,G	NA,A	NA,1	NA,inf	NA,inf	NA,0.116815	0.000249899	0.00042328
3	chr2:201503996:A:G	201503996	NA,G	NA,A	NA,1	NA,inf	NA,inf	NA,0.326009	0.000249727	0.000427607
3	chr2:201224173:A:G	201224173	NA,G	NA,A	NA,1	NA,inf	NA,inf	NA,0.332241	0.00024939	0.000423518
3	chr2:200972931:A:G	200972931	NA,G	NA,A	NA,1	NA,inf	NA,inf	NA,0.348163	0.000249258	0.000422879
3	chr2:201705468:T:C	201705468	NA,C	NA,T	NA,1	NA,inf	NA,inf	NA,0.274407	0.000249049	0.000422099
3	chr2:201011954:A:T	201011954	NA,T	NA,A	NA,1	NA,inf	NA,inf	NA,0.346682	0.000248917	0.000422308
3	chr2:201047199:A:G	201047199	NA,G	NA,A	NA,1	NA,inf	NA,inf	NA,0.346484	0.000248875	0.000422237
3	chr2:201046118:A:G	201046118	NA,G	NA,A	NA,1	NA,inf	NA,inf	NA,0.345873	0.000248725	0.000421987
3	chr2:201254731:C:T	201254731	T,NA	C,NA	1,NA	-inf,NA	inf,NA	1.34355,NA	0.000248536	0.000877437
3	chr2:201558435:T:C	201558435	NA,C	NA,T	NA,1	NA,-inf	NA,inf	NA,0.334802	0.000248275	0.000422636
3	chr2:201175030:T:C	201175030	NA,C	NA,T	NA,1	NA,inf	NA,inf	NA,0.335006	0.000248183	0.000421032
3	chr2:201728259:C:T	201728259	NA,T	NA,C	NA,1	NA,-inf	NA,inf	NA,0.168942	0.000248054	0.00042252
3	chr2:201701472:A:T	201701472	NA,T	NA,A	NA,1	NA,inf	NA,inf	NA,0.27291	0.000247946	0.000420655
3	chr2:201614260:G:A	201614260	NA,A	NA,G	NA,1	NA,inf	NA,inf	NA,0.106695	0.00024783	0.000422239
3	chr2:201226697:A:T	201226697	NA,T	NA,A	NA,1	NA,inf	NA,inf	NA,0.324634	0.000247689	0.000420667
3	chr2:201709298:T:C	201709298	NA,C	NA,T	NA,1	NA,-inf	NA,inf	NA,0.243708	0.000247565	0.000421709
3	chr2:201033033:T:A	201033033	NA,A	NA,T	NA,1	NA,-inf	NA,inf	NA,0.219401	0.000247509	0.000419554
3	chr2:201150474:G:A	201150474	NA,A	NA,G	NA,1	NA,inf	NA,inf	NA,0.185486	0.000247378	0.000420362
3	chr2:201241258:G:C	201241258	NA,C	NA,G	NA,1	NA,inf	NA,inf	NA,0.303924	0.000247341	0.000418438
3	chr2:201095861:C:T	201095861	NA,T	NA,C	NA,1	NA,-inf	NA,inf	NA,0.215007	0.000247165	0.000419102
3	chr2:201079273:C:T	201079273	T,NA	C,NA	1,NA	inf,NA	inf,NA	0.300582,NA	0.000247088	0.000378132
3	chr2:201194137:A:G	201194137	NA,G	NA,A	NA,1	NA,inf	NA,inf	NA,0.323164	0.000247074	0.000419296
3	chr2:200848973:A:T	200848973	NA,T	NA,A	NA,1	NA,-inf	NA,inf	NA,0.221912	0.000246876	0.000416373
3	chr2:201243813:C:T	201243813	NA,T	NA,C	NA,1	NA,inf	NA,inf	NA,0.302381	0.000246835	0.000417685
3	chr2:201417015:T:C	201417015	NA,C	NA,T	NA,1	NA,-inf	NA,inf	NA,0.188909	0.000246806	0.000421629
3	chr2:201236760:C:T	201236760	NA,T	NA,C	NA,1	NA,inf	NA,inf	NA,0.298496	0.000246795	0.000417669
3	chr2:201604845:T:C	201604845	NA,C	NA,T	NA,1	NA,inf	NA,inf	NA,0.0929644	0.000246666	0.000420029
3	chr2:201088791:G:T	201088791	NA,T	NA,G	NA,1	NA,-inf	NA,inf	NA,0.212896	0.000246622	0.000418195
3	chr2:201104730:A:C	201104730	C,NA	A,NA	1,NA	inf,NA	inf,NA	0.299421,NA	0.000246523	0.000377352
3	chr2:200846769:C:T	200846769	NA,T	NA,C	NA,1	NA,-inf	NA,inf	NA,0.225084	0.000246493	0.000420649
3	chr2:201713223:A:G	201713223	NA,G	NA,A	NA,1	NA,-inf	NA,inf	NA,0.211292	0.000246327	0.000419909
3	chr2:201114765:T:C	201114765	NA,C	NA,T	NA,1	NA,-inf	NA,inf	NA,0.211676	0.000246308	0.000417672
3	chr2:201110173:G:A	201110173	A,NA	G,NA	1,NA	inf,NA	inf,NA	0.298891,NA	0.000246265	0.000376996
3	chr2:201247415:C:T	201247415	T,NA	C,NA	1,NA	inf,NA	inf,NA	1.11744,NA	0.000246259	0.000425757
3	chr2:201106374:T:G	201106374	NA,G	NA,T	NA,1	NA,-inf	NA,inf	NA,0.211151	0.000246177	0.000417453
3	chr2:201072901:C:T	201072901	NA,T	NA,C	NA,1	NA,-inf	NA,inf	NA,0.211166	0.000246176	0.000417451
3	chr2:201390334:G:C	201390334	NA,C	NA,G	NA,1	NA,inf	NA,inf	NA,0.134616	0.000246153	0.000418386
3	chr2:201670473:T:C	201670473	NA,C	NA,T	NA,1	NA,-inf	NA,inf	NA,0.256644	0.000246153	0.000419457
3	chr2:200845455:C:T	200845455	NA,T	NA,C	NA,1	NA,-inf	NA,inf	NA,0.301995	0.000245944	0.000419332
3	chr2:201075235:T:C	201075235	C,NA	T,NA	1,NA	inf,NA	inf,NA	0.298149,NA	0.000245918	0.000376518
3	chr2:201093714:T:C	201093714	C,NA	T,NA	1,NA	inf,NA	inf,NA	0.298007,NA	0.000245865	0.000376444
3	chr2:201223285:C:A	201223285	NA,A	NA,C	NA,1	NA,inf	NA,inf	NA,0.316277	0.000245797	0.000417485
3	chr2:200843952:T:A	200843952	NA,A	NA,T	NA,1	NA,inf	NA,inf	NA,0.26589	0.000245698	0.000419896
3	chr2:201705240:T:C	201705240	NA,C	NA,T	NA,1	NA,inf	NA,inf	NA,0.210776	0.000245673	0.00041856
3	chr2:201331561:G:A	201331561	NA,A	NA,G	NA,1	NA,-inf	NA,inf	NA,0.342086	0.000245623	0.000418379
3	chr2:201395407:T:C	201395407	NA,C	NA,T	NA,1	NA,inf	NA,inf	NA,0.191326	0.000245531	0.000418256
3	chr2:201106806:G:C	201106806	C,NA	G,NA	1,NA	inf,NA	inf,NA	0.29732,NA	0.000245531	0.000375983
3	chr2:200908561:A:C	200908561	NA,C	NA,A	NA,1	NA,inf	NA,inf	NA,0.175149	0.000245442	0.000412994
3	chr2:201010917:C:T	201010917	NA,T	NA,C	NA,1	NA,inf	NA,inf	NA,0.209023	0.000245347	0.000416157
3	chr2:200927400:A:T	200927400	T,T	A,A	1,1	inf,inf	inf,inf	0.18808,1.16404	0.000245291	0.000392962
3	chr2:201312816:G:A	201312816	A,A	G,G	1,1	-inf,inf	inf,inf	0.0689251,0.546693	0.000245045	0.000402409
3	chr2:201766854:ACACCGCATGTTCT:A	201766854	NA,A	NA,ACACCGCATGTTCT	NA,1	NA,inf	NA,inf	NA,0.24373	0.000244851	0.00041323
3	chr2:201163131:T:C	201163131	NA,C	NA,T	NA,1	NA,inf	NA,inf	NA,0.204377	0.00024484	0.000415395
3	chr2:200999927:G:A	200999927	A,A	G,G	1,1	-inf,inf	inf,inf	0.0962388,1.00418	0.000244787	0.00042256
3	chr2:201512023:G:C	201512023	NA,C	NA,G	NA,1	NA,-inf	NA,inf	NA,0.131367	0.000244722	0.000416497
3	chr2:201682169:G:A	201682169	NA,A	NA,G	NA,1	NA,inf	NA,inf	NA,0.192286	0.000244524	0.000417317
3	chr2:201382918:T:C	201382918	NA,C	NA,T	NA,1	NA,inf	NA,inf	NA,0.186441	0.000244259	0.000416104
3	chr2:200843029:G:A	200843029	NA,A	NA,G	NA,1	NA,inf	NA,inf	NA,0.259617	0.000244257	0.000417401
3	chr2:201682132:C:T	201682132	NA,T	NA,C	NA,1	NA,inf	NA,inf	NA,0.233938	0.000244236	0.000415917
3	chr2:201393686:T:C	201393686	NA,C	NA,T	NA,1	NA,inf	NA,inf	NA,0.127567	0.00024418	0.000415054
3	chr2:201380095:TA:T	201380095	T,NA	TA,NA	1,NA	-inf,NA	inf,NA	0.197227,NA	0.000244157	0.000409947
3	chr2:201199573:T:C	201199573	NA,C	NA,T	NA,1	NA,inf	NA,inf	NA,0.318538	0.000244063	0.000414384
3	chr2:200874113:G:A	200874113	NA,A	NA,G	NA,1	NA,inf	NA,inf	NA,0.325755	0.000243988	0.000414058
3	chr2:201524737:A:G	201524737	NA,G	NA,A	NA,1	NA,-inf	NA,inf	NA,0.203097	0.000243979	0.000415143
3	chr2:200932179:A:C	200932179	NA,C	NA,A	NA,1	NA,-inf	NA,inf	NA,0.203943	0.000243932	0.000413547
3	chr2:201470418:T:A	201470418	NA,A	NA,T	NA,1	NA,-inf	NA,inf	NA,0.22851	0.000243901	0.000417647
3	chr2:201340943:G:A	201340943	NA,A	NA,G	NA,1	NA,-inf	NA,inf	NA,0.30317	0.000243735	0.000414446
3	chr2:200911166:C:T	200911166	NA,T	NA,C	NA,1	NA,inf	NA,inf	NA,0.200716	0.000243673	0.000413351
3	chr2:201137894:C:G	201137894	G,NA	C,NA	1,NA	inf,NA	inf,NA	0.292795,NA	0.000243537	0.000373371
3	chr2:200989350:T:C	200989350	NA,C	NA,T	NA,1	NA,inf	NA,inf	NA,0.202466	0.000243488	0.000413051
3	chr2:201018994:T:C	201018994	NA,C	NA,T	NA,1	NA,inf	NA,inf	NA,0.202069	0.000243381	0.000412872
3	chr2:200842639:A:C	200842639	NA,C	NA,A	NA,1	NA,inf	NA,inf	NA,0.255512	0.000243368	0.000415842
3	chr2:201069077:T:G	201069077	NA,G	NA,T	NA,1	NA,inf	NA,inf	NA,0.323229	0.000243334	0.000412936
3	chr2:200964133:T:C	200964133	NA,C	NA,T	NA,1	NA,inf	NA,inf	NA,0.201729	0.000243309	0.000412752
3	chr2:201212299:G:A	201212299	NA,A	NA,G	NA,1	NA,-inf	NA,inf	NA,0.215041	0.00024322	0.000420789
3	chr2:201793943:G:A	201793943	NA,A	NA,G	NA,1	NA,-inf	NA,inf	NA,0.224081	0.000243082	0.00041144
3	chr2:201206604:A:ATT	201206604	NA,ATT	NA,A	NA,1	NA,inf	NA,inf	NA,0.313984	0.000242981	0.000412564
3	chr2:201482313:G:A	201482313	NA,A	NA,G	NA,1	NA,inf	NA,inf	NA,0.123911	0.000242936	0.000412949
3	chr2:201210497:G:A	201210497	NA,A	NA,G	NA,1	NA,inf	NA,inf	NA,0.312564	0.000242691	0.000412078
3	chr2:200974931:T:C	200974931	NA,C	NA,T	NA,1	NA,inf	NA,inf	NA,0.201172	0.000242599	0.000411613
3	chr2:201238974:G:C	201238974	NA,C	NA,G	NA,1	NA,inf	NA,inf	NA,0.191936	0.000242523	0.000408785
3	chr2:200911940:T:C	200911940	NA,C	NA,T	NA,1	NA,inf	NA,inf	NA,0.318911	0.000242452	0.000411454
3	chr2:200942220:G:A	200942220	NA,A	NA,G	NA,1	NA,inf	NA,inf	NA,0.201842	0.000242351	0.000411309
3	chr2:200920963:T:A	200920963	NA,A	NA,T	NA,1	NA,inf	NA,inf	NA,0.317979	0.000242263	0.000411107
3	chr2:200986834:T:C	200986834	NA,C	NA,T	NA,1	NA,inf	NA,inf	NA,0.199803	0.000242252	0.000411036
3	chr2:200993194:A:G	200993194	NA,G	NA,A	NA,1	NA,inf	NA,inf	NA,0.199524	0.000242185	0.000410923
3	chr2:201214810:T:C	201214810	NA,C	NA,T	NA,1	NA,inf	NA,inf	NA,0.298731	0.000242119	0.000411362
3	chr2:201193382:A:G	201193382	NA,G	NA,A	NA,1	NA,inf	NA,inf	NA,0.0846338	0.000242084	0.000410603
3	chr2:201716671:C:T	201716671	T,NA	C,NA	1,NA	-inf,NA	inf,NA	0.595175,NA	0.000242077	0.0004083
3	chr2:201682142:T:C	201682142	NA,C	NA,T	NA,1	NA,-inf	NA,inf	NA,0.131446	0.00024184	0.000411922
3	chr2:200903861:C:T	200903861	NA,T	NA,C	NA,1	NA,inf	NA,inf	NA,0.315715	0.000241786	0.000410338
3	chr2:200935247:C:T	200935247	NA,T	NA,C	NA,1	NA,inf	NA,inf	NA,0.318638	0.000241751	0.000410301
3	chr2:201087579:T:C	201087579	NA,C	NA,T	NA,1	NA,inf	NA,inf	NA,0.192733	0.000241669	0.00040998
3	chr2:201174763:G:A	201174763	NA,A	NA,G	NA,1	NA,inf	NA,inf	NA,0.152263	0.000241661	0.000406947
3	chr2:201211143:G:C	201211143	C,NA	G,NA	1,NA	-inf,NA	inf,NA	0.258452,NA	0.000241624	0.000406831
3	chr2:200905440:G:A	200905440	NA,A	NA,G	NA,1	NA,inf	NA,inf	NA,0.312864	0.00024154	0.000409943
3	chr2:201701746:T:G	201701746	NA,G	NA,T	NA,1	NA,inf	NA,inf	NA,0.245038	0.000241427	0.000409752
3	chr2:201445391:C:G	201445391	NA,G	NA,C	NA,1	NA,inf	NA,inf	NA,0.117121	0.000241333	0.000410254
3	chr2:201134319:T:A	201134319	NA,A	NA,T	NA,1	NA,inf	NA,inf	NA,0.219606	0.000241165	0.000410927
3	chr2:201431722:CT:C	201431722	NA,C	NA,CT	NA,1	NA,inf	NA,inf	NA,0.116245	0.000241096	0.000409854
3	chr2:201430618:C:T	201430618	NA,T	NA,C	NA,1	NA,inf	NA,inf	NA,0.116245	0.000241096	0.000409854
3	chr2:201639911:C:T	201639911	NA,T	NA,C	NA,1	NA,-inf	NA,inf	NA,0.232864	0.000240716	0.000408225
3	chr2:201071148:T:A	201071148	A,NA	T,NA	1,NA	inf,NA	inf,NA	0.286871,NA	0.000240582	0.000369158
3	chr2:200934181:G:T	200934181	NA,T	NA,G	NA,1	NA,inf	NA,inf	NA,0.155084	0.000240546	0.000405114
3	chr2:200844436:C:T	200844436	NA,T	NA,C	NA,1	NA,inf	NA,inf	NA,0.0917762	0.000240371	0.00040744
3	chr2:201550639:A:ATC	201550639	NA,ATC	NA,A	NA,1	NA,-inf	NA,inf	NA,0.298374	0.000240339	0.000409146
3	chr2:201107164:G:A	201107164	A,NA	G,NA	1,NA	inf,NA	inf,NA	0.286058,NA	0.00024032	0.000368796
3	chr2:201089104:T:A	201089104	NA,A	NA,T	NA,1	NA,-inf	NA,inf	NA,0.199369	0.000240316	0.000401128
3	chr2:201046362:C:A	201046362	A,NA	C,NA	1,NA	inf,NA	inf,NA	0.290346,NA	0.000240263	0.000368955
3	chr2:201073331:A:C	201073331	NA,C	NA,A	NA,1	NA,-inf	NA,inf	NA,0.185683	0.000240176	0.000407428
3	chr2:200893433:T:G	200893433	NA,G	NA,T	NA,1	NA,inf	NA,inf	NA,0.18265	0.000240172	0.000407696
3	chr2:201183110:C:T	201183110	T,T	C,C	1,1	-inf,inf	inf,inf	0.486522,0.808637	0.000240159	0.000399701
3	chr2:201089235:G:A	201089235	NA,A	NA,G	NA,1	NA,inf	NA,inf	NA,0.186414	0.000240117	0.000407391
3	chr2:201703895:G:A	201703895	NA,A	NA,G	NA,1	NA,-inf	NA,inf	NA,0.212823	0.000239945	0.000408741
3	chr2:201162579:A:G	201162579	G,NA	A,NA	1,NA	inf,NA	inf,NA	0.899771,NA	0.000239802	0.000412208
3	chr2:201556082:A:G	201556082	NA,G	NA,A	NA,1	NA,inf	NA,inf	NA,0.283463	0.000239668	0.000417218
3	chr2:201819637:A:G	201819637	NA,G	NA,A	NA,1	NA,inf	NA,inf	NA,0.232439	0.000239573	0.000408984
3	chr2:201046156:G:GAA	201046156	NA,GAA	NA,G	NA,1	NA,inf	NA,inf	NA,0.304806	0.000239472	0.000406463
3	chr2:201062377:G:A	201062377	NA,A	NA,G	NA,1	NA,-inf	NA,inf	NA,0.196449	0.000239432	0.000399696
3	chr2:201108431:GT:G	201108431	G,NA	GT,NA	1,NA	inf,NA	inf,NA	0.284318,NA	0.000239431	0.000367571
3	chr2:200990590:T:C	200990590	NA,C	NA,T	NA,1	NA,inf	NA,inf	NA,0.187574	0.000239416	0.000406318
3	chr2:200980061:CT:C	200980061	NA,C	NA,CT	NA,1	NA,inf	NA,inf	NA,0.185374	0.000239375	0.000406179
3	chr2:201557346:T:C	201557346	NA,C	NA,T	NA,1	NA,-inf	NA,inf	NA,0.22604	0.000239197	0.000417175
3	chr2:201557189:T:C	201557189	NA,C	NA,T	NA,1	NA,-inf	NA,inf	NA,0.22604	0.000239197	0.000417175
3	chr2:201036067:A:G	201036067	NA,G	NA,A	NA,1	NA,inf	NA,inf	NA,0.303407	0.000239192	0.000405995
3	chr2:201030315:T:A	201030315	NA,A	NA,T	NA,1	NA,inf	NA,inf	NA,0.303227	0.00023916	0.000405941
3	chr2:201153756:C:T	201153756	NA,T	NA,C	NA,1	NA,-inf	NA,inf	NA,0.180869	0.000239134	0.000405682
3	chr2:200992008:T:G	200992008	NA,G	NA,T	NA,1	NA,inf	NA,inf	NA,0.301772	0.000238868	0.000405451
3	chr2:201134339:C:T	201134339	NA,T	NA,C	NA,1	NA,-inf	NA,inf	NA,0.1804	0.000238771	0.000405072
3	chr2:201007245:C:T	201007245	NA,T	NA,C	NA,1	NA,inf	NA,inf	NA,0.300865	0.000238703	0.00040516
3	chr2:201470259:CT:C	201470259	NA,C	NA,CT	NA,1	NA,inf	NA,inf	NA,0.164888	0.000238703	0.00040644
3	chr2:201727303:CCAGGA:C	201727303	NA,C	NA,CCAGGA	NA,1	NA,-inf	NA,inf	NA,0.169946	0.000238686	0.000406819
3	chr2:201249875:A:G	201249875	NA,G	NA,A	NA,1	NA,inf	NA,inf	NA,0.319269	0.00023856	0.00040621
3	chr2:201470618:C:T	201470618	NA,T	NA,C	NA,1	NA,-inf	NA,inf	NA,0.249456	0.000238558	0.000405702
3	chr2:200828053:T:C	200828053	C,C	T,T	1,1	inf,-inf	inf,inf	0.665649,1.23102	0.000238425	0.000397288
3	chr2:201681283:T:G	201681283	NA,G	NA,T	NA,1	NA,-inf	NA,inf	NA,0.190509	0.00023836	0.000404909
3	chr2:201063204:C:T	201063204	T,NA	C,NA	1,NA	inf,NA	inf,NA	0.283346,NA	0.000238342	0.00036607
3	chr2:201471405:C:T	201471405	NA,T	NA,C	NA,1	NA,inf	NA,inf	NA,0.163274	0.000238329	0.000405804
3	chr2:201208558:G:A	201208558	NA,A	NA,G	NA,1	NA,-inf	NA,inf	NA,0.192945	0.000238197	0.000411516
3	chr2:200920753:TG:T	200920753	NA,T	NA,TG	NA,1	NA,inf	NA,inf	NA,0.297732	0.000238187	0.000404291
3	chr2:201134820:CCTGT:C	201134820	NA,C	NA,CCTGT	NA,1	NA,-inf	NA,inf	NA,0.17816	0.000238186	0.000404105
3	chr2:201137048:C:T	201137048	NA,T	NA,C	NA,1	NA,-inf	NA,inf	NA,0.178087	0.000238169	0.000404077
3	chr2:201079651:C:T	201079651	NA,T	NA,C	NA,1	NA,inf	NA,inf	NA,0.17944	0.000238132	0.000404115
3	chr2:201682043:A:T	201682043	NA,T	NA,A	NA,1	NA,-inf	NA,inf	NA,0.11605	0.000237914	0.00040523
3	chr2:201116120:G:A	201116120	A,NA	G,NA	1,NA	inf,NA	inf,NA	0.280429,NA	0.000237875	0.000365431
3	chr2:201098612:C:T	201098612	NA,T	NA,C	NA,1	NA,inf	NA,inf	NA,0.175853	0.000237857	0.000403606
3	chr2:201159075:A:G	201159075	G,NA	A,NA	1,NA	inf,NA	inf,NA	0.279399,NA	0.000237744	0.000365369
3	chr2:201116588:C:T	201116588	NA,T	NA,C	NA,1	NA,-inf	NA,inf	NA,0.188314	0.00023767	0.000397266
3	chr2:201683131:G:T	201683131	NA,T	NA,G	NA,1	NA,-inf	NA,inf	NA,0.112286	0.000237568	0.0004049
3	chr2:201722543:T:C	201722543	C,NA	T,NA	1,NA	inf,NA	inf,NA	0.81199,NA	0.000237541	0.000405197
3	chr2:201147853:G:A	201147853	NA,A	NA,G	NA,1	NA,-inf	NA,inf	NA,0.173287	0.000237192	0.000402424
3	chr2:201159672:T:G	201159672	NA,G	NA,T	NA,1	NA,-inf	NA,inf	NA,0.173287	0.000237192	0.000402424
3	chr2:201209044:T:C	201209044	NA,C	NA,T	NA,1	NA,-inf	NA,inf	NA,0.171599	0.000237103	0.000402162
3	chr2:201263807:A:G	201263807	NA,G	NA,A	NA,1	NA,inf	NA,inf	NA,0.125725	0.000237058	0.000403947
3	chr2:201198510:C:T	201198510	NA,T	NA,C	NA,1	NA,inf	NA,inf	NA,0.326472	0.000236821	0.000409706
3	chr2:201163366:A:G	201163366	NA,G	NA,A	NA,1	NA,-inf	NA,inf	NA,0.171054	0.000236809	0.000401795
3	chr2:201270706:G:A	201270706	A,A	G,G	1,1	-inf,inf	inf,inf	1.81812,0.273354	0.000236754	0.000398168
3	chr2:201199270:A:G	201199270	NA,G	NA,A	NA,1	NA,inf	NA,inf	NA,0.281972	0.000236598	0.000401857
3	chr2:201028238:C:T	201028238	NA,T	NA,C	NA,1	NA,-inf	NA,inf	NA,0.174942	0.000236533	0.000401515
3	chr2:201105080:T:C	201105080	NA,C	NA,T	NA,1	NA,-inf	NA,inf	NA,0.182456	0.00023647	0.000395323
3	chr2:200941693:A:C	200941693	NA,C	NA,A	NA,1	NA,-inf	NA,inf	NA,0.231227	0.000236261	0.000403776
3	chr2:201407320:C:T	201407320	T,NA	C,NA	1,NA	-inf,NA	inf,NA	0.921033,NA	0.000236184	0.00039874
3	chr2:201634537:A:AG	201634537	NA,AG	NA,A	NA,1	NA,inf	NA,inf	NA,0.215353	0.000236147	0.000402235
3	chr2:201220878:G:C	201220878	NA,C	NA,G	NA,1	NA,-inf	NA,inf	NA,0.139832	0.000236146	0.000402336
3	chr2:201701404:C:T	201701404	NA,T	NA,C	NA,1	NA,-inf	NA,inf	NA,0.26455	0.000236137	0.000401868
3	chr2:201258900:T:C	201258900	NA,C	NA,T	NA,1	NA,-inf	NA,inf	NA,0.162649	0.000235992	0.000399578
3	chr2:201507792:G:T	201507792	NA,T	NA,G	NA,1	NA,inf	NA,inf	NA,0.0150618	0.00023599	0.000401702
3	chr2:201098930:C:T	201098930	NA,T	NA,C	NA,1	NA,-inf	NA,inf	NA,0.192434	0.000235825	0.0003964
3	chr2:201721764:C:T	201721764	NA,T	NA,C	NA,1	NA,inf	NA,inf	NA,0.245209	0.000235773	0.000401919
3	chr2:201726892:A:T	201726892	NA,T	NA,A	NA,1	NA,-inf	NA,inf	NA,0.156353	0.000235616	0.000401567
3	chr2:201723019:A:G	201723019	NA,G	NA,A	NA,1	NA,-inf	NA,inf	NA,0.192109	0.000235491	0.000401143
3	chr2:201444361:TCTC:T	201444361	NA,T	NA,TCTC	NA,1	NA,-inf	NA,inf	NA,0.234354	0.000235464	0.000400465
3	chr2:201250258:C:T	201250258	NA,T	NA,C	NA,1	NA,inf	NA,inf	NA,0.3027	0.000235448	0.000400915
3	chr2:201294678:G:T	201294678	NA,T	NA,G	NA,1	NA,inf	NA,inf	NA,0.085796	0.000235262	0.000399798
3	chr2:200928665:T:C	200928665	C,NA	T,NA	1,NA	inf,NA	inf,NA	0.275497,NA	0.00023521	0.000361758
3	chr2:201763237:T:C	201763237	C,C	T,T	1,1	-inf,inf	inf,inf	0.664056,0.779422	0.000235185	0.000394145
3	chr2:201007288:A:G	201007288	NA,G	NA,A	NA,1	NA,inf	NA,inf	NA,0.168375	0.000235106	0.000399097
3	chr2:201454254:A:G	201454254	NA,G	NA,A	NA,1	NA,inf	NA,inf	NA,0.115501	0.000235074	0.000400327
3	chr2:201221854:C:T	201221854	NA,T	NA,C	NA,1	NA,-inf	NA,inf	NA,0.16714	0.000234991	0.000399038
3	chr2:201037335:CA:C	201037335	C,NA	CA,NA	1,NA	inf,NA	inf,NA	0.274926,NA	0.000234941	0.000361348
3	chr2:201001172:G:A	201001172	A,NA	G,NA	1,NA	inf,NA	inf,NA	0.27477,NA	0.000234914	0.000361309
3	chr2:201614056:A:G	201614056	NA,G	NA,A	NA,1	NA,inf	NA,inf	NA,0.128457	0.000234665	0.00039952
3	chr2:201184130:AC:A	201184130	A,A	AC,AC	1,1	-inf,inf	inf,inf	0.573529,0.67884	0.000234578	0.000388288
3	chr2:201692979:C:T	201692979	NA,T	NA,C	NA,1	NA,-inf	NA,inf	NA,0.190886	0.000234401	0.000399716
3	chr2:201054279:C:T	201054279	T,NA	C,NA	1,NA	inf,NA	inf,NA	0.273456,NA	0.000234333	0.000360528
3	chr2:201005298:G:A	201005298	A,NA	G,NA	1,NA	inf,NA	inf,NA	0.273496,NA	0.000234311	0.000360479
3	chr2:201142032:T:C	201142032	C,NA	T,NA	1,NA	inf,NA	inf,NA	0.271765,NA	0.000234231	0.000360536
3	chr2:201430211:C:T	201430211	T,NA	C,NA	1,NA	-inf,NA	inf,NA	0.179613,NA	0.000234197	0.000393345
3	chr2:201461095:G:A	201461095	NA,A	NA,G	NA,1	NA,-inf	NA,inf	NA,0.18522	0.000234189	0.000400636
3	chr2:201610445:G:A	201610445	NA,A	NA,G	NA,1	NA,inf	NA,inf	NA,0.258021	0.00023414	0.000406933
3	chr2:201609642:A:C	201609642	NA,C	NA,A	NA,1	NA,inf	NA,inf	NA,0.170564	0.000234101	0.000398505
3	chr2:201561936:C:T	201561936	NA,T	NA,C	NA,1	NA,inf	NA,inf	NA,0.136764	0.000234048	0.000397049
3	chr2:201651488:A:G	201651488	NA,G	NA,A	NA,1	NA,-inf	NA,inf	NA,0.191784	0.000233999	0.000399699
3	chr2:201577347:T:C	201577347	NA,C	NA,T	NA,1	NA,inf	NA,inf	NA,0.253207	0.000233863	0.00040619
3	chr2:201517280:A:G	201517280	NA,G	NA,A	NA,1	NA,-inf	NA,inf	NA,0.266819	0.000233844	0.000398136
3	chr2:201063314:C:T	201063314	T,NA	C,NA	1,NA	inf,NA	inf,NA	0.272429,NA	0.000233834	0.000359822
3	chr2:201211258:C:G	201211258	NA,G	NA,C	NA,1	NA,inf	NA,inf	NA,0.0805724	0.000233641	0.00039552
3	chr2:201174237:T:C	201174237	NA,C	NA,T	NA,1	NA,-inf	NA,inf	NA,0.164109	0.000233598	0.000395297
3	chr2:200920079:T:C	200920079	NA,C	NA,T	NA,1	NA,inf	NA,inf	NA,0.0953955	0.000233542	0.000396916
3	chr2:201207405:G:T	201207405	NA,T	NA,G	NA,1	NA,inf	NA,inf	NA,0.264028	0.000233503	0.000398503
3	chr2:201736783:T:C	201736783	C,C	T,T	1,1	-inf,-inf	inf,inf	0.171918,1.38495	0.000233466	0.00040075
3	chr2:200951511:C:T	200951511	NA,T	NA,C	NA,1	NA,inf	NA,inf	NA,0.0948875	0.000233424	0.000396718
3	chr2:200977727:T:C	200977727	C,NA	T,NA	1,NA	inf,NA	inf,NA	0.271369,NA	0.000233379	0.000359191
3	chr2:201013158:G:A	201013158	NA,A	NA,G	NA,1	NA,inf	NA,inf	NA,0.160065	0.000233362	0.000396184
3	chr2:201537740:T:C	201537740	NA,C	NA,T	NA,1	NA,-inf	NA,inf	NA,0.238444	0.000233285	0.000397034
3	chr2:200836476:G:A	200836476	NA,A	NA,G	NA,1	NA,-inf	NA,inf	NA,0.160339	0.000233259	0.000394065
3	chr2:201208846:T:G	201208846	NA,G	NA,T	NA,1	NA,inf	NA,inf	NA,0.25438	0.000233193	0.00039634
3	chr2:201068487:C:T	201068487	NA,T	NA,C	NA,1	NA,inf	NA,inf	NA,0.0929665	0.000233023	0.000396028
3	chr2:201006075:G:A	201006075	A,NA	G,NA	1,NA	inf,NA	inf,NA	0.270381,NA	0.000233005	0.000358691
3	chr2:201306089:A:T	201306089	NA,T	NA,A	NA,1	NA,-inf	NA,inf	NA,0.126396	0.000232973	0.000394189
3	chr2:200824751:A:G	200824751	NA,G	NA,A	NA,1	NA,-inf	NA,inf	NA,0.157603	0.000232954	0.000393599
3	chr2:201354929:T:C	201354929	NA,C	NA,T	NA,1	NA,-inf	NA,inf	NA,0.115081	0.000232764	0.000396299
3	chr2:201213622:G:A	201213622	NA,A	NA,G	NA,1	NA,inf	NA,inf	NA,0.251632	0.000232665	0.000395455
3	chr2:201492922:A:C	201492922	NA,C	NA,A	NA,1	NA,inf	NA,inf	NA,0.0829307	0.000232635	0.000395578
3	chr2:201321081:C:T	201321081	NA,T	NA,C	NA,1	NA,-inf	NA,inf	NA,0.284096	0.000232511	0.000393002
3	chr2:201497367:T:C	201497367	NA,C	NA,T	NA,1	NA,inf	NA,inf	NA,0.183293	0.000232478	0.000397258
3	chr2:200982850:C:T	200982850	T,NA	C,NA	1,NA	inf,NA	inf,NA	0.269368,NA	0.00023246	0.000357935
3	chr2:201579833:G:T	201579833	NA,T	NA,G	NA,1	NA,-inf	NA,inf	NA,0.255503	0.000232457	0.00039575
3	chr2:201805612:C:A	201805612	NA,A	NA,C	NA,1	NA,inf	NA,inf	NA,0.181281	0.000232302	0.000394891
3	chr2:201545596:T:G	201545596	NA,G	NA,T	NA,1	NA,-inf	NA,inf	NA,0.258426	0.000232266	0.000395427
3	chr2:200854361:T:C	200854361	NA,C	NA,T	NA,1	NA,-inf	NA,inf	NA,0.260942	0.000232266	0.000398344
3	chr2:201495657:C:G	201495657	NA,G	NA,C	NA,1	NA,inf	NA,inf	NA,0.182311	0.000232265	0.000396889
3	chr2:201211442:G:A	201211442	NA,A	NA,G	NA,1	NA,inf	NA,inf	NA,0.248899	0.000232215	0.000394698
3	chr2:201052110:C:T	201052110	T,NA	C,NA	1,NA	inf,NA	inf,NA	0.268086,NA	0.000232007	0.000357311
3	chr2:201473007:A:G	201473007	G,G	A,A	1,1	-inf,inf	inf,inf	3.12076,0.691118	0.000231961	0.000449721
3	chr2:201549355:T:C	201549355	NA,C	NA,T	NA,1	NA,-inf	NA,inf	NA,0.186264	0.000231891	0.000402532
3	chr2:200908534:A:G	200908534	G,NA	A,NA	1,NA	inf,NA	inf,NA	0.267751,NA	0.000231856	0.000357102
3	chr2:201630877:TC:T	201630877	NA,T	NA,TC	NA,1	NA,-inf	NA,inf	NA,0.190134	0.00023182	0.000393419
3	chr2:201516090:A:G	201516090	NA,G	NA,A	NA,1	NA,inf	NA,inf	NA,0.220613	0.000231515	0.000396075
3	chr2:200824839:T:C	200824839	NA,C	NA,T	NA,1	NA,-inf	NA,inf	NA,0.150408	0.00023143	0.000391148
3	chr2:201612751:G:A	201612751	NA,A	NA,G	NA,1	NA,inf	NA,inf	NA,0.188753	0.000231183	0.000393953
3	chr2:201544742:C:T	201544742	T,T	C,C	1,1	-inf,inf	inf,inf	2.15868,0.425549	0.000230979	0.000427218
3	chr2:201019871:C:A	201019871	NA,A	NA,C	NA,1	NA,inf	NA,inf	NA,0.147978	0.000230971	0.0003922
3	chr2:201469622:A:G	201469622	NA,G	NA,A	NA,1	NA,inf	NA,inf	NA,0.0746605	0.000230772	0.000392435
3	chr2:201474766:T:G	201474766	NA,G	NA,T	NA,1	NA,inf	NA,inf	NA,0.0746605	0.000230772	0.000392435
3	chr2:201212494:T:C	201212494	NA,C	NA,T	NA,1	NA,-inf	NA,inf	NA,0.145875	0.000230702	0.000391744
3	chr2:201037539:G:C	201037539	NA,C	NA,G	NA,1	NA,-inf	NA,inf	NA,0.144854	0.000230592	0.000391411
3	chr2:201465907:G:A	201465907	A,A	G,G	1,1	-inf,inf	inf,inf	3.29591,0.849966	0.000230388	0.000441192
3	chr2:201082106:G:A	201082106	A,A	G,G	1,1	inf,-inf	inf,inf	0.495012,0.758188	0.000230232	0.000324774
3	chr2:201198437:C:T	201198437	NA,T	NA,C	NA,1	NA,inf	NA,inf	NA,0.0646117	0.000230226	0.000390253
3	chr2:201660307:A:G	201660307	NA,G	NA,A	NA,1	NA,-inf	NA,inf	NA,0.0865726	0.000230034	0.000391593
3	chr2:201222253:C:T	201222253	NA,T	NA,C	NA,1	NA,-inf	NA,inf	NA,0.137376	0.000229941	0.000390344
3	chr2:201046752:T:G	201046752	G,NA	T,NA	1,NA	inf,NA	inf,NA	0.263108,NA	0.000229784	0.000354242
3	chr2:201006852:C:A	201006852	A,NA	C,NA	1,NA	inf,NA	inf,NA	0.262827,NA	0.000229662	0.000354074
3	chr2:201281185:G:A	201281185	NA,A	NA,G	NA,1	NA,-inf	NA,inf	NA,0.10214	0.000229551	0.000390404
3	chr2:201200609:A:G	201200609	NA,G	NA,A	NA,1	NA,inf	NA,inf	NA,0.061481	0.000229504	0.000389072
3	chr2:201677493:A:G	201677493	NA,G	NA,A	NA,1	NA,inf	NA,inf	NA,0.145939	0.000229457	0.000390906
3	chr2:201073717:G:A	201073717	NA,A	NA,G	NA,1	NA,inf	NA,inf	NA,0.138606	0.000229343	0.00038947
3	chr2:201177728:A:G	201177728	G,G	A,A	1,1	-inf,inf	inf,inf	0.496847,0.781431	0.000229343	0.000380482
3	chr2:200880344:T:C	200880344	NA,C	NA,T	NA,1	NA,-inf	NA,inf	NA,0.158874	0.000229299	0.000390835
3	chr2:200990720:C:T	200990720	NA,T	NA,C	NA,1	NA,inf	NA,inf	NA,0.100622	0.000229243	0.000389671
3	chr2:201278132:G:A	201278132	NA,A	NA,G	NA,1	NA,-inf	NA,inf	NA,0.0996145	0.000229105	0.000389652
3	chr2:200919159:T:C	200919159	NA,C	NA,T	NA,1	NA,inf	NA,inf	NA,0.075188	0.000229064	0.000389395
3	chr2:201583248:CATG:C	201583248	NA,C	NA,CATG	NA,1	NA,-inf	NA,inf	NA,0.241516	0.000229052	0.000390089
3	chr2:201631766:G:T	201631766	T,NA	G,NA	1,NA	inf,NA	inf,NA	0.356638,NA	0.000228979	0.000377267
3	chr2:200834702:T:C	200834702	NA,C	NA,T	NA,1	NA,-inf	NA,inf	NA,0.104275	0.000228974	0.000390984
3	chr2:201655142:G:A	201655142	NA,A	NA,G	NA,1	NA,-inf	NA,inf	NA,0.169783	0.000228955	0.000388915
3	chr2:201625454:G:A	201625454	NA,A	NA,G	NA,1	NA,-inf	NA,inf	NA,0.173758	0.000228818	0.00038844
3	chr2:201650015:C:T	201650015	NA,T	NA,C	NA,1	NA,inf	NA,inf	NA,0.0518337	0.000228797	0.000389842
3	chr2:201767106:A:T	201767106	NA,T	NA,A	NA,1	NA,inf	NA,inf	NA,0.155084	0.000228688	0.000389437
3	chr2:201737014:T:C	201737014	C,C	T,T	1,1	-inf,-inf	inf,inf	0.168502,1.37415	0.000228687	0.0003925
3	chr2:201797063:C:A	201797063	NA,A	NA,C	NA,1	NA,inf	NA,inf	NA,0.235016	0.000228386	0.00038852
3	chr2:201115518:A:C	201115518	NA,C	NA,A	NA,1	NA,-inf	NA,inf	NA,0.0914223	0.000228283	0.000389043
3	chr2:200989739:G:A	200989739	A,NA	G,NA	1,NA	inf,NA	inf,NA	0.259682,NA	0.000228196	0.000352067
3	chr2:200825995:A:G	200825995	NA,G	NA,A	NA,1	NA,-inf	NA,inf	NA,0.133243	0.000228178	0.000385926
3	chr2:201010972:C:T	201010972	T,NA	C,NA	1,NA	inf,NA	inf,NA	0.259263,NA	0.000228145	0.000351985
3	chr2:200975844:TGG:T	200975844	T,NA	TGG,NA	1,NA	inf,NA	inf,NA	0.25931,NA	0.000228129	0.00035196
3	chr2:201531533:G:A	201531533	NA,A	NA,G	NA,1	NA,-inf	NA,inf	NA,0.208291	0.000228008	0.000388085
3	chr2:200993364:T:C	200993364	C,NA	T,NA	1,NA	inf,NA	inf,NA	0.258566,NA	0.00022784	0.000351564
3	chr2:201012246:G:C	201012246	C,NA	G,NA	1,NA	inf,NA	inf,NA	0.258517,NA	0.000227828	0.000351548
3	chr2:201364430:C:T	201364430	NA,T	NA,C	NA,1	NA,-inf	NA,inf	NA,0.21781	0.00022778	0.00038753
3	chr2:201100955:G:A	201100955	A,A	G,G	1,1	inf,inf	inf,inf	0.167647,1.12599	0.000227765	0.000366053
3	chr2:201637400:T:C	201637400	NA,C	NA,T	NA,1	NA,-inf	NA,inf	NA,0.141783	0.000227762	0.000387919
3	chr2:201363568:G:A	201363568	NA,A	NA,G	NA,1	NA,-inf	NA,inf	NA,0.216323	0.000227546	0.000387134
3	chr2:201642742:T:C	201642742	NA,C	NA,T	NA,1	NA,inf	NA,inf	NA,0.177895	0.000227543	0.000388343
3	chr2:201044335:G:A	201044335	NA,A	NA,G	NA,1	NA,inf	NA,inf	NA,0.0666524	0.000227536	0.000386816
3	chr2:201066699:G:A	201066699	NA,A	NA,G	NA,1	NA,inf	NA,inf	NA,0.0661012	0.000227426	0.000386633
3	chr2:201066285:G:A	201066285	A,NA	G,NA	1,NA	inf,NA	inf,NA	0.257573,NA	0.000227414	0.000350978
3	chr2:200914188:C:T	200914188	T,NA	C,NA	1,NA	inf,NA	inf,NA	0.247015,NA	0.000227273	0.000350517
3	chr2:201540008:T:C	201540008	NA,C	NA,T	NA,1	NA,inf	NA,inf	NA,0.0818742	0.000227271	0.000387392
3	chr2:201505480:G:A	201505480	NA,A	NA,G	NA,1	NA,inf	NA,inf	NA,0.0578955	0.0002272	0.000386424
3	chr2:201033913:T:C	201033913	NA,C	NA,T	NA,1	NA,inf	NA,inf	NA,0.064767	0.000227165	0.000386194
3	chr2:200985384:G:A	200985384	A,NA	G,NA	1,NA	inf,NA	inf,NA	0.25691,NA	0.000227148	0.00035061
3	chr2:200989302:T:C	200989302	C,NA	T,NA	1,NA	inf,NA	inf,NA	0.256639,NA	0.000227023	0.00035044
3	chr2:201400110:T:C	201400110	NA,C	NA,T	NA,1	NA,-inf	NA,inf	NA,0.117467	0.000226867	0.000387087
3	chr2:201733804:T:C	201733804	NA,C	NA,T	NA,1	NA,inf	NA,inf	NA,0.18658	0.000226859	0.00038989
3	chr2:201030539:A:G	201030539	G,NA	A,NA	1,NA	inf,NA	inf,NA	0.25603,NA	0.000226852	0.000350203
3	chr2:201693181:C:T	201693181	NA,T	NA,C	NA,1	NA,-inf	NA,inf	NA,0.148855	0.000226632	0.000386364
3	chr2:201748370:C:T	201748370	NA,T	NA,C	NA,1	NA,-inf	NA,inf	NA,0.130818	0.000226592	0.000386083
3	chr2:201173230:C:T	201173230	NA,T	NA,C	NA,1	NA,inf	NA,inf	NA,0.0649587	0.000226412	0.000382603
3	chr2:201660839:A:C	201660839	NA,C	NA,A	NA,1	NA,inf	NA,inf	NA,0.0374286	0.000226314	0.000385424
3	chr2:201671260:A:G	201671260	G,NA	A,NA	1,NA	-inf,NA	inf,NA	0.317816,NA	0.000226299	0.000381965
3	chr2:201029079:G:C	201029079	C,NA	G,NA	1,NA	inf,NA	inf,NA	0.254394,NA	0.000226094	0.00034916
3	chr2:201663344:A:T	201663344	NA,T	NA,A	NA,1	NA,-inf	NA,inf	NA,0.0666256	0.000226008	0.000384776
3	chr2:201020543:T:C	201020543	NA,C	NA,T	NA,1	NA,-inf	NA,inf	NA,0.126679	0.000225962	0.000379657
3	chr2:201163995:G:A	201163995	NA,A	NA,G	NA,1	NA,inf	NA,inf	NA,0.199748	0.000225852	0.000391914
3	chr2:201339490:T:C	201339490	NA,C	NA,T	NA,1	NA,-inf	NA,inf	NA,0.0792491	0.000225809	0.000384411
3	chr2:200870319:C:A	200870319	NA,A	NA,C	NA,1	NA,inf	NA,inf	NA,0.134197	0.000225761	0.00038177
3	chr2:201738163:C:T	201738163	NA,T	NA,C	NA,1	NA,-inf	NA,inf	NA,0.124966	0.000225622	0.000384423
3	chr2:201754452:G:C	201754452	C,NA	G,NA	1,NA	-inf,NA	inf,NA	0.565727,NA	0.000225558	0.000382132
3	chr2:201720267:C:A	201720267	NA,A	NA,C	NA,1	NA,-inf	NA,inf	NA,0.140772	0.000225521	0.000383956
3	chr2:201064945:T:C	201064945	NA,C	NA,T	NA,1	NA,-inf	NA,inf	NA,0.123816	0.000225504	0.000378991
3	chr2:201413105:A:AT	201413105	NA,AT	NA,A	NA,1	NA,-inf	NA,inf	NA,0.0301463	0.000225498	0.000383886
3	chr2:201645032:A:G	201645032	NA,G	NA,A	NA,1	NA,inf	NA,inf	NA,0.0351527	0.000225357	0.000383963
3	chr2:201035115:G:A	201035115	NA,A	NA,G	NA,1	NA,-inf	NA,inf	NA,0.121126	0.000225106	0.000378414
3	chr2:201789986:G:A	201789986	NA,A	NA,G	NA,1	NA,inf	NA,inf	NA,0.0989365	0.000224919	0.000382846
3	chr2:201205277:T:G	201205277	NA,G	NA,T	NA,1	NA,inf	NA,inf	NA,0.037091	0.000224899	0.000381011
3	chr2:201407874:T:C	201407874	NA,C	NA,T	NA,1	NA,inf	NA,inf	NA,0.358338	0.000224672	0.000382879
3	chr2:201513885:A:G	201513885	NA,G	NA,A	NA,1	NA,inf	NA,inf	NA,0.0444564	0.000224664	0.000382161
3	chr2:201578159:T:C	201578159	NA,C	NA,T	NA,1	NA,inf	NA,inf	NA,0.0668942	0.000224538	0.000382691
3	chr2:201463377:G:A	201463377	NA,A	NA,G	NA,1	NA,inf	NA,inf	NA,0.0813286	0.000224519	0.000382158
3	chr2:201627258:G:T	201627258	NA,T	NA,G	NA,1	NA,-inf	NA,inf	NA,0.1445	0.000224485	0.000381773
3	chr2:200848066:A:AGG	200848066	NA,AGG	NA,A	NA,1	NA,-inf	NA,inf	NA,0.186055	0.000224464	0.000382482
3	chr2:201342212:T:A	201342212	NA,A	NA,T	NA,1	NA,-inf	NA,inf	NA,0.232223	0.000224459	0.000382311
3	chr2:200850280:C:G	200850280	NA,G	NA,C	NA,1	NA,-inf	NA,inf	NA,0.211206	0.000224339	0.000384161
3	chr2:201768158:A:G	201768158	NA,G	NA,A	NA,1	NA,inf	NA,inf	NA,0.175427	0.000224306	0.000384869
3	chr2:201776720:T:C	201776720	NA,C	NA,T	NA,1	NA,inf	NA,inf	NA,0.174948	0.000224237	0.000384741
3	chr2:201162313:A:C	201162313	C,NA	A,NA	1,NA	inf,NA	inf,NA	0.248334,NA	0.000224179	0.000346675
3	chr2:201466807:A:G	201466807	NA,G	NA,A	NA,1	NA,-inf	NA,inf	NA,0.105715	0.00022416	0.000383011
3	chr2:201614617:A:G	201614617	NA,G	NA,A	NA,1	NA,-inf	NA,inf	NA,0.145411	0.000224069	0.00038061
3	chr2:201410594:T:C	201410594	NA,C	NA,T	NA,1	NA,-inf	NA,inf	NA,0.0995481	0.000224019	0.000382162
3	chr2:201479644:T:C	201479644	NA,C	NA,T	NA,1	NA,-inf	NA,inf	NA,0.104636	0.000223949	0.000382633
3	chr2:201760263:A:G	201760263	NA,G	NA,A	NA,1	NA,-inf	NA,inf	NA,0.129369	0.000223862	0.000381114
3	chr2:201267949:C:T	201267949	T,T	C,C	1,1	-inf,inf	inf,inf	1.70952,0.302863	0.000223843	0.000376888
3	chr2:201465059:AC:A	201465059	NA,A	NA,AC	NA,1	NA,-inf	NA,inf	NA,0.123452	0.000223828	0.000382102
3	chr2:201050124:G:A	201050124	A,NA	G,NA	1,NA	inf,NA	inf,NA	0.248858,NA	0.000223797	0.000346001
3	chr2:201157771:G:A	201157771	NA,A	NA,G	NA,1	NA,-inf	NA,inf	NA,0.093741	0.000223742	0.000381018
3	chr2:201356082:G:A	201356082	NA,A	NA,G	NA,1	NA,-inf	NA,inf	NA,0.197582	0.000223696	0.000377576
3	chr2:201604805:C:T	201604805	NA,T	NA,C	NA,1	NA,-inf	NA,inf	NA,0.0733404	0.000223636	0.000380656
3	chr2:201033064:C:A	201033064	A,NA	C,NA	1,NA	inf,NA	inf,NA	0.248278,NA	0.000223564	0.000345674
3	chr2:201668748:C:T	201668748	NA,T	NA,C	NA,1	NA,inf	NA,inf	NA,0.230567	0.000223548	0.000380476
3	chr2:201467240:G:A	201467240	NA,A	NA,G	NA,1	NA,-inf	NA,inf	NA,0.0441456	0.000223499	0.000380666
3	chr2:201485468:C:T	201485468	NA,T	NA,C	NA,1	NA,-inf	NA,inf	NA,0.201977	0.000223492	0.000380833
3	chr2:201659180:C:T	201659180	NA,T	NA,C	NA,1	NA,-inf	NA,inf	NA,0.131179	0.000223349	0.000380342
3	chr2:201045665:T:C	201045665	NA,C	NA,T	NA,1	NA,-inf	NA,inf	NA,0.116689	0.000223313	0.000380679
3	chr2:201300241:C:T	201300241	NA,T	NA,C	NA,1	NA,-inf	NA,inf	NA,0.0715961	0.000223286	0.00037746
3	chr2:201129540:T:C	201129540	NA,C	NA,T	NA,1	NA,inf	NA,inf	NA,0.137487	0.000223213	0.000383308
3	chr2:201467517:G:A	201467517	NA,A	NA,G	NA,1	NA,inf	NA,inf	NA,0.344434	0.000223122	0.000380222
3	chr2:201705532:G:A	201705532	NA,A	NA,G	NA,1	NA,-inf	NA,inf	NA,0.101393	0.000223114	0.000379742
3	chr2:201118704:G:A	201118704	NA,A	NA,G	NA,1	NA,inf	NA,inf	NA,0.136806	0.000223082	0.000382982
3	chr2:201703896:G:A	201703896	NA,A	NA,G	NA,1	NA,-inf	NA,inf	NA,0.100701	0.000223019	0.000379568
3	chr2:200951101:T:C	200951101	NA,C	NA,T	NA,1	NA,-inf	NA,inf	NA,0.0617098	0.000222919	0.000379664
3	chr2:200943758:T:G	200943758	NA,G	NA,T	NA,1	NA,-inf	NA,inf	NA,0.0931286	0.000222908	0.000379927
3	chr2:201773166:T:A	201773166	NA,A	NA,T	NA,1	NA,inf	NA,inf	NA,0.165715	0.000222888	0.000382271
3	chr2:201778386:G:C	201778386	NA,C	NA,G	NA,1	NA,inf	NA,inf	NA,0.165715	0.000222888	0.000382271
3	chr2:201412834:T:C	201412834	NA,C	NA,T	NA,1	NA,-inf	NA,inf	NA,0.0917894	0.00022279	0.000380033
3	chr2:201649170:C:T	201649170	NA,T	NA,C	NA,1	NA,-inf	NA,inf	NA,0.0932848	0.000222774	0.000378934
3	chr2:201129233:G:C	201129233	NA,C	NA,G	NA,1	NA,inf	NA,inf	NA,0.133322	0.000222625	0.000382213
3	chr2:201691842:C:T	201691842	NA,T	NA,C	NA,1	NA,-inf	NA,inf	NA,0.119689	0.000222622	0.000378985
3	chr2:200904853:T:C	200904853	NA,C	NA,T	NA,1	NA,inf	NA,inf	NA,0.0669053	0.000222616	0.00037665
3	chr2:201203849:G:A	201203849	NA,A	NA,G	NA,1	NA,-inf	NA,inf	NA,0.0948256	0.000222605	0.000378193
3	chr2:201430860:G:T	201430860	NA,T	NA,G	NA,1	NA,-inf	NA,inf	NA,0.339929	0.000222569	0.000379269
3	chr2:201214523:G:A	201214523	NA,A	NA,G	NA,1	NA,-inf	NA,inf	NA,0.0979265	0.000222501	0.000378121
3	chr2:201389335:G:A	201389335	NA,A	NA,G	NA,1	NA,-inf	NA,inf	NA,0.13593	0.000222492	0.000379067
3	chr2:201798960:A:G	201798960	NA,G	NA,A	NA,1	NA,inf	NA,inf	NA,0.134516	0.000222471	0.000378655
3	chr2:201613141:C:G	201613141	NA,G	NA,C	NA,1	NA,inf	NA,inf	NA,0.0532628	0.000222414	0.000378778
3	chr2:201456983:C:T	201456983	NA,T	NA,C	NA,1	NA,inf	NA,inf	NA,0.337358	0.000222339	0.000378878
3	chr2:201187996:A:G	201187996	NA,G	NA,A	NA,1	NA,-inf	NA,inf	NA,0.0554982	0.000222276	0.000378738
3	chr2:201202435:C:T	201202435	NA,T	NA,C	NA,1	NA,inf	NA,inf	NA,0.0236259	0.000222268	0.000377258
3	chr2:201733213:C:T	201733213	NA,T	NA,C	NA,1	NA,-inf	NA,inf	NA,0.109738	0.000222258	0.000378486
3	chr2:201628452:G:A	201628452	NA,A	NA,G	NA,1	NA,-inf	NA,inf	NA,0.107756	0.000222219	0.000378468
3	chr2:201621906:G:A	201621906	NA,A	NA,G	NA,1	NA,-inf	NA,inf	NA,0.107177	0.000222135	0.000378325
3	chr2:201369388:G:A	201369388	A,NA	G,NA	1,NA	-inf,NA	inf,NA	0.155764,NA	0.000222101	0.00037315
3	chr2:201622075:C:T	201622075	NA,T	NA,C	NA,1	NA,-inf	NA,inf	NA,0.106823	0.000222085	0.000378239
3	chr2:201652086:A:G	201652086	NA,G	NA,A	NA,1	NA,inf	NA,inf	NA,0.136189	0.000222064	0.00037896
3	chr2:201621536:C:T	201621536	NA,T	NA,C	NA,1	NA,-inf	NA,inf	NA,0.106511	0.00022204	0.000378163
3	chr2:201623148:G:A	201623148	NA,A	NA,G	NA,1	NA,-inf	NA,inf	NA,0.106511	0.00022204	0.000378163
3	chr2:201620802:A:C	201620802	NA,C	NA,A	NA,1	NA,-inf	NA,inf	NA,0.106511	0.00022204	0.000378163
3	chr2:201620741:TA:T	201620741	NA,T	NA,TA	NA,1	NA,-inf	NA,inf	NA,0.10624	0.000222002	0.000378098
3	chr2:201339065:A:G	201339065	NA,G	NA,A	NA,1	NA,-inf	NA,inf	NA,0.218104	0.000221949	0.000378445
3	chr2:201621824:A:C	201621824	NA,C	NA,A	NA,1	NA,-inf	NA,inf	NA,0.105816	0.000221941	0.000377994
3	chr2:201755115:G:A	201755115	NA,A	NA,G	NA,1	NA,inf	NA,inf	NA,0.112933	0.000221776	0.000377613
3	chr2:201221533:C:T	201221533	NA,T	NA,C	NA,1	NA,-inf	NA,inf	NA,0.0933897	0.000221737	0.000376924
3	chr2:201036466:C:G	201036466	NA,G	NA,C	NA,1	NA,-inf	NA,inf	NA,0.0990088	0.000221685	0.00037353
3	chr2:201034415:A:C	201034415	NA,C	NA,A	NA,1	NA,-inf	NA,inf	NA,0.0988646	0.000221665	0.000373502
3	chr2:201816192:A:G	201816192	NA,G	NA,A	NA,1	NA,-inf	NA,inf	NA,0.0643314	0.000221647	0.000377661
3	chr2:201610148:T:C	201610148	NA,C	NA,T	NA,1	NA,-inf	NA,inf	NA,0.187545	0.000221632	0.000377545
3	chr2:200925694:G:A	200925694	NA,A	NA,G	NA,1	NA,-inf	NA,inf	NA,0.187548	0.000221622	0.000377622
3	chr2:201124426:C:T	201124426	NA,T	NA,C	NA,1	NA,inf	NA,inf	NA,0.0568628	0.000221568	0.000375064
3	chr2:201754142:A:G	201754142	NA,G	NA,A	NA,1	NA,-inf	NA,inf	NA,0.110695	0.000221545	0.000377367
3	chr2:201038601:G:A	201038601	A,NA	G,NA	1,NA	inf,NA	inf,NA	0.243493,NA	0.000221527	0.000342881
3	chr2:201373023:T:A	201373023	NA,A	NA,T	NA,1	NA,-inf	NA,inf	NA,0.0540761	0.000221441	0.000377164
3	chr2:200821943:C:T	200821943	NA,T	NA,C	NA,1	NA,-inf	NA,inf	NA,0.0222528	0.000221428	0.000377355
3	chr2:201800284:T:A	201800284	NA,A	NA,T	NA,1	NA,inf	NA,inf	NA,0.08072	0.000221427	0.000377024
3	chr2:201049412:C:T	201049412	NA,T	NA,C	NA,1	NA,inf	NA,inf	NA,0.167862	0.000221425	0.000383117
3	chr2:201762854:C:T	201762854	NA,T	NA,C	NA,1	NA,inf	NA,inf	NA,0.153513	0.000221269	0.000379286
3	chr2:201814646:T:TA	201814646	NA,TA	NA,T	NA,1	NA,-inf	NA,inf	NA,0.0615604	0.000221244	0.000376977
3	chr2:200985591:G:A	200985591	NA,A	NA,G	NA,1	NA,-inf	NA,inf	NA,0.0956924	0.000221236	0.000372907
3	chr2:201240224:C:T	201240224	NA,T	NA,C	NA,1	NA,inf	NA,inf	NA,0.159204	0.000221199	0.000376326
3	chr2:201809604:ACT:A	201809604	NA,A	NA,ACT	NA,1	NA,-inf	NA,inf	NA,0.154295	0.000221161	0.000375788
3	chr2:200848236:T:C	200848236	NA,C	NA,T	NA,1	NA,inf	NA,inf	NA,0.132882	0.000221028	0.000378071
3	chr2:201538725:G:A	201538725	NA,A	NA,G	NA,1	NA,-inf	NA,inf	NA,0.181253	0.000221007	0.000376299
3	chr2:201691908:C:T	201691908	NA,T	NA,C	NA,1	NA,-inf	NA,inf	NA,0.109199	0.000220973	0.000376643
3	chr2:201770466:TA:T	201770466	NA,T	NA,TA	NA,1	NA,inf	NA,inf	NA,0.123226	0.000220808	0.00037513
3	chr2:201072876:T:C	201072876	C,C	T,T	1,1	inf,-inf	inf,inf	0.448068,0.791179	0.000220771	0.000312973
3	chr2:201446432:G:A	201446432	A,A	G,G	1,1	inf,-inf	inf,inf	3.7224,0.199352	0.000220746	0.000500242
3	chr2:201232527:C:T	201232527	NA,T	NA,C	NA,1	NA,inf	NA,inf	NA,0.171179	0.000220685	0.000375883
3	chr2:201790822:C:T	201790822	T,T	C,C	1,1	inf,inf	inf,inf	1.1289,0.169771	0.000220633	0.000387445
3	chr2:201510700:G:A	201510700	NA,A	NA,G	NA,1	NA,-inf	NA,inf	NA,0.0570891	0.000220508	0.00037464
3	chr2:201636433:C:T	201636433	NA,T	NA,C	NA,1	NA,-inf	NA,inf	NA,0.0947342	0.000220447	0.000375448
3	chr2:200866565:G:A	200866565	NA,A	NA,G	NA,1	NA,-inf	NA,inf	NA,0.0843519	0.000220383	0.000373578
3	chr2:200987671:C:A	200987671	A,NA	C,NA	1,NA	inf,NA	inf,NA	0.240595,NA	0.000220376	0.000341294
3	chr2:201647326:G:A	201647326	NA,A	NA,G	NA,1	NA,-inf	NA,inf	NA,0.159703	0.000220293	0.000374663
3	chr2:201787442:G:A	201787442	NA,A	NA,G	NA,1	NA,inf	NA,inf	NA,0.121814	0.000220253	0.000374238
3	chr2:201230852:C:T	201230852	NA,T	NA,C	NA,1	NA,-inf	NA,inf	NA,0.0818078	0.000220241	0.00037434
3	chr2:201433641:C:A	201433641	NA,A	NA,C	NA,1	NA,-inf	NA,inf	NA,0.180522	0.000220235	0.000375261
3	chr2:201654285:C:T	201654285	NA,T	NA,C	NA,1	NA,-inf	NA,inf	NA,0.00650045	0.000220216	0.000375171
3	chr2:201450882:T:C	201450882	NA,C	NA,T	NA,1	NA,-inf	NA,inf	NA,0.180094	0.000220186	0.000375176
3	chr2:201702838:A:G	201702838	NA,G	NA,A	NA,1	NA,-inf	NA,inf	NA,0.0882055	0.000220096	0.000374986
3	chr2:201390400:A:C	201390400	NA,C	NA,A	NA,1	NA,-inf	NA,inf	NA,0.116579	0.00021993	0.000374676
3	chr2:200886432:T:C	200886432	NA,C	NA,T	NA,1	NA,inf	NA,inf	NA,0.104179	0.000219929	0.000377984
3	chr2:201169774:C:T	201169774	T,NA	C,NA	1,NA	inf,NA	inf,NA	0.237347,NA	0.000219703	0.000340512
3	chr2:201105749:T:C	201105749	NA,C	NA,T	NA,1	NA,inf	NA,inf	NA,0.0210126	0.000219673	0.000371871
3	chr2:201800276:T:C	201800276	NA,C	NA,T	NA,1	NA,-inf	NA,inf	NA,0.0520779	0.000219662	0.000374259
3	chr2:200947940:G:A	200947940	NA,A	NA,G	NA,1	NA,inf	NA,inf	NA,0.15362	0.00021959	0.000379337
3	chr2:201273615:C:T	201273615	NA,T	NA,C	NA,1	NA,inf	NA,inf	NA,0.0285567	0.000219573	0.000373912
3	chr2:201027549:G:A	201027549	A,NA	G,NA	1,NA	inf,NA	inf,NA	0.238575,NA	0.000219568	0.000340212
3	chr2:201392653:T:A	201392653	NA,A	NA,T	NA,1	NA,-inf	NA,inf	NA,0.113411	0.00021955	0.000374031
3	chr2:200886814:T:C	200886814	NA,C	NA,T	NA,1	NA,inf	NA,inf	NA,0.150306	0.000219469	0.000379127
3	chr2:201387349:A:G	201387349	NA,G	NA,A	NA,1	NA,-inf	NA,inf	NA,0.111876	0.00021937	0.000373717
3	chr2:201383267:T:C	201383267	NA,C	NA,T	NA,1	NA,-inf	NA,inf	NA,0.111639	0.000219342	0.000373669
3	chr2:201419263:C:T	201419263	NA,T	NA,C	NA,1	NA,-inf	NA,inf	NA,0.110759	0.000219236	0.000373492
3	chr2:201071138:G:A	201071138	A,A	G,G	1,1	inf,-inf	inf,inf	0.409453,0.834698	0.000219205	0.000311998
3	chr2:201469280:T:C	201469280	NA,C	NA,T	NA,1	NA,inf	NA,inf	NA,0.0440717	0.000219193	0.00037327
3	chr2:201695838:A:C	201695838	NA,C	NA,A	NA,1	NA,inf	NA,inf	NA,0.134529	0.000219169	0.000375852
3	chr2:201397910:G:C	201397910	NA,C	NA,G	NA,1	NA,-inf	NA,inf	NA,0.109974	0.000219144	0.000373335
3	chr2:201078051:C:T	201078051	T,T	C,C	1,1	inf,-inf	inf,inf	0.443569,0.792109	0.000219125	0.000310838
3	chr2:201395213:G:A	201395213	NA,A	NA,G	NA,1	NA,-inf	NA,inf	NA,0.10856	0.000218979	0.000373052
3	chr2:201641352:T:C	201641352	NA,C	NA,T	NA,1	NA,-inf	NA,inf	NA,0.0939433	0.000218971	0.000372638
3	chr2:200970748:G:A	200970748	A,A	G,G	1,1	inf,inf	inf,inf	0.243338,1.08101	0.00021895	0.000350912
3	chr2:201081407:C:T	201081407	NA,T	NA,C	NA,1	NA,inf	NA,inf	NA,0.145444	0.000218897	0.0003779
3	chr2:201667672:G:T	201667672	NA,T	NA,G	NA,1	NA,inf	NA,inf	NA,0.0800833	0.000218893	0.000372396
3	chr2:200981360:G:A	200981360	A,NA	G,NA	1,NA	inf,NA	inf,NA	0.235921,NA	0.00021889	0.000339284
3	chr2:201643392:A:C	201643392	NA,C	NA,A	NA,1	NA,-inf	NA,inf	NA,0.0649796	0.000218886	0.000372404
3	chr2:201125734:A:G	201125734	NA,G	NA,A	NA,1	NA,-inf	NA,inf	NA,0.101265	0.000218873	0.000372839
3	chr2:200918284:T:C	200918284	NA,C	NA,T	NA,1	NA,-inf	NA,inf	NA,0.0289256	0.000218869	0.000372972
3	chr2:200975541:T:A	200975541	NA,A	NA,T	NA,1	NA,-inf	NA,inf	NA,0.158113	0.000218861	0.00037281
3	chr2:201145378:C:A	201145378	NA,A	NA,C	NA,1	NA,-inf	NA,inf	NA,0.155001	0.000218839	0.000374302
3	chr2:200875161:T:C	200875161	C,NA	T,NA	1,NA	inf,NA	inf,NA	0.23816,NA	0.000218813	0.000339342
3	chr2:201143259:A:C	201143259	NA,C	NA,A	NA,1	NA,-inf	NA,inf	NA,0.156136	0.000218812	0.000374255
3	chr2:201750826:G:A	201750826	NA,A	NA,G	NA,1	NA,inf	NA,inf	NA,0.0417238	0.000218804	0.000372406
3	chr2:201463870:T:C	201463870	NA,C	NA,T	NA,1	NA,-inf	NA,inf	NA,0.124322	0.000218743	0.000372559
3	chr2:201356583:T:C	201356583	NA,C	NA,T	NA,1	NA,-inf	NA,inf	NA,0.0278745	0.000218606	0.000372324
3	chr2:201148453:C:T	201148453	NA,T	NA,C	NA,1	NA,-inf	NA,inf	NA,0.178691	0.000218605	0.000374863
3	chr2:200942013:A:G	200942013	NA,G	NA,A	NA,1	NA,-inf	NA,inf	NA,0.15673	0.000218592	0.000372333
3	chr2:201116157:C:G	201116157	NA,G	NA,C	NA,1	NA,inf	NA,inf	NA,0.143771	0.000218576	0.000377219
3	chr2:201173825:T:C	201173825	NA,C	NA,T	NA,1	NA,inf	NA,inf	NA,0.0393221	0.000218547	0.000371787
3	chr2:200861667:T:C	200861667	C,NA	T,NA	1,NA	inf,NA	inf,NA	0.241542,NA	0.000218502	0.000339327
3	chr2:201269598:T:C	201269598	NA,C	NA,T	NA,1	NA,inf	NA,inf	NA,0.0226171	0.000218501	0.000372131
3	chr2:201784967:G:A	201784967	NA,A	NA,G	NA,1	NA,inf	NA,inf	NA,0.129439	0.000218475	0.000374069
3	chr2:201719316:C:T	201719316	NA,T	NA,C	NA,1	NA,inf	NA,inf	NA,0.123882	0.000218412	0.000374093
3	chr2:201393896:C:T	201393896	NA,T	NA,C	NA,1	NA,-inf	NA,inf	NA,0.10313	0.000218409	0.00037207
3	chr2:200824745:C:T	200824745	NA,T	NA,C	NA,1	NA,-inf	NA,inf	NA,0.0425891	0.000218396	0.000372836
3	chr2:200939839:A:C	200939839	C,NA	A,NA	1,NA	inf,NA	inf,NA	0.235783,NA	0.000218351	0.000338543
3	chr2:201722592:T:C	201722592	NA,C	NA,T	NA,1	NA,-inf	NA,inf	NA,0.0670763	0.000218329	0.000371643
3	chr2:201155237:A:C	201155237	NA,C	NA,A	NA,1	NA,-inf	NA,inf	NA,0.174838	0.000218242	0.000374166
3	chr2:201601328:AGACT:A	201601328	NA,A	NA,AGACT	NA,1	NA,inf	NA,inf	NA,0.0701605	0.000218237	0.000372207
3	chr2:201289327:C:T	201289327	NA,T	NA,C	NA,1	NA,inf	NA,inf	NA,0.0300035	0.000218232	0.00037175
3	chr2:201572395:C:T	201572395	NA,T	NA,C	NA,1	NA,inf	NA,inf	NA,0.265609	0.000218231	0.000371852
3	chr2:201803386:A:G	201803386	NA,G	NA,A	NA,1	NA,-inf	NA,inf	NA,0.0403881	0.000218219	0.000371766
3	chr2:200867848:T:C	200867848	C,NA	T,NA	1,NA	inf,NA	inf,NA	0.23631,NA	0.000218217	0.000338464
3	chr2:201239063:T:C	201239063	NA,C	NA,T	NA,1	NA,-inf	NA,inf	NA,0.234389	0.00021819	0.00037226
3	chr2:201750607:T:C	201750607	NA,C	NA,T	NA,1	NA,inf	NA,inf	NA,0.0366036	0.000218182	0.000371351
3	chr2:201746372:T:C	201746372	NA,C	NA,T	NA,1	NA,inf	NA,inf	NA,0.0258399	0.000218173	0.000371693
3	chr2:200831776:G:A	200831776	NA,A	NA,G	NA,1	NA,-inf	NA,inf	NA,0.045487	0.000218155	0.000371725
3	chr2:200899144:A:G	200899144	NA,G	NA,A	NA,1	NA,inf	NA,inf	NA,0.0918295	0.000218126	0.000374451
3	chr2:201717675:G:A	201717675	NA,A	NA,G	NA,1	NA,inf	NA,inf	NA,0.120967	0.000218107	0.000373542
```
