## Supplementary material for "Characterization of shared and ancestry-specific signals driving complex traits using multi-ancestry fine-mapping": susiex_nc3.cs80.snp

```
BP	SNP	PIP(CS1)	LogBF(CS1,Pop1)	LogBF(CS1,Pop2)	PIP(CS2)	LogBF(CS2,Pop1)	LogBF(CS2,Pop2)	PIP(CS3)	LogBF(CS3,Pop1)	LogBF(CS3,Pop2)
200821399	chr2:200821399:T:C	4.74943e-07	-1.61006	-0.124227	7.84899e-05	-1.66768	-0.219344	0.000114164	-1.67066	-0.199151
200821635	chr2:200821635:A:C	1.32205e-06	-1.40342e-10	-0.710538	0.000264555	-1.40342e-10	-0.671942	0.000386871	-1.40342e-10	-0.649364
200821943	chr2:200821943:C:T	7.73853e-07	-1.40342e-10	-1.2461	0.000155188	-1.40342e-10	-1.20536	0.000221428	-1.40342e-10	-1.20736
200824185	chr2:200824185:C:T	1.71228e-06	-1.40342e-10	-0.451895	0.000239775	-1.40342e-10	-0.770293	0.000340933	-1.40342e-10	-0.775768
200824217	chr2:200824217:G:A	9.61215e-07	-1.02928	-2.77775e-10	0.000518133	0.000238774	-2.77775e-10	0.00031284	-0.861762	-2.77775e-10
200824521	chr2:200824521:A:T	1.58966e-07	-1.66608	-1.16271	3.83113e-05	-1.44322	-1.16102	5.30992e-05	-1.45857	-1.17672
200824745	chr2:200824745:C:T	7.86325e-07	-1.40342e-10	-1.23011	0.000153688	-1.40342e-10	-1.21507	0.000218396	-1.40342e-10	-1.22114
200824751	chr2:200824751:A:G	8.07038e-07	-1.40342e-10	-1.20411	0.000159875	-1.40342e-10	-1.1756	0.000232954	-1.40342e-10	-1.15661
200824754	chr2:200824754:T:C	1.79245e-07	-1.67475	-1.03397	3.69756e-05	-1.50651	-1.13323	4.87984e-05	-1.58951	-1.13024
200824821	chr2:200824821:G:A	5.46286e-07	-1.59434	-2.77775e-10	9.71597e-05	-1.67364	-2.77775e-10	0.000139318	-1.67069	-2.77775e-10
200824839	chr2:200824839:T:C	8.03657e-07	-1.40342e-10	-1.20831	0.000158951	-1.40342e-10	-1.1814	0.00023143	-1.40342e-10	-1.16318
200825290	chr2:200825290:CCT:C	1.59397e-07	-1.60983	-1.21625	4.47071e-05	-1.26914	-1.18072	5.56623e-05	-1.41222	-1.17593
200825372	chr2:200825372:A:T	1.88256e-07	-1.67799	-0.981679	3.62064e-05	-1.54578	-1.11498	4.81427e-05	-1.61451	-1.11878
200825528	chr2:200825528:C:T	9.60183e-07	-1.40342e-10	-1.03035	0.000189606	-1.40342e-10	-1.00504	0.000274364	-1.40342e-10	-0.992998
200825792	chr2:200825792:A:G	3.28625e-06	-1.40342e-10	0.200023	0.000658265	-1.40342e-10	0.239615	0.000970317	-1.40342e-10	0.270168
200825995	chr2:200825995:A:G	7.96157e-07	-1.40342e-10	-1.21768	0.000156988	-1.40342e-10	-1.19382	0.000228178	-1.40342e-10	-1.17733
200826065	chr2:200826065:C:CTTAAT	1.33353e-06	-1.40342e-10	-0.701895	0.000266921	-1.40342e-10	-0.66304	0.000390397	-1.40342e-10	-0.64029
200826627	chr2:200826627:ACCTTGAATCAGAACCTCAGTTGTTAAAGGCTTAACTGCTTGTGGCAACTACTATAGTGCTCTAGTGGGGACAGTGGTTAAAATCTGCAGAATC:A	7.85196e-07	-1.40342e-10	-1.23155	0.000149106	-1.40342e-10	-1.24534	0.000213113	-1.40342e-10	-1.24563
200827726	chr2:200827726:T:A	7.9331e-07	-0.150516	-1.07075	3.89562e-05	-1.49483	-1.09272	5.38811e-05	-1.53613	-1.08454
200828053	chr2:200828053:T:C	1.17709e-06	-1.1742	0.347517	0.000157724	-1.52349	0.334347	0.000238425	-1.50987	0.376474
200829144	chr2:200829144:A:T	5.60275e-07	-1.23213	-0.336926	7.4749e-05	-1.55284	-0.383012	0.000110536	-1.54183	-0.360286
200829642	chr2:200829642:G:C	7.74595e-07	-1.40342e-10	-1.24514	0.000149036	-1.40342e-10	-1.24581	0.000213	-1.40342e-10	-1.24616
200829702	chr2:200829702:AAGCC:A	2.62885e-07	-1.52315	-0.802616	9.38159e-05	-0.903663	-0.804995	8.07738e-05	-1.44101	-0.77479
200830461	chr2:200830461:G:A	1.14184e-06	-1.40342e-10	-0.85708	0.000224478	-1.40342e-10	-0.836217	0.000326416	-1.40342e-10	-0.819282
200830649	chr2:200830649:A:C	7.93047e-07	-1.40342e-10	-1.2216	0.000172998	-1.40342e-10	-1.09671	0.00025056	-1.40342e-10	-1.08376
200830804	chr2:200830804:A:G	1.5268e-06	-1.40342e-10	-0.566547	0.000266202	-1.40342e-10	-0.665736	0.000388153	-1.40342e-10	-0.646055
200831136	chr2:200831136:G:A	9.40272e-07	0.0103573	-1.06167	4.17402e-05	-1.43754	-1.08099	5.73141e-05	-1.48541	-1.07349
200831145	chr2:200831145:C:T	8.22268e-07	-1.40342e-10	-1.18541	0.000185083	-1.40342e-10	-1.02919	0.000268812	-1.40342e-10	-1.01344
200831738	chr2:200831738:C:T	5.37287e-07	-1.61095	-2.77775e-10	9.67158e-05	-1.67822	-2.77775e-10	0.000138386	-1.67741	-2.77775e-10
200831776	chr2:200831776:G:A	7.75755e-07	-1.40342e-10	-1.24364	0.000152828	-1.40342e-10	-1.22068	0.000218155	-1.40342e-10	-1.22225
200832410	chr2:200832410:C:A	5.02302e-07	-1.67828	-2.77775e-10	0.000103991	-1.60569	-2.77775e-10	0.00014768	-1.61241	-2.77775e-10
200832466	chr2:200832466:G:T	7.74246e-07	-1.40342e-10	-1.24559	0.000149829	-1.40342e-10	-1.2405	0.000213691	-1.40342e-10	-1.24292
200832472	chr2:200832472:G:A	1.02611e-06	-1.40342e-10	-0.963944	0.000188632	-1.40342e-10	-1.0102	0.000267991	-1.40342e-10	-1.0165
200832481	chr2:200832481:C:T	2.92595e-06	1.02807	-0.944171	7.03927e-05	-1.12117	-0.874737	9.40538e-05	-1.18849	-0.875096
200832690	chr2:200832690:T:C	7.74528e-07	-1.40342e-10	-1.24523	0.000149046	-1.40342e-10	-1.24574	0.000213001	-1.40342e-10	-1.24616
200832851	chr2:200832851:A:G	1.82607e-06	-1.40342e-10	-0.387556	0.000326821	-1.40342e-10	-0.460579	0.00047037	-1.40342e-10	-0.453934
200832999	chr2:200832999:G:A	1.64451e-07	-1.58149	-1.21338	4.56153e-05	-1.2527	-1.17705	5.67391e-05	-1.39766	-1.17133
200833435	chr2:200833435:G:A	3.20698e-06	-1.40342e-10	0.175605	0.000737377	-1.40342e-10	0.353107	0.0011158	-1.40342e-10	0.409877
200834007	chr2:200834007:T:A	1.04024e-06	-1.40342e-10	-0.950268	0.000205628	-1.40342e-10	-0.923924	0.000297928	-1.40342e-10	-0.910603
200834464	chr2:200834464:C:T	1.47513e-06	-1.40342e-10	-0.600979	0.000296007	-1.40342e-10	-0.559609	0.000433074	-1.40342e-10	-0.536546
200834482	chr2:200834482:G:A	1.73976e-07	-1.54872	-1.18984	5.03258e-05	-1.18692	-1.14455	6.19229e-05	-1.3439	-1.13767
200834654	chr2:200834654:C:T	9.693e-07	-1.40342e-10	-1.0209	0.00017964	-1.40342e-10	-1.05904	0.000255686	-1.40342e-10	-1.0635
200834702	chr2:200834702:T:C	8.13655e-07	-1.40342e-10	-1.19594	0.000161233	-1.40342e-10	-1.16714	0.000228974	-1.40342e-10	-1.17385
200834988	chr2:200834988:G:A	2.30848e-06	-1.40342e-10	-0.153135	0.000460001	-1.40342e-10	-0.118764	0.000674843	-1.40342e-10	-0.092974
200835137	chr2:200835137:G:A	1.80148e-07	-1.66319	-1.04052	3.64693e-05	-1.49436	-1.15916	4.78999e-05	-1.5763	-1.16204
200835623	chr2:200835623:C:T	9.64615e-07	-1.27692	0.251166	0.000135936	-1.57961	0.241799	0.000204692	-1.56856	0.282616
200835836	chr2:200835836:G:A	1.63625e-06	-1.40342e-10	-0.497314	0.000329836	-1.40342e-10	-0.451397	0.00048347	-1.40342e-10	-0.426465
200836476	chr2:200836476:G:A	8.08227e-07	-1.40342e-10	-1.20264	0.000160035	-1.40342e-10	-1.1746	0.000233259	-1.40342e-10	-1.1553
200836489	chr2:200836489:A:G	3.60267e-06	-1.40342e-10	0.29195	0.000833308	-1.40342e-10	0.475411	0.0012628	-1.40342e-10	0.533636
200836973	chr2:200836973:A:G	1.72209e-06	-1.40342e-10	-0.446184	0.000320678	-1.40342e-10	-0.479556	0.000458155	-1.40342e-10	-0.480247
200837248	chr2:200837248:CT:C	1.69268e-07	-1.52206	-1.24394	4.56817e-05	-1.18316	-1.24513	5.63015e-05	-1.33234	-1.2444
200837296	chr2:200837296:T:C	1.78015e-07	-1.56383	-1.15178	4.50936e-05	-1.24614	-1.19511	5.57791e-05	-1.38632	-1.19973
200837427	chr2:200837427:C:T	1.60363e-06	-1.40342e-10	-0.517453	0.000323153	-1.40342e-10	-0.471866	0.00047364	-1.40342e-10	-0.447008
200837504	chr2:200837504:C:G	5.02346e-07	-1.67819	-2.77775e-10	0.000103787	-1.60765	-2.77775e-10	0.000147402	-1.61429	-2.77775e-10
200837716	chr2:200837716:CACAT:C	1.64651e-06	-1.40342e-10	-0.491063	0.000331989	-1.40342e-10	-0.444891	0.000486701	-1.40342e-10	-0.419803
200838210	chr2:200838210:A:C	1.52659e-06	-1.40342e-10	-0.56669	0.000285232	-1.40342e-10	-0.596691	0.000407288	-1.40342e-10	-0.597933
200838518	chr2:200838518:G:A	1.38739e-06	-1.40342e-10	-0.662296	0.000245252	-1.40342e-10	-0.747705	0.000355882	-1.40342e-10	-0.732855
200838951	chr2:200838951:A:T	5.08375e-07	-1.66626	-2.77775e-10	0.000102854	-1.61669	-2.77775e-10	0.000148849	-1.60452	-2.77775e-10
200838953	chr2:200838953:C:T	5.12846e-07	-1.6575	-2.77775e-10	0.000101801	-1.62698	-2.77775e-10	0.000147271	-1.61518	-2.77775e-10
200839150	chr2:200839150:C:T	1.42265e-06	-1.40342e-10	-0.637202	0.000285252	-1.40342e-10	-0.59662	0.000417469	-1.40342e-10	-0.573243
200839290	chr2:200839290:G:A	2.02204e-06	-1.40342e-10	-0.285618	0.000424754	-1.40342e-10	-0.198481	0.000638724	-1.40342e-10	-0.147982
200839341	chr2:200839341:T:C	1.79339e-07	-1.64025	-1.06795	4.10265e-05	-1.37929	-1.15649	5.20838e-05	-1.48978	-1.16482
200840218	chr2:200840218:C:T	1.38289e-06	-1.40342e-10	-0.665549	0.000313124	-1.40342e-10	-0.503393	0.000458433	-1.40342e-10	-0.479639
200840261	chr2:200840261:G:T	7.80324e-07	-1.40342e-10	-1.23777	0.000149044	-1.40342e-10	-1.24575	0.000213008	-1.40342e-10	-1.24613
200840268	chr2:200840268:G:A	1.17358e-06	-0.829668	-2.77775e-10	0.00011284	-1.52402	-2.77775e-10	0.000157712	-1.54668	-2.77775e-10
200840362	chr2:200840362:G:A	2.92221e-07	-0.996647	-1.22332	9.72247e-05	-0.429834	-1.24313	0.000114522	-0.622483	-1.24421
200841513	chr2:200841513:C:T	4.17172e-07	-1.41014	-0.453844	0.000117477	-1.0682	-0.415545	0.00013306	-1.33249	-0.38416
200841531	chr2:200841531:C:T	7.77842e-07	-1.40342e-10	-1.24095	0.000152435	-1.40342e-10	-1.22325	0.00021798	-1.40342e-10	-1.22305
200841624	chr2:200841624:G:A	6.03815e-07	-0.461397	-1.03281	7.86063e-05	-0.683372	-1.20217	0.000107961	-0.716617	-1.20906
200841662	chr2:200841662:G:A	3.57551e-07	-0.846047	-1.17215	3.35148e-05	-1.66629	-1.07172	4.80204e-05	-1.67452	-1.0613
200841704	chr2:200841704:G:A	1.77774e-06	-1.40342e-10	-0.414382	0.000246636	-1.40342e-10	-0.742077	0.00035044	-1.40342e-10	-0.748265
200842493	chr2:200842493:T:C	1.64707e-07	-1.56767	-1.22563	4.64632e-05	-1.24702	-1.16432	5.90094e-05	-1.38198	-1.14778
200842602	chr2:200842602:AC:A	1.01501e-06	-1.40342e-10	-0.974829	0.000210211	-1.40342e-10	-0.901882	0.000303929	-1.40342e-10	-0.890662
200842639	chr2:200842639:A:C	9.10861e-07	-1.40342e-10	-1.08309	0.000171606	-1.40342e-10	-1.10479	0.000243368	-1.40342e-10	-1.11288
200843029	chr2:200843029:G:A	9.14699e-07	-1.40342e-10	-1.07888	0.000172272	-1.40342e-10	-1.10092	0.000244257	-1.40342e-10	-1.10923
200843782	chr2:200843782:G:A	1.11051e-06	-1.40342e-10	-0.884902	0.00022017	-1.40342e-10	-0.85559	0.000319614	-1.40342e-10	-0.84034
200843952	chr2:200843952:T:A	9.20785e-07	-1.40342e-10	-1.07225	0.00017332	-1.40342e-10	-1.09485	0.000245698	-1.40342e-10	-1.10335
200844029	chr2:200844029:T:C	5.23072e-07	-1.63776	-2.77775e-10	9.91601e-05	-1.65326	-2.77775e-10	0.00014289	-1.64538	-2.77775e-10
200844082	chr2:200844082:C:T	1.51675e-06	-1.40342e-10	-0.573154	0.000304716	-1.40342e-10	-0.530612	0.000446305	-1.40342e-10	-0.506451
200844436	chr2:200844436:C:T	7.80479e-07	-1.40342e-10	-1.23757	0.000166329	-1.40342e-10	-1.13602	0.000240371	-1.40342e-10	-1.12527
200844518	chr2:200844518:A:G	1.08031e-06	-1.40342e-10	-0.912477	0.000214685	-1.40342e-10	-0.88082	0.000312049	-1.40342e-10	-0.864295
200844706	chr2:200844706:A:G	2.44329e-07	-1.62344	-0.775524	4.67013e-05	-1.67356	-0.732663	6.78429e-05	-1.67547	-0.714793
200844738	chr2:200844738:T:C	5.48719e-07	-1.58989	-2.77775e-10	0.000137383	-1.32722	-2.77775e-10	0.000200171	-1.30828	-2.77775e-10
200844968	chr2:200844968:G:A	7.73909e-07	-1.40342e-10	-1.24602	0.000149608	-1.40342e-10	-1.24198	0.00021346	-1.40342e-10	-1.24401
200845455	chr2:200845455:C:T	8.67714e-07	-1.40342e-10	-1.13162	0.000172564	-1.40342e-10	-1.09922	0.000245944	-1.40342e-10	-1.10235
200846657	chr2:200846657:G:T	1.78695e-07	-1.64987	-1.06193	2.92507e-05	-1.67635	-1.19774	4.18544e-05	-1.67778	-1.19548
200846769	chr2:200846769:C:T	9.00485e-07	-1.40342e-10	-1.09455	0.000173299	-1.40342e-10	-1.09497	0.000246493	-1.40342e-10	-1.10012
200846866	chr2:200846866:G:A	1.33078e-06	-1.40342e-10	-0.70396	0.000264841	-1.40342e-10	-0.670864	0.000386259	-1.40342e-10	-0.650946
200847074	chr2:200847074:A:G	4.58706e-07	-0.788651	-0.980418	0.000431277	0.73291	-0.916152	0.000671335	0.819659	-0.917845
200847170	chr2:200847170:G:A	9.9644e-07	-0.99329	-2.77775e-10	0.000129081	-1.38956	-2.77775e-10	0.000181447	-1.40649	-2.77775e-10
200848066	chr2:200848066:A:AGG	8.01524e-07	-1.40342e-10	-1.21096	0.000157253	-1.40342e-10	-1.19214	0.000224464	-1.40342e-10	-1.19374
200848101	chr2:200848101:AAG:A	4.31314e-07	-1.28781	-0.542831	0.000132427	-0.836897	-0.527066	0.00014108	-1.14787	-0.510261
200848142	chr2:200848142:GAC:G	1.8116e-06	-1.40342e-10	-0.395511	0.000368431	-1.40342e-10	-0.34074	0.000548617	-1.40342e-10	-0.300053
200848215	chr2:200848215:C:T	9.27039e-07	-0.954997	-0.110486	0.000461017	-0.368827	0.252269	0.00048888	-0.760224	0.344887
200848236	chr2:200848236:T:C	8.3859e-07	-1.40342e-10	-1.16576	0.000156239	-1.40342e-10	-1.19861	0.000221028	-1.40342e-10	-1.20917
200848312	chr2:200848312:T:C	6.09343e-07	-0.660478	-0.824618	0.000298434	0.0616604	-0.613105	0.00026927	-0.427885	-0.583855
200848313	chr2:200848313:G:A	1.63878e-06	-0.862012	0.366242	0.000790089	-0.205358	0.627512	0.000769481	-0.6441	0.682362
200848388	chr2:200848388:G:T	1.77798e-06	-1.40342e-10	-0.414243	0.000245942	-1.40342e-10	-0.744896	0.0003495	-1.40342e-10	-0.750951
200848731	chr2:200848731:T:C	2.3527e-07	-1.66997	-0.766772	6.07233e-05	-1.65471	-0.488959	8.70768e-05	-1.656	-0.484667
200848973	chr2:200848973:A:T	8.45552e-07	-1.40342e-10	-1.15749	0.000168694	-1.40342e-10	-1.12191	0.000246876	-1.40342e-10	-1.09857
200848975	chr2:200848975:C:T	1.96502e-07	-1.43815	-1.17866	3.2372e-05	-1.57066	-1.20204	4.42674e-05	-1.62063	-1.19658
200850005	chr2:200850005:A:T	3.59877e-07	-1.242	-0.76972	5.82986e-05	-1.62652	-0.557899	8.75373e-05	-1.59038	-0.545008
200850136	chr2:200850136:TTTC:T	1.24101e-06	-1.40342e-10	-0.773798	0.000248148	-1.40342e-10	-0.735969	0.000362417	-1.40342e-10	-0.71466
200850280	chr2:200850280:C:G	8.6655e-07	-1.40342e-10	-1.13296	0.000158991	-1.40342e-10	-1.18114	0.000224339	-1.40342e-10	-1.1943
200851185	chr2:200851185:T:C	5.51052e-07	-1.58565	-2.77775e-10	9.84206e-05	-1.66074	-2.77775e-10	0.000141478	-1.65531	-2.77775e-10
200851336	chr2:200851336:T:C	1.72897e-07	-1.63234	-1.11244	3.44314e-05	-1.57767	-1.13336	5.04901e-05	-1.55396	-1.13172
200851342	chr2:200851342:C:T	1.03437e-06	-1.40342e-10	-0.955931	0.000216506	-1.40342e-10	-0.872376	0.000316347	-1.40342e-10	-0.850613
200851830	chr2:200851830:G:C	1.58222e-07	-1.63876	-1.19472	2.87731e-05	-1.66452	-1.22604	4.08082e-05	-1.66348	-1.23509
200852026	chr2:200852026:G:A	5.02258e-07	-1.67837	-2.77775e-10	0.000106068	-1.58591	-2.77775e-10	0.000153249	-1.57539	-2.77775e-10
200852063	chr2:200852063:G:A	3.47133e-07	-1.24205	-0.805717	9.3323e-05	-0.813673	-0.900253	0.000119448	-0.929533	-0.895041
200852451	chr2:200852451:T:C	1.17696e-06	-1.40342e-10	-0.826792	0.000224963	-1.40342e-10	-0.834057	0.000321467	-1.40342e-10	-0.83456
200852736	chr2:200852736:TCA:T	4.39242e-07	-0.745826	-1.0666	3.24082e-05	-1.67684	-1.09475	4.70832e-05	-1.64228	-1.11326
200853045	chr2:200853045:T:C	1.0341e-06	-1.40342e-10	-0.95619	0.000216299	-1.40342e-10	-0.873333	0.000307927	-1.40342e-10	-0.877591
200853187	chr2:200853187:T:G	3.62026e-07	-1.64685	-0.358912	7.76138e-05	-1.60097	-0.297275	0.000113832	-1.57933	-0.293396
200853921	chr2:200853921:T:C	8.27908e-07	-1.40342e-10	-1.17858	0.000192565	-1.40342e-10	-0.989557	0.000279967	-1.40342e-10	-0.972781
200854012	chr2:200854012:C:T	1.84681e-06	-1.40342e-10	-0.376264	0.000321151	-1.40342e-10	-0.478081	0.000469026	-1.40342e-10	-0.456796
200854314	chr2:200854314:T:C	8.16845e-07	-1.40342e-10	-1.19203	0.000151256	-1.40342e-10	-1.23102	0.000215118	-1.40342e-10	-1.23627
200854361	chr2:200854361:T:C	9.09956e-07	-1.40342e-10	-1.08408	0.000165208	-1.40342e-10	-1.14279	0.000232266	-1.40342e-10	-1.15957
200855193	chr2:200855193:A:G	3.36071e-07	-1.64517	-0.434986	7.19877e-05	-1.59755	-0.375947	0.000105612	-1.57545	-0.372238
200855317	chr2:200855317:A:G	1.13104e-06	-1.40342e-10	-0.866583	0.000239698	-1.40342e-10	-0.770614	0.000350404	-1.40342e-10	-0.748367
200855449	chr2:200855449:G:A	1.71373e-07	-1.67306	-1.08057	3.35612e-05	-1.67836	-1.05826	5.00294e-05	-1.67415	-1.02069
200855595	chr2:200855595:A:AG	1.02462e-06	-1.40342e-10	-0.965405	0.000214338	-1.40342e-10	-0.882436	0.000313193	-1.40342e-10	-0.860633
200855872	chr2:200855872:G:A	1.21651e-06	-1.40342e-10	-0.793736	0.00024296	-1.40342e-10	-0.757098	0.000354654	-1.40342e-10	-0.736312
200856095	chr2:200856095:T:C	3.21583e-07	-1.65994	-0.464285	6.85745e-05	-1.61834	-0.403726	0.000100356	-1.59861	-0.400122
200856113	chr2:200856113:C:A	1.64378e-06	-1.40342e-10	-0.492727	0.000385693	-1.40342e-10	-0.294952	0.000564599	-1.40342e-10	-0.271339
200856219	chr2:200856219:T:G	1.17108e-06	-1.40342e-10	-0.831798	0.000249211	-1.40342e-10	-0.731693	0.000365589	-1.40342e-10	-0.705944
200856411	chr2:200856411:G:A	3.79511e-07	-1.48902	-0.46957	7.43431e-05	-1.66343	-0.277871	0.000105988	-1.67486	-0.269262
200856829	chr2:200856829:T:C	1.23339e-06	-1.40342e-10	-0.779961	0.000246668	-1.40342e-10	-0.741948	0.000360185	-1.40342e-10	-0.720837
200857007	chr2:200857007:C:T	1.03637e-06	-1.40342e-10	-0.954	0.000193346	-1.40342e-10	-0.985512	0.000272581	-1.40342e-10	-0.999519
200857059	chr2:200857059:C:T	1.4996e-07	-1.6782	-1.20891	3.01975e-05	-1.62445	-1.21779	4.38759e-05	-1.60909	-1.217
200857433	chr2:200857433:A:G	1.78646e-07	-1.46614	-1.24593	4.94771e-05	-1.10883	-1.23965	7.18005e-05	-1.0944	-1.23917
200857462	chr2:200857462:C:T	1.08101e-06	-1.40342e-10	-0.911831	0.00020723	-1.40342e-10	-0.916163	0.000296448	-1.40342e-10	-0.915582
200857597	chr2:200857597:T:C	1.04438e-06	-1.40342e-10	-0.946303	0.000200293	-1.40342e-10	-0.950213	0.000286471	-1.40342e-10	-0.949816
200858104	chr2:200858104:C:A	3.65695e-07	-1.63854	-0.357141	7.87454e-05	-1.58833	-0.295445	0.000115664	-1.56521	-0.291558
200858109	chr2:200858109:A:G	6.76693e-07	-1.38026	-2.77775e-10	0.00010099	-1.63497	-2.77775e-10	0.000145256	-1.62896	-2.77775e-10
200858273	chr2:200858273:A:G	1.64773e-06	-1.40342e-10	-0.490326	0.000386694	-1.40342e-10	-0.292358	0.000566086	-1.40342e-10	-0.268708
200858417	chr2:200858417:G:A	5.02262e-07	-1.67836	-2.77775e-10	0.000114551	-1.50897	-2.77775e-10	0.000203193	-1.2933	-2.77775e-10
200858825	chr2:200858825:A:G	2.37632e-06	-1.40342e-10	-0.124169	0.000408033	-1.40342e-10	-0.238644	0.000598148	-1.40342e-10	-0.213616
200859637	chr2:200859637:A:G	2.27397e-07	-1.24058	-1.2302	3.54945e-05	-1.45205	-1.22856	4.58938e-05	-1.54912	-1.232
200859668	chr2:200859668:T:C	5.02286e-07	-1.67831	-2.77775e-10	0.000115509	-1.50064	-2.77775e-10	0.000205764	-1.28072	-2.77775e-10
200861054	chr2:200861054:G:A	9.90111e-07	-1.40342e-10	-0.999662	0.000190094	-1.40342e-10	-1.00247	0.000270801	-1.40342e-10	-1.00607
200861333	chr2:200861333:T:C	1.22246e-06	-1.40342e-10	-0.788859	0.000225751	-1.40342e-10	-0.830558	0.00032589	-1.40342e-10	-0.820896
200861667	chr2:200861667:T:C	5.03675e-07	-1.67555	-2.77775e-10	0.000120347	-1.45961	-2.77775e-10	0.000218502	-1.22066	-2.77775e-10
200862934	chr2:200862934:T:A	1.02757e-06	-1.40342e-10	-0.962527	0.000219977	-1.40342e-10	-0.856471	0.000331647	-1.40342e-10	-0.803383
200862937	chr2:200862937:C:CA	1.8516e-07	-1.6279	-1.04836	3.67023e-05	-1.5727	-1.07445	5.38749e-05	-1.54835	-1.07244
200863050	chr2:200863050:C:T	5.10389e-07	-1.6623	-2.77775e-10	0.000103487	-1.61055	-2.77775e-10	0.000146212	-1.62239	-2.77775e-10
200863418	chr2:200863418:A:G	9.00821e-07	-0.982249	-0.111923	0.000259762	-0.607455	-0.082771	0.000310022	-0.741003	-0.129807
200863769	chr2:200863769:G:A	6.70385e-07	-0.155968	-1.23366	7.79879e-05	-0.67434	-1.2191	0.000131812	-0.545337	-1.18074
200863812	chr2:200863812:C:T	9.14954e-07	-1.40342e-10	-1.0786	0.000180132	-1.40342e-10	-1.0563	0.000260908	-1.40342e-10	-1.04329
200864501	chr2:200864501:C:T	1.05261e-06	-1.40342e-10	-0.938453	0.000218501	-1.40342e-10	-0.863203	0.000328776	-1.40342e-10	-0.812076
200864720	chr2:200864720:C:T	1.2194e-06	-1.40342e-10	-0.791368	0.000261195	-1.40342e-10	-0.684726	0.000383672	-1.40342e-10	-0.657667
200865824	chr2:200865824:G:A	1.15446e-06	-1.40342e-10	-0.846087	0.000245891	-1.40342e-10	-0.745102	0.000360914	-1.40342e-10	-0.718814
200865867	chr2:200865867:C:G	2.86785e-07	-1.00238	-1.23636	4.81989e-05	-1.1664	-1.20825	6.65138e-05	-1.21802	-1.19203
200865964	chr2:200865964:T:C	1.82969e-07	-1.55222	-1.13594	4.10274e-05	-1.53826	-0.997493	6.25748e-05	-1.49264	-0.978447
200866565	chr2:200866565:G:A	7.80278e-07	-1.40342e-10	-1.23783	0.000152448	-1.40342e-10	-1.22317	0.000220383	-1.40342e-10	-1.21209
200867031	chr2:200867031:CCAAA:C	5.02258e-07	-1.67836	-2.77775e-10	0.000115808	-1.49806	-2.77775e-10	0.000207639	-1.27165	-2.77775e-10
200867034	chr2:200867034:AAC:A	3.65466e-07	-1.51593	-0.480379	0.000109333	-1.56779	0.0121978	0.000175328	-1.5757	0.134904
200867078	chr2:200867078:G:A	1.14639e-06	-1.40342e-10	-0.853106	0.000243906	-1.40342e-10	-0.753208	0.00035793	-1.40342e-10	-0.727116
200867394	chr2:200867394:C:T	5.04411e-07	-1.19083	-0.483254	7.70822e-05	-1.44355	-0.46157	0.000112636	-1.39226	-0.49104
200867495	chr2:200867495:C:T	1.49709e-06	-1.40342e-10	-0.586201	0.00032031	-1.40342e-10	-0.480703	0.000462645	-1.40342e-10	-0.470494
200867575	chr2:200867575:CATTA:C	2.1106e-07	-1.37176	-1.17357	2.87999e-05	-1.64378	-1.24584	4.13088e-05	-1.64464	-1.24174
200867848	chr2:200867848:T:C	5.03127e-07	-1.67664	-2.77775e-10	0.00011977	-1.46442	-2.77775e-10	0.000218217	-1.22197	-2.77775e-10
200868072	chr2:200868072:CTACT:C	1.17237e-06	-1.40342e-10	-0.830698	0.00023147	-1.40342e-10	-0.805543	0.000325169	-1.40342e-10	-0.82311
200868151	chr2:200868151:G:A	9.42403e-07	-1.40342e-10	-1.04905	0.000177512	-1.40342e-10	-1.07095	0.000251229	-1.40342e-10	-1.08109
200868155	chr2:200868155:A:G	2.81323e-07	-1.02274	-1.23524	4.74709e-05	-1.18371	-1.20617	6.56199e-05	-1.23409	-1.18948
200868618	chr2:200868618:C:T	5.02813e-07	-1.67726	-2.77775e-10	0.00011882	-1.47238	-2.77775e-10	0.000215727	-1.23344	-2.77775e-10
200868788	chr2:200868788:C:T	2.4204e-06	-1.40342e-10	-0.105791	0.000546137	-1.40342e-10	0.0528766	0.000825399	-1.40342e-10	0.108413
200869232	chr2:200869232:T:C	5.03031e-07	-1.67683	-2.77775e-10	0.000118956	-1.47124	-2.77775e-10	0.000216548	-1.22964	-2.77775e-10
200869599	chr2:200869599:C:T	1.14867e-06	-1.40342e-10	-0.851121	0.000244451	-1.40342e-10	-0.750977	0.00035875	-1.40342e-10	-0.724829
200869755	chr2:200869755:G:A	4.64202e-07	-1.53782	-0.219343	6.65583e-05	-1.57601	-0.475899	9.31655e-05	-1.59596	-0.477117
200869792	chr2:200869792:G:A	7.74338e-07	-1.40342e-10	-1.24547	0.000149496	-1.40342e-10	-1.24272	0.000215204	-1.40342e-10	-1.23587
200870319	chr2:200870319:C:A	7.82502e-07	-1.40342e-10	-1.23498	0.000155262	-1.40342e-10	-1.20488	0.000225761	-1.40342e-10	-1.18798
200870933	chr2:200870933:G:A	1.07909e-06	-1.40342e-10	-0.913607	0.000225441	-1.40342e-10	-0.831932	0.000324925	-1.40342e-10	-0.823859
200871140	chr2:200871140:T:C	1.11035e-06	-1.40342e-10	-0.885052	0.000232844	-1.40342e-10	-0.799625	0.000335641	-1.40342e-10	-0.791414
200871389	chr2:200871389:T:C	4.18322e-07	-1.54141	-0.319819	0.000127463	-1.60748	0.205312	0.000205041	-1.6244	0.340158
200871443	chr2:200871443:A:C	4.34972e-07	-1.50483	-0.317368	0.000131284	-1.58075	0.208125	0.000210585	-1.6008	0.343234
200871945	chr2:200871945:T:G	5.02296e-07	-1.67829	-2.77775e-10	0.000104961	-1.5964	-2.77775e-10	0.000153006	-1.57698	-2.77775e-10
200872011	chr2:200872011:T:C	4.48386e-07	-1.20943	-0.582392	6.87607e-05	-1.45609	-0.563272	0.000100564	-1.40621	-0.590445
200872484	chr2:200872484:C:T	1.14794e-06	-1.40342e-10	-0.851752	0.000244281	-1.40342e-10	-0.751671	0.000358492	-1.40342e-10	-0.725548
200873840	chr2:200873840:T:C	9.25125e-07	-1.40342e-10	-1.06755	0.000184006	-1.40342e-10	-1.03502	0.000258629	-1.40342e-10	-1.05206
200874113	chr2:200874113:G:A	9.20194e-07	-1.40342e-10	-1.07289	0.000169192	-1.40342e-10	-1.11896	0.000243988	-1.40342e-10	-1.11034
200874161	chr2:200874161:C:T	5.74113e-07	-1.54465	-2.77775e-10	9.72009e-05	-1.67321	-2.77775e-10	0.000139395	-1.67014	-2.77775e-10
200874604	chr2:200874604:G:A	1.3926e-06	-0.770118	0.111568	9.55665e-05	-1.62858	-0.0615915	0.000136078	-1.60324	-0.0909889
200875025	chr2:200875025:T:A	9.42187e-07	-1.40342e-10	-1.04927	0.000192691	-1.40342e-10	-0.988905	0.000287304	-1.40342e-10	-0.946915
200875161	chr2:200875161:T:C	5.03257e-07	-1.67638	-2.77775e-10	0.000120052	-1.46207	-2.77775e-10	0.000218813	-1.21924	-2.77775e-10
200875291	chr2:200875291:C:T	8.90096e-07	-1.40342e-10	-1.10615	0.0002345	-1.40342e-10	-0.792536	0.000343544	-1.40342e-10	-0.768138
200875328	chr2:200875328:C:T	6.26705e-07	-1.457	-2.77775e-10	9.82211e-05	-1.66277	-2.77775e-10	0.000139734	-1.66771	-2.77775e-10
200875391	chr2:200875391:C:T	5.02487e-07	-1.67791	-2.77775e-10	0.000117009	-1.48774	-2.77775e-10	0.00021021	-1.25935	-2.77775e-10
200875473	chr2:200875473:G:A	6.16373e-07	-1.47363	-2.77775e-10	0.000169527	-1.11698	-2.77775e-10	0.00025112	-1.08152	-2.77775e-10
200875477	chr2:200875477:T:A	1.12044e-06	-1.40342e-10	-0.875999	0.000197196	-1.40342e-10	-0.965794	0.000279777	-1.40342e-10	-0.97346
200875545	chr2:200875545:T:C	7.36307e-07	-0.277842	-1.01799	3.04647e-05	-1.66636	-1.16707	4.45355e-05	-1.64354	-1.16762
200876010	chr2:200876010:C:T	6.44948e-07	-1.42831	-2.77775e-10	9.80571e-05	-1.66444	-2.77775e-10	0.000140982	-1.65882	-2.77775e-10
200876065	chr2:200876065:A:G	1.04419e-06	-1.40342e-10	-0.94648	0.000237753	-1.40342e-10	-0.778761	0.000343413	-1.40342e-10	-0.76852
200876206	chr2:200876206:A:G	5.16211e-07	-1.65096	-2.77775e-10	0.00015282	-1.22073	-2.77775e-10	0.000211406	-1.25367	-2.77775e-10
200876556	chr2:200876556:C:T	9.94819e-07	-1.40342e-10	-0.994918	0.000208521	-1.40342e-10	-0.909952	0.000326548	-1.40342e-10	-0.818878
200876997	chr2:200876997:G:A	3.28228e-06	-1.40342e-10	0.198815	0.000582785	-1.40342e-10	0.117826	0.000850033	-1.40342e-10	0.13782
200877622	chr2:200877622:C:T	5.01279e-07	-1.24186	-0.438458	7.99546e-05	-1.47748	-0.39105	0.000115344	-1.43282	-0.426711
200878327	chr2:200878327:T:G	9.66182e-07	-1.40342e-10	-1.02413	0.000176625	-1.40342e-10	-1.07596	0.000255051	-1.40342e-10	-1.06599
200878328	chr2:200878328:T:A	9.66778e-07	-1.40342e-10	-1.02351	0.000176718	-1.40342e-10	-1.07544	0.000255187	-1.40342e-10	-1.06546
200878823	chr2:200878823:A:G	1.12598e-06	-1.40342e-10	-0.871072	0.000203457	-1.40342e-10	-0.934539	0.000289361	-1.40342e-10	-0.939778
200878871	chr2:200878871:A:G	5.02836e-07	-1.67722	-2.77775e-10	0.000119002	-1.47085	-2.77775e-10	0.000216243	-1.23105	-2.77775e-10
200879138	chr2:200879138:A:T	8.5418e-07	-1.40342e-10	-1.14734	0.000175368	-1.40342e-10	-1.08311	0.000269051	-1.40342e-10	-1.01255
200879300	chr2:200879300:TGGC:T	1.49072e-06	-0.590462	-2.77775e-10	0.000808372	0.44503	-2.77775e-10	0.00133579	0.589825	-2.77775e-10
200879629	chr2:200879629:G:A	2.4873e-07	-1.23145	-1.14966	4.56702e-05	-1.36062	-1.06793	6.48125e-05	-1.4016	-1.03436
200880344	chr2:200880344:T:C	8.39026e-07	-1.40342e-10	-1.16524	0.000160734	-1.40342e-10	-1.17024	0.000229299	-1.40342e-10	-1.17243
200880528	chr2:200880528:C:T	1.33958e-06	-1.40342e-10	-0.697367	0.000232054	-1.40342e-10	-0.803024	0.000329753	-1.40342e-10	-0.80911
200880944	chr2:200880944:T:C	2.87207e-07	-1.66762	-0.569657	5.85192e-05	-1.64054	-0.540101	8.51866e-05	-1.62709	-0.535516
200881666	chr2:200881666:C:CA	2.71071e-07	-1.61347	-0.681626	8.37656e-05	-1.59368	-0.228288	0.000136916	-1.5716	-0.116488
200881827	chr2:200881827:TG:T	5.02685e-07	-1.67751	-2.77775e-10	0.000103951	-1.60607	-2.77775e-10	0.000151343	-1.5879	-2.77775e-10
200882628	chr2:200882628:C:T	2.8171e-07	-1.66941	-0.58719	5.76806e-05	-1.63724	-0.557833	8.39856e-05	-1.62332	-0.553485
200882692	chr2:200882692:G:A	7.75529e-07	-1.40342e-10	-1.24393	0.000149079	-1.40342e-10	-1.24552	0.000213128	-1.40342e-10	-1.24556
200882779	chr2:200882779:G:A	1.03997e-06	-1.40342e-10	-0.950533	0.000219322	-1.40342e-10	-0.859453	0.000345328	-1.40342e-10	-0.76296
200882958	chr2:200882958:C:T	2.83914e-07	-1.6762	-0.572609	5.98365e-05	-1.61527	-0.543107	8.74146e-05	-1.59827	-0.538526
200883354	chr2:200883354:CATTTA:C	5.02841e-07	-1.67721	-2.77775e-10	0.000129656	-1.38511	-2.77775e-10	0.000180554	-1.41143	-2.77775e-10
200883692	chr2:200883692:G:A	2.42491e-07	-1.27556	-1.13095	4.50489e-05	-1.39842	-1.04382	6.4254e-05	-1.43667	-1.00794
200883754	chr2:200883754:C:T	6.34351e-07	-0.291548	-1.15333	9.80229e-05	-0.805472	-0.859319	0.000183524	-0.655081	-0.74003
200884404	chr2:200884404:A:C	5.02335e-07	-1.67821	-2.77775e-10	0.000116823	-1.48933	-2.77775e-10	0.000210444	-1.25823	-2.77775e-10
200885129	chr2:200885129:G:C	2.40398e-07	-1.67824	-0.736945	7.38394e-05	-1.66033	-0.287769	0.000118718	-1.65217	-0.17854
200885252	chr2:200885252:T:C	2.74752e-07	-1.66984	-0.611773	6.2845e-05	-1.52225	-0.587069	9.25809e-05	-1.49909	-0.580281
200885395	chr2:200885395:A:T	1.18438e-06	-1.40342e-10	-0.820508	0.000235862	-1.40342e-10	-0.786745	0.000343794	-1.40342e-10	-0.767413
200885508	chr2:200885508:C:T	9.66704e-07	-1.40342e-10	-1.02359	0.000176414	-1.40342e-10	-1.07716	0.000252423	-1.40342e-10	-1.07635
200885960	chr2:200885960:C:T	5.47716e-07	-1.51899	-0.0727323	0.000195832	-1.12536	0.152627	0.000526842	-0.712233	0.371678
200886432	chr2:200886432:T:C	8.26625e-07	-1.40342e-10	-1.18013	0.000157264	-1.40342e-10	-1.19207	0.000219929	-1.40342e-10	-1.21415
200886814	chr2:200886814:T:C	8.86379e-07	-1.40342e-10	-1.11033	0.000158808	-1.40342e-10	-1.1823	0.000219469	-1.40342e-10	-1.21625
200886826	chr2:200886826:TTTAA:T	8.8329e-07	-1.40342e-10	-1.11383	0.000181255	-1.40342e-10	-1.05009	0.000262173	-1.40342e-10	-1.03845
200887052	chr2:200887052:T:G	2.45829e-06	-1.40342e-10	-0.0902583	0.00034576	-1.40342e-10	-0.404247	0.000475422	-1.40342e-10	-0.443252
200887928	chr2:200887928:G:A	2.54933e-07	-1.64929	-0.707191	4.96262e-05	-1.67728	-0.668197	7.14206e-05	-1.6744	-0.664469
200887929	chr2:200887929:C:A	2.53114e-07	-1.64857	-0.71507	4.92156e-05	-1.67742	-0.676364	7.08204e-05	-1.67467	-0.672639
200888116	chr2:200888116:G:T	2.03346e-06	0.514418	-0.794401	0.000324117	-0.241811	-0.227075	0.000812628	0.0454675	0.0473516
200890274	chr2:200890274:G:T	1.04439e-06	-1.40342e-10	-0.946295	0.000220325	-1.40342e-10	-0.85489	0.000347161	-1.40342e-10	-0.757665
200890865	chr2:200890865:T:G	9.99603e-07	-1.40342e-10	-0.99012	0.000207812	-1.40342e-10	-0.913359	0.000301357	-1.40342e-10	-0.899159
200890896	chr2:200890896:C:G	1.10078e-06	-1.40342e-10	-0.893701	0.000339777	-1.40342e-10	-0.421704	0.000579842	-1.40342e-10	-0.244698
200891044	chr2:200891044:C:T	9.73702e-07	-1.40342e-10	-1.01637	0.000177789	-1.40342e-10	-1.0694	0.00025671	-1.40342e-10	-1.05951
200891221	chr2:200891221:C:T	1.42962e-06	-1.40342e-10	-0.632318	0.000329759	-1.40342e-10	-0.451631	0.00048287	-1.40342e-10	-0.427707
200891334	chr2:200891334:G:A	9.13288e-07	-1.40342e-10	-1.08043	0.000186698	-1.40342e-10	-1.0205	0.000270025	-1.40342e-10	-1.00894
200891528	chr2:200891528:G:A	7.87823e-07	-1.40342e-10	-1.2282	0.000149457	-1.40342e-10	-1.24299	0.000213018	-1.40342e-10	-1.24608
200891732	chr2:200891732:G:A	1.04761e-06	-1.40342e-10	-0.943216	0.000314473	-1.40342e-10	-0.499095	0.000532369	-1.40342e-10	-0.330117
200891952	chr2:200891952:A:G	1.39885e-06	-1.40342e-10	-0.654074	0.000248823	-1.40342e-10	-0.733253	0.000357704	-1.40342e-10	-0.72775
200891998	chr2:200891998:C:T	1.0536e-06	-1.40342e-10	-0.937512	0.000222543	-1.40342e-10	-0.844873	0.000351065	-1.40342e-10	-0.746483
200892722	chr2:200892722:A:G	1.65247e-06	-1.40342e-10	-0.48745	0.000643082	-1.40342e-10	0.216279	0.00128283	-1.40342e-10	0.549369
200893433	chr2:200893433:T:G	8.26769e-07	-1.40342e-10	-1.17995	0.000166738	-1.40342e-10	-1.13357	0.000240172	-1.40342e-10	-1.1261
200894035	chr2:200894035:G:A	7.84842e-07	-1.40342e-10	-1.232	0.000150187	-1.40342e-10	-1.23811	0.000213262	-1.40342e-10	-1.24493
200894042	chr2:200894042:C:T	1.29203e-06	-1.40342e-10	-0.733507	0.000348603	-1.40342e-10	-0.396058	0.000531969	-1.40342e-10	-0.330869
200894562	chr2:200894562:G:A	1.01973e-06	-1.40342e-10	-0.970188	0.000219087	-1.40342e-10	-0.860524	0.00032055	-1.40342e-10	-0.837415
200894566	chr2:200894566:G:A	1.39576e-06	-1.40342e-10	-0.656284	0.000321368	-1.40342e-10	-0.477407	0.000528655	-1.40342e-10	-0.337118
200895141	chr2:200895141:T:C	1.1081e-06	-1.40342e-10	-0.887072	0.000343223	-1.40342e-10	-0.411611	0.000586322	-1.40342e-10	-0.233585
200895253	chr2:200895253:T:C	9.65581e-07	-1.40342e-10	-1.02475	0.000226233	-1.40342e-10	-0.828425	0.000328431	-1.40342e-10	-0.813128
200895439	chr2:200895439:T:C	5.3776e-07	-1.61007	-2.77775e-10	0.000119509	-1.4666	-2.77775e-10	0.000167493	-1.48651	-2.77775e-10
200895766	chr2:200895766:C:T	1.15481e-06	-0.845785	-2.77775e-10	0.000279886	-0.615609	-2.77775e-10	0.000384514	-0.655474	-2.77775e-10
200896179	chr2:200896179:G:C	4.49923e-07	-1.63033	-0.158072	0.000155899	-1.64085	0.440062	0.000260296	-1.62968	0.584049
200896413	chr2:200896413:C:T	2.85258e-07	-1.67745	-0.566633	5.98698e-05	-1.64558	-0.512244	8.6888e-05	-1.63518	-0.507657
200897424	chr2:200897424:G:A	3.24968e-07	-1.37398	-0.739773	6.32861e-05	-1.52681	-0.575521	9.35316e-05	-1.55801	-0.511146
200898331	chr2:200898331:A:G	9.71991e-07	-1.40342e-10	-1.01813	0.000192247	-1.40342e-10	-0.991212	0.000279052	-1.40342e-10	-0.976056
200899143	chr2:200899143:A:G	4.02315e-07	-1.41593	-0.484309	7.26651e-05	-1.53723	-0.426899	0.000105166	-1.49905	-0.452866
200899144	chr2:200899144:A:G	8.17976e-07	-1.40342e-10	-1.19065	0.000155542	-1.40342e-10	-1.20308	0.000218126	-1.40342e-10	-1.22238
200899257	chr2:200899257:C:T	1.01519e-06	-1.40342e-10	-0.974649	0.000225516	-1.40342e-10	-0.831602	0.000363327	-1.40342e-10	-0.712151
200899346	chr2:200899346:A:G	5.84625e-07	-1.52651	-2.77775e-10	9.71378e-05	-1.67386	-2.77775e-10	0.000138595	-1.67589	-2.77775e-10
200899374	chr2:200899374:C:T	1.83957e-06	-1.40342e-10	-0.380194	0.000724581	-1.40342e-10	0.335601	0.00140486	-1.40342e-10	0.64024
200900281	chr2:200900281:A:G	1.10876e-06	-1.40342e-10	-0.886477	0.000343535	-1.40342e-10	-0.410703	0.000586908	-1.40342e-10	-0.232586
200901057	chr2:200901057:A:G	5.11241e-07	-1.66064	-2.77775e-10	0.000116431	-1.4927	-2.77775e-10	0.000162765	-1.51515	-2.77775e-10
200901300	chr2:200901300:C:G	5.36346e-07	-1.39732	-0.215378	9.08742e-05	-1.52998	-0.210537	0.000130356	-1.49016	-0.247032
200902583	chr2:200902583:T:TATAA	4.8238e-07	-1.46145	-0.2573	8.8404e-05	-1.57232	-0.195759	0.000125498	-1.53824	-0.236927
200902865	chr2:200902865:T:C	1.02465e-06	-1.40342e-10	-0.965368	0.000203183	-1.40342e-10	-0.935885	0.000295375	-1.40342e-10	-0.919207
200903515	chr2:200903515:C:T	3.42777e-07	-1.48726	-0.573141	6.11481e-05	-1.58806	-0.548636	8.51934e-05	-1.55799	-0.604542
200903861	chr2:200903861:C:T	9.10936e-07	-1.40342e-10	-1.08301	0.000167682	-1.40342e-10	-1.12792	0.000241786	-1.40342e-10	-1.1194
200904662	chr2:200904662:TTTTG:T	6.93197e-07	-1.35616	-2.77775e-10	0.00010474	-1.59851	-2.77775e-10	0.000148191	-1.60895	-2.77775e-10
200904853	chr2:200904853:T:C	7.85222e-07	-1.40342e-10	-1.23151	0.000153283	-1.40342e-10	-1.21771	0.000222616	-1.40342e-10	-1.20201
200904924	chr2:200904924:A:G	5.98999e-07	-1.50222	-2.77775e-10	9.99454e-05	-1.64537	-2.77775e-10	0.00014384	-1.63875	-2.77775e-10
200905008	chr2:200905008:A:AT	1.042e-06	-1.40342e-10	-0.948578	0.000312183	-1.40342e-10	-0.506403	0.000528097	-1.40342e-10	-0.338174
200905201	chr2:200905201:T:G	7.92911e-07	-1.40342e-10	-1.22177	0.000151416	-1.40342e-10	-1.22996	0.000214128	-1.40342e-10	-1.24088
200905238	chr2:200905238:C:T	2.44852e-06	-1.40342e-10	-0.0942382	0.000344604	-1.40342e-10	-0.407597	0.000473886	-1.40342e-10	-0.446487
200905440	chr2:200905440:G:A	9.08213e-07	-1.40342e-10	-1.086	0.000167536	-1.40342e-10	-1.12879	0.00024154	-1.40342e-10	-1.12042
200905991	chr2:200905991:T:C	1.00325e-06	-1.40342e-10	-0.986476	0.000210399	-1.40342e-10	-0.900988	0.000330161	-1.40342e-10	-0.807873
200907075	chr2:200907075:A:G	2.99072e-07	-1.64608	-0.550715	9.40212e-05	-1.65497	-0.0514984	0.000153409	-1.64651	0.0721685
200907078	chr2:200907078:T:G	3.62469e-07	-1.64717	-0.357371	0.000119636	-1.6553	0.189766	0.000197231	-1.64692	0.323838
200907950	chr2:200907950:C:T	1.08662e-06	-1.40342e-10	-0.906651	0.000333225	-1.40342e-10	-0.441174	0.000567526	-1.40342e-10	-0.266167
200908094	chr2:200908094:A:C	9.86147e-07	-1.40342e-10	-1.00367	0.000206256	-1.40342e-10	-0.920876	0.000322849	-1.40342e-10	-0.830271
200908534	chr2:200908534:A:G	5.05693e-07	-1.67155	-2.77775e-10	0.00012477	-1.42352	-2.77775e-10	0.000231856	-1.16134	-2.77775e-10
200908561	chr2:200908561:A:C	8.41553e-07	-1.40342e-10	-1.16223	0.000166751	-1.40342e-10	-1.13349	0.000245442	-1.40342e-10	-1.10439
200908822	chr2:200908822:T:C	3.0861e-07	-1.4911	-0.674304	5.50019e-05	-1.59052	-0.652105	7.69254e-05	-1.56104	-0.703583
200909459	chr2:200909459:T:C	4.59248e-07	-1.47319	-0.294697	8.44091e-05	-1.5808	-0.233514	0.000119721	-1.54805	-0.274236
200909632	chr2:200909632:T:C	5.47946e-07	-1.43289	-0.158415	9.96247e-05	-1.55472	-0.093866	0.000141357	-1.51879	-0.137378
200909770	chr2:200909770:A:T	7.81534e-07	-1.40342e-10	-1.23622	0.000149122	-1.40342e-10	-1.24522	0.000213319	-1.40342e-10	-1.24466
200909970	chr2:200909970:C:T	1.05407e-06	-1.40342e-10	-0.937066	0.000317905	-1.40342e-10	-0.488239	0.000538714	-1.40342e-10	-0.318269
200911166	chr2:200911166:C:T	8.36094e-07	-1.40342e-10	-1.16874	0.000168883	-1.40342e-10	-1.12079	0.000243673	-1.40342e-10	-1.11163
200911613	chr2:200911613:GTATT:G	2.85141e-07	-1.67796	-0.566533	5.89529e-05	-1.66111	-0.512146	8.53238e-05	-1.65345	-0.507554
200911940	chr2:200911940:T:C	9.13788e-07	-1.40342e-10	-1.07988	0.000168129	-1.40342e-10	-1.12526	0.000242452	-1.40342e-10	-1.11665
200912265	chr2:200912265:T:G	2.27152e-07	-1.47528	-0.996581	4.24513e-05	-1.53327	-0.968365	6.14338e-05	-1.48222	-1.00728
200912277	chr2:200912277:G:A	5.03502e-07	-1.67589	-2.77775e-10	9.7348e-05	-1.6717	-2.77775e-10	0.000139621	-1.66852	-2.77775e-10
200912700	chr2:200912700:G:A	1.06058e-06	-1.40342e-10	-0.930911	0.000320696	-1.40342e-10	-0.479499	0.000543989	-1.40342e-10	-0.308526
200913047	chr2:200913047:G:A	8.64787e-07	-1.40342e-10	-1.135	0.000174151	-1.40342e-10	-1.09007	0.000264889	-1.40342e-10	-1.02814
200914188	chr2:200914188:C:T	5.03532e-07	-1.67583	-2.77775e-10	0.000122768	-1.4397	-2.77775e-10	0.000227273	-1.1813	-2.77775e-10
200914227	chr2:200914227:A:G	3.68109e-07	-1.50698	-0.482121	6.61678e-05	-1.60166	-0.456143	9.16794e-05	-1.5737	-0.515462
200914244	chr2:200914244:C:T	7.75783e-07	-1.40342e-10	-1.24361	0.000149055	-1.40342e-10	-1.24567	0.000213095	-1.40342e-10	-1.24571
200914949	chr2:200914949:T:C	7.83531e-07	-1.40342e-10	-1.23367	0.000150028	-1.40342e-10	-1.23917	0.00021317	-1.40342e-10	-1.24537
200915140	chr2:200915140:G:A	7.91808e-07	-1.40342e-10	-1.22316	0.000151208	-1.40342e-10	-1.23134	0.000213921	-1.40342e-10	-1.24185
200915175	chr2:200915175:A:ATAG	1.05787e-06	-1.40342e-10	-0.933467	0.000319834	-1.40342e-10	-0.48219	0.000542319	-1.40342e-10	-0.311599
200915209	chr2:200915209:C:T	6.67383e-07	-1.61526	0.221149	0.000235964	-1.67016	0.883842	0.000399018	-1.67585	1.05741
200915772	chr2:200915772:C:T	9.36113e-07	-1.40342e-10	-1.05574	0.000194101	-1.40342e-10	-0.981615	0.000301343	-1.40342e-10	-0.899204
200915889	chr2:200915889:T:C	7.79239e-07	-1.40342e-10	-1.23916	0.000148989	-1.40342e-10	-1.24612	0.000213364	-1.40342e-10	-1.24445
200916433	chr2:200916433:C:T	3.39191e-06	-1.40342e-10	0.23167	0.00085661	-1.40342e-10	0.502991	0.00126659	-1.40342e-10	0.53663
200916475	chr2:200916475:T:C	2.34351e-06	-1.40342e-10	-0.138075	0.000356132	-1.40342e-10	-0.374692	0.000532241	-1.40342e-10	-0.330357
200916638	chr2:200916638:T:G	1.93873e-07	-1.65129	-0.978986	5.14419e-05	-1.4116	-0.897938	7.42113e-05	-1.40642	-0.894113
200917440	chr2:200917440:C:G	8.60625e-07	-1.40342e-10	-1.13982	0.000174202	-1.40342e-10	-1.08978	0.000251355	-1.40342e-10	-1.08059
200917735	chr2:200917735:GGTTGGTGGAA:G	1.2628e-06	-1.40342e-10	-0.756394	0.000213964	-1.40342e-10	-0.884183	0.00030464	-1.40342e-10	-0.888324
200917879	chr2:200917879:G:T	1.07413e-06	-1.40342e-10	-0.918208	0.000327412	-1.40342e-10	-0.458773	0.00055662	-1.40342e-10	-0.285571
200918040	chr2:200918040:A:G	5.0257e-07	-1.67774	-2.77775e-10	0.000118042	-1.47895	-2.77775e-10	0.000213881	-1.24204	-2.77775e-10
200918184	chr2:200918184:T:G	1.24283e-06	-1.40342e-10	-0.772333	0.000281546	-1.40342e-10	-0.609697	0.000458623	-1.40342e-10	-0.479226
200918284	chr2:200918284:T:C	7.7423e-07	-1.40342e-10	-1.24561	0.000153362	-1.40342e-10	-1.21719	0.000218869	-1.40342e-10	-1.21898
200918432	chr2:200918432:C:CA	1.51001e-06	-1.40342e-10	-0.577609	0.000567849	-1.40342e-10	0.0918638	0.0011195	-1.40342e-10	0.413179
200918611	chr2:200918611:C:A	2.63861e-07	-1.67703	-0.645029	5.48541e-05	-1.64305	-0.60227	7.9636e-05	-1.63225	-0.597734
200918735	chr2:200918735:C:T	8.83708e-07	-1.11335	-2.77775e-10	0.000106209	-1.58459	-2.77775e-10	0.000150562	-1.59308	-2.77775e-10
200918912	chr2:200918912:C:T	5.91612e-07	-1.51463	-2.77775e-10	9.69565e-05	-1.67573	-2.77775e-10	0.000138805	-1.67438	-2.77775e-10
200918932	chr2:200918932:G:A	1.01404e-06	-1.40342e-10	-0.975785	0.000213072	-1.40342e-10	-0.88836	0.000334804	-1.40342e-10	-0.793909
200919159	chr2:200919159:T:C	7.82185e-07	-1.40342e-10	-1.23539	0.000159585	-1.40342e-10	-1.17741	0.000229064	-1.40342e-10	-1.17345
200919331	chr2:200919331:A:G	9.96081e-07	-1.40342e-10	-0.99365	0.000208652	-1.40342e-10	-0.909326	0.000327064	-1.40342e-10	-0.817298
200920079	chr2:200920079:T:C	7.88504e-07	-1.40342e-10	-1.22734	0.000162624	-1.40342e-10	-1.15855	0.000233542	-1.40342e-10	-1.15409
200920753	chr2:200920753:TG:T	8.96211e-07	-1.40342e-10	-1.0993	0.000165247	-1.40342e-10	-1.14255	0.000238187	-1.40342e-10	-1.1344
200920934	chr2:200920934:T:C	6.69448e-07	-1.63824	0.247215	0.000241762	-1.67682	0.914778	0.000411179	-1.67836	1.08994
200920963	chr2:200920963:T:A	9.13886e-07	-1.40342e-10	-1.07977	0.000167971	-1.40342e-10	-1.1262	0.000242263	-1.40342e-10	-1.11743
200921114	chr2:200921114:G:A	7.10088e-07	-1.64195	0.309858	0.000260479	-1.67746	0.989991	0.000444661	-1.67825	1.16811
200921751	chr2:200921751:T:C	4.37479e-07	-1.4858	-0.330647	8.06483e-05	-1.58975	-0.270144	0.0001143	-1.55878	-0.309846
200921863	chr2:200921863:G:A	9.66758e-07	-1.40342e-10	-1.02353	0.000179801	-1.40342e-10	-1.05814	0.000256055	-1.40342e-10	-1.06206
200921878	chr2:200921878:C:A	5.67999e-07	-1.55536	-2.77775e-10	9.68657e-05	-1.67667	-2.77775e-10	0.000138347	-1.67769	-2.77775e-10
200922436	chr2:200922436:G:GA	5.36139e-07	-1.37884	-0.234248	9.60253e-05	-1.51295	-0.172431	0.000137271	-1.47143	-0.21406
200922696	chr2:200922696:A:T	1.00906e-06	-1.40342e-10	-0.980702	0.000211732	-1.40342e-10	-0.894672	0.000332497	-1.40342e-10	-0.800825
200922730	chr2:200922730:C:T	5.05002e-07	-1.67292	-2.77775e-10	0.000109033	-1.55834	-2.77775e-10	0.000189207	-1.36461	-2.77775e-10
200922794	chr2:200922794:C:T	9.09012e-07	-1.40342e-10	-1.08512	0.000186032	-1.40342e-10	-1.02408	0.000268858	-1.40342e-10	-1.01327
200923524	chr2:200923524:G:A	1.49164e-06	-1.40342e-10	-0.589848	0.000557672	-1.40342e-10	0.0737785	0.0010973	-1.40342e-10	0.393157
200923756	chr2:200923756:A:C	1.5736e-06	-0.524906	-0.0114528	0.00123138	0.0482161	0.817679	0.00617399	0.893057	1.22759
200924070	chr2:200924070:T:A	4.42386e-07	-1.62043	-0.184864	0.000151989	-1.63242	0.406236	0.000253902	-1.62038	0.549872
200924877	chr2:200924877:C:G	1.6688e-06	-0.47802	0.000401353	0.00132343	0.105336	0.832656	0.00672717	0.96272	1.24374
200925323	chr2:200925323:C:T	8.03835e-07	-1.40342e-10	-1.20808	0.000182359	-1.40342e-10	-1.04402	0.000264558	-1.40342e-10	-1.02939
200925694	chr2:200925694:G:A	8.62424e-07	-1.40342e-10	-1.13773	0.000155172	-1.40342e-10	-1.20546	0.000221622	-1.40342e-10	-1.20648
200925716	chr2:200925716:G:C	2.53413e-07	-1.67835	-0.684112	5.25331e-05	-1.65415	-0.634395	7.6165e-05	-1.64509	-0.62946
200926230	chr2:200926230:C:T	9.2646e-07	-1.40342e-10	-1.06611	0.00019168	-1.40342e-10	-0.994164	0.000297041	-1.40342e-10	-0.913584
200926551	chr2:200926551:T:C	1.09165e-06	-1.40342e-10	-0.902033	0.000334972	-1.40342e-10	-0.435945	0.000571196	-1.40342e-10	-0.259722
200927058	chr2:200927058:C:T	1.38051e-06	-1.40342e-10	-0.667267	0.000379154	-1.40342e-10	-0.312051	0.000580756	-1.40342e-10	-0.243124
200927400	chr2:200927400:A:T	4.31263e-07	-1.6401	-0.190661	0.000147276	-1.65055	0.392866	0.000245291	-1.64107	0.536056
200927411	chr2:200927411:T:C	1.26351e-06	-1.40342e-10	-0.755833	0.000286977	-1.40342e-10	-0.590592	0.000468364	-1.40342e-10	-0.458209
200927906	chr2:200927906:T:C	9.86265e-07	-1.40342e-10	-1.00355	0.000287856	-1.40342e-10	-0.587533	0.000489738	-1.40342e-10	-0.413584
200928221	chr2:200928221:T:C	1.00375e-06	-1.40342e-10	-0.985976	0.000210591	-1.40342e-10	-0.900076	0.00033057	-1.40342e-10	-0.806636
200928261	chr2:200928261:C:T	9.82782e-07	-1.40342e-10	-1.00709	0.000205331	-1.40342e-10	-0.925369	0.000321183	-1.40342e-10	-0.835443
200928390	chr2:200928390:C:T	7.19349e-07	-1.605	0.285872	0.000255109	-1.66607	0.95777	0.000432352	-1.67338	1.13516
200928453	chr2:200928453:T:C	1.71417e-07	-1.5558	-1.19758	2.94487e-05	-1.67161	-1.19573	4.18834e-05	-1.67644	-1.19613
200928665	chr2:200928665:T:C	5.06645e-07	-1.66967	-2.77775e-10	0.000126072	-1.41314	-2.77775e-10	0.00023521	-1.14698	-2.77775e-10
200929381	chr2:200929381:A:G	7.8397e-07	-1.40342e-10	-1.23311	0.000150099	-1.40342e-10	-1.2387	0.000213212	-1.40342e-10	-1.24517
200929450	chr2:200929450:A:T	6.50775e-07	-1.62458	0.205267	0.000230296	-1.67317	0.862539	0.00038974	-1.67736	1.03538
200930415	chr2:200930415:C:T	1.30347e-06	-1.40342e-10	-0.724692	0.000353862	-1.40342e-10	-0.381085	0.000540261	-1.40342e-10	-0.315402
200931737	chr2:200931737:T:C	9.63294e-07	-1.40342e-10	-1.02712	0.000176322	-1.40342e-10	-1.07768	0.000254536	-1.40342e-10	-1.06801
200931799	chr2:200931799:A:G	1.01134e-06	-1.40342e-10	-0.978446	0.000299728	-1.40342e-10	-0.547118	0.000512544	-1.40342e-10	-0.368068
200932179	chr2:200932179:A:C	8.6005e-07	-1.40342e-10	-1.14049	0.000168797	-1.40342e-10	-1.1213	0.000243932	-1.40342e-10	-1.11056
200932953	chr2:200932953:G:A	6.27369e-07	-1.59974	0.143796	0.00022387	-1.61392	0.774996	0.00038021	-1.59967	0.932934
200932958	chr2:200932958:A:G	1.08312e-06	-1.40342e-10	-0.909878	0.000239106	-1.40342e-10	-0.773085	0.000382486	-1.40342e-10	-0.660762
200933347	chr2:200933347:G:T	1.36315e-06	-1.40342e-10	-0.679922	0.000491033	-1.40342e-10	-0.0534806	0.000951644	-1.40342e-10	0.250737
200934181	chr2:200934181:G:T	8.28644e-07	-1.40342e-10	-1.17769	0.00016378	-1.40342e-10	-1.15147	0.000240546	-1.40342e-10	-1.12454
200934350	chr2:200934350:T:G	5.02371e-07	-1.67814	-2.77775e-10	0.000116507	-1.49204	-2.77775e-10	0.00016847	-1.4807	-2.77775e-10
200934494	chr2:200934494:T:G	2.53166e-07	-1.12114	-1.24229	4.55276e-05	-1.22075	-1.21093	7.25588e-05	-1.13996	-1.18309
200935147	chr2:200935147:G:A	5.11855e-07	-1.65944	-2.77775e-10	0.000105075	-1.59532	-2.77775e-10	0.000152651	-1.5793	-2.77775e-10
200935160	chr2:200935160:T:C	1.5294e-06	-1.40342e-10	-0.564849	0.000436326	-1.40342e-10	-0.171603	0.000670472	-1.40342e-10	-0.0994726
200935232	chr2:200935232:C:T	9.93233e-07	-1.40342e-10	-0.996513	0.000207907	-1.40342e-10	-0.912903	0.000325733	-1.40342e-10	-0.821376
200935247	chr2:200935247:C:T	9.1308e-07	-1.40342e-10	-1.08065	0.000167677	-1.40342e-10	-1.12795	0.000241751	-1.40342e-10	-1.11954
200935283	chr2:200935283:T:C	2.80597e-07	-1.66747	-0.593094	5.10513e-05	-1.67533	-0.641835	7.45872e-05	-1.67179	-0.623699
200935384	chr2:200935384:A:G	9.36375e-07	-1.40342e-10	-1.05546	0.000184827	-1.40342e-10	-1.03057	0.000267944	-1.40342e-10	-1.01668
200935444	chr2:200935444:G:A	1.4434e-06	-0.545484	-0.0772401	0.00110504	0.0234079	0.734235	0.0054601	0.862704	1.13506
200935627	chr2:200935627:T:A	1.06605e-06	-1.40342e-10	-0.925766	0.000323547	-1.40342e-10	-0.470647	0.000549295	-1.40342e-10	-0.298819
200935963	chr2:200935963:A:T	5.02315e-07	-1.67825	-2.77775e-10	0.000114458	-1.50978	-2.77775e-10	0.000204175	-1.28848	-2.77775e-10
200936939	chr2:200936939:G:A	2.73525e-07	-1.67537	-0.610712	5.72142e-05	-1.63616	-0.567035	8.31452e-05	-1.62445	-0.562416
200937528	chr2:200937528:C:A	1.07222e-06	-1.40342e-10	-0.919992	0.000341555	-1.40342e-10	-0.416483	0.000612957	-1.40342e-10	-0.189159
200938244	chr2:200938244:G:A	5.39475e-07	-1.60688	-2.77775e-10	0.000120124	-1.46147	-2.77775e-10	0.000168228	-1.48213	-2.77775e-10
200938485	chr2:200938485:C:T	1.03487e-06	-1.40342e-10	-0.955443	0.000217983	-1.40342e-10	-0.865576	0.000343511	-1.40342e-10	-0.768234
200938988	chr2:200938988:G:A	7.26217e-07	-1.61927	0.309636	0.000262906	-1.67119	0.992993	0.000447418	-1.67641	1.17244
200939351	chr2:200939351:C:A	8.64964e-07	-1.40342e-10	-1.13479	0.000174599	-1.40342e-10	-1.0875	0.000251918	-1.40342e-10	-1.07835
200939425	chr2:200939425:C:G	1.26063e-06	-1.40342e-10	-0.75811	0.00032995	-1.40342e-10	-0.45105	0.000471713	-1.40342e-10	-0.451083
200939839	chr2:200939839:A:C	5.03087e-07	-1.67672	-2.77775e-10	0.000119714	-1.46488	-2.77775e-10	0.000218351	-1.22135	-2.77775e-10
200940249	chr2:200940249:G:T	6.93202e-07	-1.63765	0.281491	0.000252784	-1.67712	0.959658	0.00043144	-1.67834	1.13801
200940532	chr2:200940532:T:TG	5.02459e-07	-1.67796	-2.77775e-10	0.00011752	-1.48338	-2.77775e-10	0.000212463	-1.24869	-2.77775e-10
200940635	chr2:200940635:C:T	1.06254e-06	-1.40342e-10	-0.92906	0.000321963	-1.40342e-10	-0.475557	0.000546334	-1.40342e-10	-0.304224
200940938	chr2:200940938:A:G	4.65087e-07	-1.61751	-0.137741	0.000162006	-1.63001	0.467657	0.000271165	-1.61772	0.612989
200941282	chr2:200941282:A:G	2.85071e-07	-1.67827	-0.566468	5.88226e-05	-1.65284	-0.522627	8.52626e-05	-1.64356	-0.518157
200941582	chr2:200941582:G:A	2.34293e-06	-1.40342e-10	-0.138321	0.000356153	-1.40342e-10	-0.374632	0.00053219	-1.40342e-10	-0.330454
200941693	chr2:200941693:A:C	8.93316e-07	-1.40342e-10	-1.10254	0.000166661	-1.40342e-10	-1.13403	0.000236261	-1.40342e-10	-1.14252
200941874	chr2:200941874:T:C	4.74287e-07	-1.45181	-0.28386	8.65862e-05	-1.5659	-0.222955	0.000123054	-1.53114	-0.263697
200942013	chr2:200942013:A:G	8.37759e-07	-1.40342e-10	-1.16675	0.000152937	-1.40342e-10	-1.21997	0.000218592	-1.40342e-10	-1.22025
200942029	chr2:200942029:A:G	8.59321e-07	-1.40342e-10	-1.14134	0.000173247	-1.40342e-10	-1.09528	0.000249911	-1.40342e-10	-1.08635
200942168	chr2:200942168:T:C	1.4417e-06	-1.40342e-10	-0.623902	0.000310011	-1.40342e-10	-0.513384	0.000466204	-1.40342e-10	-0.462831
200942220	chr2:200942220:G:A	8.38405e-07	-1.40342e-10	-1.16598	0.000168161	-1.40342e-10	-1.12507	0.000242351	-1.40342e-10	-1.11707
200942588	chr2:200942588:AAT:A	1.54661e-06	-1.40342e-10	-0.553655	0.000587025	-1.40342e-10	0.125075	0.00116152	-1.40342e-10	0.450034
200943758	chr2:200943758:T:G	7.95959e-07	-1.40342e-10	-1.21793	0.000156258	-1.40342e-10	-1.19848	0.000222908	-1.40342e-10	-1.20069
200943895	chr2:200943895:T:C	4.72612e-07	-1.48231	-0.25689	8.73324e-05	-1.5867	-0.19357	0.000123669	-1.55491	-0.234935
200944948	chr2:200944948:C:A	5.14389e-07	-1.6545	-2.77775e-10	9.81641e-05	-1.66335	-2.77775e-10	0.000140075	-1.66528	-2.77775e-10
200944981	chr2:200944981:C:T	2.23216e-07	-1.48675	-1.00259	4.17839e-05	-1.54221	-0.975269	6.04202e-05	-1.49248	-1.01365
200946715	chr2:200946715:G:A	9.36752e-07	-1.40342e-10	-1.05506	0.000184905	-1.40342e-10	-1.03015	0.000268061	-1.40342e-10	-1.01624
200947129	chr2:200947129:T:C	5.13053e-07	-1.6571	-2.77775e-10	0.00011521	-1.50324	-2.77775e-10	0.000161169	-1.525	-2.77775e-10
200947431	chr2:200947431:T:C	1.73318e-07	-1.55197	-1.19038	2.96913e-05	-1.67072	-1.18842	4.22103e-05	-1.67595	-1.18884
200947462	chr2:200947462:T:C	1.37912e-06	-1.40342e-10	-0.668278	0.000230574	-1.40342e-10	-0.809422	0.000328068	-1.40342e-10	-0.814233
200947528	chr2:200947528:G:A	4.01767e-07	-1.43405	-0.467557	7.0675e-05	-1.55061	-0.441294	9.85615e-05	-1.51526	-0.50151
200947940	chr2:200947940:G:A	8.8515e-07	-1.40342e-10	-1.11172	0.000158897	-1.40342e-10	-1.18173	0.00021959	-1.40342e-10	-1.21569
200948501	chr2:200948501:A:G	1.80134e-06	-0.436976	0.0357849	0.00145803	0.158177	0.876671	0.00753469	1.02731	1.2925
200949107	chr2:200949107:G:A	3.0064e-07	-1.31271	-0.878859	5.62926e-05	-1.48277	-0.736659	8.2081e-05	-1.51888	-0.680865
200950381	chr2:200950381:C:T	1.17594e-06	-1.40342e-10	-0.827658	0.000275018	-1.40342e-10	-0.633155	0.000398975	-1.40342e-10	-0.618556
200950623	chr2:200950623:G:C	9.10705e-07	-1.40342e-10	-1.08326	0.000179535	-1.40342e-10	-1.05962	0.000260058	-1.40342e-10	-1.04655
200950787	chr2:200950787:C:T	8.65512e-07	-1.13416	-2.77775e-10	0.000116146	-1.49515	-2.77775e-10	0.000163613	-1.50995	-2.77775e-10
200950930	chr2:200950930:C:T	1.03066e-06	-1.40342e-10	-0.959529	0.00030683	-1.40342e-10	-0.523698	0.000517962	-1.40342e-10	-0.357552
200951101	chr2:200951101:T:C	7.83736e-07	-1.40342e-10	-1.23341	0.000155997	-1.40342e-10	-1.20016	0.000222919	-1.40342e-10	-1.20064
200951296	chr2:200951296:T:TTG	1.3983e-06	0.464784	-1.11925	3.68388e-05	-1.58936	-1.05408	5.82896e-05	-1.47689	-1.06514
200951511	chr2:200951511:C:T	7.88326e-07	-1.40342e-10	-1.22757	0.000162544	-1.40342e-10	-1.15905	0.000233424	-1.40342e-10	-1.1546
200951516	chr2:200951516:T:C	1.85492e-06	-0.39113	0.0192458	0.00150884	0.2132	0.855904	0.00787331	1.09417	1.26961
200951534	chr2:200951534:C:T	8.73758e-07	-1.63336	0.508683	0.000332158	-1.67581	1.23143	0.000571586	-1.67826	1.41922
200951698	chr2:200951698:T:A	3.43563e-07	-1.35163	-0.706474	6.65723e-05	-1.51133	-0.540378	9.84028e-05	-1.54427	-0.474113
200952054	chr2:200952054:T:A	1.22656e-06	-0.785507	-2.77775e-10	0.000762035	0.386	-2.77775e-10	0.00117708	0.463335	-2.77775e-10
200952153	chr2:200952153:T:C	7.83999e-07	-1.40342e-10	-1.23307	0.000150102	-1.40342e-10	-1.23867	0.000213214	-1.40342e-10	-1.24516
200952410	chr2:200952410:C:A	9.37107e-07	-1.40342e-10	-1.05468	0.000185115	-1.40342e-10	-1.02902	0.000268355	-1.40342e-10	-1.01514
200952984	chr2:200952984:C:T	8.08602e-07	-1.40342e-10	-1.20217	0.000150349	-1.40342e-10	-1.23704	0.000214839	-1.40342e-10	-1.23756
200953425	chr2:200953425:TTA:T	3.49821e-07	-1.27842	-0.761641	6.69817e-05	-1.45661	-0.588965	9.83668e-05	-1.49384	-0.524913
200954505	chr2:200954505:A:G	5.05161e-07	-1.6726	-2.77775e-10	0.000119709	-1.46492	-2.77775e-10	0.000213417	-1.24421	-2.77775e-10
200954711	chr2:200954711:G:A	1.02199e-06	-1.40342e-10	-0.967975	0.000304689	-1.40342e-10	-0.530701	0.000521987	-1.40342e-10	-0.349811
200954760	chr2:200954760:T:A	4.81268e-07	-1.43449	-0.286565	8.74998e-05	-1.55348	-0.224873	0.000124575	-1.51677	-0.265777
200954912	chr2:200954912:A:G	7.76743e-07	-1.40342e-10	-1.24237	0.000150432	-1.40342e-10	-1.23648	0.000216578	-1.40342e-10	-1.2295
200955808	chr2:200955808:G:A	9.56965e-07	-1.40342e-10	-1.03371	0.00018915	-1.40342e-10	-1.00745	0.000274394	-1.40342e-10	-0.992888
200956793	chr2:200956793:T:C	8.60632e-07	-1.40342e-10	-1.13981	0.000173558	-1.40342e-10	-1.09348	0.000250374	-1.40342e-10	-1.0845
200957222	chr2:200957222:A:G	7.75564e-07	-1.40342e-10	-1.24389	0.00014904	-1.40342e-10	-1.24578	0.000213262	-1.40342e-10	-1.24493
200957740	chr2:200957740:G:A	2.4309e-06	-1.40342e-10	-0.10146	0.000342553	-1.40342e-10	-0.413565	0.000471012	-1.40342e-10	-0.452571
200958616	chr2:200958616:T:C	1.10002e-06	-1.40342e-10	-0.894392	0.000338915	-1.40342e-10	-0.424242	0.000578617	-1.40342e-10	-0.246814
200958737	chr2:200958737:G:A	9.57851e-07	-1.40342e-10	-1.03279	0.00022375	-1.40342e-10	-0.839465	0.000324762	-1.40342e-10	-0.82436
200959034	chr2:200959034:A:T	2.47952e-07	-1.43097	-0.953274	4.61562e-05	-1.49547	-0.922491	6.69706e-05	-1.4383	-0.964902
200959247	chr2:200959247:C:T	1.59812e-06	-1.40342e-10	-0.520894	0.000614129	-1.40342e-10	0.170213	0.00122244	-1.40342e-10	0.50115
200959643	chr2:200959643:T:C	7.84296e-07	-1.40342e-10	-1.23269	0.000149406	-1.40342e-10	-1.24333	0.000213823	-1.40342e-10	-1.2423
200960269	chr2:200960269:C:T	1.00265e-06	-1.40342e-10	-0.98708	0.000295577	-1.40342e-10	-0.561063	0.000504591	-1.40342e-10	-0.383706
200960541	chr2:200960541:A:G	1.57578e-06	-1.40342e-10	-0.534973	0.000602157	-1.40342e-10	0.150525	0.00119598	-1.40342e-10	0.479268
200960997	chr2:200960997:G:A	8.77548e-07	-1.40342e-10	-1.12035	0.000175025	-1.40342e-10	-1.08506	0.000258978	-1.40342e-10	-1.05071
200961591	chr2:200961591:T:C	1.14244e-06	-1.40342e-10	-0.856554	0.000241766	-1.40342e-10	-0.762021	0.000346787	-1.40342e-10	-0.758745
200961652	chr2:200961652:A:C	1.38277e-06	-1.40342e-10	-0.665638	0.000231367	-1.40342e-10	-0.805985	0.000329213	-1.40342e-10	-0.810749
200964133	chr2:200964133:T:C	8.3727e-07	-1.40342e-10	-1.16733	0.000168647	-1.40342e-10	-1.12218	0.000243309	-1.40342e-10	-1.11312
200964464	chr2:200964464:G:A	1.01738e-06	-1.40342e-10	-0.972494	0.000299479	-1.40342e-10	-0.547948	0.000504491	-1.40342e-10	-0.383904
200964879	chr2:200964879:C:G	3.67552e-07	-1.62666	-0.363956	0.0001211	-1.63958	0.18621	0.000200439	-1.62873	0.321787
200965216	chr2:200965216:T:TAAG	3.77395e-07	-1.46872	-0.495469	6.69626e-05	-1.57776	-0.468094	9.31387e-05	-1.54657	-0.526797
200965455	chr2:200965455:C:T	1.44702e-06	-1.40342e-10	-0.620219	0.00040682	-1.40342e-10	-0.241621	0.000624275	-1.40342e-10	-0.170864
200966035	chr2:200966035:A:G	1.03245e-06	-1.40342e-10	-0.957785	0.000306729	-1.40342e-10	-0.524026	0.000518031	-1.40342e-10	-0.35742
200966931	chr2:200966931:A:T	1.15497e-06	-1.40342e-10	-0.845652	0.000246184	-1.40342e-10	-0.743912	0.000356228	-1.40342e-10	-0.731882
200968042	chr2:200968042:C:A	7.83823e-07	-1.40342e-10	-1.2333	0.000150077	-1.40342e-10	-1.23884	0.000213201	-1.40342e-10	-1.24522
200968855	chr2:200968855:G:A	2.40987e-06	-0.110151	-2.77775e-10	0.00124425	0.876298	-2.77775e-10	0.000556191	-0.286343	-2.77775e-10
200968897	chr2:200968897:T:G	5.07859e-07	-1.66728	-2.77775e-10	0.000103342	-1.61194	-2.77775e-10	0.000149906	-1.59744	-2.77775e-10
200969024	chr2:200969024:G:T	8.5274e-07	-1.40342e-10	-1.14902	0.00017808	-1.40342e-10	-1.06776	0.00027486	-1.40342e-10	-0.991193
200969122	chr2:200969122:T:C	2.87547e-07	-1.6747	-0.561399	5.29173e-05	-1.66832	-0.612943	7.75273e-05	-1.66244	-0.594382
200969783	chr2:200969783:T:C	2.86823e-07	-1.67517	-0.563443	6.00879e-05	-1.6347	-0.519488	8.73207e-05	-1.62286	-0.515011
200969818	chr2:200969818:T:C	1.0386e-06	-1.40342e-10	-0.951853	0.000309647	-1.40342e-10	-0.514561	0.000523484	-1.40342e-10	-0.346947
200970253	chr2:200970253:G:A	1.8961e-06	-0.349926	-2.77775e-10	0.000201405	-0.944674	-2.77775e-10	0.000281368	-0.967791	-2.77775e-10
200970423	chr2:200970423:C:T	5.41783e-07	-1.60261	-2.77775e-10	9.78521e-05	-1.66654	-2.77775e-10	0.000140644	-1.66122	-2.77775e-10
200970698	chr2:200970698:C:T	2.67358e-07	-1.66445	-0.644441	5.72854e-05	-1.60276	-0.599187	8.36123e-05	-1.58666	-0.594602
200970748	chr2:200970748:G:A	3.95743e-07	-1.60412	-0.312592	0.000131595	-1.62087	0.2506	0.00021895	-1.60794	0.389332
200972785	chr2:200972785:G:A	5.7889e-07	-1.62069	0.0843244	0.000200047	-1.67291	0.72147	0.000337635	-1.6773	0.891813
200972904	chr2:200972904:G:A	8.08465e-07	-1.40342e-10	-1.20234	0.000185088	-1.40342e-10	-1.02916	0.000268602	-1.40342e-10	-1.01422
200972931	chr2:200972931:A:G	9.42045e-07	-1.40342e-10	-1.04943	0.000172723	-1.40342e-10	-1.09831	0.000249258	-1.40342e-10	-1.08897
200973049	chr2:200973049:G:A	1.10013e-06	-0.422845	-0.471448	0.000772865	0.191355	0.208757	0.00377846	1.07216	0.557459
200974872	chr2:200974872:A:G	8.51306e-07	-1.40342e-10	-1.15071	0.000177676	-1.40342e-10	-1.07003	0.000274122	-1.40342e-10	-0.993882
200974931	chr2:200974931:T:C	8.36776e-07	-1.40342e-10	-1.16792	0.000168219	-1.40342e-10	-1.12473	0.000242599	-1.40342e-10	-1.11605
200975370	chr2:200975370:T:C	1.04232e-06	-1.40342e-10	-0.948273	0.000311209	-1.40342e-10	-0.509529	0.000526483	-1.40342e-10	-0.341235
200975515	chr2:200975515:C:T	9.61584e-07	-1.40342e-10	-1.0289	0.000190301	-1.40342e-10	-1.00139	0.000276102	-1.40342e-10	-0.986683
200975541	chr2:200975541:T:A	8.3888e-07	-1.40342e-10	-1.16541	0.000153143	-1.40342e-10	-1.21862	0.000218861	-1.40342e-10	-1.21902
200975844	chr2:200975844:TGG:T	5.04823e-07	-1.67327	-2.77775e-10	0.000123354	-1.43493	-2.77775e-10	0.000228129	-1.17754	-2.77775e-10
200976185	chr2:200976185:C:T	9.61076e-07	-1.40342e-10	-1.02942	0.000190044	-1.40342e-10	-1.00274	0.000275739	-1.40342e-10	-0.988001
200976197	chr2:200976197:A:C	1.04341e-06	-1.40342e-10	-0.947234	0.000311854	-1.40342e-10	-0.507457	0.000527692	-1.40342e-10	-0.338942
200976757	chr2:200976757:A:G	9.74251e-07	-1.40342e-10	-1.01581	0.000177369	-1.40342e-10	-1.07176	0.000256091	-1.40342e-10	-1.06192
200977287	chr2:200977287:G:A	2.64819e-07	-1.39729	-0.921138	5.01994e-05	-1.54615	-0.787838	7.34784e-05	-1.57569	-0.734772
200977727	chr2:200977727:T:C	5.06089e-07	-1.67077	-2.77775e-10	0.000125335	-1.419	-2.77775e-10	0.000233379	-1.15479	-2.77775e-10
200978126	chr2:200978126:T:A	2.03329e-07	-1.4016	-1.18105	3.07122e-05	-1.63927	-1.18607	4.35048e-05	-1.65037	-1.18422
200978127	chr2:200978127:A:C	2.03138e-07	-1.40221	-1.18138	3.06964e-05	-1.63948	-1.18637	4.34837e-05	-1.65054	-1.18453
200978534	chr2:200978534:A:G	8.01132e-07	-1.40342e-10	-1.21145	0.000154175	-1.40342e-10	-1.2119	0.000217854	-1.40342e-10	-1.22363
200979525	chr2:200979525:T:C	1.10368e-06	-1.40342e-10	-0.891072	0.000235314	-1.40342e-10	-0.789073	0.000341697	-1.40342e-10	-0.773531
200979828	chr2:200979828:C:A	9.95256e-07	-1.40342e-10	-0.994479	0.000213145	-1.40342e-10	-0.888018	0.000300869	-1.40342e-10	-0.900778
200980061	chr2:200980061:CT:C	8.27053e-07	-1.40342e-10	-1.17961	0.000166017	-1.40342e-10	-1.1379	0.000239375	-1.40342e-10	-1.12942
200981360	chr2:200981360:G:A	5.03081e-07	-1.67673	-2.77775e-10	0.000119918	-1.46319	-2.77775e-10	0.00021889	-1.21888	-2.77775e-10
200981965	chr2:200981965:C:T	5.17811e-07	-1.64787	-2.77775e-10	9.79684e-05	-1.66535	-2.77775e-10	0.000139682	-1.66808	-2.77775e-10
200982084	chr2:200982084:T:C	1.27898e-06	-1.40342e-10	-0.74366	0.000275787	-1.40342e-10	-0.630365	0.000399576	-1.40342e-10	-0.617052
200982214	chr2:200982214:C:T	9.20154e-07	-1.40342e-10	-1.07294	0.000189443	-1.40342e-10	-1.0059	0.000274297	-1.40342e-10	-0.993245
200982536	chr2:200982536:T:C	2.15487e-06	-1.40342e-10	-0.221994	0.000330804	-1.40342e-10	-0.448466	0.000493397	-1.40342e-10	-0.406141
200982850	chr2:200982850:C:T	5.05872e-07	-1.67119	-2.77775e-10	0.000124998	-1.42169	-2.77775e-10	0.00023246	-1.15874	-2.77775e-10
200983154	chr2:200983154:A:G	1.19244e-06	-0.372336	-0.441382	0.000856066	0.252014	0.250341	0.00426171	1.14652	0.603449
200983167	chr2:200983167:A:G	1.03045e-06	-1.40342e-10	-0.959733	0.000305783	-1.40342e-10	-0.527116	0.000516318	-1.40342e-10	-0.360732
200983666	chr2:200983666:CAT:C	5.81362e-07	-1.64072	0.108616	0.000204979	-1.67723	0.750149	0.00034753	-1.67831	0.921711
200983797	chr2:200983797:G:T	8.72576e-07	-1.40342e-10	-1.12603	0.000217846	-1.40342e-10	-0.866206	0.000352945	-1.40342e-10	-0.741143
200985384	chr2:200985384:G:A	5.04604e-07	-1.6737	-2.77775e-10	0.000122986	-1.43792	-2.77775e-10	0.000227148	-1.18185	-2.77775e-10
200985591	chr2:200985591:G:A	7.74898e-07	-1.40342e-10	-1.24475	0.000150929	-1.40342e-10	-1.23318	0.000221236	-1.40342e-10	-1.20822
200985873	chr2:200985873:T:C	8.57195e-07	-1.40342e-10	-1.14381	0.000179444	-1.40342e-10	-1.06013	0.000277309	-1.40342e-10	-0.982321
200986382	chr2:200986382:T:C	8.11913e-07	-1.40342e-10	-1.19808	0.000186728	-1.40342e-10	-1.02034	0.000271062	-1.40342e-10	-1.00511
200986834	chr2:200986834:T:C	8.35892e-07	-1.40342e-10	-1.16898	0.00016799	-1.40342e-10	-1.12609	0.000242252	-1.40342e-10	-1.11748
200987043	chr2:200987043:A:G	2.70241e-06	-1.40342e-10	0.00442239	0.000375216	-1.40342e-10	-0.322489	0.00051496	-1.40342e-10	-0.363366
200987671	chr2:200987671:C:A	5.03344e-07	-1.67621	-2.77775e-10	0.000120441	-1.45883	-2.77775e-10	0.000220376	-1.21212	-2.77775e-10
200988734	chr2:200988734:A:G	7.69507e-07	-1.64558	0.393848	0.000286724	-1.67809	1.08661	0.000493384	-1.67777	1.2716
200989222	chr2:200989222:A:G	1.35217e-06	-1.40342e-10	-0.688013	0.000288138	-1.40342e-10	-0.586554	0.000432741	-1.40342e-10	-0.537314
200989302	chr2:200989302:T:C	5.04579e-07	-1.67375	-2.77775e-10	0.00012294	-1.43829	-2.77775e-10	0.000227023	-1.1824	-2.77775e-10
200989350	chr2:200989350:T:C	8.37749e-07	-1.40342e-10	-1.16676	0.000168767	-1.40342e-10	-1.12147	0.000243488	-1.40342e-10	-1.11239
200989452	chr2:200989452:C:A	2.66392e-07	-1.67147	-0.641045	5.62058e-05	-1.62314	-0.597833	8.17927e-05	-1.60995	-0.593318
200989739	chr2:200989739:G:A	5.04871e-07	-1.67318	-2.77775e-10	0.000123394	-1.43461	-2.77775e-10	0.000228196	-1.17725	-2.77775e-10
200990475	chr2:200990475:T:C	1.23112e-06	-0.346205	-0.435594	0.000890119	0.28377	0.257592	0.00446545	1.18494	0.61173
200990590	chr2:200990590:T:C	8.28775e-07	-1.40342e-10	-1.17753	0.000166113	-1.40342e-10	-1.13732	0.000239416	-1.40342e-10	-1.12925
200990720	chr2:200990720:C:T	7.87117e-07	-1.40342e-10	-1.2291	0.000159678	-1.40342e-10	-1.17684	0.000229243	-1.40342e-10	-1.17267
200990831	chr2:200990831:G:A	4.06026e-07	-1.45555	-0.435514	7.17105e-05	-1.56887	-0.408486	9.96717e-05	-1.53635	-0.469221
200991784	chr2:200991784:G:C	1.04229e-06	-1.40342e-10	-0.948306	0.000311387	-1.40342e-10	-0.508955	0.000526712	-1.40342e-10	-0.340801
200992008	chr2:200992008:T:G	8.98623e-07	-1.40342e-10	-1.09662	0.000165724	-1.40342e-10	-1.13967	0.000238868	-1.40342e-10	-1.13154
200992599	chr2:200992599:A:T	8.52137e-07	-1.40342e-10	-1.14973	0.000177911	-1.40342e-10	-1.06871	0.000274548	-1.40342e-10	-0.992329
200993106	chr2:200993106:A:T	1.17894e-06	-0.38001	-0.445095	0.000843236	0.24273	0.244524	0.00418751	1.13528	0.597123
200993194	chr2:200993194:A:G	8.3571e-07	-1.40342e-10	-1.1692	0.000167944	-1.40342e-10	-1.12636	0.000242185	-1.40342e-10	-1.11775
200993364	chr2:200993364:T:C	5.04756e-07	-1.6734	-2.77775e-10	0.000123248	-1.43579	-2.77775e-10	0.00022784	-1.17881	-2.77775e-10
200993818	chr2:200993818:A:G	1.08668e-06	-0.906595	-2.77775e-10	0.000517384	-0.00120804	-2.77775e-10	0.000841562	0.127805	-2.77775e-10
200993925	chr2:200993925:A:G	2.33064e-07	-1.44744	-0.998728	4.3273e-05	-1.51198	-0.97048	6.28349e-05	-1.45797	-1.00898
200994527	chr2:200994527:G:A	1.50105e-06	-1.40342e-10	-0.58356	0.000322508	-1.40342e-10	-0.473863	0.000486334	-1.40342e-10	-0.420559
200995401	chr2:200995401:TC:T	8.69016e-07	-1.13012	-2.77775e-10	0.000116414	-1.49284	-2.77775e-10	0.000163978	-1.50772	-2.77775e-10
200996769	chr2:200996769:T:C	9.56679e-07	-1.40342e-10	-1.03401	0.000273109	-1.40342e-10	-0.640121	0.000461542	-1.40342e-10	-0.472882
200996971	chr2:200996971:A:G	1.28854e-06	-1.40342e-10	-0.736213	0.00035002	-1.40342e-10	-0.392001	0.00053476	-1.40342e-10	-0.325637
200997272	chr2:200997272:C:T	9.20936e-07	-1.40342e-10	-1.07209	0.000196446	-1.40342e-10	-0.969604	0.000308368	-1.40342e-10	-0.87616
200997705	chr2:200997705:A:T	1.44057e-06	-0.294001	-0.330683	0.00109118	0.347927	0.397098	0.00562662	1.26168	0.766127
200998412	chr2:200998412:T:C	9.86716e-07	-1.40342e-10	-1.0031	0.000179201	-1.40342e-10	-1.06148	0.000258912	-1.40342e-10	-1.05097
200998577	chr2:200998577:C:T	1.68637e-07	-1.6319	-1.13783	5.43067e-05	-1.14562	-1.10972	7.38642e-05	-1.187	-1.11823
200998807	chr2:200998807:T:C	4.23614e-07	-1.46264	-0.386017	7.83639e-05	-1.5755	-0.313131	0.00011149	-1.54233	-0.351188
200999080	chr2:200999080:C:A	2.25955e-07	-1.4497	-1.02744	4.19509e-05	-1.51372	-0.999769	6.1038e-05	-1.46	-1.03596
200999927	chr2:200999927:G:A	4.94955e-07	-1.65001	-0.042997	0.000177322	-1.34942	0.277399	0.000244787	-1.38671	0.279646
200999977	chr2:200999977:G:A	1.08077e-06	-1.40342e-10	-0.912054	0.000229898	-1.40342e-10	-0.812356	0.000332993	-1.40342e-10	-0.799332
201000706	chr2:201000706:T:C	9.6946e-07	-1.40342e-10	-1.02074	0.000227479	-1.40342e-10	-0.822934	0.00033027	-1.40342e-10	-0.807543
201000836	chr2:201000836:AG:A	1.16941e-06	-0.377873	-0.455354	0.000833399	0.244902	0.230618	0.00413521	1.13807	0.581764
201001022	chr2:201001022:C:T	5.27176e-07	-1.62994	-2.77775e-10	0.000108868	-1.55986	-2.77775e-10	0.000152901	-1.57767	-2.77775e-10
201001121	chr2:201001121:G:C	7.91349e-07	-1.40342e-10	-1.22374	0.000151152	-1.40342e-10	-1.23171	0.000213867	-1.40342e-10	-1.2421
201001135	chr2:201001135:C:G	1.40865e-06	-1.40342e-10	-0.647093	0.000243917	-1.40342e-10	-0.753166	0.000346475	-1.40342e-10	-0.759645
201001147	chr2:201001147:A:T	8.80235e-07	-1.11729	-2.77775e-10	0.000119485	-1.4668	-2.77775e-10	0.000175962	-1.43718	-2.77775e-10
201001172	chr2:201001172:G:A	5.06494e-07	-1.66997	-2.77775e-10	0.000125918	-1.41436	-2.77775e-10	0.000234914	-1.14823	-2.77775e-10
201001260	chr2:201001260:A:G	1.03658e-06	-1.40342e-10	-0.953797	0.00030858	-1.40342e-10	-0.518011	0.000521531	-1.40342e-10	-0.350685
201001685	chr2:201001685:T:G	1.26599e-06	-1.40342e-10	-0.753871	0.000341997	-1.40342e-10	-0.415192	0.000522005	-1.40342e-10	-0.349778
201002775	chr2:201002775:G:A	1.52751e-06	-1.40342e-10	-0.566084	0.000328691	-1.40342e-10	-0.454874	0.000495968	-1.40342e-10	-0.400944
201002870	chr2:201002870:A:G	1.03078e-06	-1.40342e-10	-0.959408	0.00030588	-1.40342e-10	-0.526801	0.00051647	-1.40342e-10	-0.360437
201002906	chr2:201002906:A:G	2.05938e-06	-0.267317	-2.77775e-10	0.000215125	-0.878774	-2.77775e-10	0.000300227	-0.902914	-2.77775e-10
201003188	chr2:201003188:G:A	9.60803e-07	-1.40342e-10	-1.02971	0.000189994	-1.40342e-10	-1.003	0.000275668	-1.40342e-10	-0.988259
201003317	chr2:201003317:A:G	7.74134e-07	-1.40342e-10	-1.24573	0.000149443	-1.40342e-10	-1.24308	0.000217019	-1.40342e-10	-1.22747
201003582	chr2:201003582:G:A	8.84181e-05	3.49235	-2.77775e-10	0.0017309	1.2064	-2.77775e-10	0.00231093	1.13795	-2.77775e-10
201004005	chr2:201004005:G:C	1.04458e-06	-1.40342e-10	-0.946105	0.000312396	-1.40342e-10	-0.50572	0.000528698	-1.40342e-10	-0.337037
201004799	chr2:201004799:C:T	9.5147e-07	-0.203831	-0.835639	8.00207e-05	-1.52995	-0.337758	0.000135024	-1.53608	-0.165921
201005298	chr2:201005298:G:A	5.06341e-07	-1.67027	-2.77775e-10	0.000125692	-1.41616	-2.77775e-10	0.000234311	-1.1508	-2.77775e-10
201005533	chr2:201005533:T:C	9.60955e-07	-1.40342e-10	-1.02955	0.00019002	-1.40342e-10	-1.00286	0.000275704	-1.40342e-10	-0.988126
201005559	chr2:201005559:A:G	1.10946e-06	-0.412186	-0.473668	0.000779515	0.202715	0.205964	0.00382343	1.08712	0.554333
201005765	chr2:201005765:G:A	8.45666e-07	-1.40342e-10	-1.15735	0.000176106	-1.40342e-10	-1.07891	0.000271201	-1.40342e-10	-1.00459
201005872	chr2:201005872:G:A	9.58865e-07	-1.40342e-10	-1.03173	0.000189583	-1.40342e-10	-1.00517	0.00027505	-1.40342e-10	-0.990502
201006075	chr2:201006075:G:A	5.05987e-07	-1.67097	-2.77775e-10	0.000125209	-1.42	-2.77775e-10	0.000233005	-1.15639	-2.77775e-10
201006781	chr2:201006781:G:A	1.14097e-06	-1.40342e-10	-0.857845	0.00024141	-1.40342e-10	-0.763494	0.000346274	-1.40342e-10	-0.760225
201006852	chr2:201006852:C:A	5.05172e-07	-1.67258	-2.77775e-10	0.000123935	-1.43023	-2.77775e-10	0.000229662	-1.17085	-2.77775e-10
201007129	chr2:201007129:C:T	2.63105e-06	-1.40342e-10	-0.0223422	0.000332404	-1.40342e-10	-0.443641	0.000469922	-1.40342e-10	-0.454887
201007233	chr2:201007233:C:T	1.03775e-06	-1.40342e-10	-0.952673	0.000309156	-1.40342e-10	-0.516148	0.000522608	-1.40342e-10	-0.348623
201007245	chr2:201007245:C:T	8.97827e-07	-1.40342e-10	-1.0975	0.000165599	-1.40342e-10	-1.14042	0.000238703	-1.40342e-10	-1.13223
201007288	chr2:201007288:A:G	8.1714e-07	-1.40342e-10	-1.19167	0.000163212	-1.40342e-10	-1.15494	0.000235106	-1.40342e-10	-1.14742
201007327	chr2:201007327:C:T	1.47725e-06	-1.40342e-10	-0.599538	0.000316921	-1.40342e-10	-0.49134	0.000477619	-1.40342e-10	-0.438642
201007457	chr2:201007457:T:G	1.14768e-06	-0.390482	-0.4615	0.000813934	0.229647	0.222239	0.00402163	1.11955	0.572433
201007641	chr2:201007641:C:T	1.48359e-06	-1.40342e-10	-0.595259	0.000318344	-1.40342e-10	-0.486859	0.000479844	-1.40342e-10	-0.433993
201008184	chr2:201008184:C:G	1.01024e-06	-1.40342e-10	-0.979535	0.000296207	-1.40342e-10	-0.558935	0.000498357	-1.40342e-10	-0.396137
201008595	chr2:201008595:T:TAAATAAATAAATAAATGGGC	1.01858e-06	-1.40342e-10	-0.971313	0.000300177	-1.40342e-10	-0.54562	0.000505775	-1.40342e-10	-0.381362
201008687	chr2:201008687:G:A	5.07183e-07	-1.66861	-2.77775e-10	0.000120112	-1.46156	-2.77775e-10	0.00016763	-1.48569	-2.77775e-10
201009331	chr2:201009331:A:G	1.24587e-06	-1.40342e-10	-0.769888	0.00024991	-1.40342e-10	-0.728891	0.000363161	-1.40342e-10	-0.712608
201009676	chr2:201009676:T:C	9.76777e-07	-1.40342e-10	-1.01322	0.000186628	-1.40342e-10	-1.02087	0.000267772	-1.40342e-10	-1.01732
201010307	chr2:201010307:T:C	1.03233e-06	-1.40342e-10	-0.957906	0.000306642	-1.40342e-10	-0.524313	0.000517901	-1.40342e-10	-0.357671
201010767	chr2:201010767:A:AG	1.15701e-06	-0.373051	-0.470837	0.000820045	0.249943	0.209424	0.00406249	1.14393	0.558172
201010786	chr2:201010786:T:C	9.95635e-07	-1.40342e-10	-0.994098	0.000235945	-1.40342e-10	-0.786392	0.000342771	-1.40342e-10	-0.770392
201010917	chr2:201010917:C:T	8.4198e-07	-1.40342e-10	-1.16172	0.00017001	-1.40342e-10	-1.11414	0.000245347	-1.40342e-10	-1.10478
201010972	chr2:201010972:C:T	5.04822e-07	-1.67327	-2.77775e-10	0.000123364	-1.43486	-2.77775e-10	0.000228145	-1.17747	-2.77775e-10
201011329	chr2:201011329:C:T	1.09593e-06	-0.451145	-0.446975	0.000772119	0.156468	0.242678	0.00376113	1.02991	0.595109
201011954	chr2:201011954:A:T	9.40606e-07	-1.40342e-10	-1.05095	0.000172494	-1.40342e-10	-1.09963	0.000248917	-1.40342e-10	-1.09034
201012246	chr2:201012246:G:C	5.04751e-07	-1.67341	-2.77775e-10	0.000123244	-1.43582	-2.77775e-10	0.000227828	-1.17887	-2.77775e-10
201012347	chr2:201012347:G:A	8.87599e-07	-1.40342e-10	-1.10896	0.000181563	-1.40342e-10	-1.04839	0.000262597	-1.40342e-10	-1.03683
201012646	chr2:201012646:T:C	9.29771e-07	-1.40342e-10	-1.06254	0.000183535	-1.40342e-10	-1.03759	0.000266043	-1.40342e-10	-1.0238
201012834	chr2:201012834:A:G	5.05433e-07	-1.67206	-2.77775e-10	0.000122482	-1.44203	-2.77775e-10	0.00017071	-1.46749	-2.77775e-10
201013158	chr2:201013158:G:A	8.12685e-07	-1.40342e-10	-1.19713	0.000162048	-1.40342e-10	-1.1621	0.000233362	-1.40342e-10	-1.15486
201013163	chr2:201013163:A:G	1.02961e-06	-1.40342e-10	-0.960547	0.000305745	-1.40342e-10	-0.527242	0.000516623	-1.40342e-10	-0.360141
201013547	chr2:201013547:C:G	9.94289e-07	-1.40342e-10	-0.995451	0.000288996	-1.40342e-10	-0.583578	0.000484741	-1.40342e-10	-0.42384
201013670	chr2:201013670:C:G	7.8397e-07	-1.40342e-10	-1.23311	0.000150099	-1.40342e-10	-1.2387	0.000213212	-1.40342e-10	-1.24517
201014732	chr2:201014732:T:C	1.33111e-06	-0.332459	-0.371248	0.000984318	0.295234	0.346723	0.00497466	1.19666	0.708003
201015225	chr2:201015225:A:G	3.38751e-07	-1.63264	-0.439575	0.000110441	-1.64448	0.098973	0.000182067	-1.63429	0.231208
201015790	chr2:201015790:C:T	1.02582e-06	-1.40342e-10	-0.964231	0.000303561	-1.40342e-10	-0.534411	0.000512104	-1.40342e-10	-0.368926
201016201	chr2:201016201:AAATAC:A	1.32125e-06	-1.40342e-10	-0.711146	0.00036043	-1.40342e-10	-0.362695	0.000551217	-1.40342e-10	-0.295327
201016392	chr2:201016392:G:A	1.0347e-06	-1.40342e-10	-0.95561	0.000307695	-1.40342e-10	-0.520882	0.000519872	-1.40342e-10	-0.353871
201016765	chr2:201016765:A:G	2.70749e-07	-1.67698	-0.619304	5.63613e-05	-1.64234	-0.575873	8.18322e-05	-1.63151	-0.57127
201016770	chr2:201016770:C:T	4.11859e-07	-1.49015	-0.386646	7.70933e-05	-1.59149	-0.313489	0.000109448	-1.56057	-0.351436
201018362	chr2:201018362:AAG:A	1.11541e-06	-1.40342e-10	-0.880497	0.000224379	-1.40342e-10	-0.836657	0.000326507	-1.40342e-10	-0.819002
201018994	chr2:201018994:T:C	8.37492e-07	-1.40342e-10	-1.16707	0.000168695	-1.40342e-10	-1.1219	0.000243381	-1.40342e-10	-1.11283
201019392	chr2:201019392:G:T	1.02624e-06	-1.40342e-10	-0.963826	0.000303467	-1.40342e-10	-0.534719	0.0005119	-1.40342e-10	-0.369324
201019438	chr2:201019438:AC:A	9.77991e-07	-1.40342e-10	-1.01198	0.000213895	-1.40342e-10	-0.884506	0.000309662	-1.40342e-10	-0.871974
201019871	chr2:201019871:C:A	8.06619e-07	-1.40342e-10	-1.20463	0.00016046	-1.40342e-10	-1.17195	0.000230971	-1.40342e-10	-1.16516
201020543	chr2:201020543:T:C	7.79623e-07	-1.40342e-10	-1.23867	0.00015295	-1.40342e-10	-1.21988	0.000225962	-1.40342e-10	-1.18709
201020570	chr2:201020570:A:T	5.46217e-07	-1.64421	0.0497473	0.000193234	-1.67796	0.691867	0.000327494	-1.67792	0.861935
201021279	chr2:201021279:C:T	5.95764e-07	-1.50763	-2.77775e-10	9.67083e-05	-1.67829	-2.77775e-10	0.00013834	-1.67774	-2.77775e-10
201023713	chr2:201023713:G:A	5.09913e-07	-1.66324	-2.77775e-10	0.000117598	-1.48272	-2.77775e-10	0.000164295	-1.50579	-2.77775e-10
201024179	chr2:201024179:T:C	9.27173e-07	-1.40342e-10	-1.06534	0.000182986	-1.40342e-10	-1.04058	0.000265222	-1.40342e-10	-1.02689
201024307	chr2:201024307:G:T	9.47924e-07	-1.40342e-10	-1.0432	0.000187356	-1.40342e-10	-1.01698	0.000271747	-1.40342e-10	-1.00258
201024375	chr2:201024375:G:A	2.66519e-07	-1.36596	-0.946071	5.05746e-05	-1.51859	-0.807951	7.37548e-05	-1.55113	-0.755582
201024467	chr2:201024467:C:T	1.03303e-06	-1.40342e-10	-0.957226	0.00020755	-1.40342e-10	-0.914621	0.000295808	-1.40342e-10	-0.917745
201024759	chr2:201024759:T:C	9.2904e-07	-1.40342e-10	-1.06333	0.000183381	-1.40342e-10	-1.03843	0.000265812	-1.40342e-10	-1.02467
201025028	chr2:201025028:C:T	2.69574e-07	-1.35611	-0.944524	5.10329e-05	-1.51157	-0.805949	7.43774e-05	-1.54488	-0.75342
201025487	chr2:201025487:A:G	9.13191e-07	-1.40342e-10	-1.08053	0.00018774	-1.40342e-10	-1.01494	0.000271741	-1.40342e-10	-1.00261
201025974	chr2:201025974:T:C	5.30708e-07	-1.62327	-2.77775e-10	9.93047e-05	-1.6518	-2.77775e-10	0.000141114	-1.65789	-2.77775e-10
201026169	chr2:201026169:C:A	2.81537e-07	-1.67407	-0.58314	5.18046e-05	-1.66923	-0.633281	7.58642e-05	-1.66362	-0.614885
201026471	chr2:201026471:A:T	2.09812e-07	-1.3521	-1.19917	3.07915e-05	-1.61958	-1.20317	4.34893e-05	-1.63339	-1.20155
201026574	chr2:201026574:C:T	1.02723e-06	-1.40342e-10	-0.96286	0.000304212	-1.40342e-10	-0.532267	0.000513343	-1.40342e-10	-0.366509
201027070	chr2:201027070:G:A	8.56654e-07	-1.40342e-10	-1.14444	0.000210665	-1.40342e-10	-0.899722	0.000339546	-1.40342e-10	-0.779844
201027465	chr2:201027465:G:A	1.16499e-06	-0.379322	-0.45769	0.000829377	0.243135	0.227548	0.00411209	1.13588	0.578349
201027549	chr2:201027549:G:A	5.03232e-07	-1.67643	-2.77775e-10	0.000120166	-1.46111	-2.77775e-10	0.000219568	-1.21579	-2.77775e-10
201027948	chr2:201027948:TG:T	1.2906e-06	-1.40342e-10	-0.734616	0.000349625	-1.40342e-10	-0.39313	0.000534138	-1.40342e-10	-0.326801
201028076	chr2:201028076:G:C	7.84034e-07	-1.40342e-10	-1.23303	0.000150108	-1.40342e-10	-1.23864	0.000213217	-1.40342e-10	-1.24514
201028137	chr2:201028137:G:T	1.0335e-06	-1.40342e-10	-0.956771	0.00030715	-1.40342e-10	-0.522656	0.00051885	-1.40342e-10	-0.35584
201028238	chr2:201028238:C:T	8.40495e-07	-1.40342e-10	-1.16349	0.000164181	-1.40342e-10	-1.14902	0.000236533	-1.40342e-10	-1.14137
201028465	chr2:201028465:T:C	3.68409e-07	-1.43834	-0.549946	6.52779e-05	-1.55594	-0.515405	9.1296e-05	-1.52166	-0.571689
201028639	chr2:201028639:G:A	9.37561e-07	-1.40342e-10	-1.0542	0.000185054	-1.40342e-10	-1.02935	0.000268276	-1.40342e-10	-1.01544
201028693	chr2:201028693:G:C	1.03442e-06	-1.40342e-10	-0.955879	0.000307611	-1.40342e-10	-0.521157	0.000519713	-1.40342e-10	-0.354178
201028742	chr2:201028742:G:A	5.56581e-07	-1.62945	0.0537835	0.000194725	-1.67516	0.696759	0.0003291	-1.67813	0.867039
201029079	chr2:201029079:G:C	5.04379e-07	-1.67415	-2.77775e-10	0.00012259	-1.44114	-2.77775e-10	0.000226094	-1.18651	-2.77775e-10
201029296	chr2:201029296:A:G	2.19311e-07	-1.47656	-1.03043	4.10494e-05	-1.53631	-0.998903	5.95236e-05	-1.48605	-1.03503
201029538	chr2:201029538:A:G	9.44014e-07	-1.40342e-10	-1.04734	0.00018641	-1.40342e-10	-1.02204	0.000270305	-1.40342e-10	-1.0079
201030107	chr2:201030107:C:T	1.37354e-06	-1.40342e-10	-0.672332	0.000315609	-1.40342e-10	-0.49549	0.000461843	-1.40342e-10	-0.47223
201030315	chr2:201030315:T:A	8.99863e-07	-1.40342e-10	-1.09524	0.000165921	-1.40342e-10	-1.13848	0.00023916	-1.40342e-10	-1.13032
201030539	chr2:201030539:A:G	5.0452e-07	-1.67387	-2.77775e-10	0.000122875	-1.43882	-2.77775e-10	0.000226852	-1.18316	-2.77775e-10
201030570	chr2:201030570:T:G	9.66942e-07	-1.40342e-10	-1.02334	0.000226732	-1.40342e-10	-0.826223	0.00032916	-1.40342e-10	-0.81091
201030828	chr2:201030828:G:A	9.00947e-07	-1.40342e-10	-1.09403	0.000177492	-1.40342e-10	-1.07107	0.000256893	-1.40342e-10	-1.0588
201031592	chr2:201031592:G:A	7.78131e-07	-1.40342e-10	-1.24058	0.000148983	-1.40342e-10	-1.24616	0.000214361	-1.40342e-10	-1.23979
201031644	chr2:201031644:T:C	2.2777e-07	-1.4424	-1.02674	4.24912e-05	-1.50589	-0.994808	6.18747e-05	-1.45104	-1.0313
201032086	chr2:201032086:G:A	5.03959e-07	-1.67498	-2.77775e-10	0.000133734	-1.35414	-2.77775e-10	0.000185932	-1.38207	-2.77775e-10
201033033	chr2:201033033:T:A	8.72386e-07	-1.40342e-10	-1.12625	0.000171215	-1.40342e-10	-1.10707	0.000247509	-1.40342e-10	-1.09601
201033064	chr2:201033064:C:A	5.03878e-07	-1.67514	-2.77775e-10	0.000121634	-1.44898	-2.77775e-10	0.000223564	-1.19776	-2.77775e-10
201033339	chr2:201033339:G:C	8.13459e-07	-1.40342e-10	-1.19618	0.000187299	-1.40342e-10	-1.01729	0.000271891	-1.40342e-10	-1.00205
201033505	chr2:201033505:G:A	5.0918e-07	-1.66468	-2.77775e-10	0.000103901	-1.60655	-2.77775e-10	0.00015079	-1.59157	-2.77775e-10
201033704	chr2:201033704:C:T	1.12992e-06	-0.387296	-0.480282	0.000790704	0.233758	0.189173	0.00389363	1.12463	0.535008
201033722	chr2:201033722:A:AT	1.27838e-06	-1.40342e-10	-0.744126	0.000345459	-1.40342e-10	-0.405119	0.000527436	-1.40342e-10	-0.339427
201033913	chr2:201033913:T:C	7.79305e-07	-1.40342e-10	-1.23908	0.000158287	-1.40342e-10	-1.18559	0.000227165	-1.40342e-10	-1.18178
201034162	chr2:201034162:A:ACAT	1.17306e-06	-0.376402	-0.453704	0.000836064	0.24679	0.231922	0.0041511	1.1403	0.583377
201034302	chr2:201034302:C:CAT	9.30259e-07	-1.40342e-10	-1.06202	0.000183634	-1.40342e-10	-1.03705	0.000266193	-1.40342e-10	-1.02323
201034415	chr2:201034415:A:C	7.75215e-07	-1.40342e-10	-1.24434	0.000151095	-1.40342e-10	-1.23208	0.000221665	-1.40342e-10	-1.20629
201034826	chr2:201034826:C:T	6.3811e-07	-1.63924	0.200277	0.000229448	-1.67691	0.8626	0.000387768	-1.67836	1.03131
201034827	chr2:201034827:G:A	9.58297e-07	-1.40342e-10	-1.03232	0.000189403	-1.40342e-10	-1.00612	0.000274778	-1.40342e-10	-0.991491
201035008	chr2:201035008:G:A	5.02356e-07	-1.67817	-2.77775e-10	0.000114222	-1.51185	-2.77775e-10	0.000203523	-1.29167	-2.77775e-10
201035115	chr2:201035115:G:A	7.78522e-07	-1.40342e-10	-1.24008	0.000152564	-1.40342e-10	-1.22241	0.000225106	-1.40342e-10	-1.19088
201035226	chr2:201035226:C:T	5.04363e-07	-1.67418	-2.77775e-10	9.72852e-05	-1.67235	-2.77775e-10	0.000139531	-1.66917	-2.77775e-10
201035407	chr2:201035407:T:C	7.74113e-07	-1.40342e-10	-1.24576	0.000149453	-1.40342e-10	-1.24301	0.000217056	-1.40342e-10	-1.2273
201035417	chr2:201035417:G:A	2.86187e-07	-1.45425	-0.786585	3.9321e-05	-1.67113	-0.907107	5.71317e-05	-1.67476	-0.887339
201035851	chr2:201035851:G:C	9.72937e-07	-1.40342e-10	-1.01716	0.000280796	-1.40342e-10	-0.612363	0.000476206	-1.40342e-10	-0.441604
201036067	chr2:201036067:A:G	9.00021e-07	-1.40342e-10	-1.09506	0.000165942	-1.40342e-10	-1.13835	0.000239192	-1.40342e-10	-1.13019
201036207	chr2:201036207:T:C	9.2978e-07	-1.40342e-10	-1.06253	0.000183537	-1.40342e-10	-1.03758	0.000266045	-1.40342e-10	-1.02379
201036466	chr2:201036466:C:G	7.75231e-07	-1.40342e-10	-1.24432	0.000151103	-1.40342e-10	-1.23203	0.000221685	-1.40342e-10	-1.2062
201036948	chr2:201036948:G:A	1.32717e-06	-1.40342e-10	-0.706672	0.00036272	-1.40342e-10	-0.356362	0.000554901	-1.40342e-10	-0.288665
201037251	chr2:201037251:A:C	1.12348e-06	-0.373887	-0.499408	0.000788217	0.250312	0.169469	0.00388693	1.14424	0.513679
201037335	chr2:201037335:CA:C	5.06512e-07	-1.66993	-2.77775e-10	0.00012593	-1.41427	-2.77775e-10	0.000234941	-1.14812	-2.77775e-10
201037539	chr2:201037539:G:C	8.20115e-07	-1.40342e-10	-1.18803	0.000160036	-1.40342e-10	-1.17459	0.000230592	-1.40342e-10	-1.1668
201037621	chr2:201037621:G:C	1.28171e-06	-1.40342e-10	-0.741528	0.000305969	-1.40342e-10	-0.526508	0.000442751	-1.40342e-10	-0.514447
201037938	chr2:201037938:C:T	1.57682e-06	-1.40342e-10	-0.53431	0.000340236	-1.40342e-10	-0.420353	0.000513909	-1.40342e-10	-0.365408
201037939	chr2:201037939:A:G	1.48618e-06	-1.40342e-10	-0.593514	0.000319071	-1.40342e-10	-0.484578	0.0004809	-1.40342e-10	-0.431796
201037988	chr2:201037988:T:A	2.23819e-07	-1.45818	-1.02846	4.17829e-05	-1.5209	-0.996609	6.07244e-05	-1.46818	-1.03293
201038507	chr2:201038507:T:C	1.23233e-06	-1.40342e-10	-0.780819	0.00021839	-1.40342e-10	-0.863709	0.00031674	-1.40342e-10	-0.849372
201038561	chr2:201038561:C:T	1.32544e-06	-1.40342e-10	-0.707977	0.000318378	-1.40342e-10	-0.486753	0.000460977	-1.40342e-10	-0.474106
201038601	chr2:201038601:G:A	5.03537e-07	-1.67582	-2.77775e-10	0.000120877	-1.45522	-2.77775e-10	0.000221527	-1.20691	-2.77775e-10
201039723	chr2:201039723:G:A	1.14071e-06	-1.40342e-10	-0.858071	0.000244315	-1.40342e-10	-0.751536	0.000354992	-1.40342e-10	-0.73536
201039736	chr2:201039736:C:T	8.41209e-07	-1.40342e-10	-1.16264	0.00017473	-1.40342e-10	-1.08675	0.000268662	-1.40342e-10	-1.014
201039743	chr2:201039743:T:C	4.5002e-07	-1.46872	-0.319464	8.39759e-05	-1.57657	-0.242892	0.000119322	-1.54327	-0.282363
201040941	chr2:201040941:A:G	1.03438e-06	-1.40342e-10	-0.955923	0.000307573	-1.40342e-10	-0.52128	0.00051964	-1.40342e-10	-0.354317
201041938	chr2:201041938:T:C	4.28456e-07	-1.46392	-0.373367	7.93977e-05	-1.5764	-0.299119	0.000112918	-1.54333	-0.337459
201042089	chr2:201042089:T:C	1.1117e-06	-1.40342e-10	-0.883832	0.000241831	-1.40342e-10	-0.761752	0.000354711	-1.40342e-10	-0.73615
201042741	chr2:201042741:G:A	7.79614e-07	-1.40342e-10	-1.23868	0.000149494	-1.40342e-10	-1.24273	0.000213003	-1.40342e-10	-1.24615
201043434	chr2:201043434:A:T	7.76251e-07	-1.40342e-10	-1.243	0.000149108	-1.40342e-10	-1.24532	0.000213147	-1.40342e-10	-1.24547
201043569	chr2:201043569:C:T	1.09241e-06	-1.40342e-10	-0.90134	0.000335061	-1.40342e-10	-0.43568	0.000571572	-1.40342e-10	-0.259065
201043917	chr2:201043917:G:A	5.64825e-07	-1.56096	-2.77775e-10	9.6932e-05	-1.67598	-2.77775e-10	0.000138408	-1.67725	-2.77775e-10
201044335	chr2:201044335:G:A	7.79736e-07	-1.40342e-10	-1.23852	0.000158537	-1.40342e-10	-1.184	0.000227536	-1.40342e-10	-1.18015
201044445	chr2:201044445:GC:G	7.8717e-07	-1.40342e-10	-1.22903	0.000150572	-1.40342e-10	-1.23555	0.000213495	-1.40342e-10	-1.24384
201044792	chr2:201044792:A:G	3.03701e-07	-0.937432	-1.244	2.91223e-05	-1.67833	-1.20016	4.18891e-05	-1.67329	-1.19914
201045172	chr2:201045172:C:T	1.39642e-06	-1.40342e-10	-0.655814	0.000305403	-1.40342e-10	-0.52836	0.000457036	-1.40342e-10	-0.482692
201045305	chr2:201045305:A:T	7.75227e-07	-1.40342e-10	-1.24432	0.000149202	-1.40342e-10	-1.24469	0.000214557	-1.40342e-10	-1.23888
201045665	chr2:201045665:T:C	8.12062e-07	-1.40342e-10	-1.1979	0.000156589	-1.40342e-10	-1.19637	0.000223313	-1.40342e-10	-1.19888
201045936	chr2:201045936:T:C	8.19219e-07	-1.40342e-10	-1.18913	0.000189873	-1.40342e-10	-1.00364	0.000275768	-1.40342e-10	-0.987895
201046118	chr2:201046118:A:G	9.39827e-07	-1.40342e-10	-1.05178	0.000172365	-1.40342e-10	-1.10038	0.000248725	-1.40342e-10	-1.09111
201046156	chr2:201046156:G:GAA	9.01212e-07	-1.40342e-10	-1.09374	0.000166129	-1.40342e-10	-1.13723	0.000239472	-1.40342e-10	-1.12902
201046362	chr2:201046362:C:A	5.08771e-07	-1.66548	-2.77775e-10	0.000128215	-1.39629	-2.77775e-10	0.000240263	-1.12572	-2.77775e-10
201046441	chr2:201046441:A:G	5.14322e-07	-1.6526	-0.00203127	0.000181173	-1.67835	0.627812	0.00030639	-1.67636	0.793763
201046752	chr2:201046752:T:G	5.052e-07	-1.67252	-2.77775e-10	0.000123981	-1.42986	-2.77775e-10	0.000229784	-1.17031	-2.77775e-10
201046987	chr2:201046987:T:C	2.81712e-07	-1.66802	-0.588577	5.12167e-05	-1.67486	-0.639066	7.48451e-05	-1.67112	-0.620911
201047199	chr2:201047199:A:G	9.40406e-07	-1.40342e-10	-1.05117	0.000172465	-1.40342e-10	-1.0998	0.000248875	-1.40342e-10	-1.0905
201048522	chr2:201048522:A:T	3.10767e-07	-1.459	-0.699433	5.50106e-05	-1.57069	-0.671778	7.7251e-05	-1.53854	-0.721853
201048542	chr2:201048542:G:A	9.13906e-07	-1.40749	0.327734	0.000187033	-1.6381	0.619396	0.000266912	-1.64644	0.625903
201049199	chr2:201049199:A:G	1.33327e-06	-1.40342e-10	-0.702089	0.000288188	-1.40342e-10	-0.586379	0.000417809	-1.40342e-10	-0.572431
201049412	chr2:201049412:C:T	8.99756e-07	-1.40342e-10	-1.09536	0.000160829	-1.40342e-10	-1.16965	0.000221425	-1.40342e-10	-1.20737
201049517	chr2:201049517:T:G	8.98286e-07	-1.40342e-10	-1.09699	0.000185012	-1.40342e-10	-1.02957	0.000267751	-1.40342e-10	-1.0174
201049642	chr2:201049642:C:T	5.03063e-07	-1.67676	-2.77775e-10	0.000106155	-1.58509	-2.77775e-10	0.000153926	-1.57098	-2.77775e-10
201049689	chr2:201049689:C:T	9.30963e-07	-1.40342e-10	-1.06126	0.000183785	-1.40342e-10	-1.03623	0.000266418	-1.40342e-10	-1.02239
201050122	chr2:201050122:G:A	2.71804e-07	-1.67773	-0.614664	5.60936e-05	-1.66207	-0.560906	8.11848e-05	-1.65453	-0.556196
201050124	chr2:201050124:G:A	5.03926e-07	-1.67505	-2.77775e-10	0.000121727	-1.44821	-2.77775e-10	0.000223797	-1.19671	-2.77775e-10
201050212	chr2:201050212:T:C	9.54874e-07	-1.40342e-10	-1.0359	0.000271388	-1.40342e-10	-0.646441	0.000452902	-1.40342e-10	-0.491779
201050607	chr2:201050607:A:G	3.8392e-06	-1.40342e-10	0.35554	0.000932826	-1.40342e-10	0.588226	0.00136252	-1.40342e-10	0.609636
201050759	chr2:201050759:A:AC	1.35603e-06	-1.40342e-10	-0.685163	0.000372542	-1.40342e-10	-0.329642	0.000570361	-1.40342e-10	-0.261184
201051322	chr2:201051322:A:G	9.94068e-07	-1.40342e-10	-0.995673	0.000212849	-1.40342e-10	-0.88941	0.00030046	-1.40342e-10	-0.90214
201051352	chr2:201051352:G:A	6.77692e-07	-1.37879	-2.77775e-10	0.000100371	-1.64112	-2.77775e-10	0.0001442	-1.63625	-2.77775e-10
201051695	chr2:201051695:G:C	5.5191e-07	-1.64938	0.0652894	0.000196852	-1.67834	0.710799	0.000334276	-1.67705	0.881558
201052110	chr2:201052110:C:T	5.0573e-07	-1.67148	-2.77775e-10	0.000124827	-1.42306	-2.77775e-10	0.000232007	-1.16068	-2.77775e-10
201052276	chr2:201052276:A:G	7.79329e-07	-1.40342e-10	-1.23905	0.000149016	-1.40342e-10	-1.24594	0.000213094	-1.40342e-10	-1.24572
201052354	chr2:201052354:C:T	5.93108e-07	-1.5121	-2.77775e-10	9.76094e-05	-1.66902	-2.77775e-10	0.00013917	-1.67176	-2.77775e-10
201053215	chr2:201053215:T:C	5.75607e-07	-1.65067	0.108617	0.000207508	-1.67836	0.763543	0.000353149	-1.67676	0.936198
201053505	chr2:201053505:C:G	1.04016e-06	-1.40342e-10	-0.950353	0.000312795	-1.40342e-10	-0.504444	0.000537524	-1.40342e-10	-0.320481
201054279	chr2:201054279:C:T	5.06351e-07	-1.67025	-2.77775e-10	0.000125719	-1.41595	-2.77775e-10	0.000234333	-1.15071	-2.77775e-10
201054498	chr2:201054498:T:A	1.05687e-06	-1.40342e-10	-0.934414	0.000318198	-1.40342e-10	-0.487319	0.000539619	-1.40342e-10	-0.316591
201054825	chr2:201054825:G:A	7.74706e-07	-1.40342e-10	-1.24499	0.000148987	-1.40342e-10	-1.24614	0.000213526	-1.40342e-10	-1.2437
201055337	chr2:201055337:G:A	5.88081e-07	-1.58987	0.0692555	0.000206201	-1.65984	0.738702	0.00034642	-1.66932	0.909518
201055500	chr2:201055500:A:T	5.02988e-07	-1.67691	-2.77775e-10	9.77514e-05	-1.66756	-2.77775e-10	0.00014034	-1.66338	-2.77775e-10
201055555	chr2:201055555:A:T	1.26028e-06	-0.353023	-0.405369	0.000920779	0.275772	0.299456	0.0046313	1.17513	0.658003
201055827	chr2:201055827:G:A	9.56549e-07	-1.40342e-10	-1.03415	0.000189035	-1.40342e-10	-1.00806	0.00027423	-1.40342e-10	-0.993488
201055895	chr2:201055895:T:C	2.50328e-07	-1.32843	-1.04627	4.57638e-05	-1.49576	-0.930742	6.6049e-05	-1.53098	-0.88608
201056535	chr2:201056535:G:A	7.84024e-07	-1.40342e-10	-1.23304	0.000150107	-1.40342e-10	-1.23865	0.000213216	-1.40342e-10	-1.24515
201056615	chr2:201056615:G:A	9.58004e-07	-1.40342e-10	-1.03263	0.000189343	-1.40342e-10	-1.00643	0.000274689	-1.40342e-10	-0.991816
201056718	chr2:201056718:T:G	1.16633e-06	-0.372211	-0.463651	0.00083222	0.252814	0.22129	0.00414143	1.15014	0.571207
201056739	chr2:201056739:T:C	1.04518e-06	-1.40342e-10	-0.945531	0.00031288	-1.40342e-10	-0.504173	0.000529552	-1.40342e-10	-0.335423
201057010	chr2:201057010:G:C	7.74038e-07	-1.40342e-10	-1.24586	0.000149495	-1.40342e-10	-1.24273	0.0002172	-1.40342e-10	-1.22664
201058008	chr2:201058008:C:T	1.41899e-06	-1.40342e-10	-0.639778	0.000301926	-1.40342e-10	-0.53981	0.000454249	-1.40342e-10	-0.488808
201058111	chr2:201058111:T:A	9.58216e-07	-1.40342e-10	-1.03241	0.000189384	-1.40342e-10	-1.00622	0.00027475	-1.40342e-10	-0.991593
201058298	chr2:201058298:A:C	2.69885e-07	-1.67551	-0.62397	4.99392e-05	-1.66677	-0.672417	7.31254e-05	-1.66052	-0.654756
201058434	chr2:201058434:A:G	1.14558e-06	-0.395692	-0.458119	0.000813025	0.223248	0.227521	0.00401307	1.11181	0.578051
201058621	chr2:201058621:C:A	2.86075e-07	-1.67606	-0.565163	5.97788e-05	-1.63807	-0.521275	8.68331e-05	-1.62666	-0.516803
201058759	chr2:201058759:C:G	1.14932e-05	2.54871	-1.09668	0.000101346	-0.601958	-1.0295	0.000132059	-0.695148	-1.02906
201058912	chr2:201058912:C:T	4.72667e-07	-1.23332	-0.505767	0.000229153	-0.862515	0.0469117	0.000792249	-0.277118	0.344539
201059200	chr2:201059200:C:T	7.74054e-07	-1.40342e-10	-1.24584	0.000149486	-1.40342e-10	-1.24279	0.000217166	-1.40342e-10	-1.22679
201059355	chr2:201059355:C:T	5.58761e-07	-1.64495	0.0731922	0.000197813	-1.67781	0.715135	0.000335365	-1.67807	0.885832
201059635	chr2:201059635:G:T	1.19632e-06	-0.370407	-0.440068	0.000859244	0.253976	0.252085	0.00428043	1.149	0.605357
201059726	chr2:201059726:G:C	1.2131e-06	-0.358805	-0.437738	0.00087387	0.268206	0.254733	0.00436785	1.1662	0.608368
201059765	chr2:201059765:A:G	1.12917e-06	-0.413715	-0.454528	0.000798841	0.201376	0.231794	0.00392687	1.08536	0.582781
201059792	chr2:201059792:T:C	7.74017e-07	-1.40342e-10	-1.24588	0.00014951	-1.40342e-10	-1.24263	0.00021725	-1.40342e-10	-1.2264
201060101	chr2:201060101:G:C	7.74998e-07	-1.40342e-10	-1.24462	0.000149249	-1.40342e-10	-1.24438	0.000214702	-1.40342e-10	-1.2382
201060210	chr2:201060210:G:A	1.18738e-06	-0.381507	-0.436463	0.00085592	0.2456	0.256584	0.00424749	1.13611	0.61052
201061078	chr2:201061078:A:C	7.75035e-07	-1.40342e-10	-1.24457	0.000149239	-1.40342e-10	-1.24445	0.000214671	-1.40342e-10	-1.23835
201062377	chr2:201062377:G:A	8.01957e-07	-1.40342e-10	-1.21042	0.0001595	-1.40342e-10	-1.17795	0.000239432	-1.40342e-10	-1.12919
201063170	chr2:201063170:G:A	2.12072e-06	-1.40342e-10	-0.237969	0.000361029	-1.40342e-10	-0.361034	0.000529646	-1.40342e-10	-0.335245
201063197	chr2:201063197:C:T	1.05463e-06	-1.40342e-10	-0.936531	0.000317271	-1.40342e-10	-0.490237	0.000537734	-1.40342e-10	-0.320091
201063204	chr2:201063204:C:T	5.07612e-07	-1.66776	-2.77775e-10	0.000127251	-1.40383	-2.77775e-10	0.000238342	-1.13375	-2.77775e-10
201063228	chr2:201063228:G:C	9.2904e-07	-1.40342e-10	-1.06333	0.000183381	-1.40342e-10	-1.03843	0.000265812	-1.40342e-10	-1.02467
201063314	chr2:201063314:C:T	5.06216e-07	-1.67051	-2.77775e-10	0.000125511	-1.4176	-2.77775e-10	0.000233834	-1.15284	-2.77775e-10
201063360	chr2:201063360:C:T	5.38237e-07	-1.65273	0.0435523	0.000190811	-1.67833	0.679624	0.000323503	-1.67714	0.84889
201063886	chr2:201063886:C:T	5.91169e-07	-1.51538	-2.77775e-10	9.7535e-05	-1.66978	-2.77775e-10	0.000139081	-1.6724	-2.77775e-10
201063948	chr2:201063948:G:T	8.45064e-07	-1.40342e-10	-1.15807	0.000175816	-1.40342e-10	-1.08055	0.000270657	-1.40342e-10	-1.0066
201064909	chr2:201064909:T:C	3.77596e-07	-1.67823	-0.285421	8.0683e-05	-1.65135	-0.208118	0.000117538	-1.64189	-0.19881
201064945	chr2:201064945:T:C	7.79028e-07	-1.40342e-10	-1.23943	0.000152743	-1.40342e-10	-1.22124	0.000225504	-1.40342e-10	-1.18912
201064974	chr2:201064974:C:G	1.03592e-06	-1.40342e-10	-0.95443	0.000310718	-1.40342e-10	-0.511106	0.000533404	-1.40342e-10	-0.328175
201066207	chr2:201066207:A:G	3.41558e-07	-1.48107	-0.582891	6.11937e-05	-1.58593	-0.550019	8.54794e-05	-1.55594	-0.603243
201066285	chr2:201066285:G:A	5.04664e-07	-1.67359	-2.77775e-10	0.000123087	-1.4371	-2.77775e-10	0.000227414	-1.18068	-2.77775e-10
201066334	chr2:201066334:G:A	5.33003e-07	-1.61895	-2.77775e-10	9.97054e-05	-1.64777	-2.77775e-10	0.000159547	-1.53511	-2.77775e-10
201066699	chr2:201066699:G:A	7.79608e-07	-1.40342e-10	-1.23869	0.000158463	-1.40342e-10	-1.18447	0.000227426	-1.40342e-10	-1.18063
201066856	chr2:201066856:C:T	7.83779e-07	-1.40342e-10	-1.23335	0.000150071	-1.40342e-10	-1.23888	0.000213198	-1.40342e-10	-1.24523
201066887	chr2:201066887:T:C	1.14518e-06	-0.378491	-0.475672	0.000809522	0.244151	0.2023	0.00400246	1.1371	0.550113
201067007	chr2:201067007:T:C	4.21111e-07	-1.45872	-0.395866	7.7784e-05	-1.57247	-0.323591	0.00011074	-1.53889	-0.361375
201067840	chr2:201067840:G:A	9.51153e-07	-1.40342e-10	-1.0398	0.000187922	-1.40342e-10	-1.01396	0.00027256	-1.40342e-10	-0.999596
201068244	chr2:201068244:G:A	9.75342e-07	-1.40342e-10	-1.01469	0.000282142	-1.40342e-10	-0.607582	0.000478751	-1.40342e-10	-0.436273
201068398	chr2:201068398:G:A	1.16532e-06	-0.387719	-0.449006	0.000830757	0.232922	0.239423	0.00411508	1.12358	0.591378
201068487	chr2:201068487:C:T	7.87201e-07	-1.40342e-10	-1.229	0.000162256	-1.40342e-10	-1.16082	0.000233023	-1.40342e-10	-1.15632
201068503	chr2:201068503:A:C	9.28694e-07	-1.40342e-10	-1.0637	0.000183307	-1.40342e-10	-1.03883	0.000265701	-1.40342e-10	-1.02508
201069077	chr2:201069077:T:G	9.1754e-07	-1.40342e-10	-1.07578	0.000168726	-1.40342e-10	-1.12172	0.000243334	-1.40342e-10	-1.11302
201069500	chr2:201069500:T:C	1.01355e-06	-1.40342e-10	-0.976269	0.000300868	-1.40342e-10	-0.543319	0.000514787	-1.40342e-10	-0.363701
201069738	chr2:201069738:C:CA	8.49062e-07	-1.15335	-2.77775e-10	0.00010438	-1.60195	-2.77775e-10	0.000148081	-1.6097	-2.77775e-10
201071138	chr2:201071138:G:A	3.12649e-07	-1.61603	-0.536371	9.25007e-05	-1.26626	-0.456518	0.000219205	-0.926386	-0.291063
201071148	chr2:201071148:T:A	5.08087e-07	-1.66683	-2.77775e-10	0.000128099	-1.39719	-2.77775e-10	0.000240582	-1.1244	-2.77775e-10
201072180	chr2:201072180:G:A	1.27104e-06	-1.40342e-10	-0.749888	0.000269859	-1.40342e-10	-0.652091	0.000404143	-1.40342e-10	-0.605685
201072652	chr2:201072652:AC:A	1.05575e-06	-1.40342e-10	-0.935471	0.000317827	-1.40342e-10	-0.488486	0.000538653	-1.40342e-10	-0.318383
201072664	chr2:201072664:T:G	5.90698e-07	-1.51617	-2.77775e-10	9.72965e-05	-1.67223	-2.77775e-10	0.000138769	-1.67464	-2.77775e-10
201072876	chr2:201072876:T:C	3.01467e-07	-1.59271	-0.596113	9.19206e-05	-1.20917	-0.519896	0.000220771	-0.850002	-0.360325
201072901	chr2:201072901:C:T	8.68227e-07	-1.40342e-10	-1.13103	0.000170449	-1.40342e-10	-1.11155	0.000246176	-1.40342e-10	-1.10141
201073331	chr2:201073331:A:C	8.48679e-07	-1.40342e-10	-1.1538	0.000166443	-1.40342e-10	-1.13534	0.000240176	-1.40342e-10	-1.12608
201073357	chr2:201073357:G:A	1.06934e-06	-1.40342e-10	-0.92268	0.000324216	-1.40342e-10	-0.468584	0.00055064	-1.40342e-10	-0.296373
201073574	chr2:201073574:C:G	4.17494e-07	-1.526	-0.337205	0.000145615	-1.09686	-0.172163	0.000382112	-0.684531	0.0227905
201073717	chr2:201073717:G:A	8.0178e-07	-1.40342e-10	-1.21064	0.000159362	-1.40342e-10	-1.17882	0.000229343	-1.40342e-10	-1.17224
201073719	chr2:201073719:C:G	1.4134e-06	-0.319101	-0.324627	0.00107208	0.320374	0.406992	0.00550008	1.22768	0.777386
201074667	chr2:201074667:G:A	2.84984e-07	-1.37311	-0.871933	5.44505e-05	-1.52793	-0.724767	7.9839e-05	-1.55969	-0.667752
201075076	chr2:201075076:T:C	1.02761e-06	-1.40342e-10	-0.962483	0.000186616	-1.40342e-10	-1.02094	0.000269922	-1.40342e-10	-1.00932
201075086	chr2:201075086:C:T	8.88453e-07	-1.40342e-10	-1.108	0.000182518	-1.40342e-10	-1.04314	0.000264087	-1.40342e-10	-1.03118
201075235	chr2:201075235:T:C	5.0975e-07	-1.66356	-2.77775e-10	0.000130122	-1.38152	-2.77775e-10	0.000245918	-1.10246	-2.77775e-10
201075522	chr2:201075522:C:T	3.76422e-07	-1.66435	-0.302417	0.000124123	-1.67658	0.247854	0.000205677	-1.67149	0.390346
201075980	chr2:201075980:G:A	1.08517e-06	-1.40342e-10	-0.907986	0.00033157	-1.40342e-10	-0.446153	0.000564419	-1.40342e-10	-0.271658
201076869	chr2:201076869:G:A	5.03345e-07	-1.6762	-2.77775e-10	0.000107858	-1.56918	-2.77775e-10	0.000155994	-1.55763	-2.77775e-10
201077506	chr2:201077506:G:A	4.68091e-07	-1.49843	-0.250386	0.000168917	-1.04394	-0.076649	0.000453527	-0.616692	0.126291
201077644	chr2:201077644:G:A	1.51601e-06	-0.248435	-0.325208	0.00116533	0.404968	0.4058	0.00608695	1.33031	0.776141
201077665	chr2:201077665:A:G	7.75493e-07	-1.40342e-10	-1.24398	0.000149789	-1.40342e-10	-1.24076	0.000216589	-1.40342e-10	-1.22945
201077757	chr2:201077757:G:A	2.71369e-07	-1.38928	-0.904721	5.18081e-05	-1.539	-0.763447	7.59036e-05	-1.56949	-0.708502
201077940	chr2:201077940:A:G	5.02624e-07	-1.67764	-2.77775e-10	0.000125291	-1.41936	-2.77775e-10	0.00017536	-1.44061	-2.77775e-10
201078051	chr2:201078051:C:T	3.01009e-07	-1.59557	-0.594772	9.14321e-05	-1.21589	-0.518509	0.000219125	-0.858934	-0.358879
201078574	chr2:201078574:A:G	9.87791e-07	-1.40342e-10	-1.00201	0.000288195	-1.40342e-10	-0.586354	0.000490166	-1.40342e-10	-0.41271
201078708	chr2:201078708:A:G	1.35992e-06	-0.321994	-0.360306	0.0010168	0.316179	0.358243	0.00518367	1.2223	0.723513
201079273	chr2:201079273:C:T	5.10136e-07	-1.6628	-2.77775e-10	0.000130566	-1.37811	-2.77775e-10	0.000247088	-1.09771	-2.77775e-10
201079418	chr2:201079418:C:T	1.05975e-06	-1.40342e-10	-0.931687	0.000192046	-1.40342e-10	-0.99226	0.000277901	-1.40342e-10	-0.980191
201079651	chr2:201079651:C:T	8.22839e-07	-1.40342e-10	-1.18472	0.000165199	-1.40342e-10	-1.14284	0.000238132	-1.40342e-10	-1.13463
201080064	chr2:201080064:TAA:T	5.02261e-07	-1.67836	-2.77775e-10	0.000125406	-1.41844	-2.77775e-10	0.000174859	-1.44347	-2.77775e-10
201080186	chr2:201080186:T:C	5.0591e-07	-1.67112	-2.77775e-10	0.00010232	-1.62189	-2.77775e-10	0.000148248	-1.60857	-2.77775e-10
201080999	chr2:201080999:A:G	1.47345e-06	-0.345183	-0.256936	0.00113341	0.286768	0.496227	0.00583675	1.18818	0.8763
201081235	chr2:201081235:G:A	1.15094e-06	-1.40342e-10	-0.849143	0.000206437	-1.40342e-10	-0.919998	0.00029933	-1.40342e-10	-0.905906
201081352	chr2:201081352:G:A	1.73095e-07	-1.58503	-1.1586	3.04644e-05	-1.67697	-1.15646	4.34708e-05	-1.67836	-1.157
201081407	chr2:201081407:C:T	8.81862e-07	-1.40342e-10	-1.11544	0.000158157	-1.40342e-10	-1.18641	0.000218897	-1.40342e-10	-1.21885
201081592	chr2:201081592:C:T	3.99761e-07	-1.43828	-0.468328	7.34704e-05	-1.55667	-0.396441	0.000104899	-1.52101	-0.433444
201081844	chr2:201081844:C:G	9.53726e-07	-1.40342e-10	-1.0371	0.000174149	-1.40342e-10	-1.09008	0.00025135	-1.40342e-10	-1.08061
201082106	chr2:201082106:G:A	2.979e-07	-1.5605	-0.64022	9.42653e-05	-1.1376	-0.566277	0.000230232	-0.756261	-0.412104
201082234	chr2:201082234:T:G	1.38842e-06	-0.264774	-0.396784	0.00103814	0.385107	0.310084	0.00534268	1.30629	0.66974
201082389	chr2:201082389:C:T	8.67016e-07	-1.40342e-10	-1.13242	0.000181828	-1.40342e-10	-1.04693	0.000281829	-1.40342e-10	-0.966152
201082463	chr2:201082463:C:T	9.94779e-07	-1.40342e-10	-0.994958	0.000181294	-1.40342e-10	-1.04987	0.000262026	-1.40342e-10	-1.03901
201082680	chr2:201082680:T:C	1.43074e-06	-0.278943	-0.35259	0.00108259	0.368275	0.36884	0.00559004	1.28605	0.73524
201082738	chr2:201082738:A:G	1.50791e-06	-0.277533	-0.301463	0.00116593	0.368968	0.442317	0.00605853	1.28764	0.814131
201083009	chr2:201083009:G:A	5.02367e-07	-1.67815	-2.77775e-10	0.000116751	-1.48995	-2.77775e-10	0.000209406	-1.26318	-2.77775e-10
201083411	chr2:201083411:A:G	8.87184e-07	-1.40342e-10	-1.10943	0.000182301	-1.40342e-10	-1.04433	0.000263793	-1.40342e-10	-1.03229
201083416	chr2:201083416:G:A	2.5971e-07	-1.67776	-0.660157	5.33753e-05	-1.66187	-0.61077	7.72248e-05	-1.65426	-0.606474
201084330	chr2:201084330:G:A	2.44247e-07	-1.67622	-0.723083	4.97334e-05	-1.6671	-0.676214	7.1834e-05	-1.66069	-0.672405
201084888	chr2:201084888:CA:C	1.06246e-06	-1.40342e-10	-0.929141	0.000320917	-1.40342e-10	-0.47881	0.000544417	-1.40342e-10	-0.30774
201086110	chr2:201086110:T:C	2.00005e-06	0.878466	-1.17502	7.12209e-05	-0.849335	-1.13487	0.00012258	-0.656802	-1.14189
201086237	chr2:201086237:G:A	1.09557e-06	-1.40342e-10	-0.898446	0.000336482	-1.40342e-10	-0.431449	0.000573647	-1.40342e-10	-0.25544
201086508	chr2:201086508:A:G	1.28823e-06	-0.73645	-2.77775e-10	0.000862324	0.509639	-2.77775e-10	0.000426287	-0.552341	-2.77775e-10
201086601	chr2:201086601:C:G	2.37041e-07	-1.36704	-1.0622	3.49343e-05	-1.62563	-1.07089	4.91899e-05	-1.63172	-1.08005
201086856	chr2:201086856:C:T	1.06263e-06	-1.40342e-10	-0.928972	0.000320949	-1.40342e-10	-0.478709	0.000544501	-1.40342e-10	-0.307585
201087114	chr2:201087114:A:C	1.13005e-06	-1.40342e-10	-0.867461	0.000241613	-1.40342e-10	-0.762655	0.000351104	-1.40342e-10	-0.746371
201087371	chr2:201087371:CT:C	9.90119e-07	-1.40342e-10	-0.999654	0.000289381	-1.40342e-10	-0.582247	0.000492467	-1.40342e-10	-0.408027
201087449	chr2:201087449:G:A	1.79903e-06	-1.40342e-10	-0.402478	0.000410472	-1.40342e-10	-0.232684	0.000609492	-1.40342e-10	-0.194828
201087579	chr2:201087579:T:C	8.30978e-07	-1.40342e-10	-1.17488	0.000167521	-1.40342e-10	-1.12888	0.000241669	-1.40342e-10	-1.11988
201088082	chr2:201088082:T:C	2.87313e-06	-1.40342e-10	0.0656777	0.000714975	-1.40342e-10	0.322255	0.00105491	-1.40342e-10	0.353758
201088613	chr2:201088613:G:A	2.71881e-07	-1.35393	-0.93818	5.10273e-05	-1.51423	-0.803403	7.43837e-05	-1.54749	-0.750732
201088758	chr2:201088758:A:G	5.19037e-07	-1.6455	-2.77775e-10	0.00011365	-1.51687	-2.77775e-10	0.000166479	-1.49258	-2.77775e-10
201088791	chr2:201088791:G:T	8.69614e-07	-1.40342e-10	-1.12943	0.000170746	-1.40342e-10	-1.10981	0.000246622	-1.40342e-10	-1.0996
201089104	chr2:201089104:T:A	8.03641e-07	-1.40342e-10	-1.20833	0.000160047	-1.40342e-10	-1.17452	0.000240316	-1.40342e-10	-1.1255
201089235	chr2:201089235:G:A	8.27116e-07	-1.40342e-10	-1.17953	0.000166487	-1.40342e-10	-1.13507	0.000240117	-1.40342e-10	-1.12633
201089755	chr2:201089755:C:T	1.15451e-06	-1.40342e-10	-0.846045	0.000247542	-1.40342e-10	-0.738413	0.000359873	-1.40342e-10	-0.721702
201090144	chr2:201090144:G:A	5.13476e-07	-1.65627	-2.77775e-10	0.000109925	-1.55019	-2.77775e-10	0.000154606	-1.56657	-2.77775e-10
201090692	chr2:201090692:T:C	9.89417e-07	-1.40342e-10	-1.00036	0.00028895	-1.40342e-10	-0.583738	0.000491631	-1.40342e-10	-0.409726
201090858	chr2:201090858:A:G	7.87712e-07	-1.40342e-10	-1.22835	0.000172637	-1.40342e-10	-1.0988	0.000249899	-1.40342e-10	-1.0864
201091109	chr2:201091109:A:G	1.01208e-06	-1.40342e-10	-0.977717	0.00018402	-1.40342e-10	-1.03495	0.000266076	-1.40342e-10	-1.02367
201091817	chr2:201091817:T:C	2.95894e-07	-1.66187	-0.545606	6.68595e-05	-1.38242	-0.664975	8.83675e-05	-1.45238	-0.673572
201091829	chr2:201091829:T:C	7.74457e-07	-1.40342e-10	-1.24532	0.00014921	-1.40342e-10	-1.24464	0.00021323	-1.40342e-10	-1.24508
201092467	chr2:201092467:T:C	6.19656e-07	-1.46831	-2.77775e-10	9.84435e-05	-1.66051	-2.77775e-10	0.000140137	-1.66483	-2.77775e-10
201092517	chr2:201092517:G:A	1.03153e-06	-1.40342e-10	-0.958684	0.000301689	-1.40342e-10	-0.540596	0.000504845	-1.40342e-10	-0.383203
201092757	chr2:201092757:C:T	1.15583e-06	-1.40342e-10	-0.844907	0.000248683	-1.40342e-10	-0.733814	0.000371212	-1.40342e-10	-0.69068
201092795	chr2:201092795:G:A	8.66079e-07	-1.40342e-10	-1.1335	0.000183335	-1.40342e-10	-1.03868	0.000263705	-1.40342e-10	-1.03262
201093314	chr2:201093314:C:T	3.87181e-06	-1.40342e-10	0.363998	0.000508408	-1.40342e-10	-0.0187075	0.000694292	-1.40342e-10	-0.0645624
201093528	chr2:201093528:T:C	1.05335e-06	-1.40342e-10	-0.937751	0.00031667	-1.40342e-10	-0.492133	0.000536454	-1.40342e-10	-0.322474
201093560	chr2:201093560:A:G	2.97685e-07	-1.60287	-0.59857	8.94855e-05	-1.23336	-0.522557	0.000213127	-0.882252	-0.363313
201093701	chr2:201093701:T:C	5.4379e-07	-1.59892	-2.77775e-10	9.77063e-05	-1.66803	-2.77775e-10	0.000140392	-1.66302	-2.77775e-10
201093714	chr2:201093714:T:C	5.09729e-07	-1.6636	-2.77775e-10	0.000130101	-1.38168	-2.77775e-10	0.000245865	-1.10267	-2.77775e-10
201094239	chr2:201094239:C:G	1.38448e-06	-0.301403	-0.362999	0.00104027	0.342245	0.354999	0.00533052	1.25379	0.719961
201094331	chr2:201094331:A:G	8.47557e-07	-1.40342e-10	-1.15512	0.000176351	-1.40342e-10	-1.07752	0.000271708	-1.40342e-10	-1.00273
201095012	chr2:201095012:A:G	7.09848e-07	-1.46181	0.129382	0.000321238	-0.81593	0.338121	0.000428139	-0.883135	0.335128
201095861	chr2:201095861:C:T	8.71331e-07	-1.40342e-10	-1.12746	0.000171109	-1.40342e-10	-1.10769	0.000247165	-1.40342e-10	-1.0974
201096107	chr2:201096107:A:G	1.03743e-06	-1.40342e-10	-0.952977	0.000311086	-1.40342e-10	-0.509925	0.000528614	-1.40342e-10	-0.337196
201096549	chr2:201096549:C:T	5.25744e-07	-1.35193	-0.280734	5.75347e-05	-1.65024	-0.547365	8.13543e-05	-1.66062	-0.548023
201096770	chr2:201096770:C:T	5.18717e-07	-1.64612	-2.77775e-10	0.000138962	-1.31579	-2.77775e-10	0.000269057	-1.01253	-2.77775e-10
201096822	chr2:201096822:C:T	1.61476e-06	-1.40342e-10	-0.510537	0.000350124	-1.40342e-10	-0.391706	0.000492012	-1.40342e-10	-0.408951
201096951	chr2:201096951:C:G	9.90498e-07	-1.40342e-10	-0.999271	0.000180576	-1.40342e-10	-1.05384	0.00026098	-1.40342e-10	-1.04301
201097627	chr2:201097627:C:T	1.15932e-06	-1.40342e-10	-0.841889	0.000207147	-1.40342e-10	-0.916566	0.000300304	-1.40342e-10	-0.902658
201097729	chr2:201097729:T:C	5.13426e-07	-1.65637	-2.77775e-10	0.000133786	-1.35375	-2.77775e-10	0.000255335	-1.06488	-2.77775e-10
201098347	chr2:201098347:A:G	7.39459e-07	-0.784279	-0.507281	0.000490812	-0.156771	0.102839	0.00192583	0.595429	0.36023
201098612	chr2:201098612:C:T	8.20876e-07	-1.40342e-10	-1.18711	0.000164968	-1.40342e-10	-1.14424	0.000237857	-1.40342e-10	-1.13578
201098629	chr2:201098629:G:A	9.16054e-07	-1.40342e-10	-1.0774	0.00019512	-1.40342e-10	-0.976376	0.000305557	-1.40342e-10	-0.885317
201098853	chr2:201098853:G:A	2.40156e-07	-1.33034	-1.08585	4.32831e-05	-1.49868	-0.983548	6.22163e-05	-1.53397	-0.94287
201098930	chr2:201098930:C:T	8.1979e-07	-1.40342e-10	-1.18843	0.000159793	-1.40342e-10	-1.17611	0.000235825	-1.40342e-10	-1.14436
201099250	chr2:201099250:G:A	3.487e-07	-1.66768	-0.375592	7.51894e-05	-1.42924	-0.500744	0.000100298	-1.49148	-0.507833
201099395	chr2:201099395:G:A	8.87135e-07	-1.40342e-10	-1.10948	0.000174459	-1.40342e-10	-1.0883	0.000252169	-1.40342e-10	-1.07735
201100087	chr2:201100087:A:G	9.68021e-07	-1.40342e-10	-1.02223	0.000278605	-1.40342e-10	-0.620198	0.00047185	-1.40342e-10	-0.450793
201100276	chr2:201100276:G:A	1.06246e-06	-1.40342e-10	-0.929141	0.000320917	-1.40342e-10	-0.47881	0.000544417	-1.40342e-10	-0.30774
201100396	chr2:201100396:T:C	1.4551e-06	-1.40342e-10	-0.61465	0.000259194	-1.40342e-10	-0.692415	0.000372422	-1.40342e-10	-0.687427
201100584	chr2:201100584:G:T	1.06355e-06	-1.40342e-10	-0.92811	0.000321432	-1.40342e-10	-0.477206	0.000545383	-1.40342e-10	-0.305966
201100656	chr2:201100656:T:G	2.9574e-07	-1.66933	-0.538662	5.38741e-05	-1.67312	-0.590223	7.88201e-05	-1.66874	-0.571543
201100846	chr2:201100846:C:A	8.20053e-07	-1.40342e-10	-1.18811	0.000190413	-1.40342e-10	-1.0008	0.000276529	-1.40342e-10	-0.985138
201100860	chr2:201100860:C:T	1.11156e-06	-1.40342e-10	-0.883963	0.000237146	-1.40342e-10	-0.781315	0.000344499	-1.40342e-10	-0.765362
201100955	chr2:201100955:G:A	4.20212e-07	-1.60519	-0.251529	0.000137899	-1.66625	0.342779	0.000227765	-1.67365	0.494515
201101061	chr2:201101061:T:A	8.94474e-07	-1.40342e-10	-1.10124	0.000202206	-1.40342e-10	-0.940706	0.000292972	-1.40342e-10	-0.927376
201101470	chr2:201101470:G:T	1.12565e-06	-1.40342e-10	-0.871365	0.000353153	-1.40342e-10	-0.383091	0.000605973	-1.40342e-10	-0.200618
201101580	chr2:201101580:G:C	3.40443e-06	-1.40342e-10	0.235355	0.000454396	-1.40342e-10	-0.131022	0.000622116	-1.40342e-10	-0.174327
201102127	chr2:201102127:G:A	2.14175e-07	-1.67816	-0.852523	4.41741e-05	-1.64799	-0.813864	6.40214e-05	-1.63805	-0.810184
201102249	chr2:201102249:G:A	1.08024e-06	-1.40342e-10	-0.912536	0.000329306	-1.40342e-10	-0.453006	0.000560238	-1.40342e-10	-0.279093
201102254	chr2:201102254:A:T	1.03748e-06	-1.40342e-10	-0.952928	0.000309452	-1.40342e-10	-0.515188	0.00052281	-1.40342e-10	-0.348235
201102662	chr2:201102662:T:G	5.08511e-07	-1.66599	-2.77775e-10	0.000119178	-1.46938	-2.77775e-10	0.000174022	-1.44827	-2.77775e-10
201103244	chr2:201103244:G:A	9.62583e-07	-1.40342e-10	-1.02786	0.000207522	-1.40342e-10	-0.914753	0.000327966	-1.40342e-10	-0.814544
201103582	chr2:201103582:A:T	9.84044e-07	-1.40342e-10	-1.00581	0.000286455	-1.40342e-10	-0.592409	0.00048681	-1.40342e-10	-0.41958
201103596	chr2:201103596:A:G	1.04772e-06	-1.40342e-10	-0.943111	0.000189691	-1.40342e-10	-1.0046	0.000274489	-1.40342e-10	-0.992545
201103740	chr2:201103740:G:C	8.46681e-07	-1.40342e-10	-1.15615	0.000207664	-1.40342e-10	-0.914072	0.000334683	-1.40342e-10	-0.794272
201104217	chr2:201104217:G:A	4.42968e-07	-1.63867	-0.16531	8.85882e-05	-1.38291	-0.38308	0.000118304	-1.44955	-0.384647
201104730	chr2:201104730:A:C	5.09952e-07	-1.66316	-2.77775e-10	0.000130351	-1.37976	-2.77775e-10	0.000246523	-1.1	-2.77775e-10
201105080	chr2:201105080:T:C	7.96765e-07	-1.40342e-10	-1.21692	0.000158094	-1.40342e-10	-1.1868	0.00023647	-1.40342e-10	-1.14164
201105749	chr2:201105749:T:C	7.75584e-07	-1.40342e-10	-1.24386	0.000151456	-1.40342e-10	-1.2297	0.000219673	-1.40342e-10	-1.21531
201106301	chr2:201106301:G:A	2.14586e-07	-1.4603	-1.06847	3.87976e-05	-1.56861	-1.02303	5.5384e-05	-1.53613	-1.05703
201106374	chr2:201106374:T:G	8.68212e-07	-1.40342e-10	-1.13104	0.00017045	-1.40342e-10	-1.11155	0.000246177	-1.40342e-10	-1.1014
201106571	chr2:201106571:C:G	5.38103e-07	-1.60943	-2.77775e-10	0.000106035	-1.58622	-2.77775e-10	0.000149232	-1.60195	-2.77775e-10
201106806	chr2:201106806:G:C	5.09622e-07	-1.66381	-2.77775e-10	0.000129974	-1.38266	-2.77775e-10	0.000245531	-1.10403	-2.77775e-10
201107164	chr2:201107164:G:A	5.07967e-07	-1.66706	-2.77775e-10	0.000127998	-1.39798	-2.77775e-10	0.00024032	-1.12548	-2.77775e-10
201107590	chr2:201107590:A:G	5.59051e-07	-1.57124	-2.77775e-10	0.000196603	-0.968806	-2.77775e-10	0.000267889	-1.01688	-2.77775e-10
201107748	chr2:201107748:G:C	2.18083e-07	-1.67776	-0.83484	4.47978e-05	-1.64479	-0.803042	6.49369e-05	-1.63444	-0.799597
201108431	chr2:201108431:GT:G	5.0774e-07	-1.66751	-2.77775e-10	0.000127663	-1.4006	-2.77775e-10	0.000239431	-1.12919	-2.77775e-10
201109187	chr2:201109187:C:CT	6.17869e-07	-1.4712	-2.77775e-10	0.000188725	-1.0097	-2.77775e-10	0.000264423	-1.0299	-2.77775e-10
201109212	chr2:201109212:T:C	2.76812e-07	-1.32587	-0.94827	5.14413e-05	-1.49418	-0.815368	7.47799e-05	-1.52944	-0.763468
201109549	chr2:201109549:T:C	1.44542e-06	-1.40342e-10	-0.621324	0.000253379	-1.40342e-10	-0.715108	0.000368346	-1.40342e-10	-0.698431
201110173	chr2:201110173:G:A	5.09868e-07	-1.66333	-2.77775e-10	0.000130253	-1.38051	-2.77775e-10	0.000246265	-1.10105	-2.77775e-10
201111358	chr2:201111358:C:T	5.07387e-07	-1.6682	-2.77775e-10	0.000103462	-1.61079	-2.77775e-10	0.000150073	-1.59633	-2.77775e-10
201111989	chr2:201111989:C:T	5.11441e-07	-1.66025	-2.77775e-10	0.000131993	-1.36724	-2.77775e-10	0.000250843	-1.08263	-2.77775e-10
201113035	chr2:201113035:G:A	1.42781e-06	-1.40342e-10	-0.63358	0.000250443	-1.40342e-10	-0.726759	0.000364004	-1.40342e-10	-0.71029
201113741	chr2:201113741:T:C	1.24735e-06	-1.40342e-10	-0.768699	0.000268097	-1.40342e-10	-0.658645	0.000388434	-1.40342e-10	-0.645332
201113876	chr2:201113876:G:A	2.92301e-07	-1.65368	-0.566017	6.70592e-05	-1.36563	-0.678786	8.86488e-05	-1.43793	-0.684842
201114765	chr2:201114765:T:C	8.68634e-07	-1.40342e-10	-1.13056	0.000170537	-1.40342e-10	-1.11104	0.000246308	-1.40342e-10	-1.10087
201114802	chr2:201114802:A:C	6.17308e-07	-1.47211	-2.77775e-10	0.000182812	-1.04154	-2.77775e-10	0.000268444	-1.01481	-2.77775e-10
201115041	chr2:201115041:CTGGAG:C	1.07076e-06	-1.40342e-10	-0.921359	0.000193845	-1.40342e-10	-0.982935	0.000280565	-1.40342e-10	-0.97065
201115518	chr2:201115518:A:C	7.97286e-07	-1.40342e-10	-1.21627	0.000159999	-1.40342e-10	-1.17482	0.000228283	-1.40342e-10	-1.17687
201116120	chr2:201116120:G:A	5.07225e-07	-1.66852	-2.77775e-10	0.00012708	-1.40518	-2.77775e-10	0.000237875	-1.13571	-2.77775e-10
201116157	chr2:201116157:C:G	8.76498e-07	-1.40342e-10	-1.12154	0.000157801	-1.40342e-10	-1.18866	0.000218576	-1.40342e-10	-1.22032
201116588	chr2:201116588:C:T	7.98788e-07	-1.40342e-10	-1.21438	0.000158835	-1.40342e-10	-1.18212	0.00023767	-1.40342e-10	-1.13657
201116840	chr2:201116840:A:G	1.32787e-06	-1.40342e-10	-0.706146	0.000223166	-1.40342e-10	-0.842078	0.000317588	-1.40342e-10	-0.8467
201117821	chr2:201117821:T:C	2.50746e-07	-1.30591	-1.06713	4.53387e-05	-1.41323	-1.0226	6.73884e-05	-1.35611	-1.04087
201117970	chr2:201117970:G:A	2.36147e-07	-1.28965	-1.14337	4.37752e-05	-1.41277	-1.05815	6.23377e-05	-1.4513	-1.02358
201118334	chr2:201118334:A:G	2.03155e-07	-1.66855	-0.914958	3.9985e-05	-1.67563	-0.885857	5.75327e-05	-1.67219	-0.882909
201118704	chr2:201118704:G:A	8.64192e-07	-1.40342e-10	-1.13568	0.000159072	-1.40342e-10	-1.18063	0.000223082	-1.40342e-10	-1.19992
201119344	chr2:201119344:C:A	9.08884e-07	-1.40342e-10	-1.08526	0.000206961	-1.40342e-10	-0.917463	0.000300002	-1.40342e-10	-0.903664
201120157	chr2:201120157:A:T	7.94182e-07	-1.40342e-10	-1.22017	0.000182286	-1.40342e-10	-1.04442	0.000289798	-1.40342e-10	-0.93827
201120268	chr2:201120268:C:T	1.28838e-06	-1.40342e-10	-0.736339	0.000361872	-1.40342e-10	-0.358701	0.000551151	-1.40342e-10	-0.295445
201120638	chr2:201120638:TA:T	3.02765e-07	-1.23587	-0.948653	5.49122e-05	-1.3364	-0.907854	8.02129e-05	-1.2745	-0.948267
201120687	chr2:201120687:A:G	5.02261e-07	-1.67836	-2.77775e-10	9.88754e-05	-1.65613	-2.77775e-10	0.000142576	-1.64758	-2.77775e-10
201121335	chr2:201121335:T:C	5.02261e-07	-1.67836	-2.77775e-10	9.88721e-05	-1.65617	-2.77775e-10	0.000142571	-1.64761	-2.77775e-10
201121773	chr2:201121773:A:G	7.88726e-07	-1.40342e-10	-1.22706	0.000149597	-1.40342e-10	-1.24205	0.000213137	-1.40342e-10	-1.24552
201121883	chr2:201121883:A:C	5.16306e-07	-1.65078	-2.77775e-10	0.000101494	-1.62999	-2.77775e-10	0.000146597	-1.61977	-2.77775e-10
201121918	chr2:201121918:G:A	8.36356e-07	-1.40342e-10	-1.16842	0.000202727	-1.40342e-10	-0.93813	0.0003256	-1.40342e-10	-0.821785
201122652	chr2:201122652:A:G	1.56585e-06	-1.40342e-10	-0.541296	0.00036571	-1.40342e-10	-0.34815	0.000536433	-1.40342e-10	-0.322513
201123093	chr2:201123093:C:T	8.68567e-07	-1.40342e-10	-1.13063	0.000216264	-1.40342e-10	-0.873491	0.000349736	-1.40342e-10	-0.750276
201123515	chr2:201123515:G:A	2.96934e-07	-1.19892	-1.00505	5.46534e-05	-1.29858	-0.950399	8.05813e-05	-1.23909	-0.979094
201124168	chr2:201124168:G:T	1.06272e-06	-1.40342e-10	-0.928896	0.00019271	-1.40342e-10	-0.988805	0.000278815	-1.40342e-10	-0.976905
201124426	chr2:201124426:C:T	7.81188e-07	-1.40342e-10	-1.23666	0.000152749	-1.40342e-10	-1.22119	0.000221568	-1.40342e-10	-1.20673
201124579	chr2:201124579:C:T	2.02204e-07	-1.67752	-0.910685	3.69949e-05	-1.6605	-0.978712	5.34617e-05	-1.653	-0.975488
201125734	chr2:201125734:A:G	8.03861e-07	-1.40342e-10	-1.20805	0.000153195	-1.40342e-10	-1.21828	0.000218873	-1.40342e-10	-1.21896
201125817	chr2:201125817:T:G	1.84254e-07	-1.64794	-1.03322	5.25829e-05	-1.34426	-0.943346	7.61139e-05	-1.3355	-0.939719
201127116	chr2:201127116:GA:G	2.31166e-06	1.09208	-1.24384	5.79156e-05	-0.963071	-1.22793	9.68995e-05	-0.802981	-1.2308
201127214	chr2:201127214:A:G	5.26111e-07	-1.63197	-2.77775e-10	9.67759e-05	-1.67759	-2.77775e-10	0.000138269	-1.67826	-2.77775e-10
201127277	chr2:201127277:A:C	2.04016e-07	-1.67776	-0.901521	3.73478e-05	-1.65958	-0.970137	5.39847e-05	-1.65189	-0.966859
201127554	chr2:201127554:C:T	1.22992e-06	-1.40342e-10	-0.782774	0.000218663	-1.40342e-10	-0.862462	0.000317039	-1.40342e-10	-0.848429
201127684	chr2:201127684:C:A	3.50095e-07	-1.30931	-0.729968	6.97678e-05	-1.40267	-0.602155	0.000102724	-1.34462	-0.630787
201128336	chr2:201128336:A:T	8.61411e-07	-1.40342e-10	-1.13891	0.000214899	-1.40342e-10	-0.879823	0.000362359	-1.40342e-10	-0.714819
201128654	chr2:201128654:T:G	9.17888e-07	-1.40342e-10	-1.0754	0.000188981	-1.40342e-10	-1.00835	0.000273536	-1.40342e-10	-0.996021
201128828	chr2:201128828:C:T	5.02258e-07	-1.67837	-2.77775e-10	9.89596e-05	-1.65528	-2.77775e-10	0.00014272	-1.64657	-2.77775e-10
201128965	chr2:201128965:A:T	2.79657e-07	-1.38643	-0.877485	5.36044e-05	-1.46615	-0.802211	7.70774e-05	-1.41741	-0.845231
201129233	chr2:201129233:G:C	8.61152e-07	-1.40342e-10	-1.13921	0.000158762	-1.40342e-10	-1.18259	0.000222625	-1.40342e-10	-1.20196
201129540	chr2:201129540:T:C	8.64694e-07	-1.40342e-10	-1.1351	0.000159266	-1.40342e-10	-1.17942	0.000223213	-1.40342e-10	-1.19933
201129817	chr2:201129817:C:T	3.10791e-07	-1.64287	-0.515483	9.6454e-05	-1.67536	-0.00556943	0.000156295	-1.67799	0.122281
201129855	chr2:201129855:C:CT	8.68285e-07	-1.40342e-10	-1.13096	0.000217517	-1.40342e-10	-0.867716	0.000367387	-1.40342e-10	-0.701038
201130269	chr2:201130269:T:C	1.59861e-07	-1.64537	-1.1778	3.01281e-05	-1.62624	-1.21829	4.93551e-05	-1.49037	-1.21805
201130916	chr2:201130916:T:G	3.71124e-07	-1.43831	-0.542629	0.000130223	-0.984048	-0.396693	0.000304676	-0.554333	-0.333872
201130923	chr2:201130923:A:G	1.63012e-06	-1.40342e-10	-0.501069	0.000288203	-1.40342e-10	-0.586329	0.000389188	-1.40342e-10	-0.643392
201131056	chr2:201131056:A:G	5.72911e-07	-1.58989	0.0431459	8.73824e-05	-1.65519	-0.124504	0.000133086	-1.64136	-0.0751013
201131264	chr2:201131264:T:C	8.31679e-07	-1.40342e-10	-1.17403	0.00015387	-1.40342e-10	-1.21388	0.000216896	-1.40342e-10	-1.22804
201131742	chr2:201131742:A:G	1.08597e-06	-1.40342e-10	-0.907248	0.000230378	-1.40342e-10	-0.810273	0.000335368	-1.40342e-10	-0.792227
201131954	chr2:201131954:CT:C	1.95477e-07	-1.40681	-1.21523	3.50448e-05	-1.53111	-1.16226	4.9887e-05	-1.55869	-1.139
201132434	chr2:201132434:T:A	5.01487e-06	-1.6695	2.29219	0.00127716	-1.42342	2.32582	0.00290442	-1.15486	2.52139
201132436	chr2:201132436:T:A	1.49622e-05	-1.6732	3.38901	0.0035713	-1.44639	3.37708	0.00813708	-1.19007	3.5868
201132569	chr2:201132569:G:A	2.71127e-07	-1.05893	-1.23596	4.39011e-05	-1.22216	-1.2459	6.76775e-05	-1.14716	-1.24554
201133723	chr2:201133723:G:T	1.19903e-06	-1.40342e-10	-0.80821	0.00021647	-1.40342e-10	-0.872539	0.000314517	-1.40342e-10	-0.856418
201133967	chr2:201133967:C:T	7.81377e-07	-1.40342e-10	-1.23642	0.000149171	-1.40342e-10	-1.2449	0.000213001	-1.40342e-10	-1.24616
201134209	chr2:201134209:A:G	1.48272e-06	0.644433	-1.24028	4.54725e-05	-1.18687	-1.24602	7.42011e-05	-1.05452	-1.24616
201134319	chr2:201134319:T:A	8.54884e-07	-1.40342e-10	-1.14651	0.000168948	-1.40342e-10	-1.1204	0.000241165	-1.40342e-10	-1.12197
201134339	chr2:201134339:C:T	8.45322e-07	-1.40342e-10	-1.15776	0.000165495	-1.40342e-10	-1.14105	0.000238771	-1.40342e-10	-1.13195
201134410	chr2:201134410:A:G	1.20703e-06	-1.40342e-10	-0.801557	0.000217695	-1.40342e-10	-0.866896	0.00031626	-1.40342e-10	-0.850889
201134449	chr2:201134449:A:G	8.74586e-07	-1.40342e-10	-1.12373	0.000218859	-1.40342e-10	-0.861563	0.000354284	-1.40342e-10	-0.737357
201134560	chr2:201134560:A:G	3.34257e-07	-0.843142	-1.24243	5.43843e-05	-1.03632	-1.2176	8.64463e-05	-0.947582	-1.20035
201134820	chr2:201134820:CCTGT:C	8.43601e-07	-1.40342e-10	-1.1598	0.000165115	-1.40342e-10	-1.14335	0.000238186	-1.40342e-10	-1.1344
201134827	chr2:201134827:C:T	3.22779e-07	-0.890763	-1.22975	5.08359e-05	-1.0754	-1.24599	7.86044e-05	-0.998606	-1.24442
201135122	chr2:201135122:C:T	3.38111e-07	-0.82807	-1.24603	5.43901e-05	-1.02798	-1.22583	8.64572e-05	-0.941998	-1.20581
201135368	chr2:201135368:T:C	7.95105e-07	-1.40342e-10	-1.219	0.000150535	-1.40342e-10	-1.2358	0.000213927	-1.40342e-10	-1.24182
201135706	chr2:201135706:T:TACA	3.46568e-07	-0.803894	-1.24551	5.58062e-05	-1.0066	-1.2215	8.89967e-05	-0.919065	-1.19979
201137048	chr2:201137048:C:T	8.43547e-07	-1.40342e-10	-1.15986	0.000165104	-1.40342e-10	-1.14342	0.000238169	-1.40342e-10	-1.13447
201137240	chr2:201137240:G:GA	5.23166e-07	-1.63758	-2.77775e-10	9.74726e-05	-1.67042	-2.77775e-10	0.000139059	-1.67256	-2.77775e-10
201137491	chr2:201137491:A:G	1.10053e-06	-1.40342e-10	-0.893932	0.000203208	-1.40342e-10	-0.935761	0.000291379	-1.40342e-10	-0.932831
201137894	chr2:201137894:C:G	5.09074e-07	-1.66489	-2.77775e-10	0.000129357	-1.38741	-2.77775e-10	0.000243537	-1.11219	-2.77775e-10
201138081	chr2:201138081:C:T	9.55112e-07	-1.40342e-10	-1.03565	0.000175173	-1.40342e-10	-1.08422	0.000252997	-1.40342e-10	-1.07408
201138154	chr2:201138154:G:A	7.93675e-07	-1.40342e-10	-1.2208	0.000151055	-1.40342e-10	-1.23235	0.000214032	-1.40342e-10	-1.24133
201138447	chr2:201138447:A:G	3.08339e-07	-0.942668	-1.22361	5.23119e-05	-1.11611	-1.17665	8.32156e-05	-1.034	-1.15202
201138942	chr2:201138942:G:A	5.02353e-07	-1.67818	-2.77775e-10	0.000117047	-1.48742	-2.77775e-10	0.000210891	-1.25611	-2.77775e-10
201139044	chr2:201139044:G:A	2.84425e-07	-1.00527	-1.24174	4.58135e-05	-1.18419	-1.24122	7.14182e-05	-1.10854	-1.23036
201139094	chr2:201139094:ATTC:A	1.83971e-07	-1.66912	-1.01358	4.95222e-05	-1.42759	-0.919977	7.15606e-05	-1.42059	-0.916315
201139572	chr2:201139572:G:T	2.48728e-06	-0.0785329	-2.77775e-10	0.000469569	-0.0981781	-2.77775e-10	0.000700139	-0.0561751	-2.77775e-10
201139953	chr2:201139953:C:T	2.27041e-07	-1.22624	-1.2461	3.41891e-05	-1.47663	-1.24145	4.8654e-05	-1.48759	-1.23513
201139987	chr2:201139987:G:A	2.4576e-07	-1.26475	-1.12837	4.49929e-05	-1.40539	-1.0381	7.3368e-05	-1.3315	-0.980466
201141373	chr2:201141373:G:A	2.92385e-07	-0.975959	-1.24345	4.50964e-05	-1.19808	-1.24311	6.97672e-05	-1.12544	-1.23685
201141702	chr2:201141702:AGT:A	1.01638e-06	0.224396	-1.19787	0.000115084	-0.259836	-1.2445	0.000184965	-0.143387	-1.2439
201141954	chr2:201141954:C:T	2.54655e-07	-1.67472	-0.68285	6.00809e-05	-1.3175	-0.836802	8.22583e-05	-1.36031	-0.837281
201142032	chr2:201142032:T:C	5.0626e-07	-1.67043	-2.77775e-10	0.000125828	-1.41507	-2.77775e-10	0.000234231	-1.15115	-2.77775e-10
201142137	chr2:201142137:A:G	2.77205e-07	-1.02944	-1.24328	4.31138e-05	-1.24699	-1.23916	6.67803e-05	-1.17927	-1.22677
201142309	chr2:201142309:A:T	5.02391e-07	-1.6781	-2.77775e-10	9.94763e-05	-1.65007	-2.77775e-10	0.000143574	-1.6406	-2.77775e-10
201142403	chr2:201142403:A:C	2.36327e-07	-1.67304	-0.759218	4.21414e-05	-1.67003	-0.838932	6.08583e-05	-1.66483	-0.834075
201142756	chr2:201142756:C:T	5.02704e-07	-1.67748	-2.77775e-10	9.80707e-05	-1.6643	-2.77775e-10	0.000141195	-1.65732	-2.77775e-10
201143259	chr2:201143259:A:C	8.34001e-07	-1.40342e-10	-1.17124	0.000154644	-1.40342e-10	-1.20887	0.000218812	-1.40342e-10	-1.21924
201143527	chr2:201143527:G:A	8.00555e-07	-1.40342e-10	-1.21217	0.000149555	-1.40342e-10	-1.24233	0.000213673	-1.40342e-10	-1.24301
201143575	chr2:201143575:C:T	2.94646e-07	-0.971164	-1.24054	4.50491e-05	-1.19995	-1.24229	6.98455e-05	-1.12888	-1.23228
201143804	chr2:201143804:C:G	9.76548e-07	-1.40342e-10	-1.01346	0.000178566	-1.40342e-10	-1.06503	0.00025804	-1.40342e-10	-1.05434
201143977	chr2:201143977:T:A	2.91164e-07	-0.983973	-1.23962	4.45378e-05	-1.21074	-1.24291	6.89695e-05	-1.14039	-1.2334
201144506	chr2:201144506:GC:G	1.67342e-06	-1.40342e-10	-0.474852	0.000371049	-1.40342e-10	-0.333659	0.000519985	-1.40342e-10	-0.353654
201144855	chr2:201144855:T:A	1.10296e-06	-1.40342e-10	-0.891725	0.000203627	-1.40342e-10	-0.933703	0.000291982	-1.40342e-10	-0.930763
201144863	chr2:201144863:G:A	2.79888e-07	-1.1083	-1.15479	5.18975e-05	-1.19543	-1.10529	8.31775e-05	-1.11435	-1.07212
201144948	chr2:201144948:G:A	8.30123e-07	-1.40342e-10	-1.1759	0.000169723	-1.40342e-10	-1.11582	0.000250891	-1.40342e-10	-1.08243
201145229	chr2:201145229:G:T	8.23702e-07	-1.40342e-10	-1.18367	0.000196372	-1.40342e-10	-0.969984	0.000313059	-1.40342e-10	-0.861062
201145378	chr2:201145378:C:A	8.33175e-07	-1.40342e-10	-1.17224	0.000154664	-1.40342e-10	-1.20874	0.000218839	-1.40342e-10	-1.21912
201145903	chr2:201145903:C:T	2.87466e-07	-0.993698	-1.24267	4.4326e-05	-1.21837	-1.24005	6.87675e-05	-1.14845	-1.22828
201146852	chr2:201146852:A:G	1.54313e-06	-1.40342e-10	-0.555912	0.00047566	-1.40342e-10	-0.0852901	0.000733775	-1.40342e-10	-0.00925204
201147022	chr2:201147022:C:T	8.30123e-07	-1.40342e-10	-1.1759	0.000169723	-1.40342e-10	-1.11582	0.000250891	-1.40342e-10	-1.08243
201147081	chr2:201147081:A:G	5.02673e-07	-1.67754	-2.77775e-10	9.81839e-05	-1.66315	-2.77775e-10	0.000141379	-1.65601	-2.77775e-10
201147640	chr2:201147640:C:G	2.85253e-07	-1.00241	-1.24169	4.39521e-05	-1.22569	-1.2412	6.80791e-05	-1.1565	-1.23028
201147693	chr2:201147693:C:A	9.45681e-07	-1.40342e-10	-1.04557	0.000205357	-1.40342e-10	-0.925242	0.000296436	-1.40342e-10	-0.915622
201147853	chr2:201147853:G:A	8.40106e-07	-1.40342e-10	-1.16395	0.000164431	-1.40342e-10	-1.1475	0.000237192	-1.40342e-10	-1.13858
201147855	chr2:201147855:G:A	3.47188e-07	-1.33508	-0.712536	4.33121e-05	-1.49577	-0.985793	5.83852e-05	-1.52856	-1.01183
201148412	chr2:201148412:G:A	8.99303e-07	-1.09586	-2.77775e-10	0.000118709	-1.47332	-2.77775e-10	0.000167105	-1.48883	-2.77775e-10
201148453	chr2:201148453:C:T	8.43909e-07	-1.40342e-10	-1.15943	0.000155448	-1.40342e-10	-1.20368	0.000218605	-1.40342e-10	-1.22019
201148691	chr2:201148691:T:A	1.20742e-06	-1.40342e-10	-0.801241	0.000216602	-1.40342e-10	-0.871931	0.000311211	-1.40342e-10	-0.866983
201148891	chr2:201148891:T:C	1.18038e-06	-1.40342e-10	-0.823888	0.000213164	-1.40342e-10	-0.887929	0.000309496	-1.40342e-10	-0.87251
201148912	chr2:201148912:A:G	8.3846e-07	-1.40342e-10	-1.16591	0.000154773	-1.40342e-10	-1.20803	0.000217867	-1.40342e-10	-1.22357
201149103	chr2:201149103:A:T	5.02287e-07	-1.67831	-2.77775e-10	9.91912e-05	-1.65294	-2.77775e-10	0.000143097	-1.64393	-2.77775e-10
201149105	chr2:201149105:C:T	1.10296e-06	-1.40342e-10	-0.891725	0.000203627	-1.40342e-10	-0.933703	0.000291982	-1.40342e-10	-0.930763
201149233	chr2:201149233:T:C	2.81925e-07	-1.01372	-1.24212	4.35746e-05	-1.23495	-1.24057	6.74717e-05	-1.16647	-1.22928
201150157	chr2:201150157:A:G	5.02408e-07	-1.67807	-2.77775e-10	9.9512e-05	-1.64971	-2.77775e-10	0.000143634	-1.64019	-2.77775e-10
201150391	chr2:201150391:T:G	3.01962e-07	-0.942073	-1.2451	4.65191e-05	-1.16963	-1.2405	7.22003e-05	-1.09524	-1.23277
201150474	chr2:201150474:G:A	8.29367e-07	-1.40342e-10	-1.17682	0.000172198	-1.40342e-10	-1.10135	0.000247378	-1.40342e-10	-1.09654
201150527	chr2:201150527:A:T	2.96587e-07	-0.96214	-1.243	4.55941e-05	-1.18678	-1.24344	7.05691e-05	-1.11335	-1.23751
201150711	chr2:201150711:G:T	1.21114e-06	-1.40342e-10	-0.798162	0.000218243	-1.40342e-10	-0.864385	0.00031703	-1.40342e-10	-0.848458
201150954	chr2:201150954:G:A	2.81658e-07	-1.11235	-1.14444	5.23659e-05	-1.19914	-1.0926	8.40308e-05	-1.11831	-1.05796
201151156	chr2:201151156:G:A	5.03574e-07	-1.67575	-2.77775e-10	0.000109653	-1.55267	-2.77775e-10	0.000158647	-1.54077	-2.77775e-10
201151562	chr2:201151562:T:TCTC	3.01149e-07	-0.946679	-1.24319	4.6202e-05	-1.17372	-1.24325	7.15808e-05	-1.09945	-1.23718
201151827	chr2:201151827:G:T	2.6912e-07	-1.16452	-1.13781	5.03424e-05	-1.24681	-1.08434	8.05319e-05	-1.16998	-1.04882
201152240	chr2:201152240:C:T	1.22019e-06	-1.40342e-10	-0.790719	0.000289103	-1.40342e-10	-0.583211	0.000416945	-1.40342e-10	-0.5745
201152357	chr2:201152357:T:C	2.92947e-07	-0.972092	-1.2454	4.54207e-05	-1.1943	-1.23972	7.04085e-05	-1.12153	-1.23161
201152649	chr2:201152649:A:G	1.64441e-06	-0.492341	-2.77775e-10	0.000181535	-1.04854	-2.77775e-10	0.000254053	-1.06991	-2.77775e-10
201152685	chr2:201152685:G:A	2.72385e-07	-1.04412	-1.24614	3.97919e-05	-1.3264	-1.23993	5.63263e-05	-1.34335	-1.23294
201152924	chr2:201152924:C:T	3.01325e-07	-0.968857	-1.22043	4.80227e-05	-1.19061	-1.18771	7.47539e-05	-1.11791	-1.17534
201152951	chr2:201152951:T:C	2.96653e-07	-0.959513	-1.2454	4.59058e-05	-1.1837	-1.2397	7.12159e-05	-1.11017	-1.23157
201152954	chr2:201152954:C:T	5.03256e-07	-1.67638	-2.77775e-10	0.000109067	-1.55803	-2.77775e-10	0.000157737	-1.54652	-2.77775e-10
201153107	chr2:201153107:C:T	2.41339e-07	-1.66799	-0.743282	4.25516e-05	-1.67453	-0.82474	6.13666e-05	-1.67081	-0.81978
201153137	chr2:201153137:G:T	2.86348e-07	-0.999653	-1.24062	4.52911e-05	-1.21425	-1.22263	6.98633e-05	-1.14475	-1.21616
201153212	chr2:201153212:G:A	1.18695e-06	-1.40342e-10	-0.81834	0.000214213	-1.40342e-10	-0.883021	0.000311056	-1.40342e-10	-0.867481
201153756	chr2:201153756:C:T	8.45296e-07	-1.40342e-10	-1.15779	0.000165742	-1.40342e-10	-1.13956	0.000239134	-1.40342e-10	-1.13043
201154053	chr2:201154053:C:T	1.07704e-06	-1.40342e-10	-0.915505	0.000242552	-1.40342e-10	-0.758775	0.000349816	-1.40342e-10	-0.750046
201154487	chr2:201154487:A:G	2.82602e-07	-1.01392	-1.23952	4.48558e-05	-1.22606	-1.22048	6.91463e-05	-1.15749	-1.21374
201154545	chr2:201154545:C:T	1.01137e-06	-1.40342e-10	-0.978421	0.000212906	-1.40342e-10	-0.889143	0.000308763	-1.40342e-10	-0.874881
201155045	chr2:201155045:G:C	5.02258e-07	-1.67836	-2.77775e-10	9.89753e-05	-1.65512	-2.77775e-10	0.000142733	-1.64648	-2.77775e-10
201155159	chr2:201155159:G:A	5.11411e-07	-1.66031	-2.77775e-10	0.000132017	-1.36706	-2.77775e-10	0.000250435	-1.08425	-2.77775e-10
201155237	chr2:201155237:A:C	8.41179e-07	-1.40342e-10	-1.16267	0.000155118	-1.40342e-10	-1.20581	0.000218242	-1.40342e-10	-1.22185
201155358	chr2:201155358:C:T	6.07891e-07	-1.48748	-2.77775e-10	0.000184313	-1.03336	-2.77775e-10	0.000258286	-1.05339	-2.77775e-10
201155781	chr2:201155781:A:G	9.73957e-07	-1.40342e-10	-1.01611	0.000178118	-1.40342e-10	-1.06754	0.000257382	-1.40342e-10	-1.05689
201155943	chr2:201155943:G:GA	5.02279e-07	-1.67832	-2.77775e-10	9.87612e-05	-1.65729	-2.77775e-10	0.00014237	-1.64903	-2.77775e-10
201156139	chr2:201156139:G:A	5.02291e-07	-1.6783	-2.77775e-10	9.92153e-05	-1.6527	-2.77775e-10	0.000143124	-1.64374	-2.77775e-10
201157024	chr2:201157024:T:C	2.85761e-07	-0.996361	-1.24596	4.47059e-05	-1.2125	-1.23739	6.88195e-05	-1.14279	-1.23318
201157031	chr2:201157031:C:T	5.02372e-07	-1.67814	-2.77775e-10	9.9443e-05	-1.65041	-2.77775e-10	0.000143505	-1.64109	-2.77775e-10
201157292	chr2:201157292:C:T	3.31197e-07	-1.52894	-0.565831	4.94332e-05	-1.575	-0.774369	6.91702e-05	-1.59425	-0.776636
201157448	chr2:201157448:T:C	5.03102e-07	-1.67668	-2.77775e-10	0.000100272	-1.64211	-2.77775e-10	0.000144903	-1.63139	-2.77775e-10
201157507	chr2:201157507:G:A	9.28866e-07	-1.40342e-10	-1.06351	0.000190175	-1.40342e-10	-1.00205	0.000274398	-1.40342e-10	-0.992875
201157654	chr2:201157654:G:A	8.15976e-07	-1.40342e-10	-1.19309	0.000152054	-1.40342e-10	-1.22575	0.000215056	-1.40342e-10	-1.23656
201157771	chr2:201157771:G:A	7.97041e-07	-1.40342e-10	-1.21657	0.000156515	-1.40342e-10	-1.19684	0.000223742	-1.40342e-10	-1.19696
201158278	chr2:201158278:C:T	8.32067e-07	-1.40342e-10	-1.17357	0.000196819	-1.40342e-10	-0.967707	0.000285446	-1.40342e-10	-0.953403
201158437	chr2:201158437:G:A	1.49871e-07	-1.67581	-1.21189	4.43867e-05	-1.25465	-1.20241	6.29165e-05	-1.27686	-1.18879
201158938	chr2:201158938:C:T	1.41565e-06	-1.40342e-10	-0.642132	0.000425775	-1.40342e-10	-0.196081	0.000653301	-1.40342e-10	-0.125416
201158996	chr2:201158996:G:C	1.44575e-07	-1.67822	-1.24546	4.48355e-05	-1.20721	-1.23979	6.3342e-05	-1.22983	-1.22908
201159075	chr2:201159075:A:G	5.07192e-07	-1.66859	-2.77775e-10	0.000127148	-1.40464	-2.77775e-10	0.000237744	-1.13626	-2.77775e-10
201159120	chr2:201159120:T:C	1.44457e-07	-1.67834	-1.24616	4.57992e-05	-1.18041	-1.24531	6.43752e-05	-1.20122	-1.24151
201159672	chr2:201159672:T:G	8.40106e-07	-1.40342e-10	-1.16395	0.000164431	-1.40342e-10	-1.1475	0.000237192	-1.40342e-10	-1.13858
201160073	chr2:201160073:C:A	8.15237e-07	-1.40342e-10	-1.194	0.000151971	-1.40342e-10	-1.22631	0.000214975	-1.40342e-10	-1.23693
201160198	chr2:201160198:G:C	5.09208e-07	-1.66462	-2.77775e-10	9.67263e-05	-1.67811	-2.77775e-10	0.000138407	-1.67725	-2.77775e-10
201160408	chr2:201160408:G:A	6.70926e-07	-0.14891	-1.23991	0.000123742	-0.202035	-1.22976	0.000200129	-0.0762755	-1.23222
201160652	chr2:201160652:G:A	5.28484e-07	-1.62747	-2.77775e-10	0.000116383	-1.49311	-2.77775e-10	0.000163196	-1.5125	-2.77775e-10
201160898	chr2:201160898:A:G	1.46177e-07	-1.67794	-1.23472	4.7716e-05	-1.15579	-1.22894	6.74486e-05	-1.17809	-1.21799
201161414	chr2:201161414:T:A	1.83254e-07	-1.62446	-1.06215	4.03581e-05	-1.56784	-0.984363	5.65066e-05	-1.60866	-0.964432
201161747	chr2:201161747:T:C	1.54079e-07	-1.61507	-1.24494	3.77022e-05	-1.39173	-1.22855	5.2675e-05	-1.41752	-1.2258
201161748	chr2:201161748:T:C	8.802e-07	-1.40342e-10	-1.11733	0.000222159	-1.40342e-10	-0.846598	0.00036053	-1.40342e-10	-0.719879
201161885	chr2:201161885:T:C	8.41986e-07	-1.40342e-10	-1.16172	0.000173765	-1.40342e-10	-1.09229	0.000257325	-1.40342e-10	-1.05711
201161989	chr2:201161989:C:T	1.07758e-06	-1.40342e-10	-0.915004	0.000199126	-1.40342e-10	-0.956054	0.000285498	-1.40342e-10	-0.953218
201161992	chr2:201161992:C:T	1.79305e-07	-1.65439	-1.054	4.92533e-05	-1.28618	-1.06684	7.14338e-05	-1.30444	-1.03424
201162276	chr2:201162276:G:A	8.85534e-07	-1.40342e-10	-1.11129	0.00022159	-1.40342e-10	-0.849163	0.000322121	-1.40342e-10	-0.832527
201162313	chr2:201162313:A:C	5.03963e-07	-1.67498	-2.77775e-10	0.00012202	-1.44581	-2.77775e-10	0.000224179	-1.19501	-2.77775e-10
201162579	chr2:201162579:A:G	1.48413e-06	-0.594894	-2.77775e-10	0.000170964	-1.10854	-2.77775e-10	0.000239802	-1.12764	-2.77775e-10
201163131	chr2:201163131:T:C	8.39472e-07	-1.40342e-10	-1.16471	0.000169757	-1.40342e-10	-1.11562	0.00024484	-1.40342e-10	-1.10685
201163219	chr2:201163219:T:C	5.08665e-07	-1.66569	-2.77775e-10	9.6743e-05	-1.67793	-2.77775e-10	0.000138454	-1.67692	-2.77775e-10
201163366	chr2:201163366:A:G	8.3861e-07	-1.40342e-10	-1.16573	0.000164186	-1.40342e-10	-1.14899	0.000236809	-1.40342e-10	-1.1402
201163995	chr2:201163995:G:A	9.33866e-07	-1.40342e-10	-1.05815	0.000165166	-1.40342e-10	-1.14304	0.000225852	-1.40342e-10	-1.18757
201164155	chr2:201164155:CT:C	5.02449e-07	-1.67798	-2.77775e-10	9.95899e-05	-1.64893	-2.77775e-10	0.000143761	-1.6393	-2.77775e-10
201164434	chr2:201164434:T:C	7.83357e-07	-1.40342e-10	-1.23389	0.000149066	-1.40342e-10	-1.24561	0.000213077	-1.40342e-10	-1.2458
201164437	chr2:201164437:G:T	2.33296e-07	-1.5821	-0.863076	3.63526e-05	-1.51414	-1.14258	4.81557e-05	-1.57517	-1.15784
201164988	chr2:201164988:G:A	1.60533e-07	-1.66414	-1.15484	4.67021e-05	-1.25264	-1.15356	6.77056e-05	-1.26672	-1.12557
201166161	chr2:201166161:C:T	3.30402e-07	-0.914637	-1.18253	4.36817e-05	-1.33459	-1.13847	6.5081e-05	-1.29916	-1.13266
201166268	chr2:201166268:A:C	1.47347e-07	-1.66008	-1.24461	3.55389e-05	-1.43336	-1.246	4.99837e-05	-1.45312	-1.24264
201166331	chr2:201166331:G:A	6.74453e-07	-1.38358	-2.77775e-10	0.000104026	-1.60535	-2.77775e-10	0.000147523	-1.61347	-2.77775e-10
201166552	chr2:201166552:T:TCCCAGAC	2.01993e-06	-0.286661	-2.77775e-10	0.000262737	-0.678841	-2.77775e-10	0.000385185	-0.653732	-2.77775e-10
201166760	chr2:201166760:C:T	5.0306e-07	-1.67677	-2.77775e-10	0.000100333	-1.6415	-2.77775e-10	0.00014499	-1.63079	-2.77775e-10
201167084	chr2:201167084:TTTC:T	1.46079e-07	-1.67441	-1.23893	4.24925e-05	-1.26651	-1.23416	6.01255e-05	-1.28623	-1.22479
201167448	chr2:201167448:A:G	1.4557e-07	-1.67642	-1.2404	4.30658e-05	-1.24347	-1.24379	6.02655e-05	-1.26263	-1.24607
201167461	chr2:201167461:A:G	1.65997e-07	-1.56955	-1.21596	3.65781e-05	-1.53929	-1.11125	5.08646e-05	-1.59422	-1.08406
201167704	chr2:201167704:A:G	1.46743e-07	-1.66677	-1.24203	4.0672e-05	-1.30708	-1.23737	5.78264e-05	-1.32247	-1.22754
201167965	chr2:201167965:C:T	2.31857e-07	-1.65866	-0.792694	5.26172e-05	-1.36982	-0.917124	9.64965e-05	-1.09247	-0.945474
201168199	chr2:201168199:G:A	6.7763e-07	-1.37888	-2.77775e-10	0.000100703	-1.63781	-2.77775e-10	0.000145117	-1.62991	-2.77775e-10
201168599	chr2:201168599:T:C	1.48938e-07	-1.65683	-1.23712	3.93797e-05	-1.35283	-1.22391	5.63529e-05	-1.36952	-1.2063
201169034	chr2:201169034:C:T	2.32122e-07	-1.604	-0.846211	3.89325e-05	-1.66673	-0.921435	5.566e-05	-1.67174	-0.916453
201169108	chr2:201169108:C:G	8.15099e-07	-1.40342e-10	-1.19417	0.000151955	-1.40342e-10	-1.22641	0.000214968	-1.40342e-10	-1.23697
201169774	chr2:201169774:C:T	5.03207e-07	-1.67648	-2.77775e-10	0.000120332	-1.45973	-2.77775e-10	0.000219703	-1.21518	-2.77775e-10
201171512	chr2:201171512:C:T	5.99263e-07	-1.50178	-2.77775e-10	0.000104142	-1.60423	-2.77775e-10	0.00014671	-1.619	-2.77775e-10
201171755	chr2:201171755:G:A	6.03042e-07	-0.365746	-1.12975	7.51906e-05	-0.698748	-1.23122	0.000117302	-0.60667	-1.23603
201171848	chr2:201171848:C:T	1.18645e-06	-1.40342e-10	-0.818754	0.000214137	-1.40342e-10	-0.883376	0.000310943	-1.40342e-10	-0.867846
201172048	chr2:201172048:T:C	5.06263e-07	-1.67042	-2.77775e-10	9.81643e-05	-1.66335	-2.77775e-10	0.000140944	-1.65909	-2.77775e-10
201173230	chr2:201173230:C:T	7.85598e-07	-1.40342e-10	-1.23103	0.000155441	-1.40342e-10	-1.20373	0.000226412	-1.40342e-10	-1.1851
201173526	chr2:201173526:A:G	1.48552e-07	-1.66228	-1.23427	3.99623e-05	-1.33456	-1.22749	5.71279e-05	-1.34763	-1.21453
201173699	chr2:201173699:TCTCA:T	1.20441e-06	-1.40342e-10	-0.803735	0.000214535	-1.40342e-10	-0.88152	0.00031097	-1.40342e-10	-0.867758
201173825	chr2:201173825:T:C	7.74273e-07	-1.40342e-10	-1.24555	0.000152499	-1.40342e-10	-1.22284	0.000218547	-1.40342e-10	-1.22045
201173947	chr2:201173947:C:T	1.41471e-06	-1.40342e-10	-0.642796	0.000429331	-1.40342e-10	-0.187765	0.000649621	-1.40342e-10	-0.131065
201174187	chr2:201174187:AC:A	2.04254e-06	-1.40342e-10	-0.275532	0.000684599	-1.40342e-10	0.278841	0.00105221	-1.40342e-10	0.351191
201174237	chr2:201174237:T:C	7.956e-07	-1.40342e-10	-1.21838	0.000160942	-1.40342e-10	-1.16895	0.000233598	-1.40342e-10	-1.15385
201174763	chr2:201174763:G:A	8.24194e-07	-1.40342e-10	-1.18307	0.000164501	-1.40342e-10	-1.14707	0.000241661	-1.40342e-10	-1.11992
201174801	chr2:201174801:G:A	5.1677e-07	-1.64988	-2.77775e-10	9.67309e-05	-1.67806	-2.77775e-10	0.000138267	-1.67826	-2.77775e-10
201175030	chr2:201175030:T:C	9.27409e-07	-1.40342e-10	-1.06508	0.000171964	-1.40342e-10	-1.1027	0.000248183	-1.40342e-10	-1.09329
201175053	chr2:201175053:C:G	3.79081e-05	2.64544	-2.77775e-10	0.000786005	0.41697	-2.77775e-10	0.00104181	0.341259	-2.77775e-10
201175078	chr2:201175078:C:A	1.07821e-06	-1.40342e-10	-0.914424	0.000302496	-1.40342e-10	-0.537924	0.000451071	-1.40342e-10	-0.495831
201175114	chr2:201175114:T:G	9.30999e-07	-1.40342e-10	-1.06122	0.000191357	-1.40342e-10	-0.995851	0.000276877	-1.40342e-10	-0.983881
201175735	chr2:201175735:A:G	9.37134e-07	-1.40342e-10	-1.05465	0.000185481	-1.40342e-10	-1.02704	0.000268185	-1.40342e-10	-1.01578
201176184	chr2:201176184:A:G	1.0989e-06	-1.40342e-10	-0.895412	0.00031147	-1.40342e-10	-0.50869	0.000464791	-1.40342e-10	-0.465866
201176201	chr2:201176201:C:T	4.72425e-07	-0.5538	-1.1858	4.65633e-05	-1.18038	-1.2288	6.53965e-05	-1.19734	-1.22965
201176518	chr2:201176518:TTTA:T	5.18533e-07	-1.64648	-2.77775e-10	9.67722e-05	-1.67763	-2.77775e-10	0.000138254	-1.67837	-2.77775e-10
201177005	chr2:201177005:TACA:T	3.11481e-06	-1.40342e-10	0.146444	0.000419634	-1.40342e-10	-0.21061	0.000575373	-1.40342e-10	-0.252435
201177016	chr2:201177016:A:T	5.44393e-07	-1.59781	-2.77775e-10	0.000114535	-1.50911	-2.77775e-10	0.000164558	-1.50419	-2.77775e-10
201177591	chr2:201177591:T:G	9.28539e-07	-1.40342e-10	-1.06387	0.000186223	-1.40342e-10	-1.02305	0.00027574	-1.40342e-10	-0.987995
201177615	chr2:201177615:A:T	1.04962e-06	-1.40342e-10	-0.941298	0.000290727	-1.40342e-10	-0.577609	0.000433027	-1.40342e-10	-0.536654
201177688	chr2:201177688:A:G	2.10522e-07	-1.63018	-0.917709	3.55808e-05	-1.67621	-1.00198	5.04621e-05	-1.67775	-1.00848
201177728	chr2:201177728:A:G	4.29826e-07	-1.22328	-0.610823	0.000150744	-0.985218	-0.24919	0.000229343	-0.961687	-0.21055
201178193	chr2:201178193:T:C	5.03892e-07	-1.33013	-0.344991	0.000188211	-1.1172	0.104768	0.000293621	-1.10824	0.183077
201178222	chr2:201178222:G:A	5.20022e-07	-1.64361	-2.77775e-10	9.68116e-05	-1.67723	-2.77775e-10	0.000138259	-1.67833	-2.77775e-10
201179020	chr2:201179020:C:T	2.68987e-07	-1.63873	-0.664087	7.48769e-05	-1.11227	-0.821875	0.000101272	-1.16734	-0.822307
201179108	chr2:201179108:G:A	1.0452e-06	-1.40342e-10	-0.945511	0.000189219	-1.40342e-10	-1.00709	0.000273772	-1.40342e-10	-0.995158
201179237	chr2:201179237:T:C	1.03297e-06	-1.40342e-10	-0.957287	0.00028394	-1.40342e-10	-0.601231	0.000422559	-1.40342e-10	-0.561125
201179327	chr2:201179327:G:A	6.35295e-07	-1.44339	-2.77775e-10	0.000270318	-0.650392	-2.77775e-10	0.000401536	-0.612157	-2.77775e-10
201179436	chr2:201179436:A:C	1.45604e-07	-1.67815	-1.23844	2.85807e-05	-1.65427	-1.24299	4.11834e-05	-1.64548	-1.24394
201179760	chr2:201179760:G:A	1.05217e-06	-1.40342e-10	-0.938871	0.000290666	-1.40342e-10	-0.577816	0.000435121	-1.40342e-10	-0.531829
201180096	chr2:201180096:C:T	5.04737e-07	-1.67344	-2.77775e-10	0.000108631	-1.56203	-2.77775e-10	0.000156545	-1.55411	-2.77775e-10
201180269	chr2:201180269:C:T	9.02187e-07	-1.40342e-10	-1.09266	0.000180834	-1.40342e-10	-1.05241	0.000267394	-1.40342e-10	-1.01873
201180469	chr2:201180469:AC:A	3.24727e-07	-1.65144	-0.463058	5.38337e-05	-1.67824	-0.585856	7.68656e-05	-1.67828	-0.587117
201181228	chr2:201181228:G:A	1.06656e-06	-1.40342e-10	-0.925281	0.00019	-1.40342e-10	-1.00297	0.000265089	-1.40342e-10	-1.02739
201181341	chr2:201181341:C:T	5.03696e-07	-1.6755	-2.77775e-10	0.000147904	-1.25343	-2.77775e-10	0.000202912	-1.29468	-2.77775e-10
201181461	chr2:201181461:G:T	3.22975e-07	-1.66371	-0.456195	5.42355e-05	-1.67736	-0.579293	7.75776e-05	-1.67563	-0.580542
201181542	chr2:201181542:T:C	6.03531e-07	-1.11932	-0.37536	0.000229579	-0.882938	0.069191	0.000357797	-0.874712	0.147222
201181862	chr2:201181862:T:G	3.77172e-06	-1.40342e-10	0.337808	0.000547559	-1.40342e-10	0.0554776	0.000823618	-1.40342e-10	0.106253
201182222	chr2:201182222:G:A	3.19339e-07	-1.66351	-0.467712	5.36455e-05	-1.67741	-0.590181	7.6731e-05	-1.67572	-0.591431
201182956	chr2:201182956:T:C	7.97662e-07	-1.40342e-10	-1.21579	0.000182143	-1.40342e-10	-1.0452	0.000264588	-1.40342e-10	-1.02928
201183110	chr2:201183110:C:T	4.56182e-07	-1.24251	-0.53208	0.000159124	-1.01996	-0.160344	0.000240159	-1.02159	-0.104563
201183400	chr2:201183400:C:T	2.352e-07	-1.22155	-1.21549	2.92457e-05	-1.65981	-1.21446	4.16647e-05	-1.67564	-1.20216
201183496	chr2:201183496:C:T	3.16848e-07	-1.67263	-0.46643	5.3768e-05	-1.67249	-0.592825	7.71351e-05	-1.66889	-0.593005
201183732	chr2:201183732:T:C	1.12806e-06	-1.40342e-10	-0.869221	0.000200813	-1.40342e-10	-0.947619	0.000290862	-1.40342e-10	-0.934606
201184096	chr2:201184096:G:A	1.80862e-06	-1.40342e-10	-0.397161	0.000435209	-1.40342e-10	-0.174167	0.000625503	-1.40342e-10	-0.168899
201184130	chr2:201184130:AC:A	4.28832e-07	-1.11841	-0.718003	0.000153318	-0.88965	-0.327829	0.000234578	-0.881383	-0.268283
201184919	chr2:201184919:T:C	1.85847e-07	-1.66528	-1.00727	4.13413e-05	-1.67827	-0.849858	5.96588e-05	-1.67707	-0.841741
201185082	chr2:201185082:C:A	1.18032e-06	-0.823941	-2.77775e-10	0.000123546	-1.43338	-2.77775e-10	0.000180279	-1.41295	-2.77775e-10
201185430	chr2:201185430:G:A	1.55399e-07	-1.66891	-1.18257	2.99166e-05	-1.67652	-1.17506	4.34248e-05	-1.67481	-1.16162
201185954	chr2:201185954:A:G	2.41305e-07	-1.33532	-1.07609	3.20159e-05	-1.66435	-1.11941	4.43216e-05	-1.67713	-1.13885
201186997	chr2:201186997:G:A	7.73978e-07	-1.40342e-10	-1.24593	0.000150794	-1.40342e-10	-1.23408	0.000215741	-1.40342e-10	-1.23338
201187058	chr2:201187058:G:A	9.09826e-07	-1.08422	-2.77775e-10	0.000113359	-1.51943	-2.77775e-10	0.000159498	-1.53542	-2.77775e-10
201187567	chr2:201187567:C:A	9.8676e-07	-1.40342e-10	-1.00305	0.000178623	-1.40342e-10	-1.06471	0.000257922	-1.40342e-10	-1.0548
201187582	chr2:201187582:A:C	7.76353e-07	-1.40342e-10	-1.24287	0.000152985	-1.40342e-10	-1.21965	0.000215806	-1.40342e-10	-1.23307
201187894	chr2:201187894:A:G	2.27092e-07	-1.4256	-1.04652	6.24598e-05	-1.24225	-0.873222	9.20796e-05	-1.24301	-0.841791
201187996	chr2:201187996:A:G	7.83527e-07	-1.40342e-10	-1.23367	0.000155713	-1.40342e-10	-1.20198	0.000222276	-1.40342e-10	-1.20353
201188031	chr2:201188031:C:T	2.13432e-07	-1.63404	-0.900127	3.72341e-05	-1.67609	-0.956674	5.35624e-05	-1.67663	-0.949976
201189177	chr2:201189177:T:C	7.7595e-07	-1.40342e-10	-1.24339	0.000150414	-1.40342e-10	-1.2366	0.00021573	-1.40342e-10	-1.23342
201189544	chr2:201189544:G:T	5.31023e-07	-1.62267	-2.77775e-10	0.000104731	-1.59859	-2.77775e-10	0.000147739	-1.61201	-2.77775e-10
201189596	chr2:201189596:C:G	1.03178e-06	-1.40342e-10	-0.95844	0.000185631	-1.40342e-10	-1.02623	0.000268305	-1.40342e-10	-1.01533
201189951	chr2:201189951:G:A	1.74223e-07	-1.67796	-1.05918	3.72663e-05	-1.65675	-0.975159	5.34503e-05	-1.64935	-0.979352
201190589	chr2:201190589:C:T	2.19733e-07	-1.67118	-0.833883	5.70057e-05	-1.30096	-0.905885	8.08022e-05	-1.31391	-0.901542
201191131	chr2:201191131:G:A	8.09476e-07	-1.40342e-10	-1.20109	0.000185609	-1.40342e-10	-1.02635	0.00027166	-1.40342e-10	-1.0029
201192900	chr2:201192900:A:G	7.73878e-07	-1.40342e-10	-1.24606	0.000150385	-1.40342e-10	-1.23679	0.000213487	-1.40342e-10	-1.24388
201193382	chr2:201193382:A:G	7.78606e-07	-1.40342e-10	-1.23997	0.00016778	-1.40342e-10	-1.12734	0.000242084	-1.40342e-10	-1.11817
201194137	chr2:201194137:A:G	9.40427e-07	-1.40342e-10	-1.05114	0.000171324	-1.40342e-10	-1.10644	0.000247074	-1.40342e-10	-1.09777
201194597	chr2:201194597:CAT:C	5.02645e-07	-1.67759	-2.77775e-10	0.000114824	-1.5066	-2.77775e-10	0.000167434	-1.48687	-2.77775e-10
201194650	chr2:201194650:T:TCCCA	1.00649e-06	-1.40342e-10	-0.983254	0.00018165	-1.40342e-10	-1.04791	0.000262396	-1.40342e-10	-1.0376
201195363	chr2:201195363:C:T	1.47148e-07	-1.67696	-1.22908	2.86778e-05	-1.66729	-1.22658	4.14598e-05	-1.66347	-1.21926
201195553	chr2:201195553:T:C	1.91542e-06	-1.40342e-10	-0.339785	0.000428669	-1.40342e-10	-0.189307	0.00061581	-1.40342e-10	-0.184515
201196097	chr2:201196097:C:T	3.11358e-07	-0.910612	-1.24592	2.8724e-05	-1.67344	-1.21882	4.09104e-05	-1.67823	-1.21784
201196327	chr2:201196327:C:G	2.6318e-07	-1.19448	-1.13016	7.68399e-05	-0.943054	-0.965214	0.00011225	-0.944354	-0.942369
201197268	chr2:201197268:C:T	4.88731e-06	-1.40342e-10	0.596919	0.00126609	-1.40342e-10	0.893692	0.00184289	-1.40342e-10	0.911636
201197666	chr2:201197666:C:T	1.02631e-06	-1.40342e-10	-0.963757	0.000184256	-1.40342e-10	-1.03367	0.000265522	-1.40342e-10	-1.02576
201197870	chr2:201197870:T:C	8.18544e-07	-1.40342e-10	-1.18995	0.00014899	-1.40342e-10	-1.24612	0.000213025	-1.40342e-10	-1.24605
201198437	chr2:201198437:C:T	7.73805e-07	-1.40342e-10	-1.24616	0.00015929	-1.40342e-10	-1.17927	0.000230226	-1.40342e-10	-1.16839
201198510	chr2:201198510:C:T	1.22724e-06	-1.40342e-10	-0.784957	0.000171699	-1.40342e-10	-1.10425	0.000236821	-1.40342e-10	-1.14015
201198520	chr2:201198520:C:T	7.86512e-07	-1.40342e-10	-1.22987	0.000172795	-1.40342e-10	-1.09789	0.000251011	-1.40342e-10	-1.08196
201199270	chr2:201199270:A:G	8.81836e-07	-1.40342e-10	-1.11547	0.000164416	-1.40342e-10	-1.14759	0.000236598	-1.40342e-10	-1.14109
201199573	chr2:201199573:T:C	9.12905e-07	-1.40342e-10	-1.08085	0.00016945	-1.40342e-10	-1.11743	0.000244063	-1.40342e-10	-1.11003
201199931	chr2:201199931:T:A	1.36086e-06	-1.40342e-10	-0.681609	0.000228009	-1.40342e-10	-0.820608	0.000324565	-1.40342e-10	-0.824969
201200043	chr2:201200043:C:T	1.61859e-07	-1.66519	-1.14556	3.62677e-05	-1.61638	-1.04268	5.28935e-05	-1.6026	-1.03657
201200577	chr2:201200577:C:T	5.96908e-06	-1.40342e-10	0.796869	0.000821773	-1.40342e-10	0.461472	0.00124694	-1.40342e-10	0.520995
201200609	chr2:201200609:A:G	7.73815e-07	-1.40342e-10	-1.24615	0.000158831	-1.40342e-10	-1.18215	0.000229504	-1.40342e-10	-1.17153
201200938	chr2:201200938:A:G	2.91785e-07	-1.06303	-1.15843	8.70639e-05	-0.80705	-0.976301	0.000126676	-0.797214	-0.968605
201201107	chr2:201201107:G:T	7.88108e-07	-1.40342e-10	-1.22784	0.000173921	-1.40342e-10	-1.09139	0.000253681	-1.40342e-10	-1.07138
201201125	chr2:201201125:A:G	7.74212e-07	-1.40342e-10	-1.24563	0.000150028	-1.40342e-10	-1.23917	0.000213256	-1.40342e-10	-1.24496
201201199	chr2:201201199:G:A	1.01304e-06	-1.40342e-10	-0.976769	0.000182678	-1.40342e-10	-1.04227	0.000263914	-1.40342e-10	-1.03183
201201401	chr2:201201401:G:A	2.91604e-07	-1.66229	-0.559792	8.62251e-05	-1.14577	-0.64726	0.000123189	-1.15424	-0.639494
201202006	chr2:201202006:G:A	7.73968e-07	-1.40342e-10	-1.24595	0.000149251	-1.40342e-10	-1.24436	0.000213653	-1.40342e-10	-1.2431
201202435	chr2:201202435:C:T	7.77717e-07	-1.40342e-10	-1.24112	0.000154247	-1.40342e-10	-1.21144	0.000222268	-1.40342e-10	-1.20357
201202632	chr2:201202632:C:T	1.00504e-06	-1.40342e-10	-0.984697	0.000181654	-1.40342e-10	-1.04789	0.000261814	-1.40342e-10	-1.03982
201202893	chr2:201202893:C:G	5.56671e-07	-1.5755	-2.77775e-10	0.000140555	-1.30439	-2.77775e-10	0.000203756	-1.29053	-2.77775e-10
201203369	chr2:201203369:C:T	5.54663e-07	-1.57912	-2.77775e-10	0.000139637	-1.31095	-2.77775e-10	0.000202404	-1.29719	-2.77775e-10
201203441	chr2:201203441:G:A	7.73804e-07	-1.40342e-10	-1.24616	0.000149305	-1.40342e-10	-1.244	0.000213814	-1.40342e-10	-1.24235
201203710	chr2:201203710:C:T	1.62608e-07	-1.67106	-1.13508	3.62814e-05	-1.62987	-1.02882	5.28353e-05	-1.61769	-1.02258
201203849	chr2:201203849:G:A	7.96042e-07	-1.40342e-10	-1.21783	0.000154826	-1.40342e-10	-1.20769	0.000222605	-1.40342e-10	-1.20205
201204030	chr2:201204030:TC:T	1.04667e-06	-1.40342e-10	-0.944107	0.000187905	-1.40342e-10	-1.01406	0.000271653	-1.40342e-10	-1.00293
201204372	chr2:201204372:T:C	8.14909e-07	-1.40342e-10	-1.1944	0.000153274	-1.40342e-10	-1.21777	0.000217463	-1.40342e-10	-1.22543
201205155	chr2:201205155:A:G	1.96716e-07	-1.67782	-0.937901	3.89487e-05	-1.66023	-0.927512	5.51897e-05	-1.65617	-0.940503
201205277	chr2:201205277:T:G	7.76623e-07	-1.40342e-10	-1.24252	0.000155371	-1.40342e-10	-1.20418	0.000224899	-1.40342e-10	-1.1918
201206604	chr2:201206604:A:ATT	9.08623e-07	-1.40342e-10	-1.08555	0.000168716	-1.40342e-10	-1.12178	0.000242981	-1.40342e-10	-1.11447
201207011	chr2:201207011:AT:A	7.76829e-07	-1.40342e-10	-1.24226	0.000150189	-1.40342e-10	-1.2381	0.000214997	-1.40342e-10	-1.23683
201207405	chr2:201207405:G:T	8.92605e-07	-1.40342e-10	-1.10333	0.000164146	-1.40342e-10	-1.14924	0.000233503	-1.40342e-10	-1.15426
201207476	chr2:201207476:C:T	7.77153e-07	-1.40342e-10	-1.24184	0.000150857	-1.40342e-10	-1.23366	0.000216461	-1.40342e-10	-1.23004
201207851	chr2:201207851:C:T	5.67275e-07	-1.55663	-2.77775e-10	0.000145609	-1.26906	-2.77775e-10	0.000211229	-1.25451	-2.77775e-10
201207888	chr2:201207888:C:T	1.37943e-06	-0.668051	-2.77775e-10	0.000187131	-1.01818	-2.77775e-10	0.000273412	-0.996476	-2.77775e-10
201208509	chr2:201208509:A:G	1.61676e-07	-1.65824	-1.15364	3.63269e-05	-1.6014	-1.05604	5.30225e-05	-1.58653	-1.0502
201208558	chr2:201208558:G:A	8.34647e-07	-1.40342e-10	-1.17047	0.000172526	-1.40342e-10	-1.09944	0.000238197	-1.40342e-10	-1.13436
201208846	chr2:201208846:T:G	8.82241e-07	-1.40342e-10	-1.11501	0.000162303	-1.40342e-10	-1.16053	0.000233193	-1.40342e-10	-1.15559
201209044	chr2:201209044:T:C	8.28931e-07	-1.40342e-10	-1.17734	0.000164269	-1.40342e-10	-1.14849	0.000237103	-1.40342e-10	-1.13896
201209375	chr2:201209375:G:A	1.76014e-07	-1.64781	-1.07911	5.20521e-05	-1.30126	-0.996492	7.12301e-05	-1.34247	-0.999065
201209443	chr2:201209443:C:T	8.0988e-07	-1.40342e-10	-1.20059	0.000152553	-1.40342e-10	-1.22248	0.000216612	-1.40342e-10	-1.22935
201209484	chr2:201209484:A:G	9.38594e-07	-1.0531	-2.77775e-10	0.000113153	-1.52125	-2.77775e-10	0.000159109	-1.53787	-2.77775e-10
201210497	chr2:201210497:G:A	9.07396e-07	-1.40342e-10	-1.0869	0.000168521	-1.40342e-10	-1.12293	0.000242691	-1.40342e-10	-1.11567
201210769	chr2:201210769:A:G	1.60777e-07	-1.66304	-1.15442	3.59364e-05	-1.61109	-1.05716	5.2403e-05	-1.59715	-1.05134
201211029	chr2:201211029:T:C	2.14396e-07	-1.2856	-1.24406	2.81299e-05	-1.66931	-1.24385	4.00086e-05	-1.67823	-1.24013
201211143	chr2:201211143:G:C	5.9283e-07	-1.51257	-2.77775e-10	0.000164654	-1.14614	-2.77775e-10	0.000241624	-1.12007	-2.77775e-10
201211225	chr2:201211225:C:T	1.59822e-07	-1.6632	-1.16022	3.56273e-05	-1.61129	-1.06559	5.19432e-05	-1.5974	-1.0599
201211258	chr2:201211258:C:G	7.74228e-07	-1.40342e-10	-1.24561	0.000161143	-1.40342e-10	-1.1677	0.000233641	-1.40342e-10	-1.15367
201211442	chr2:201211442:G:A	8.77752e-07	-1.40342e-10	-1.12011	0.000161643	-1.40342e-10	-1.1646	0.000232215	-1.40342e-10	-1.15979
201211464	chr2:201211464:A:T	1.82778e-07	-1.67592	-1.01329	3.59034e-05	-1.66661	-1.00255	5.09418e-05	-1.66325	-1.01353
201211725	chr2:201211725:T:C	2.35091e-07	-1.22074	-1.21677	6.35677e-05	-0.965	-1.13289	9.20009e-05	-0.968415	-1.11724
201212299	chr2:201212299:G:A	8.4942e-07	-1.40342e-10	-1.15292	0.000176763	-1.40342e-10	-1.07518	0.00024322	-1.40342e-10	-1.11349
201212494	chr2:201212494:T:C	8.1094e-07	-1.40342e-10	-1.19928	0.000160268	-1.40342e-10	-1.17315	0.000230702	-1.40342e-10	-1.16633
201212890	chr2:201212890:A:G	3.85708e-07	-1.08231	-0.860084	3.18913e-05	-1.65217	-1.13549	4.42334e-05	-1.66892	-1.14905
201213190	chr2:201213190:T:C	2.71264e-07	-1.05634	-1.23805	7.39583e-05	-0.796133	-1.15036	0.000107148	-0.787616	-1.14563
201213622	chr2:201213622:G:A	8.79968e-07	-1.40342e-10	-1.11759	0.000161948	-1.40342e-10	-1.16272	0.000232665	-1.40342e-10	-1.15785
201213771	chr2:201213771:G:A	3.54219e-07	-0.824923	-1.20264	3.97943e-05	-1.46153	-1.10474	5.2701e-05	-1.53268	-1.11014
201213832	chr2:201213832:G:A	9.17782e-07	-1.40342e-10	-1.07552	0.000181413	-1.40342e-10	-1.04921	0.000266934	-1.40342e-10	-1.02045
201214275	chr2:201214275:A:G	1.45414e-07	-1.67193	-1.24596	2.93992e-05	-1.62506	-1.24396	4.22715e-05	-1.61784	-1.2455
201214523	chr2:201214523:G:A	7.89694e-07	-1.40342e-10	-1.22583	0.000154866	-1.40342e-10	-1.20743	0.000222501	-1.40342e-10	-1.20252
201214810	chr2:201214810:T:C	9.21233e-07	-1.40342e-10	-1.07177	0.000168362	-1.40342e-10	-1.12387	0.000242119	-1.40342e-10	-1.11802
201215771	chr2:201215771:T:C	1.35627e-06	-1.40342e-10	-0.684983	0.000238748	-1.40342e-10	-0.774584	0.000346785	-1.40342e-10	-0.758749
201216037	chr2:201216037:G:A	5.22286e-07	-1.63926	-2.77775e-10	0.000120043	-1.46214	-2.77775e-10	0.000173085	-1.45367	-2.77775e-10
201216320	chr2:201216320:A:G	5.04795e-07	-1.67333	-2.77775e-10	0.000152563	-1.22242	-2.77775e-10	0.00020909	-1.26469	-2.77775e-10
201217149	chr2:201217149:T:C	1.23318e-06	-1.40342e-10	-0.78013	0.000217638	-1.40342e-10	-0.867159	0.00031507	-1.40342e-10	-0.85466
201217736	chr2:201217736:T:A	2.06917e-07	-1.32644	-1.23872	2.81256e-05	-1.67463	-1.23868	4.03077e-05	-1.67785	-1.23306
201218018	chr2:201218018:G:A	3.29405e-07	-0.871497	-1.22869	8.35262e-05	-0.592174	-1.23266	0.000120837	-0.581167	-1.23184
201218026	chr2:201218026:G:A	3.26985e-07	-0.876251	-1.23131	8.32695e-05	-0.597669	-1.23024	0.000120488	-0.586553	-1.22936
201218108	chr2:201218108:G:C	1.43001e-06	-1.40342e-10	-0.632043	0.00023222	-1.40342e-10	-0.802308	0.000341282	-1.40342e-10	-0.774746
201218406	chr2:201218406:G:A	1.05866e-06	-1.40342e-10	-0.932718	0.000190162	-1.40342e-10	-1.00212	0.000274326	-1.40342e-10	-0.993138
201219458	chr2:201219458:G:A	8.09305e-07	-1.40342e-10	-1.2013	0.000152516	-1.40342e-10	-1.22272	0.000216556	-1.40342e-10	-1.22961
201219661	chr2:201219661:G:C	7.88599e-07	-1.40342e-10	-1.22722	0.000151116	-1.40342e-10	-1.23194	0.000217095	-1.40342e-10	-1.22712
201220359	chr2:201220359:G:A	7.78828e-07	-1.40342e-10	-1.23969	0.000149372	-1.40342e-10	-1.24355	0.000213624	-1.40342e-10	-1.24324
201220430	chr2:201220430:A:G	1.04818e-06	-1.40342e-10	-0.942666	0.0002395	-1.40342e-10	-0.771437	0.000343674	-1.40342e-10	-0.767761
201220478	chr2:201220478:G:A	7.78798e-07	-1.40342e-10	-1.23973	0.000151645	-1.40342e-10	-1.22845	0.000217499	-1.40342e-10	-1.22526
201220498	chr2:201220498:A:G	8.19131e-07	-1.40342e-10	-1.18923	0.000149113	-1.40342e-10	-1.24529	0.000213663	-1.40342e-10	-1.24306
201220878	chr2:201220878:G:C	8.22088e-07	-1.40342e-10	-1.18563	0.000165407	-1.40342e-10	-1.14158	0.000236146	-1.40342e-10	-1.14301
201221254	chr2:201221254:A:G	1.12015e-06	-1.40342e-10	-0.876259	0.000200288	-1.40342e-10	-0.950239	0.000289491	-1.40342e-10	-0.939329
201221533	chr2:201221533:C:T	7.8835e-07	-1.40342e-10	-1.22754	0.000154433	-1.40342e-10	-1.21023	0.000221737	-1.40342e-10	-1.20596
201221677	chr2:201221677:T:G	3.06871e-07	-0.926461	-1.24459	8.14314e-05	-0.630511	-1.21972	0.000118443	-0.622377	-1.21064
201221854	chr2:201221854:C:T	8.23545e-07	-1.40342e-10	-1.18386	0.000163262	-1.40342e-10	-1.15463	0.000234991	-1.40342e-10	-1.14791
201221942	chr2:201221942:G:A	1.35343e-06	0.33761	-1.02469	5.54467e-05	-1.15998	-1.07459	7.56173e-05	-1.20663	-1.07514
201221944	chr2:201221944:G:A	1.46309e-06	-1.40342e-10	-0.609171	0.000254742	-1.40342e-10	-0.709742	0.000369561	-1.40342e-10	-0.695138
201222253	chr2:201222253:C:T	8.1793e-07	-1.40342e-10	-1.1907	0.000159622	-1.40342e-10	-1.17718	0.000229941	-1.40342e-10	-1.16963
201222478	chr2:201222478:A:G	9.84201e-07	-1.40342e-10	-1.00565	0.000178036	-1.40342e-10	-1.068	0.000256452	-1.40342e-10	-1.06051
201222540	chr2:201222540:C:T	8.03293e-07	-1.20876	-2.77775e-10	9.78374e-05	-1.66669	-2.77775e-10	0.000139044	-1.67267	-2.77775e-10
201222546	chr2:201222546:A:G	1.92972e-07	-1.67075	-0.964181	3.10254e-05	-1.6621	-1.15308	4.28611e-05	-1.66718	-1.18231
201223135	chr2:201223135:A:G	2.67995e-06	-1.40342e-10	-0.00392358	0.000364431	-1.40342e-10	-0.351656	0.000501852	-1.40342e-10	-0.38915
201223285	chr2:201223285:C:A	9.38645e-07	-1.40342e-10	-1.05304	0.000170792	-1.40342e-10	-1.10955	0.000245797	-1.40342e-10	-1.10295
201223973	chr2:201223973:TC:T	1.19423e-06	-1.40342e-10	-0.812219	0.00023067	-1.40342e-10	-0.809005	0.000334305	-1.40342e-10	-0.795402
201224002	chr2:201224002:T:C	3.37712e-07	-0.837242	-1.23804	3.44882e-05	-1.46862	-1.24076	4.59344e-05	-1.53867	-1.24157
201224173	chr2:201224173:A:G	9.54812e-07	-1.40342e-10	-1.03596	0.000173216	-1.40342e-10	-1.09545	0.00024939	-1.40342e-10	-1.08843
201224260	chr2:201224260:C:T	1.57774e-07	-1.60246	-1.23385	3.10336e-05	-1.6594	-1.15553	4.4341e-05	-1.66401	-1.15153
201224821	chr2:201224821:T:A	8.03777e-07	-1.40342e-10	-1.20816	0.000149681	-1.40342e-10	-1.24149	0.000214943	-1.40342e-10	-1.23708
201224830	chr2:201224830:A:G	8.08863e-07	-1.40342e-10	-1.20185	0.000149399	-1.40342e-10	-1.24337	0.000214358	-1.40342e-10	-1.23981
201224838	chr2:201224838:A:G	1.52934e-07	-1.62545	-1.24202	2.79913e-05	-1.67347	-1.24463	4.00522e-05	-1.67436	-1.24291
201225050	chr2:201225050:G:A	1.40014e-06	-1.40342e-10	-0.653154	0.000234302	-1.40342e-10	-0.793381	0.000333571	-1.40342e-10	-0.797599
201225083	chr2:201225083:C:A	9.63177e-07	-1.40342e-10	-1.02724	0.00017455	-1.40342e-10	-1.08778	0.000251334	-1.40342e-10	-1.08067
201225590	chr2:201225590:T:C	1.1668e-06	-1.40342e-10	-0.835454	0.000209992	-1.40342e-10	-0.902923	0.000301842	-1.40342e-10	-0.897552
201225669	chr2:201225669:A:G	3.49717e-06	-1.40342e-10	0.26223	0.000886006	-1.40342e-10	0.536731	0.00128776	-1.40342e-10	0.553205
201225893	chr2:201225893:C:T	4.1297e-07	-0.860124	-1.01398	3.31972e-05	-1.56503	-1.1825	4.51434e-05	-1.60405	-1.19356
201226315	chr2:201226315:G:A	1.82279e-07	-1.45967	-1.23227	4.19707e-05	-1.28564	-1.22738	6.02759e-05	-1.28909	-1.21943
201226697	chr2:201226697:A:T	9.46998e-07	-1.40342e-10	-1.04418	0.000172074	-1.40342e-10	-1.10207	0.000247689	-1.40342e-10	-1.09528
201227243	chr2:201227243:T:C	5.14977e-07	-1.65336	-2.77775e-10	0.000158054	-1.18705	-2.77775e-10	0.00021757	-1.22494	-2.77775e-10
201227786	chr2:201227786:C:T	3.03977e-07	-1.08413	-1.0964	3.18664e-05	-1.62136	-1.16708	4.33928e-05	-1.65447	-1.18269
201227838	chr2:201227838:T:C	1.10848e-06	-1.40342e-10	-0.886733	0.000258354	-1.40342e-10	-0.695661	0.00036672	-1.40342e-10	-0.702856
201228235	chr2:201228235:C:T	1.36279e-06	-1.40342e-10	-0.680193	0.000328746	-1.40342e-10	-0.454707	0.000465716	-1.40342e-10	-0.463879
201228338	chr2:201228338:C:G	3.1269e-07	-1.04894	-1.10333	3.20189e-05	-1.60956	-1.17411	4.35029e-05	-1.64667	-1.18796
201228611	chr2:201228611:C:G	8.1764e-07	-1.40342e-10	-1.19106	0.000179694	-1.40342e-10	-1.05874	0.000258717	-1.40342e-10	-1.05172
201228628	chr2:201228628:A:G	7.87817e-07	-1.40342e-10	-1.22821	0.000151557	-1.40342e-10	-1.22903	0.000217794	-1.40342e-10	-1.22391
201228672	chr2:201228672:T:C	4.44297e-07	-0.727912	-1.07307	4.98989e-05	-1.41706	-0.922933	6.58406e-05	-1.49666	-0.923556
201228863	chr2:201228863:T:C	1.11314e-06	-1.40342e-10	-0.882537	0.000197279	-1.40342e-10	-0.965373	0.000284779	-1.40342e-10	-0.95574
201229528	chr2:201229528:G:A	1.11539e-06	-1.40342e-10	-0.880523	0.000197627	-1.40342e-10	-0.963609	0.000285291	-1.40342e-10	-0.953945
201229530	chr2:201229530:C:T	9.63685e-07	-1.40342e-10	-1.02671	0.000216862	-1.40342e-10	-0.870732	0.000309231	-1.40342e-10	-0.873366
201230407	chr2:201230407:C:T	1.52078e-07	-1.66281	-1.21028	3.12242e-05	-1.5854	-1.2234	4.3717e-05	-1.60553	-1.22418
201230779	chr2:201230779:A:T	4.0052e-07	-0.724511	-1.1802	4.28389e-05	-1.41453	-1.07801	5.63099e-05	-1.49488	-1.08171
201230812	chr2:201230812:C:T	5.93866e-07	-0.477845	-1.03298	5.16781e-05	-1.35528	-0.949676	6.65384e-05	-1.44729	-0.962387
201230852	chr2:201230852:C:T	7.85651e-07	-1.40342e-10	-1.23097	0.000153347	-1.40342e-10	-1.21729	0.000220241	-1.40342e-10	-1.21273
201230991	chr2:201230991:C:T	1.11406e-06	-1.40342e-10	-0.881713	0.000197421	-1.40342e-10	-0.964652	0.000284989	-1.40342e-10	-0.955005
201231531	chr2:201231531:C:T	5.24985e-07	-1.63411	-2.77775e-10	0.000139113	-1.3147	-2.77775e-10	0.000259453	-1.04888	-2.77775e-10
201231548	chr2:201231548:G:A	1.48916e-07	-1.64842	-1.24568	2.91576e-05	-1.67688	-1.20039	4.17254e-05	-1.67793	-1.19841
201232054	chr2:201232054:G:A	8.84427e-07	-1.40342e-10	-1.11254	0.000150737	-1.40342e-10	-1.23446	0.000214709	-1.40342e-10	-1.23817
201232402	chr2:201232402:GCA:G	1.09278e-06	-1.40342e-10	-0.900995	0.00022511	-1.40342e-10	-0.833403	0.000319678	-1.40342e-10	-0.840139
201232527	chr2:201232527:C:T	8.35691e-07	-1.40342e-10	-1.16922	0.000154397	-1.40342e-10	-1.21047	0.000220685	-1.40342e-10	-1.21072
201232604	chr2:201232604:G:C	6.36887e-07	-0.388013	-1.05287	5.3142e-05	-1.30351	-0.973517	6.79545e-05	-1.40297	-0.985645
201232808	chr2:201232808:TAGTAAG:T	5.31487e-07	-0.453613	-1.16819	4.53066e-05	-1.345	-1.09154	5.85965e-05	-1.43682	-1.09996
201232852	chr2:201232852:G:A	5.07696e-07	-0.631312	-1.03628	5.53964e-05	-1.36174	-0.873736	7.24851e-05	-1.44979	-0.874287
201233036	chr2:201233036:A:G	1.32837e-06	-1.40342e-10	-0.705767	0.000318663	-1.40342e-10	-0.485858	0.000451743	-1.40342e-10	-0.494341
201233250	chr2:201233250:A:T	5.31744e-07	-1.18403	-0.437286	5.30592e-05	-1.47089	-0.807695	7.57196e-05	-1.43451	-0.845905
201233408	chr2:201233408:G:A	7.32797e-07	-1.30061	-2.77775e-10	0.000101437	-1.63055	-2.77775e-10	0.000143731	-1.63951	-2.77775e-10
201233874	chr2:201233874:A:G	1.21523e-06	-1.40342e-10	-0.794788	0.000257078	-1.40342e-10	-0.700611	0.000377879	-1.40342e-10	-0.67288
201234378	chr2:201234378:C:T	8.51977e-07	-1.40342e-10	-1.14992	0.000149026	-1.40342e-10	-1.24587	0.000213005	-1.40342e-10	-1.24614
201234390	chr2:201234390:T:A	7.83406e-07	-1.40342e-10	-1.23383	0.000150802	-1.40342e-10	-1.23403	0.000216727	-1.40342e-10	-1.22882
201234462	chr2:201234462:T:A	1.27351e-06	-1.40342e-10	-0.747948	0.000222994	-1.40342e-10	-0.842848	0.000322144	-1.40342e-10	-0.832455
201234695	chr2:201234695:G:A	1.91617e-06	-1.40342e-10	-0.339396	0.0003241	-1.40342e-10	-0.468941	0.00047208	-1.40342e-10	-0.450305
201234902	chr2:201234902:G:A	1.21257e-06	-1.40342e-10	-0.796978	0.000211307	-1.40342e-10	-0.896682	0.000304815	-1.40342e-10	-0.88775
201235458	chr2:201235458:T:C	3.66825e-06	-1.40342e-10	0.309991	0.000599091	-1.40342e-10	0.14542	0.00090409	-1.40342e-10	0.199475
201235779	chr2:201235779:G:A	7.821e-07	-1.40342e-10	-1.2355	0.000149022	-1.40342e-10	-1.2459	0.000213027	-1.40342e-10	-1.24604
201236179	chr2:201236179:C:T	1.11908e-06	-1.40342e-10	-0.877214	0.000285953	-1.40342e-10	-0.594166	0.000405326	-1.40342e-10	-0.602763
201236235	chr2:201236235:C:T	1.57871e-07	-1.5925	-1.2432	2.89617e-05	-1.65588	-1.22814	4.12745e-05	-1.66049	-1.22672
201236523	chr2:201236523:A:G	9.5586e-07	-1.40342e-10	-1.03487	0.000152442	-1.40342e-10	-1.22321	0.00021517	-1.40342e-10	-1.23603
201236623	chr2:201236623:C:T	1.80463e-07	-1.45701	-1.24495	3.15355e-05	-1.60059	-1.19829	4.30439e-05	-1.64841	-1.19683
201236748	chr2:201236748:G:A	5.0238e-07	-1.67812	-2.77775e-10	0.000108169	-1.5663	-2.77775e-10	0.000156465	-1.55462	-2.77775e-10
201236756	chr2:201236756:C:T	2.5873e-07	-1.21014	-1.13155	2.99266e-05	-1.65801	-1.19324	4.17365e-05	-1.67497	-1.20111
201236760	chr2:201236760:C:T	1.00342e-06	-1.40342e-10	-0.98631	0.000169913	-1.40342e-10	-1.11471	0.000246795	-1.40342e-10	-1.0989
201236992	chr2:201236992:G:A	3.15678e-07	-1.07257	-1.07018	4.46349e-05	-1.58862	-0.862855	6.10707e-05	-1.63288	-0.862537
201237275	chr2:201237275:G:C	4.29917e-07	-1.43548	-0.398405	0.000204161	-0.284453	-0.646631	0.000158032	-0.849068	-0.695588
201237962	chr2:201237962:A:G	2.39426e-07	-1.31807	-1.10116	3.00267e-05	-1.67566	-1.17225	4.2462e-05	-1.67731	-1.18153
201238003	chr2:201238003:ATG:A	1.17921e-06	-1.40342e-10	-0.824877	0.000192212	-1.40342e-10	-0.991393	0.000284317	-1.40342e-10	-0.957364
201238176	chr2:201238176:G:A	1.57063e-06	-1.40342e-10	-0.538246	0.000317647	-1.40342e-10	-0.489053	0.000459964	-1.40342e-10	-0.476306
201238894	chr2:201238894:C:G	1.40501e-06	-1.40342e-10	-0.64968	0.000284527	-1.40342e-10	-0.599164	0.000411416	-1.40342e-10	-0.58785
201238974	chr2:201238974:G:C	8.41392e-07	-1.40342e-10	-1.16242	0.000165461	-1.40342e-10	-1.14126	0.000242523	-1.40342e-10	-1.11636
201239063	chr2:201239063:T:C	9.67942e-07	-1.40342e-10	-1.02231	0.000153136	-1.40342e-10	-1.21866	0.00021819	-1.40342e-10	-1.22209
201239138	chr2:201239138:A:G	2.09309e-07	-1.45239	-1.10128	3.00515e-05	-1.67372	-1.17336	4.33935e-05	-1.65476	-1.18238
201239288	chr2:201239288:C:T	1.43827e-06	-1.40342e-10	-0.62628	0.000289333	-1.40342e-10	-0.582415	0.000418766	-1.40342e-10	-0.570142
201239338	chr2:201239338:G:C	1.40914e-06	-1.40342e-10	-0.646744	0.000283243	-1.40342e-10	-0.603687	0.000409869	-1.40342e-10	-0.591617
201240224	chr2:201240224:C:T	8.16104e-07	-1.40342e-10	-1.19294	0.000154346	-1.40342e-10	-1.2108	0.000221199	-1.40342e-10	-1.20839
201240233	chr2:201240233:T:C	9.04008e-07	-1.40342e-10	-1.09064	0.000179277	-1.40342e-10	-1.06106	0.00025906	-1.40342e-10	-1.05039
201240653	chr2:201240653:C:T	1.29159e-06	-0.733852	-2.77775e-10	0.000169718	-1.11585	-2.77775e-10	0.000254351	-1.06874	-2.77775e-10
201241258	chr2:201241258:G:C	1.01232e-06	-1.40342e-10	-0.977479	0.000170127	-1.40342e-10	-1.11344	0.000247341	-1.40342e-10	-1.09669
201241309	chr2:201241309:C:T	2.76986e-07	-1.12742	-1.14609	3.88137e-05	-1.61158	-0.97964	5.32734e-05	-1.64926	-0.982758
201241322	chr2:201241322:G:A	1.52444e-06	-1.40342e-10	-0.568093	0.000306935	-1.40342e-10	-0.523356	0.000444484	-1.40342e-10	-0.510541
201241568	chr2:201241568:C:T	9.27173e-07	-1.06534	-2.77775e-10	0.000485747	-0.0643052	-2.77775e-10	0.00066561	-0.10675	-2.77775e-10
201242510	chr2:201242510:G:C	3.13246e-07	-1.39886	-0.751629	4.63011e-05	-1.67723	-0.737601	6.52052e-05	-1.67626	-0.753653
201243106	chr2:201243106:C:T	1.48795e-07	-1.67642	-1.21849	3.27109e-05	-1.65275	-1.10953	4.73492e-05	-1.64686	-1.10304
201243813	chr2:201243813:C:T	1.00954e-06	-1.40342e-10	-0.980232	0.000169882	-1.40342e-10	-1.11489	0.000246835	-1.40342e-10	-1.09873
201245251	chr2:201245251:TG:T	7.93958e-07	-1.40342e-10	-1.22045	0.000149586	-1.40342e-10	-1.24212	0.000213838	-1.40342e-10	-1.24224
201245387	chr2:201245387:C:T	1.36756e-06	-1.40342e-10	-0.676699	0.00022776	-1.40342e-10	-0.821699	0.000324423	-1.40342e-10	-0.825407
201245413	chr2:201245413:G:A	1.51498e-07	-1.6769	-1.20001	3.39241e-05	-1.65239	-1.07347	4.91607e-05	-1.64645	-1.06591
201246082	chr2:201246082:T:C	7.73921e-07	-1.40342e-10	-1.24601	0.000150229	-1.40342e-10	-1.23783	0.000214873	-1.40342e-10	-1.23741
201246194	chr2:201246194:G:A	3.43472e-07	-0.989385	-1.06899	4.80539e-05	-1.56749	-0.810177	6.51834e-05	-1.61772	-0.81253
201246236	chr2:201246236:G:A	1.75636e-07	-1.67832	-1.05075	5.25873e-05	-1.26403	-1.02349	7.45843e-05	-1.27766	-1.01787
201246628	chr2:201246628:A:G	8.5803e-07	-1.40342e-10	-1.14284	0.000184133	-1.40342e-10	-1.03433	0.000263651	-1.40342e-10	-1.03283
201246657	chr2:201246657:A:G	2.12392e-07	-1.60714	-0.931908	4.50775e-05	-1.45649	-0.985124	6.85148e-05	-1.38504	-0.995366
201246706	chr2:201246706:C:T	7.86865e-07	-1.40342e-10	-1.22942	0.000150123	-1.40342e-10	-1.23854	0.000216961	-1.40342e-10	-1.22774
201246897	chr2:201246897:GA:G	6.25493e-07	-1.58877	0.129835	0.000443944	-0.671787	0.517492	0.000645696	-0.651098	0.513972
201247410	chr2:201247410:T:C	2.83513e-05	2.35495	-2.77775e-10	0.000694523	0.293233	-2.77775e-10	0.00091738	0.214067	-2.77775e-10
201247415	chr2:201247415:C:T	2.12599e-06	-0.235485	-2.77775e-10	0.000177416	-1.07149	-2.77775e-10	0.000246259	-1.10107	-2.77775e-10
201247519	chr2:201247519:T:C	9.922e-07	-0.997554	-2.77775e-10	0.000738125	0.35412	-2.77775e-10	0.000285361	-0.9537	-2.77775e-10
201247643	chr2:201247643:T:TA	2.18751e-06	0.465645	-0.672605	0.000591487	0.0978485	0.0347981	0.000945724	0.234916	0.00957969
201247838	chr2:201247838:G:A	2.96032e-05	1.70041	0.697746	0.00476685	0.905086	1.31436	0.00730127	0.995704	1.29265
201247934	chr2:201247934:G:A	8.41325e-07	-1.40342e-10	-1.1625	0.000179499	-1.40342e-10	-1.05982	0.000256799	-1.40342e-10	-1.05916
201249005	chr2:201249005:A:C	4.24935e-06	0.861464	-0.404422	0.000130368	-0.841428	-0.538201	0.00016879	-0.933307	-0.54549
201249056	chr2:201249056:C:T	4.75687e-06	0.783261	-0.213395	0.00014831	-0.886818	-0.363872	0.000192437	-0.97581	-0.371875
201249542	chr2:201249542:A:G	1.75708e-06	-1.40342e-10	-0.426069	0.000491944	-1.40342e-10	-0.0516284	0.000667215	-1.40342e-10	-0.104343
201249875	chr2:201249875:A:G	9.40638e-07	-1.40342e-10	-1.05092	0.00016675	-1.40342e-10	-1.1335	0.00023856	-1.40342e-10	-1.13283
201249901	chr2:201249901:T:C	2.0408e-06	0.275265	-0.551648	3.39495e-05	-1.63713	-1.08799	4.74382e-05	-1.65105	-1.09698
201250111	chr2:201250111:C:T	2.0616e-07	-1.57367	-0.995157	8.16504e-05	-1.33849	-0.509058	0.000145037	-1.12874	-0.501728
201250258	chr2:201250258:C:T	9.2443e-07	-1.40342e-10	-1.0683	0.000164581	-1.40342e-10	-1.14659	0.000235448	-1.40342e-10	-1.14596
201250284	chr2:201250284:C:T	3.16957e-07	-1.57969	-0.559018	0.000158803	-1.33577	0.153448	0.000281675	-1.12639	0.159686
201250330	chr2:201250330:C:A	7.73826e-07	-1.40342e-10	-1.24613	0.000149134	-1.40342e-10	-1.24515	0.000213349	-1.40342e-10	-1.24453
201250543	chr2:201250543:C:A	6.38955e-07	-1.43764	-2.77775e-10	0.000210655	-0.899773	-2.77775e-10	0.000312572	-0.86262	-2.77775e-10
201250868	chr2:201250868:C:T	1.88017e-06	-1.40342e-10	-0.358363	0.000299362	-1.40342e-10	-0.548339	0.000421592	-1.40342e-10	-0.563416
201250879	chr2:201250879:T:C	3.90276e-07	-1.65017	-0.280455	5.88777e-05	-1.53828	-0.636246	8.71059e-05	-1.52866	-0.611668
201251068	chr2:201251068:C:T	2.99542e-07	-0.957939	-1.23729	0.000110727	-0.354298	-1.18862	0.000127418	-0.571238	-1.18874
201251073	chr2:201251073:G:T	1.39657e-06	0.576182	-1.23189	4.22147e-05	-1.297	-1.21023	5.58496e-05	-1.3707	-1.21409
201251105	chr2:201251105:T:C	3.4578e-07	-1.58623	-0.465448	0.000178977	-1.34785	0.285116	0.000316459	-1.14177	0.291511
201251243	chr2:201251243:G:C	9.53303e-06	2.34924	-1.0842	0.000209693	-0.420863	-0.483486	0.000324874	-0.327961	-0.496057
201251482	chr2:201251482:C:T	2.10288e-06	0.365525	-0.611942	3.34082e-05	-1.62328	-1.11791	4.66137e-05	-1.63965	-1.12591
201251552	chr2:201251552:G:A	1.28759e-05	2.7681	-1.20247	0.000178828	-0.199478	-0.86409	0.000278317	-0.0990209	-0.879672
201251749	chr2:201251749:A:G	8.80768e-06	2.25951	-1.07361	0.000203906	-0.471504	-0.460832	0.000315248	-0.380485	-0.47361
201251990	chr2:201251990:A:G	9.27385e-07	-1.40342e-10	-1.06511	0.000205787	-1.40342e-10	-0.923152	0.000294413	-1.40342e-10	-0.922472
201252518	chr2:201252518:C:T	9.01427e-06	2.45324	-1.24415	0.000119092	-0.353811	-1.11629	0.000185673	-0.256843	-1.12663
201253256	chr2:201253256:T:G	8.63562e-07	-1.40342e-10	-1.13641	0.000220132	-1.40342e-10	-0.855764	0.000315015	-1.40342e-10	-0.854835
201253807	chr2:201253807:G:T	1.00471e-05	2.56174	-1.24418	0.000126669	-0.291772	-1.11664	0.000197906	-0.192682	-1.12698
201253844	chr2:201253844:A:G	3.9618e-06	0.813177	-0.426201	0.000123711	-0.868837	-0.563205	0.000159695	-0.959581	-0.574607
201253876	chr2:201253876:G:A	9.57689e-07	-1.40342e-10	-1.03296	0.000214719	-1.40342e-10	-0.880662	0.000307205	-1.40342e-10	-0.879941
201253898	chr2:201253898:A:G	1.14956e-05	2.58014	-1.1279	0.000216614	-0.283213	-0.588663	0.000336058	-0.187931	-0.60224
201254030	chr2:201254030:G:A	1.83319e-06	0.231768	-0.615436	3.26705e-05	-1.64405	-1.11947	4.57527e-05	-1.65666	-1.12755
201254213	chr2:201254213:G:A	1.1971e-05	2.57342	-1.08066	0.000239622	-0.294638	-0.476291	0.000372951	-0.197058	-0.488949
201254549	chr2:201254549:A:C	1.17085e-05	2.65812	-1.18753	0.000126867	-0.24142	-1.16544	0.000198356	-0.146583	-1.17081
201254731	chr2:201254731:C:T	8.96288e-07	-1.09922	-2.77775e-10	0.000628161	0.192804	-2.77775e-10	0.000248536	-1.09187	-2.77775e-10
201255066	chr2:201255066:T:C	1.77768e-06	0.237758	-0.65217	3.2163e-05	-1.64351	-1.13566	4.50667e-05	-1.6562	-1.14311
201256049	chr2:201256049:C:T	8.41606e-07	-1.40342e-10	-1.16217	0.000150497	-1.40342e-10	-1.23605	0.000215601	-1.40342e-10	-1.23403
201256940	chr2:201256940:G:A	7.73832e-07	-1.40342e-10	-1.24612	0.000149126	-1.40342e-10	-1.2452	0.000213335	-1.40342e-10	-1.24459
201257602	chr2:201257602:TG:T	1.71648e-06	-1.40342e-10	-0.449448	0.000276159	-1.40342e-10	-0.629015	0.000389304	-1.40342e-10	-0.643095
201257992	chr2:201257992:T:G	2.72992e-07	-1.67818	-0.609859	0.000101511	-1.43126	-0.19857	0.000167037	-1.28263	-0.206612
201258272	chr2:201258272:A:G	0.000360595	6.07729	-1.17926	0.000205769	-0.485031	-0.438205	0.000289791	-0.518265	-0.42003
201258707	chr2:201258707:C:T	0.000188842	5.03317	-0.781978	5.4373e-05	-1.02346	-1.23066	7.54569e-05	-1.05373	-1.23016
201258756	chr2:201258756:TATTCTGTC:T	0.000519117	6.46536	-1.20295	9.36036e-05	-0.750709	-0.960215	0.000115565	-0.905228	-0.952392
201258900	chr2:201258900:T:C	8.12272e-07	-1.40342e-10	-1.19764	0.000162812	-1.40342e-10	-1.15739	0.000235992	-1.40342e-10	-1.14366
201258938	chr2:201258938:C:A	9.76544e-07	-1.40342e-10	-1.01346	0.000224572	-1.40342e-10	-0.835796	0.000324797	-1.40342e-10	-0.824253
201259053	chr2:201259053:G:A	1.87009e-07	-1.58157	-1.08475	8.09798e-05	-1.34877	-0.507026	0.000143573	-1.14122	-0.499392
201259823	chr2:201259823:A:C	2.94687e-07	-1.32888	-0.882684	3.60371e-05	-1.45498	-1.21046	5.59116e-05	-1.37264	-1.21104
201259916	chr2:201259916:T:G	2.27497e-07	-1.39843	-1.07191	3.27788e-05	-1.51406	-1.24615	5.04344e-05	-1.44062	-1.24616
201260274	chr2:201260274:T:C	0.000239307	5.53723	-1.0492	9.35559e-05	-1.05204	-0.659397	0.000118961	-1.17791	-0.650749
201260432	chr2:201260432:A:G	8.82506e-07	-1.40342e-10	-1.11471	0.000184721	-1.40342e-10	-1.03114	0.000263805	-1.40342e-10	-1.03224
201261015	chr2:201261015:A:G	1.60788e-06	-1.58546	1.07066	0.000204324	-1.39156	0.461275	0.00030216	-1.38548	0.488983
201261184	chr2:201261184:G:C	2.43934e-06	-1.40342e-10	-0.0979952	0.000288651	-1.40342e-10	-0.584773	0.000410776	-1.40342e-10	-0.589407
201261263	chr2:201261263:T:C	1.72337e-07	-1.62711	-1.12092	6.83076e-05	-1.44006	-0.585916	0.000118174	-1.25607	-0.579231
201261985	chr2:201261985:A:G	8.22411e-07	-1.40342e-10	-1.18524	0.000149119	-1.40342e-10	-1.24525	0.000213168	-1.40342e-10	-1.24537
201262140	chr2:201262140:T:C	1.53512e-07	-1.61756	-1.24614	4.44339e-05	-1.42657	-1.02942	7.72723e-05	-1.23614	-1.02397
201262215	chr2:201262215:G:A	1.53298e-07	-1.61953	-1.24556	4.51121e-05	-1.43051	-1.01034	7.83691e-05	-1.24137	-1.00465
201262660	chr2:201262660:T:A	1.24144e-06	0.465039	-1.23849	6.14334e-05	-1.07405	-1.05799	9.19757e-05	-1.02231	-1.06362
201262925	chr2:201262925:A:G	1.53701e-07	-1.63933	-1.22314	4.9598e-05	-1.47773	-0.868312	8.53147e-05	-1.3034	-0.85771
201262994	chr2:201262994:T:C	1.8039e-07	-1.61797	-1.08439	7.54619e-05	-1.42105	-0.505312	0.000131436	-1.23062	-0.498315
201263099	chr2:201263099:G:A	6.25956e-07	-1.4582	-2.77775e-10	9.88824e-05	-1.65606	-2.77775e-10	0.000142219	-1.65009	-2.77775e-10
201263140	chr2:201263140:G:A	5.18416e-06	1.31704	-0.661157	3.37467e-05	-1.5761	-1.15501	4.70006e-05	-1.59541	-1.16188
201263287	chr2:201263287:C:T	5.00239e-06	-1.40342e-10	0.620193	0.000621478	-1.40342e-10	0.182108	0.00092677	-1.40342e-10	0.224252
201263807	chr2:201263807:A:G	8.02707e-07	-1.40342e-10	-1.20949	0.000166126	-1.40342e-10	-1.13725	0.000237058	-1.40342e-10	-1.13915
201265191	chr2:201265191:T:C	4.49722e-07	-1.64866	-0.140188	6.56736e-05	-1.5356	-0.529694	9.75598e-05	-1.52457	-0.502414
201265410	chr2:201265410:T:C	4.12233e-06	1.22547	-0.798773	3.1518e-05	-1.59548	-1.20396	4.40919e-05	-1.61261	-1.20856
201265444	chr2:201265444:G:T	4.62026e-07	-1.63212	-0.129743	0.000133801	-1.62867	0.275035	0.000212918	-1.54313	0.296583
201265585	chr2:201265585:A:C	0.00025886	5.59946	-1.0329	9.78153e-05	-1.03519	-0.631718	0.000124215	-1.16288	-0.622564
201266158	chr2:201266158:T:G	1.0004e-06	0.25097	-1.2403	4.37421e-05	-1.32714	-1.14454	5.84571e-05	-1.39139	-1.14777
201266169	chr2:201266169:G:A	1.02162e-06	-1.40342e-10	-0.968332	0.000238203	-1.40342e-10	-0.776868	0.000344756	-1.40342e-10	-0.764619
201266864	chr2:201266864:T:G	1.1324e-06	0.360673	-1.22605	4.80911e-05	-1.28645	-1.09044	6.37465e-05	-1.35568	-1.09686
201267566	chr2:201267566:C:T	7.75787e-07	-1.40342e-10	-1.2436	0.000150022	-1.40342e-10	-1.23921	0.000214803	-1.40342e-10	-1.23773
201267682	chr2:201267682:T:A	1.63713e-07	-1.62566	-1.17371	3.53577e-05	-1.50942	-1.17506	5.18988e-05	-1.48365	-1.17451
201267949	chr2:201267949:C:T	2.31056e-06	0.9571	-1.10933	0.000150769	-0.73339	-0.500855	0.000223843	-0.679308	-0.517201
201268434	chr2:201268434:C:T	1.47382e-07	-1.67089	-1.23356	3.64614e-05	-1.54735	-1.10639	5.86235e-05	-1.42969	-1.10663
201268651	chr2:201268651:G:A	1.20377e-06	-0.498802	-0.305465	8.58412e-05	-1.3092	-0.488294	0.000112831	-1.38574	-0.495827
201268792	chr2:201268792:G:C	4.10581e-07	-1.62492	-0.254982	3.81043e-05	-1.66647	-0.943193	5.44549e-05	-1.67221	-0.937867
201268978	chr2:201268978:G:A	7.74847e-07	-1.40342e-10	-1.24481	0.000150859	-1.40342e-10	-1.23364	0.000215622	-1.40342e-10	-1.23393
201269455	chr2:201269455:A:G	7.86254e-07	-1.40342e-10	-1.2302	0.000149939	-1.40342e-10	-1.23976	0.000214103	-1.40342e-10	-1.241
201269598	chr2:201269598:T:C	7.73988e-07	-1.40342e-10	-1.24592	0.00015289	-1.40342e-10	-1.22028	0.000218501	-1.40342e-10	-1.22067
201270036	chr2:201270036:A:T	1.24832e-06	-1.40342e-10	-0.767924	0.000313554	-1.40342e-10	-0.502021	0.000430713	-1.40342e-10	-0.542013
201270374	chr2:201270374:C:T	8.37389e-07	-1.16719	-2.77775e-10	0.000366354	-0.346393	-2.77775e-10	0.000493272	-0.406393	-2.77775e-10
201270706	chr2:201270706:G:A	2.77844e-06	1.16865	-1.13648	0.000158674	-0.627389	-0.555752	0.000236754	-0.568921	-0.571511
201271117	chr2:201271117:A:T	1.49024e-07	-1.66729	-1.22608	3.68768e-05	-1.56395	-1.07846	5.91687e-05	-1.45148	-1.07559
201271291	chr2:201271291:G:T	1.14776e-06	-0.851911	-2.77775e-10	0.00010046	-1.64023	-2.77775e-10	0.00014191	-1.65226	-2.77775e-10
201271824	chr2:201271824:CAG:C	1.49198e-07	-1.65952	-1.23268	3.24729e-05	-1.67313	-1.09646	4.60779e-05	-1.67198	-1.10514
201271872	chr2:201271872:C:T	3.353e-06	1.15671	-0.936581	0.000178208	-0.599388	-0.467653	0.000263857	-0.538776	-0.493269
201271906	chr2:201271906:A:C	1.49714e-07	-1.65994	-1.22881	3.28915e-05	-1.67283	-1.08394	4.66583e-05	-1.67165	-1.09295
201273372	chr2:201273372:T:C	2.30842e-07	-1.67834	-0.777405	2.91398e-05	-1.64374	-1.23414	4.12683e-05	-1.65478	-1.23258
201273499	chr2:201273499:A:C	1.05892e-06	-1.40342e-10	-0.932472	0.000249362	-1.40342e-10	-0.731087	0.000361033	-1.40342e-10	-0.718486
201273615	chr2:201273615:C:T	7.74203e-07	-1.40342e-10	-1.24564	0.000153599	-1.40342e-10	-1.21564	0.000219573	-1.40342e-10	-1.21577
201273677	chr2:201273677:G:T	2.042e-06	0.880075	-1.15587	8.74298e-05	-0.826382	-0.952774	0.000127948	-0.794572	-0.961256
201273735	chr2:201273735:T:C	2.09605e-06	0.921498	-1.17117	8.70867e-05	-0.802129	-0.980959	0.000127529	-0.770019	-0.989089
201273866	chr2:201273866:G:T	1.52971e-07	-1.62163	-1.2456	3.02648e-05	-1.67754	-1.16247	4.29995e-05	-1.67792	-1.16835
201274048	chr2:201274048:C:A	1.12956e-06	-1.40342e-10	-0.867895	0.000272627	-1.40342e-10	-0.641886	0.00037534	-1.40342e-10	-0.679622
201274490	chr2:201274490:T:C	1.57363e-07	-1.6298	-1.20913	3.44622e-05	-1.67828	-1.03185	4.87533e-05	-1.67836	-1.04232
201277115	chr2:201277115:T:C	7.63852e-07	-1.2591	-2.77775e-10	9.97989e-05	-1.64683	-2.77775e-10	0.000141478	-1.65531	-2.77775e-10
201277316	chr2:201277316:T:C	2.04998e-07	-1.60447	-0.970006	4.53237e-05	-1.48942	-0.946745	6.66257e-05	-1.47238	-0.935989
201278132	chr2:201278132:G:A	7.88435e-07	-1.40342e-10	-1.22743	0.000159795	-1.40342e-10	-1.1761	0.000229105	-1.40342e-10	-1.17327
201278268	chr2:201278268:C:T	2.5166e-05	2.23577	-2.77775e-10	0.000583084	0.118339	-2.77775e-10	0.000778472	0.0498791	-2.77775e-10
201278309	chr2:201278309:C:T	1.29756e-05	2.78378	-1.21043	2.91313e-05	-1.63787	-1.24031	4.04343e-05	-1.66614	-1.24163
201278534	chr2:201278534:T:A	1.31574e-05	2.41271	-0.825449	3.92226e-05	-1.3732	-1.20754	6.51131e-05	-1.22197	-1.20935
201279041	chr2:201279041:G:A	2.0314e-07	-1.53189	-1.05169	3.00899e-05	-1.60901	-1.23679	4.26114e-05	-1.62046	-1.23487
201279205	chr2:201279205:T:C	0.00141372	7.44778	-1.18352	0.000116089	-0.593406	-0.902231	0.000139429	-0.768218	-0.901684
201280563	chr2:201280563:CT:C	1.42053e-05	2.50673	-0.842838	3.81332e-05	-1.39621	-1.21269	6.29592e-05	-1.25053	-1.21444
201280636	chr2:201280636:C:T	1.54623e-06	0.620358	-1.17426	5.98021e-05	-0.992208	-1.16674	8.94758e-05	-0.943903	-1.16958
201280883	chr2:201280883:A:G	1.18513e-05	2.51408	-1.03137	3.68258e-05	-1.39801	-1.24578	6.08707e-05	-1.25277	-1.24593
201280889	chr2:201280889:C:T	0.000664448	6.61619	-1.10695	4.45323e-05	-1.29549	-1.15829	5.77432e-05	-1.38647	-1.16498
201281185	chr2:201281185:G:A	7.87552e-07	-1.40342e-10	-1.22855	0.000160102	-1.40342e-10	-1.17418	0.000229551	-1.40342e-10	-1.17133
201284973	chr2:201284973:G:A	1.45018e-06	0.583279	-1.20131	6.07145e-05	-1.00686	-1.13695	9.04113e-05	-0.961017	-1.14207
201285463	chr2:201285463:G:C	8.38794e-07	-1.40342e-10	-1.16551	0.000187249	-1.40342e-10	-1.01755	0.000269536	-1.40342e-10	-1.01075
201285975	chr2:201285975:G:A	8.32009e-07	-1.40342e-10	-1.17364	0.000175127	-1.40342e-10	-1.08448	0.000250549	-1.40342e-10	-1.0838
201286191	chr2:201286191:A:G	1.77011e-07	-1.6514	-1.06987	0.00011167	-0.358793	-1.17565	0.00017696	-0.246373	-1.18516
201286417	chr2:201286417:T:G	2.03333e-07	-1.66087	-0.921767	0.000113262	-0.429211	-1.09108	0.000178248	-0.3196	-1.10468
201286440	chr2:201286440:A:G	0.0011479	7.23836	-1.18239	0.000106897	-0.662159	-0.915964	0.000128253	-0.83499	-0.918456
201286654	chr2:201286654:C:T	8.75691e-07	-1.40342e-10	-1.12247	0.000201419	-1.40342e-10	-0.944606	0.00029005	-1.40342e-10	-0.9374
201286693	chr2:201286693:G:A	3.49978e-07	-1.21449	-0.82512	5.84867e-05	-1.34925	-0.831945	8.02322e-05	-1.38174	-0.840785
201286769	chr2:201286769:C:T	7.44706e-07	-1.49976	0.215275	5.2552e-05	-1.58182	-0.706368	7.62004e-05	-1.58033	-0.69376
201287005	chr2:201287005:G:C	6.03516e-07	-1.49471	-2.77775e-10	0.000135959	-1.33764	-2.77775e-10	0.000201043	-1.30393	-2.77775e-10
201287023	chr2:201287023:A:G	1.07647e-06	-0.916032	-2.77775e-10	0.000102808	-1.61713	-2.77775e-10	0.000144765	-1.63234	-2.77775e-10
201287058	chr2:201287058:T:C	1.98039e-06	0.828617	-1.13505	6.50088e-05	-0.873535	-1.20193	9.74248e-05	-0.823215	-1.20516
201287439	chr2:201287439:T:A	1.35536e-05	2.53144	-0.914513	3.72653e-05	-1.40087	-1.23107	6.14782e-05	-1.25623	-1.23254
201288074	chr2:201288074:G:A	1.58346e-07	-1.66887	-1.16383	9.10658e-05	-0.507884	-1.23053	0.000144327	-0.401928	-1.23345
201288355	chr2:201288355:T:G	0.000891435	6.87145	-1.06834	4.56145e-05	-1.24359	-1.18617	5.87426e-05	-1.34164	-1.19265
201288961	chr2:201288961:C:T	0.00109645	7.20671	-1.1966	0.000101481	-0.670329	-0.959787	0.000122004	-0.842497	-0.960904
201289123	chr2:201289123:G:A	1.36637e-05	2.45503	-0.830014	3.93328e-05	-1.38348	-1.19445	6.50619e-05	-1.23497	-1.19715
201289197	chr2:201289197:A:G	0.000866533	6.97272	-1.19795	9.35446e-05	-0.748126	-0.963428	0.000113231	-0.913379	-0.964646
201289327	chr2:201289327:C:T	7.75084e-07	-1.40342e-10	-1.24451	0.000152777	-1.40342e-10	-1.22101	0.000218232	-1.40342e-10	-1.2219
201289674	chr2:201289674:C:G	2.0108e-07	-1.62877	-0.965007	3.40151e-05	-1.4942	-1.22899	4.84582e-05	-1.50116	-1.2256
201290027	chr2:201290027:G:A	1.60641e-06	-0.515723	-2.77775e-10	0.000119542	-1.46632	-2.77775e-10	0.000166023	-1.49533	-2.77775e-10
201290182	chr2:201290182:T:A	1.9987e-07	-1.35625	-1.24356	3.5874e-05	-1.47847	-1.19151	4.9222e-05	-1.52013	-1.19098
201290218	chr2:201290218:T:C	3.51073e-07	-1.26161	-0.774873	5.86581e-05	-1.39359	-0.784674	8.07898e-05	-1.42337	-0.792237
201290425	chr2:201290425:C:T	1.72422e-06	-0.444949	-2.77775e-10	0.000118269	-1.47703	-2.77775e-10	0.000174071	-1.44799	-2.77775e-10
201290603	chr2:201290603:C:T	1.3229e-05	2.56691	-0.974227	3.65446e-05	-1.41107	-1.24039	6.01876e-05	-1.26891	-1.24107
201290716	chr2:201290716:C:T	8.54877e-07	-1.40342e-10	-1.14652	0.000149495	-1.40342e-10	-1.24273	0.000213768	-1.40342e-10	-1.24257
201290959	chr2:201290959:G:A	1.50334e-05	2.59223	-0.871675	3.71195e-05	-1.41734	-1.21851	6.0986e-05	-1.27676	-1.22005
201291502	chr2:201291502:T:C	8.71936e-07	-1.40342e-10	-1.12676	0.000199091	-1.40342e-10	-0.956233	0.000286898	-1.40342e-10	-0.948327
201292367	chr2:201292367:A:G	9.66138e-07	-1.02417	-2.77775e-10	9.67501e-05	-1.67786	-2.77775e-10	0.000138288	-1.67812	-2.77775e-10
201293206	chr2:201293206:G:C	8.6399e-07	-1.40342e-10	-1.13592	0.000193863	-1.40342e-10	-0.982842	0.000278424	-1.40342e-10	-0.978309
201293320	chr2:201293320:G:A	1.54451e-05	2.5786	-0.831026	3.77072e-05	-1.41363	-1.20651	6.20069e-05	-1.27203	-1.20818
201293404	chr2:201293404:A:T	1.53202e-07	-1.67635	-1.18937	8.07756e-05	-0.618084	-1.24023	0.000127542	-0.51699	-1.24201
201293909	chr2:201293909:C:G	5.07375e-07	-0.435922	-1.23231	0.000373118	0.638742	-0.966841	0.000625419	0.816247	-0.985281
201294291	chr2:201294291:A:C	3.21735e-07	-1.29055	-0.833198	5.42496e-05	-1.41665	-0.839745	7.47421e-05	-1.44533	-0.848081
201294618	chr2:201294618:G:T	5.92779e-07	-1.51266	-2.77775e-10	0.000178874	-1.06331	-2.77775e-10	0.000264643	-1.02907	-2.77775e-10
201294678	chr2:201294678:G:T	7.78902e-07	-1.40342e-10	-1.23959	0.000163796	-1.40342e-10	-1.15137	0.000235262	-1.40342e-10	-1.14675
201294734	chr2:201294734:C:T	2.58318e-06	1.10564	-1.14634	7.5039e-05	-0.720689	-1.2113	0.000113235	-0.663528	-1.21446
201295085	chr2:201295085:G:T	1.45509e-05	2.58415	-0.896223	3.69666e-05	-1.41513	-1.22485	6.07976e-05	-1.27371	-1.22619
201295393	chr2:201295393:A:C	2.5149e-06	0.916975	-0.984465	6.51331e-05	-0.827553	-1.24601	9.83309e-05	-0.773422	-1.24569
201295655	chr2:201295655:G:A	7.10493e-06	0.971065	-2.77775e-10	0.000347917	-0.398027	-2.77775e-10	0.00051942	-0.354742	-2.77775e-10
201296039	chr2:201296039:C:T	0.000741034	6.80611	-1.18779	9.19736e-05	-0.799751	-0.92874	0.000111734	-0.960137	-0.931198
201296225	chr2:201296225:C:T	1.39742e-06	0.0891228	-0.744215	2.8669e-05	-1.67279	-1.22139	4.15202e-05	-1.66238	-1.2189
201296310	chr2:201296310:T:C	0.0021839	7.29491	-0.595765	4.60329e-05	-1.19473	-1.22591	5.89726e-05	-1.30706	-1.22332
201296331	chr2:201296331:C:T	9.03707e-07	-1.40342e-10	-1.09097	0.000210208	-1.40342e-10	-0.901893	0.00030313	-1.40342e-10	-0.893294
201296564	chr2:201296564:A:G	4.57772e-07	-0.525338	-1.24577	0.000290126	0.513884	-1.09356	0.000487181	0.687956	-1.10677
201296913	chr2:201296913:G:A	1.28958e-05	2.46899	-0.901815	3.80212e-05	-1.3856	-1.22625	6.29679e-05	-1.23727	-1.22756
201297419	chr2:201297419:T:TG	3.63325e-07	-1.2712	-0.730983	6.0885e-05	-1.40096	-0.740051	8.36844e-05	-1.43049	-0.749908
201297683	chr2:201297683:G:C	3.01832e-06	1.24972	-1.13474	8.11613e-05	-0.636194	-1.21736	0.000122814	-0.576628	-1.22015
201298070	chr2:201298070:G:A	7.78851e-07	-1.23966	-2.77775e-10	9.88538e-05	-1.65635	-2.77775e-10	0.000140389	-1.66304	-2.77775e-10
201298088	chr2:201298088:A:G	0.00382674	7.75589	-0.495846	5.25348e-05	-1.08375	-1.20477	6.64949e-05	-1.20917	-1.20116
201298760	chr2:201298760:G:A	0.000717827	6.74139	-1.15488	4.77909e-05	-1.27107	-1.11209	6.15047e-05	-1.36598	-1.12236
201299829	chr2:201299829:G:A	1.49668e-06	-1.40342e-10	-0.586477	0.000253928	-1.40342e-10	-0.712941	0.000367974	-1.40342e-10	-0.699441
201300082	chr2:201300082:C:G	1.89989e-07	-1.67581	-0.974701	9.40071e-05	-0.840165	-0.866458	0.000148227	-0.742721	-0.865985
201300241	chr2:201300241:C:T	7.98507e-07	-1.40342e-10	-1.21473	0.00015341	-1.40342e-10	-1.21688	0.000223286	-1.40342e-10	-1.199
201300483	chr2:201300483:T:C	0.00157172	7.55864	-1.18844	0.000118398	-0.546127	-0.929813	0.000140574	-0.729488	-0.932232
201300524	chr2:201300524:A:C	1.16927e-06	-1.40342e-10	-0.833347	0.000205664	-1.40342e-10	-0.923747	0.000293768	-1.40342e-10	-0.924663
201301869	chr2:201301869:A:T	2.57393e-06	0.978252	-1.02254	6.80477e-05	-0.783831	-1.24595	0.000102499	-0.731447	-1.24615
201302232	chr2:201302232:T:G	4.31456e-07	-1.61887	-0.211445	9.62969e-05	-1.11541	-0.56715	0.000129715	-1.17345	-0.568658
201302383	chr2:201302383:A:G	3.54961e-07	-1.28075	-0.744722	5.94942e-05	-1.40882	-0.755298	8.18741e-05	-1.43793	-0.764339
201302928	chr2:201302928:G:T	0.00067926	6.6745	-1.14322	4.65023e-05	-1.28526	-1.12523	5.9987e-05	-1.37833	-1.135
201303026	chr2:201303026:C:G	1.47673e-06	-1.40342e-10	-0.599893	0.000408203	-1.40342e-10	-0.238227	0.000542882	-1.40342e-10	-0.310562
201303127	chr2:201303127:C:G	1.70383e-06	-1.40342e-10	-0.456843	0.000292132	-1.40342e-10	-0.572787	0.000420881	-1.40342e-10	-0.565104
201303317	chr2:201303317:C:G	8.55643e-07	-1.40342e-10	-1.14563	0.000193236	-1.40342e-10	-0.986082	0.000278349	-1.40342e-10	-0.97858
201303492	chr2:201303492:A:G	3.55578e-07	-1.26745	-0.756285	5.95855e-05	-1.39788	-0.764698	8.19116e-05	-1.42759	-0.774228
201303982	chr2:201303982:G:T	1.50218e-05	2.4375	-0.717726	4.05198e-05	-1.37707	-1.17113	6.71444e-05	-1.22682	-1.17379
201304041	chr2:201304041:A:G	1.5117e-05	2.546	-0.819911	3.81312e-05	-1.4052	-1.20376	6.28298e-05	-1.26126	-1.20576
201304060	chr2:201304060:G:C	4.68193e-07	-0.510201	-1.2384	0.000326063	0.536876	-0.999779	0.000545913	0.711613	-1.01661
201304270	chr2:201304270:A:G	3.65331e-07	-1.25194	-0.744736	6.10185e-05	-1.38549	-0.753329	8.38255e-05	-1.41575	-0.762972
201304432	chr2:201304432:G:A	2.06256e-06	0.901947	-1.16772	6.77158e-05	-0.838237	-1.19644	0.000101763	-0.784672	-1.20014
201304997	chr2:201304997:C:T	7.87374e-07	-1.47903	0.250257	5.28001e-05	-1.59613	-0.687345	7.65515e-05	-1.59479	-0.674696
201305217	chr2:201305217:G:T	3.32308e-07	-1.27819	-0.813228	5.58353e-05	-1.40678	-0.820809	7.68378e-05	-1.43603	-0.829732
201305390	chr2:201305390:T:A	1.5803e-05	2.55893	-0.788449	3.83784e-05	-1.40899	-1.19351	6.31573e-05	-1.26607	-1.19576
201305684	chr2:201305684:A:C	7.86546e-07	-1.40342e-10	-1.22983	0.000149443	-1.40342e-10	-1.24308	0.000213618	-1.40342e-10	-1.24327
201305692	chr2:201305692:C:G	7.87784e-07	-1.40342e-10	-1.22825	0.000149353	-1.40342e-10	-1.24368	0.000213495	-1.40342e-10	-1.24384
201305866	chr2:201305866:T:C	3.69652e-07	-1.25675	-0.728171	6.19032e-05	-1.38834	-0.736081	8.50321e-05	-1.41849	-0.745932
201306089	chr2:201306089:A:T	7.80512e-07	-1.40342e-10	-1.23753	0.000160473	-1.40342e-10	-1.17187	0.000232973	-1.40342e-10	-1.15653
201306679	chr2:201306679:T:C	1.45353e-07	-1.67599	-1.24233	6.64081e-05	-0.811591	-1.24258	0.000104742	-0.714977	-1.24097
201306850	chr2:201306850:C:G	1.99211e-07	-1.64129	-0.961825	3.49582e-05	-1.46751	-1.22833	4.97827e-05	-1.47496	-1.22483
201306912	chr2:201306912:G:C	1.43992e-06	-1.40342e-10	-0.625134	0.000245972	-1.40342e-10	-0.744774	0.000356425	-1.40342e-10	-0.73133
201308415	chr2:201308415:T:C	1.18988e-06	-1.40342e-10	-0.815868	0.000211292	-1.40342e-10	-0.896751	0.000296929	-1.40342e-10	-0.913962
201309089	chr2:201309089:C:A	8.9969e-07	-1.46367	0.368243	5.62799e-05	-1.60555	-0.614103	8.16538e-05	-1.60429	-0.600674
201311046	chr2:201311046:T:C	4.74303e-07	-0.49432	-1.24131	0.000328554	0.559047	-1.01434	0.000550244	0.734018	-1.03111
201311179	chr2:201311179:G:A	1.25346e-05	2.47791	-0.939144	3.76664e-05	-1.38674	-1.23448	6.23764e-05	-1.23871	-1.23556
201311301	chr2:201311301:T:C	0.000995528	7.10496	-1.19141	0.000100163	-0.707197	-0.935993	0.000120656	-0.876157	-0.938352
201311804	chr2:201311804:A:G	3.66861e-07	-1.23014	-0.762354	6.1023e-05	-1.36786	-0.770882	8.37165e-05	-1.39959	-0.780426
201311934	chr2:201311934:A:G	1.5594e-07	-1.67271	-1.17529	8.66223e-05	-0.553172	-1.23526	0.000137107	-0.448902	-1.23779
201312816	chr2:201312816:G:A	2.42277e-07	-1.65912	-0.748274	0.00015716	-0.427656	-0.765073	0.000245045	-0.32088	-0.785131
201313366	chr2:201313366:G:A	1.44126e-05	2.4887	-0.810316	3.87681e-05	-1.38944	-1.20296	6.40951e-05	-1.24214	-1.20494
201313407	chr2:201313407:C:T	9.61898e-07	-1.46084	0.432266	5.85194e-05	-1.60708	-0.573554	8.49381e-05	-1.60581	-0.559725
201313642	chr2:201313642:A:G	1.19085e-06	-1.40342e-10	-0.815057	0.000211448	-1.40342e-10	-0.896015	0.000297142	-1.40342e-10	-0.913245
201313754	chr2:201313754:C:T	8.34228e-07	-1.17097	-2.77775e-10	0.000100115	-1.64368	-2.77775e-10	0.00014197	-1.65184	-2.77775e-10
201313949	chr2:201313949:C:T	1.39743e-05	2.45659	-0.80909	3.91101e-05	-1.38044	-1.20317	6.47449e-05	-1.23127	-1.20573
201313952	chr2:201313952:A:G	2.34356e-06	0.866283	-1.00434	6.32516e-05	-0.856762	-1.24611	9.53692e-05	-0.803543	-1.24616
201314035	chr2:201314035:C:T	1.44397e-05	2.50606	-0.825809	3.83927e-05	-1.39385	-1.20828	6.3375e-05	-1.24771	-1.21067
201314420	chr2:201314420:T:A	1.575e-06	-0.18125	-0.354215	0.000126749	-1.60728	0.199497	0.000175244	-1.63999	0.198717
201314695	chr2:201314695:A:AC	1.56727e-07	-1.67541	-1.16757	8.3156e-05	-0.597073	-1.2322	0.000131312	-0.494797	-1.23508
201315047	chr2:201315047:T:G	2.52586e-05	2.23944	-2.77775e-10	0.000583973	0.119863	-2.77775e-10	0.000779671	0.0514173	-2.77775e-10
201315062	chr2:201315062:A:C	7.82152e-07	-1.40342e-10	-1.23543	0.000149418	-1.40342e-10	-1.24324	0.000213706	-1.40342e-10	-1.24286
201315319	chr2:201315319:A:C	1.43973e-05	2.5863	-0.908976	3.67951e-05	-1.41443	-1.2302	6.05021e-05	-1.27304	-1.23174
201315768	chr2:201315768:T:C	0.000758342	6.81722	-1.17581	4.99833e-05	-1.25378	-1.08452	6.41773e-05	-1.35092	-1.09489
201316435	chr2:201316435:C:T	2.58366e-06	1.07401	-1.11453	7.25399e-05	-0.739809	-1.22605	0.000109467	-0.683448	-1.22839
201316524	chr2:201316524:C:T	0.000928975	7.03298	-1.18862	9.85778e-05	-0.729075	-0.930071	0.000118999	-0.895821	-0.932519
201316561	chr2:201316561:A:G	1.19124e-06	-1.40342e-10	-0.814731	0.000211509	-1.40342e-10	-0.895727	0.000297226	-1.40342e-10	-0.912962
201316637	chr2:201316637:G:A	8.33997e-07	-1.17125	-2.77775e-10	0.000107489	-1.5726	-2.77775e-10	0.000151708	-1.58549	-2.77775e-10
201319409	chr2:201319409:TA:T	1.59262e-07	-1.66963	-1.1573	9.10827e-05	-0.510467	-1.22776	0.000144348	-0.404153	-1.23108
201319442	chr2:201319442:C:T	0.00060647	6.55095	-1.13302	4.48573e-05	-1.3109	-1.13561	5.8082e-05	-1.40065	-1.14495
201319492	chr2:201319492:A:G	3.18294e-07	-1.20979	-0.924711	4.97261e-05	-1.38302	-0.960439	6.90576e-05	-1.39862	-0.973898
201320216	chr2:201320216:G:A	1.78228e-07	-1.67818	-1.03624	9.37216e-05	-0.771264	-0.9384	0.000148333	-0.669939	-0.938056
201320351	chr2:201320351:C:T	9.6345e-07	-1.40342e-10	-1.02696	0.000223738	-1.40342e-10	-0.839517	0.000320564	-1.40342e-10	-0.837373
201320409	chr2:201320409:A:G	0.00043992	5.71215	-0.615283	2.85092e-05	-1.65758	-1.24218	4.25707e-05	-1.61464	-1.24165
201320566	chr2:201320566:T:C	8.06294e-07	-1.40342e-10	-1.20503	0.000149866	-1.40342e-10	-1.24025	0.000214226	-1.40342e-10	-1.24042
201320709	chr2:201320709:C:T	1.16091e-05	2.32595	-0.863887	3.99182e-05	-1.34449	-1.21867	6.66861e-05	-1.18719	-1.22027
201320881	chr2:201320881:G:T	1.14228e-05	2.39448	-0.948588	3.84575e-05	-1.36406	-1.23638	6.4025e-05	-1.21086	-1.23732
201321081	chr2:201321081:C:T	9.22244e-07	-1.40342e-10	-1.07067	0.000159607	-1.40342e-10	-1.17728	0.000232511	-1.40342e-10	-1.15852
201321630	chr2:201321630:C:T	7.92626e-07	-1.22213	-2.77775e-10	0.000104024	-1.60537	-2.77775e-10	0.000150586	-1.59292	-2.77775e-10
201322042	chr2:201322042:G:A	1.99498e-06	0.823156	-1.12224	6.34055e-05	-0.872267	-1.22817	9.50147e-05	-0.822278	-1.23115
201323055	chr2:201323055:A:C	4.81808e-07	-0.477548	-1.24238	0.000333015	0.58412	-1.02592	0.000558269	0.759825	-1.04244
201323135	chr2:201323135:A:G	1.86692e-06	0.700894	-1.06633	5.80894e-05	-0.94688	-1.24113	8.71744e-05	-0.897112	-1.24243
201324080	chr2:201324080:A:G	1.85673e-06	0.717853	-1.08876	5.88965e-05	-0.937556	-1.23666	8.83652e-05	-0.887476	-1.2385
201324251	chr2:201324251:G:A	7.93946e-07	-1.40342e-10	-1.22046	0.000150398	-1.40342e-10	-1.23671	0.000214998	-1.40342e-10	-1.23683
201324651	chr2:201324651:G:A	1.63715e-06	-0.496768	-2.77775e-10	0.000115632	-1.49958	-2.77775e-10	0.000169899	-1.47225	-2.77775e-10
201324702	chr2:201324702:G:C	1.20985e-06	-1.40342e-10	-0.799223	0.000277877	-1.40342e-10	-0.622814	0.000401918	-1.40342e-10	-0.611205
201324728	chr2:201324728:T:C	1.25116e-05	2.32793	-0.79099	4.07922e-05	-1.34424	-1.19726	6.81522e-05	-1.18652	-1.19919
201324936	chr2:201324936:T:C	2.17912e-06	0.948914	-1.15971	6.91264e-05	-0.810049	-1.20401	0.000103915	-0.756137	-1.20775
201325004	chr2:201325004:T:C	1.87498e-07	-1.65931	-1.0044	0.000122709	-0.427947	-1.01223	0.000192428	-0.321051	-1.02668
201325141	chr2:201325141:A:G	1.98461e-07	-1.66284	-0.944052	0.000110248	-0.44011	-1.10715	0.000173448	-0.33108	-1.1205
201325275	chr2:201325275:A:C	4.77148e-07	-0.489156	-1.2405	0.000331875	0.568396	-1.01363	0.000555692	0.743444	-1.03068
201325887	chr2:201325887:C:T	7.31658e-07	-1.53736	0.235196	5.47834e-05	-1.55073	-0.695879	7.94676e-05	-1.54896	-0.683149
201325945	chr2:201325945:G:A	1.15269e-05	2.36704	-0.912078	3.84279e-05	-1.37068	-1.23053	6.38018e-05	-1.21961	-1.23206
201327105	chr2:201327105:G:C	1.39506e-06	-1.40342e-10	-0.656787	0.000210877	-1.40342e-10	-0.898719	0.000284136	-1.40342e-10	-0.958
201327290	chr2:201327290:CA:C	8.12813e-07	-1.40342e-10	-1.19698	0.000177702	-1.40342e-10	-1.06989	0.000253131	-1.40342e-10	-1.07355
201327648	chr2:201327648:A:G	1.76815e-07	-1.6379	-1.08448	0.00012135	-0.265591	-1.18573	0.000193149	-0.14941	-1.19458
201327699	chr2:201327699:T:G	4.81551e-07	-0.477263	-1.2432	0.000330765	0.583234	-1.03182	0.000555388	0.759567	-1.04735
201327920	chr2:201327920:GACTAA:G	1.92442e-07	-1.5262	-1.11148	4.06137e-05	-1.35067	-1.19522	5.95688e-05	-1.32835	-1.19198
201328598	chr2:201328598:G:A	8.12382e-07	-1.40342e-10	-1.19751	0.000177522	-1.40342e-10	-1.0709	0.000252878	-1.40342e-10	-1.07455
201328740	chr2:201328740:A:G	2.05307e-07	-1.674	-0.898968	4.05458e-05	-1.3371	-1.21046	5.77328e-05	-1.34634	-1.20529
201331143	chr2:201331143:A:AT	1.7559e-07	-1.67825	-1.05108	3.64972e-05	-1.48897	-1.16379	5.30571e-05	-1.47802	-1.15807
201331340	chr2:201331340:C:A	0.00136183	7.42304	-1.19617	5.12567e-05	-1.4904	-0.822744	6.82813e-05	-1.57579	-0.808029
201331561	chr2:201331561:G:A	1.01622e-06	-1.40342e-10	-0.973631	0.000171783	-1.40342e-10	-1.10376	0.000245623	-1.40342e-10	-1.10366
201331994	chr2:201331994:A:G	1.70962e-07	-1.52447	-1.23156	2.94097e-05	-1.67819	-1.19048	4.17529e-05	-1.67708	-1.19861
201332291	chr2:201332291:C:T	8.35315e-07	-1.40342e-10	-1.16967	0.000151797	-1.40342e-10	-1.22745	0.000217075	-1.40342e-10	-1.22721
201332674	chr2:201332674:CT:C	1.14629e-06	-1.40342e-10	-0.853195	0.000204679	-1.40342e-10	-0.928551	0.000288319	-1.40342e-10	-0.943386
201332954	chr2:201332954:A:T	2.11493e-06	-1.40342e-10	-0.240702	0.000344797	-1.40342e-10	-0.407038	0.000479875	-1.40342e-10	-0.433928
201332959	chr2:201332959:C:A	5.35398e-06	0.688117	-2.77775e-10	0.000413435	-0.225491	-2.77775e-10	0.000568367	-0.264688	-2.77775e-10
201333065	chr2:201333065:A:G	8.19684e-07	-1.40342e-10	-1.18856	0.000198194	-1.40342e-10	-0.960748	0.000281777	-1.40342e-10	-0.96634
201333541	chr2:201333541:C:T	2.81136e-06	-1.40342e-10	0.0439454	0.000448418	-1.40342e-10	-0.144267	0.000622047	-1.40342e-10	-0.174438
201333617	chr2:201333617:G:A	0.0261362	9.09747	0.0838811	2.94811e-05	-1.63948	-1.22677	4.09501e-05	-1.66973	-1.22537
201333805	chr2:201333805:A:T	8.3999e-07	-1.40342e-10	-1.16409	0.000151402	-1.40342e-10	-1.23005	0.000216524	-1.40342e-10	-1.22975
201333866	chr2:201333866:C:T	2.77115e-06	0.0295375	-2.77775e-10	0.000182243	-1.04465	-2.77775e-10	0.000252901	-1.07446	-2.77775e-10
201334732	chr2:201334732:A:G	0.00125358	7.35245	-1.20841	4.84916e-05	-1.50919	-0.859414	6.48734e-05	-1.58963	-0.845383
201334965	chr2:201334965:T:C	0.0534881	9.82383	0.0736592	3.21464e-05	-1.58171	-1.19798	4.36283e-05	-1.63602	-1.19573
201334976	chr2:201334976:G:A	8.29815e-07	-1.40342e-10	-1.17628	0.000152361	-1.40342e-10	-1.22374	0.000217887	-1.40342e-10	-1.22348
201335101	chr2:201335101:C:T	0.000876702	7.02506	-1.23862	3.57895e-05	-1.55377	-1.11857	4.84095e-05	-1.62057	-1.10719
201335269	chr2:201335269:CTA:C	1.80274e-07	-1.66647	-1.03653	8.52691e-05	-0.87409	-0.93009	0.000133909	-0.779838	-0.930456
201335457	chr2:201335457:T:C	9.77875e-07	-1.40342e-10	-1.0121	0.000271946	-1.40342e-10	-0.644389	0.000379966	-1.40342e-10	-0.667372
201335540	chr2:201335540:T:C	2.76207e-06	-1.45841	1.48467	0.000222112	-1.55318	0.706364	0.00034092	-1.53044	0.754639
201335699	chr2:201335699:T:A	1.99187e-06	-1.40342e-10	-0.30065	0.000326007	-1.40342e-10	-0.463072	0.00045293	-1.40342e-10	-0.491716
201335727	chr2:201335727:A:G	7.28703e-07	-0.0604231	-1.24579	3.04703e-05	-1.67189	-1.16135	4.32547e-05	-1.67786	-1.16249
201335852	chr2:201335852:C:T	0.00948484	8.48483	-0.317105	3.40109e-05	-1.64024	-1.08307	4.70869e-05	-1.67386	-1.0816
201336007	chr2:201336007:G:A	2.40075e-06	-1.40342e-10	-0.113944	0.000387592	-1.40342e-10	-0.29004	0.000538349	-1.40342e-10	-0.318948
201336064	chr2:201336064:T:C	9.52752e-07	-1.40342e-10	-1.03812	0.000260714	-1.40342e-10	-0.686569	0.000364578	-1.40342e-10	-0.708713
201336112	chr2:201336112:GTGAGCATAGTACC:G	0.0416633	9.62477	0.0228806	3.03811e-05	-1.60247	-1.2337	4.14928e-05	-1.6493	-1.23263
201336180	chr2:201336180:C:T	1.20779e-06	-1.40342e-10	-0.800929	0.000295706	-1.40342e-10	-0.560626	0.000429159	-1.40342e-10	-0.545627
201336466	chr2:201336466:C:T	9.067e-07	-1.40342e-10	-1.08767	0.000239956	-1.40342e-10	-0.769537	0.000336101	-1.40342e-10	-0.790042
201337028	chr2:201337028:ATTGT:A	0.210298	11.126	0.14052	3.58921e-05	-1.44953	-1.21994	4.69267e-05	-1.54045	-1.21842
201337119	chr2:201337119:G:A	9.13296e-07	-1.40342e-10	-1.08042	0.00024303	-1.40342e-10	-0.756806	0.000340309	-1.40342e-10	-0.777601
201337711	chr2:201337711:C:T	2.09796e-07	-1.30983	-1.24151	3.15363e-05	-1.64269	-1.15617	4.47872e-05	-1.64972	-1.15582
201337840	chr2:201337840:G:A	0.187412	11.0697	0.0816723	3.53551e-05	-1.45706	-1.22749	4.62925e-05	-1.54627	-1.2262
201337891	chr2:201337891:C:T	1.94268e-06	-1.40342e-10	-0.325653	0.000319355	-1.40342e-10	-0.483688	0.000445107	-1.40342e-10	-0.509141
201338068	chr2:201338068:A:G	0.218101	11.1023	0.200722	3.61042e-05	-1.45267	-1.21091	4.72503e-05	-1.54285	-1.20914
201338340	chr2:201338340:C:T	1.65675e-07	-1.54155	-1.2459	3.13322e-05	-1.67715	-1.1282	4.41773e-05	-1.67823	-1.14101
201338512	chr2:201338512:G:A	0.000702703	6.80505	-1.23984	3.50744e-05	-1.57882	-1.11371	4.78351e-05	-1.6372	-1.10249
201338667	chr2:201338667:C:T	4.89188e-06	-1.04235	1.6402	0.000224522	-1.67825	0.842225	0.000337817	-1.67644	0.891493
201338864	chr2:201338864:G:T	5.01019e-06	-1.06483	1.68658	0.000233651	-1.67774	0.881571	0.000352038	-1.675	0.931284
201339065	chr2:201339065:A:G	8.98642e-07	-1.40342e-10	-1.09659	0.000155632	-1.40342e-10	-1.2025	0.000221949	-1.40342e-10	-1.205
201339100	chr2:201339100:T:C	6.10831e-06	-0.986055	1.80598	0.000259104	-1.6778	0.985037	0.000389601	-1.67828	1.03595
201339378	chr2:201339378:C:A	9.16795e-07	-1.40342e-10	-1.07659	0.000244626	-1.40342e-10	-0.750263	0.000342451	-1.40342e-10	-0.771326
201339490	chr2:201339490:T:C	7.96661e-07	-1.40342e-10	-1.21705	0.000157841	-1.40342e-10	-1.1884	0.000225809	-1.40342e-10	-1.18776
201339730	chr2:201339730:T:C	8.55627e-07	-1.40342e-10	-1.14564	0.000196041	-1.40342e-10	-0.971668	0.000281837	-1.40342e-10	-0.966126
201340018	chr2:201340018:T:C	0.00412735	8.56387	-1.2282	0.000129651	-0.378577	-1.00657	0.000151473	-0.58016	-1.00689
201340026	chr2:201340026:A:G	2.92757e-06	-1.45292	1.53737	0.000231411	-1.55718	0.751389	0.000355265	-1.5348	0.80021
201340278	chr2:201340278:T:A	9.13077e-07	-1.40342e-10	-1.08066	0.000242948	-1.40342e-10	-0.757145	0.000340145	-1.40342e-10	-0.778082
201340287	chr2:201340287:T:C	1.69576e-07	-1.52678	-1.23739	2.98324e-05	-1.67829	-1.1761	4.22526e-05	-1.67816	-1.18563
201340474	chr2:201340474:C:T	4.37988e-07	-1.4168	-0.39849	3.97307e-05	-1.66983	-0.89804	5.71049e-05	-1.66931	-0.893256
201340717	chr2:201340717:G:T	1.92879e-07	-1.44623	-1.18919	2.8557e-05	-1.67172	-1.22637	4.07881e-05	-1.66752	-1.23155
201340943	chr2:201340943:G:A	9.62582e-07	-1.40342e-10	-1.02786	0.00016979	-1.40342e-10	-1.11543	0.000243735	-1.40342e-10	-1.11137
201341092	chr2:201341092:TAATTTGATTG:T	5.11646e-07	-1.65985	-2.77775e-10	0.000107526	-1.57226	-2.77775e-10	0.000178905	-1.4206	-2.77775e-10
201341597	chr2:201341597:G:A	0.0116272	8.99842	-0.627033	3.07038e-05	-1.57945	-1.24616	4.13972e-05	-1.63812	-1.24612
201342014	chr2:201342014:C:T	3.40344e-06	-1.40342e-10	0.235063	0.000561434	-1.40342e-10	0.0805016	0.000810029	-1.40342e-10	0.0896155
201342212	chr2:201342212:T:A	8.98992e-07	-1.40342e-10	-1.0962	0.000156989	-1.40342e-10	-1.19382	0.000224459	-1.40342e-10	-1.19376
201343270	chr2:201343270:T:C	0.0111949	8.07045	0.263041	3.37235e-05	-1.6471	-1.0847	4.65727e-05	-1.67425	-1.09219
201344087	chr2:201344087:G:A	8.46271e-07	-1.40342e-10	-1.15664	0.00019248	-1.40342e-10	-0.989999	0.000276685	-1.40342e-10	-0.984573
201345059	chr2:201345059:A:G	1.88611e-06	-1.40342e-10	-0.355207	0.000310887	-1.40342e-10	-0.510564	0.00043374	-1.40342e-10	-0.535009
201345254	chr2:201345254:C:T	8.57974e-07	-1.40342e-10	-1.1429	0.000196938	-1.40342e-10	-0.967106	0.00028316	-1.40342e-10	-0.961444
201345891	chr2:201345891:G:A	9.25073e-07	-1.40342e-10	-1.06761	0.000248428	-1.40342e-10	-0.73484	0.000347702	-1.40342e-10	-0.756108
201346720	chr2:201346720:C:T	0.000728221	6.83867	-1.23779	4.15323e-05	-1.51648	-1.00704	5.65798e-05	-1.58492	-0.986884
201346735	chr2:201346735:ATCT:A	1.07431e-06	-0.918048	-2.77775e-10	9.84958e-05	-1.65998	-2.77775e-10	0.000139676	-1.66813	-2.77775e-10
201346972	chr2:201346972:G:A	0.000742181	6.86137	-1.2415	4.24887e-05	-1.51378	-0.986972	5.77646e-05	-1.58336	-0.967717
201347152	chr2:201347152:CT:C	0.0163957	8.82087	-0.105815	3.45161e-05	-1.58799	-1.12057	4.65762e-05	-1.64372	-1.12265
201348159	chr2:201348159:G:A	4.06472e-06	0.412621	-2.77775e-10	0.000810212	0.447303	-2.77775e-10	0.00110566	0.400739	-2.77775e-10
201348227	chr2:201348227:C:T	7.34588e-07	-1.29817	-2.77775e-10	0.00010128	-1.6321	-2.77775e-10	0.000143263	-1.64277	-2.77775e-10
201348272	chr2:201348272:C:G	1.21963e-06	-1.40342e-10	-0.791178	0.00021573	-1.40342e-10	-0.875963	0.000303175	-1.40342e-10	-0.893144
201348424	chr2:201348424:A:AT	2.89428e-06	-1.4583	1.53131	0.000230195	-1.556	0.744938	0.000353367	-1.53378	0.793836
201348659	chr2:201348659:C:A	0.00150342	7.55353	-1.22776	6.02728e-05	-1.38314	-0.76797	8.00636e-05	-1.4792	-0.745432
201348792	chr2:201348792:C:T	2.68878e-06	-1.4878	1.48716	0.000227137	-1.53183	0.70739	0.000349232	-1.50762	0.755905
201349112	chr2:201349112:T:C	1.05871e-06	-1.40342e-10	-0.932668	0.000307357	-1.40342e-10	-0.521983	0.000428998	-1.40342e-10	-0.546001
201349131	chr2:201349131:G:T	6.81323e-07	-1.37344	-2.77775e-10	0.000104563	-1.6002	-2.77775e-10	0.000147391	-1.61437	-2.77775e-10
201349211	chr2:201349211:G:A	2.94684e-06	-1.44981	1.54082	0.000230785	-1.56149	0.75298	0.000354105	-1.53983	0.801973
201349425	chr2:201349425:C:T	0.000497816	6.46573	-1.24522	3.51564e-05	-1.59792	-1.09226	4.82121e-05	-1.64934	-1.0825
201349782	chr2:201349782:G:A	6.12737e-06	-1.5489	2.37194	0.000487599	-1.46318	1.40268	0.000742788	-1.43621	1.43917
201349945	chr2:201349945:C:A	1.24256e-06	-1.40342e-10	-0.772551	0.000219357	-1.40342e-10	-0.859293	0.000308003	-1.40342e-10	-0.877345
201350445	chr2:201350445:C:G	0.000750974	6.8656	-1.23395	3.65369e-05	-1.47525	-1.17642	4.87769e-05	-1.55707	-1.16313
201350769	chr2:201350769:C:G	0.000729667	6.84901	-1.24615	3.75413e-05	-1.55446	-1.07009	5.07282e-05	-1.62133	-1.05965
201350844	chr2:201350844:A:T	5.07776e-07	-1.66744	-2.77775e-10	0.000107411	-1.57333	-2.77775e-10	0.000152646	-1.57933	-2.77775e-10
201351096	chr2:201351096:T:C	1.92981e-07	-1.38948	-1.24541	3.26753e-05	-1.66026	-1.10311	4.63485e-05	-1.65487	-1.1164
201352193	chr2:201352193:G:A	0.0200844	8.37129	0.546681	3.84735e-05	-1.61755	-0.982476	5.22459e-05	-1.65983	-0.991666
201352262	chr2:201352262:G:C	1.82448e-07	-1.45216	-1.23885	3.00818e-05	-1.67313	-1.17294	4.27319e-05	-1.67005	-1.18246
201352277	chr2:201352277:C:G	5.04485e-07	-1.67394	-2.77775e-10	0.000122861	-1.43894	-2.77775e-10	0.000179751	-1.41588	-2.77775e-10
201352338	chr2:201352338:C:A	6.88894e-06	-1.54425	2.48445	0.000533898	-1.46894	1.49915	0.000814559	-1.44227	1.53746
201352448	chr2:201352448:A:G	5.04052e-07	-1.6748	-2.77775e-10	0.000121566	-1.44953	-2.77775e-10	0.00017672	-1.43289	-2.77775e-10
201354316	chr2:201354316:A:G	0.00100313	7.15138	-1.23022	5.56942e-05	-1.44816	-0.781961	7.49441e-05	-1.53074	-0.759974
201354596	chr2:201354596:G:A	1.94911e-07	-1.3821	-1.24284	3.35249e-05	-1.65845	-1.07926	4.75146e-05	-1.65282	-1.09359
201354929	chr2:201354929:T:C	7.81279e-07	-1.40342e-10	-1.23655	0.000162792	-1.40342e-10	-1.15752	0.000232764	-1.40342e-10	-1.15743
201355072	chr2:201355072:G:A	1.92881e-07	-1.39474	-1.24066	3.38885e-05	-1.66162	-1.0653	4.79749e-05	-1.65643	-1.08034
201355317	chr2:201355317:C:A	5.17333e-07	-1.54198	-0.10681	7.63151e-05	-1.49135	-0.423775	0.000106042	-1.51793	-0.425686
201355737	chr2:201355737:G:C	9.85493e-07	-1.40342e-10	-1.00434	0.000275199	-1.40342e-10	-0.632498	0.000385047	-1.40342e-10	-0.65409
201355900	chr2:201355900:T:C	0.000770774	6.90192	-1.24425	3.65705e-05	-1.54765	-1.1031	4.92701e-05	-1.61661	-1.09353
201356082	chr2:201356082:G:A	8.2481e-07	-1.40342e-10	-1.18233	0.00015309	-1.40342e-10	-1.21896	0.000223696	-1.40342e-10	-1.19717
201356515	chr2:201356515:GCTT:G	1.46057e-07	-1.66958	-1.2439	6.56022e-05	-0.826571	-1.23981	0.000103395	-0.731007	-1.23789
201356583	chr2:201356583:T:C	8.24672e-07	-1.40342e-10	-1.18249	0.000152927	-1.40342e-10	-1.22003	0.000218606	-1.40342e-10	-1.22018
201356656	chr2:201356656:G:A	1.84858e-06	-1.40342e-10	-0.375304	0.000306369	-1.40342e-10	-0.525201	0.000427033	-1.40342e-10	-0.550592
201356718	chr2:201356718:T:A	0.000789912	6.92782	-1.24562	3.72712e-05	-1.54484	-1.08693	5.0193e-05	-1.61474	-1.07684
201357198	chr2:201357198:C:T	0.0165987	8.03749	0.689872	3.98606e-05	-1.64077	-0.923829	5.47095e-05	-1.67142	-0.934002
201357784	chr2:201357784:G:T	0.000895269	7.01832	-1.21092	5.96064e-05	-1.47124	-0.690991	8.07847e-05	-1.54942	-0.666247
201357860	chr2:201357860:T:C	1.52932e-06	-1.40342e-10	-0.564901	0.000264192	-1.40342e-10	-0.673315	0.000370001	-1.40342e-10	-0.693948
201358659	chr2:201358659:C:T	0.0274102	8.14194	1.087	5.30324e-05	-1.63135	-0.647743	7.21146e-05	-1.66706	-0.662135
201358683	chr2:201358683:C:T	1.95446e-07	-1.38945	-1.23274	3.51841e-05	-1.66028	-1.02911	4.97623e-05	-1.65489	-1.04531
201358706	chr2:201358706:T:C	0.00378231	8.4607	-1.21233	9.54095e-05	-1.39039	-0.30142	0.000125372	-1.47938	-0.296791
201358708	chr2:201358708:C:T	6.83972e-06	-1.52133	2.45435	0.000765992	-1.5053	1.89648	0.00117464	-1.48107	1.94233
201358801	chr2:201358801:T:C	6.45641e-06	-1.55656	2.43191	0.00051861	-1.4525	1.45366	0.000790971	-1.42503	1.49084
201358843	chr2:201358843:A:G	0.000635612	6.71039	-1.24552	3.64881e-05	-1.56355	-1.08946	4.94525e-05	-1.62729	-1.07915
201358862	chr2:201358862:A:G	7.77406e-07	-1.40342e-10	-1.24152	0.000151609	-1.40342e-10	-1.22869	0.000216735	-1.40342e-10	-1.22878
201360498	chr2:201360498:C:T	1.05267e-06	-1.40342e-10	-0.938393	0.000304312	-1.40342e-10	-0.531938	0.000424935	-1.40342e-10	-0.555519
201360699	chr2:201360699:A:G	1.89506e-07	-1.4069	-1.24615	3.18451e-05	-1.66324	-1.12587	4.51178e-05	-1.65873	-1.13944
201360702	chr2:201360702:G:T	3.04488e-06	0.551236	-0.427497	4.11999e-05	-1.45362	-1.07793	5.67427e-05	-1.4922	-1.07672
201360795	chr2:201360795:G:A	1.02561e-06	-1.40342e-10	-0.964433	0.000292772	-1.40342e-10	-0.570597	0.000409178	-1.40342e-10	-0.593305
201360797	chr2:201360797:G:T	6.01151e-06	-1.5719	2.37585	0.000506916	-1.43032	1.40868	0.000773563	-1.40161	1.44517
201360934	chr2:201360934:T:C	1.27673e-06	-1.40342e-10	-0.745422	0.000225593	-1.40342e-10	-0.831261	0.000317067	-1.40342e-10	-0.848342
201361010	chr2:201361010:G:A	1.68596e-06	-1.40342e-10	-0.467389	0.000582747	-1.40342e-10	0.117761	0.000808288	-1.40342e-10	0.0874646
201361116	chr2:201361116:G:A	1.295e-06	-1.40342e-10	-0.73121	0.000214205	-1.40342e-10	-0.88306	0.000306064	-1.40342e-10	-0.883661
201361201	chr2:201361201:CAG:C	1.21972e-06	-1.40342e-10	-0.791101	0.000211381	-1.40342e-10	-0.896329	0.000296687	-1.40342e-10	-0.914777
201361611	chr2:201361611:T:C	5.04943e-07	-1.67303	-2.77775e-10	0.00012454	-1.42537	-2.77775e-10	0.000175486	-1.4399	-2.77775e-10
201361913	chr2:201361913:GAAC:G	1.02924e-06	-1.40342e-10	-0.9609	0.000294373	-1.40342e-10	-0.565145	0.000411437	-1.40342e-10	-0.587799
201361990	chr2:201361990:G:T	5.76098e-06	0.761385	-2.77775e-10	0.000437502	-0.168912	-2.77775e-10	0.000610092	-0.193845	-2.77775e-10
201362826	chr2:201362826:T:C	0.00422642	8.57823	-1.21884	9.34187e-05	-1.37043	-0.342468	0.000122432	-1.46276	-0.337138
201363199	chr2:201363199:A:G	9.70264e-07	0.0623442	-1.08226	3.73792e-05	-1.64506	-0.983816	5.23901e-05	-1.6631	-0.985634
201363538	chr2:201363538:C:T	7.74244e-07	-1.40342e-10	-1.24559	0.00015183	-1.40342e-10	-1.22723	0.00021715	-1.40342e-10	-1.22686
201363568	chr2:201363568:G:A	8.78261e-07	-1.40342e-10	-1.11953	0.000158746	-1.40342e-10	-1.18269	0.000227546	-1.40342e-10	-1.1801
201363692	chr2:201363692:T:C	9.11096e-07	-1.40342e-10	-1.08283	0.000151219	-1.40342e-10	-1.23126	0.000216241	-1.40342e-10	-1.23106
201363749	chr2:201363749:G:A	8.18115e-07	-1.40342e-10	-1.19048	0.000151802	-1.40342e-10	-1.22741	0.000217374	-1.40342e-10	-1.22583
201363879	chr2:201363879:T:C	0.0495591	8.5908	1.23039	5.90623e-05	-1.59719	-0.574207	7.90179e-05	-1.64843	-0.589346
201363989	chr2:201363989:C:T	3.20729e-06	0.618964	-0.443261	4.0062e-05	-1.47463	-1.08493	5.5277e-05	-1.51137	-1.08373
201364430	chr2:201364430:C:T	8.79534e-07	-1.40342e-10	-1.11809	0.000158906	-1.40342e-10	-1.18168	0.00022778	-1.40342e-10	-1.17907
201364502	chr2:201364502:A:C	0.000762762	6.89335	-1.24613	3.76124e-05	-1.54765	-1.07501	5.07214e-05	-1.6167	-1.06441
201365155	chr2:201365155:T:C	1.86222e-07	-1.66793	-1.00261	8.9833e-05	-0.863277	-0.888763	0.000141252	-0.767764	-0.889142
201365583	chr2:201365583:T:C	5.27145e-07	-1.63	-2.77775e-10	0.000124732	-1.42382	-2.77775e-10	0.000172059	-1.45962	-2.77775e-10
201365657	chr2:201365657:G:A	8.17596e-07	-1.40342e-10	-1.19111	0.00018088	-1.40342e-10	-1.05216	0.000259758	-1.40342e-10	-1.0477
201367051	chr2:201367051:G:A	8.3677e-07	-1.40342e-10	-1.16793	0.000151708	-1.40342e-10	-1.22803	0.000216871	-1.40342e-10	-1.22815
201367601	chr2:201367601:T:TG	0.00082255	6.96878	-1.2461	3.84001e-05	-1.53844	-1.06349	5.15876e-05	-1.61036	-1.05381
201367700	chr2:201367700:T:C	1.0881e-06	-1.40342e-10	-0.90529	0.000192543	-1.40342e-10	-0.989673	0.000275011	-1.40342e-10	-0.990642
201367988	chr2:201367988:G:A	1.13368e-06	-1.40342e-10	-0.864256	0.000299378	-1.40342e-10	-0.548286	0.000430749	-1.40342e-10	-0.541929
201368268	chr2:201368268:A:C	5.99642e-07	-1.50115	-2.77775e-10	9.70748e-05	-1.67451	-2.77775e-10	0.000139184	-1.67166	-2.77775e-10
201369342	chr2:201369342:A:G	0.000738279	6.86045	-1.24585	3.82194e-05	-1.55224	-1.05441	5.15949e-05	-1.61987	-1.04416
201369388	chr2:201369388:G:A	5.3516e-07	-1.61491	-2.77775e-10	0.000150547	-1.23572	-2.77775e-10	0.000222101	-1.20432	-2.77775e-10
201369514	chr2:201369514:T:C	1.17184e-06	-1.40342e-10	-0.831151	0.000305858	-1.40342e-10	-0.526872	0.000408069	-1.40342e-10	-0.596017
201370144	chr2:201370144:T:A	1.2796e-06	-0.743179	-2.77775e-10	0.000106827	-1.57878	-2.77775e-10	0.000149855	-1.59778	-2.77775e-10
201370268	chr2:201370268:C:A	8.14169e-07	-1.40342e-10	-1.19531	0.00014913	-1.40342e-10	-1.24517	0.00021322	-1.40342e-10	-1.24513
201370456	chr2:201370456:C:G	1.80601e-07	-1.67607	-1.02512	3.91199e-05	-1.43524	-1.14812	5.69933e-05	-1.42337	-1.14115
201370625	chr2:201370625:A:G	0.00248193	8.06314	-1.23608	7.67237e-05	-1.45435	-0.455432	0.000101975	-1.5319	-0.450823
201371202	chr2:201371202:C:T	0.000149095	4.96113	-0.946272	0.00110362	1.97707	-1.22072	0.00175227	2.08165	-1.22044
201371459	chr2:201371459:GA:G	8.28539e-07	-1.40342e-10	-1.17781	0.000152497	-1.40342e-10	-1.22285	0.000218001	-1.40342e-10	-1.22295
201371480	chr2:201371480:A:G	1.88132e-07	-1.41715	-1.24318	3.07122e-05	-1.66556	-1.15978	4.3594e-05	-1.6614	-1.17113
201371602	chr2:201371602:G:A	1.24399e-06	-1.40342e-10	-0.771402	0.000215071	-1.40342e-10	-0.879024	0.000301729	-1.40342e-10	-0.897925
201371907	chr2:201371907:A:G	1.31642e-06	-0.714807	-2.77775e-10	0.000107825	-1.56949	-2.77775e-10	0.000151116	-1.58941	-2.77775e-10
201372103	chr2:201372103:T:C	9.30429e-07	-1.40342e-10	-1.06183	0.000152232	-1.40342e-10	-1.22459	0.000217798	-1.40342e-10	-1.22389
201372123	chr2:201372123:C:A	0.000716916	6.83015	-1.24492	3.86962e-05	-1.55562	-1.03863	5.23053e-05	-1.62218	-1.02817
201372558	chr2:201372558:C:T	0.000570619	6.6006	-1.2436	3.82342e-05	-1.58175	-1.02452	5.21642e-05	-1.63935	-1.01371
201372635	chr2:201372635:G:C	8.29407e-07	-1.40342e-10	-1.17677	0.000152419	-1.40342e-10	-1.22336	0.000217886	-1.40342e-10	-1.22348
201373023	chr2:201373023:T:A	8.09895e-07	-1.40342e-10	-1.20057	0.000154948	-1.40342e-10	-1.2069	0.000221441	-1.40342e-10	-1.2073
201373277	chr2:201373277:C:T	1.60437e-07	-1.57561	-1.24397	3.27537e-05	-1.67255	-1.08842	4.60531e-05	-1.67551	-1.10215
201373423	chr2:201373423:A:G	9.20595e-07	-1.40342e-10	-1.07246	0.000241931	-1.40342e-10	-0.761339	0.000339659	-1.40342e-10	-0.779513
201373660	chr2:201373660:T:C	1.47071e-06	-1.40342e-10	-0.603975	0.00025516	-1.40342e-10	-0.708101	0.000357601	-1.40342e-10	-0.728037
201373736	chr2:201373736:C:T	2.60775e-06	-1.40342e-10	-0.031237	0.000435845	-1.40342e-10	-0.172705	0.000628219	-1.40342e-10	-0.164565
201374076	chr2:201374076:T:C	0.000613903	6.67541	-1.2453	3.78213e-05	-1.57315	-1.04397	5.14219e-05	-1.6338	-1.03359
201374141	chr2:201374141:G:A	0.000736343	6.83013	-1.21815	5.58105e-05	-1.49582	-0.732209	7.58465e-05	-1.56848	-0.710264
201374173	chr2:201374173:C:T	3.80586e-06	-1.52798	1.8748	0.000309394	-1.48879	0.973414	0.000469197	-1.4635	1.00707
201374301	chr2:201374301:G:A	2.6008e-06	-1.44918	1.41527	0.000206769	-1.56181	0.643423	0.000316883	-1.54024	0.691319
201375379	chr2:201375379:C:A	0.0255747	8.52695	0.632686	4.03569e-05	-1.60515	-0.947083	5.44599e-05	-1.65321	-0.956779
201375749	chr2:201375749:A:G	8.19036e-07	-1.40342e-10	-1.18935	0.000182297	-1.40342e-10	-1.04436	0.000261833	-1.40342e-10	-1.03975
201376440	chr2:201376440:G:A	0.00887055	7.6325	0.46827	3.59064e-05	-1.65996	-1.00912	4.99965e-05	-1.67776	-1.01774
201376600	chr2:201376600:T:C	8.93034e-06	-1.40342e-10	1.19973	0.000897434	-1.40342e-10	0.549547	0.00132983	-1.40342e-10	0.585352
201376871	chr2:201376871:A:G	0.00137523	7.46891	-1.23225	6.94131e-05	-1.4855	-0.524418	9.34941e-05	-1.55484	-0.514715
201377184	chr2:201377184:T:G	0.000161049	5.33734	-1.24536	3.93507e-05	-1.5961	-0.981375	5.46598e-05	-1.64272	-0.963609
201378238	chr2:201378238:G:A	4.24345e-05	3.19934	-0.441106	0.000240076	-1.18581	0.416771	0.000311622	-1.32833	0.462662
201379735	chr2:201379735:C:T	1.73797e-07	-1.54621	-1.19338	4.32806e-05	-1.26597	-1.21631	6.43382e-05	-1.22221	-1.22109
201380095	chr2:201380095:TA:T	5.53543e-07	-1.58114	-2.77775e-10	0.000165278	-1.14236	-2.77775e-10	0.000244157	-1.10964	-2.77775e-10
201380521	chr2:201380521:A:G	4.72666e-05	3.83328	-0.967198	8.8171e-05	-1.444	-0.326712	0.000122508	-1.50797	-0.291315
201381823	chr2:201381823:A:C	1.45534e-07	-1.67339	-1.24368	3.86636e-05	-1.46982	-1.12528	5.37536e-05	-1.48418	-1.13887
201382505	chr2:201382505:AT:A	3.67067e-05	3.4859	-0.872666	0.000100398	-1.5094	-0.131449	0.000141716	-1.55985	-0.0937787
201382596	chr2:201382596:G:C	3.22279e-05	3.35347	-0.870365	9.84672e-05	-1.53296	-0.127308	0.000139547	-1.57946	-0.0895972
201382918	chr2:201382918:T:C	8.46796e-07	-1.40342e-10	-1.15602	0.00017104	-1.40342e-10	-1.1081	0.000244259	-1.40342e-10	-1.10922
201383267	chr2:201383267:T:C	7.88976e-07	-1.40342e-10	-1.22674	0.000153572	-1.40342e-10	-1.21582	0.000219342	-1.40342e-10	-1.21682
201383436	chr2:201383436:T:C	1.55618e-06	-1.40342e-10	-0.54749	0.000359956	-1.40342e-10	-0.36401	0.000518387	-1.40342e-10	-0.356732
201384065	chr2:201384065:T:C	4.45964e-05	3.70278	-0.894849	0.000100313	-1.47206	-0.169637	0.000140502	-1.52931	-0.132924
201384256	chr2:201384256:T:A	4.95365e-05	3.85263	-0.93964	9.29583e-05	-1.44027	-0.277568	0.00012921	-1.50471	-0.241307
201384337	chr2:201384337:C:T	1.8685e-05	3.17862	-1.24063	3.4761e-05	-1.63866	-1.06284	4.8941e-05	-1.66689	-1.04995
201384721	chr2:201384721:T:C	4.55231e-07	-1.36317	-0.413504	5.14778e-05	-1.63991	-0.668932	7.2651e-05	-1.65156	-0.67023
201384837	chr2:201384837:C:T	1.87177e-05	3.17577	-1.23603	3.55561e-05	-1.6389	-1.03998	5.01044e-05	-1.66701	-1.02633
201384985	chr2:201384985:A:T	9.90086e-06	2.50737	-1.20447	3.688e-05	-1.40625	-1.23607	4.93284e-05	-1.47351	-1.23544
201385873	chr2:201385873:T:C	2.9112e-06	-1.40342e-10	0.0788422	0.000896232	-1.40342e-10	0.548207	0.00129831	-1.40342e-10	0.561361
201386811	chr2:201386811:C:T	1.15319e-06	0.22163	-1.06882	0.000105114	-0.565125	-1.02982	0.000146506	-0.588272	-1.03212
201386846	chr2:201386846:G:A	5.05693e-07	-1.67155	-2.77775e-10	0.000127863	-1.39903	-2.77775e-10	0.000179135	-1.41932	-2.77775e-10
201387012	chr2:201387012:C:T	9.59709e-07	-1.40342e-10	-1.03085	0.000197795	-1.40342e-10	-0.96276	0.00028236	-1.40342e-10	-0.964271
201387349	chr2:201387349:A:G	7.89057e-07	-1.40342e-10	-1.22664	0.000153592	-1.40342e-10	-1.21569	0.00021937	-1.40342e-10	-1.21669
201387399	chr2:201387399:T:G	7.78576e-07	-1.40342e-10	-1.24001	0.000187234	-1.40342e-10	-1.01764	0.000265646	-1.40342e-10	-1.02529
201387755	chr2:201387755:A:G	5.72204e-06	0.754603	-2.77775e-10	0.000195525	-0.974304	-2.77775e-10	0.000263912	-1.03184	-2.77775e-10
201388133	chr2:201388133:T:C	1.71734e-05	3.07851	-1.22487	3.67423e-05	-1.64691	-0.999152	5.2038e-05	-1.6711	-0.984378
201388150	chr2:201388150:A:C	1.66954e-05	3.06493	-1.23952	3.42425e-05	-1.64719	-1.06934	4.82437e-05	-1.6715	-1.05969
201388316	chr2:201388316:G:A	3.42967e-05	3.43589	-0.890567	9.39285e-05	-1.51495	-0.192508	0.000132479	-1.56653	-0.154502
201388862	chr2:201388862:T:C	5.05111e-06	-1.40342e-10	0.629885	0.000772827	-1.40342e-10	0.400063	0.00113087	-1.40342e-10	0.423287
201389335	chr2:201389335:G:A	7.98395e-07	-1.40342e-10	-1.21487	0.000155811	-1.40342e-10	-1.20135	0.000222492	-1.40342e-10	-1.20256
201389798	chr2:201389798:T:C	6.5013e-07	-1.42031	-2.77775e-10	0.000109884	-1.55057	-2.77775e-10	0.000155489	-1.56088	-2.77775e-10
201390150	chr2:201390150:C:T	1.6405e-07	-1.65242	-1.14488	4.18336e-05	-1.62766	-0.888636	5.76873e-05	-1.63426	-0.918157
201390311	chr2:201390311:A:G	3.05165e-05	3.2744	-0.84586	0.000101408	-1.54567	-0.0851771	0.000144158	-1.58985	-0.0466951
201390334	chr2:201390334:G:C	7.98004e-07	-1.40342e-10	-1.21536	0.000171478	-1.40342e-10	-1.10554	0.000246153	-1.40342e-10	-1.1015
201390373	chr2:201390373:T:C	1.14642e-06	-1.40342e-10	-0.853075	0.000269717	-1.40342e-10	-0.652618	0.000390018	-1.40342e-10	-0.641263
201390391	chr2:201390391:A:G	3.02997e-05	3.21251	-0.791091	0.000110098	-1.5549	0.00627908	0.00015699	-1.59727	0.0459995
201390400	chr2:201390400:A:C	7.90656e-07	-1.40342e-10	-1.22462	0.00015399	-1.40342e-10	-1.2131	0.00021993	-1.40342e-10	-1.21415
201390448	chr2:201390448:C:T	2.361e-05	2.99772	-0.825776	0.000100673	-1.58617	-0.0519453	0.000144364	-1.62221	-0.0129039
201390479	chr2:201390479:A:G	5.36039e-05	3.61651	-0.624614	0.000118952	-1.59814	0.126867	0.000165595	-1.63935	0.141441
201390516	chr2:201390516:A:T	2.70556e-05	3.16855	-0.86038	9.75444e-05	-1.56042	-0.109262	0.000139036	-1.60178	-0.0709434
201390856	chr2:201390856:CA:C	6.84968e-05	4.37062	-1.13355	0.000142077	-0.246939	-1.04669	0.000179939	-0.370685	-1.04415
201391052	chr2:201391052:A:C	2.27982e-06	-1.40342e-10	-0.165626	0.000798937	-1.40342e-10	0.43329	0.00110772	-1.40342e-10	0.402608
201391151	chr2:201391151:T:C	1.52678e-07	-1.67566	-1.19349	3.22183e-05	-1.5613	-1.21616	4.707e-05	-1.5349	-1.22092
201391971	chr2:201391971:T:C	1.30382e-06	-1.40342e-10	-0.724421	0.00030778	-1.40342e-10	-0.520606	0.000446093	-1.40342e-10	-0.506928
201391976	chr2:201391976:C:T	7.75151e-07	-1.40342e-10	-1.24442	0.000152446	-1.40342e-10	-1.22318	0.000217867	-1.40342e-10	-1.22357
201392055	chr2:201392055:C:T	3.17599e-05	3.29236	-0.823878	0.000105716	-1.54111	-0.0481287	0.000150241	-1.58609	-0.0091224
201392232	chr2:201392232:C:T	2.3279e-06	-1.40342e-10	-0.144759	0.000819991	-1.40342e-10	0.459301	0.00113667	-1.40342e-10	0.428406
201392243	chr2:201392243:TTACTC:T	1.98205e-05	3.23588	-1.23889	3.52832e-05	-1.63339	-1.0532	4.95845e-05	-1.66397	-1.03981
201392514	chr2:201392514:C:G	2.31852e-07	-1.26394	-1.18744	3.18235e-05	-1.54878	-1.24101	4.40965e-05	-1.58	-1.24107
201392653	chr2:201392653:T:A	7.89597e-07	-1.40342e-10	-1.22596	0.000153725	-1.40342e-10	-1.21483	0.00021955	-1.40342e-10	-1.21587
201393498	chr2:201393498:C:T	3.88421e-05	3.57208	-0.902303	9.44346e-05	-1.49039	-0.211699	0.000132598	-1.54605	-0.174082
201393686	chr2:201393686:T:C	7.95076e-07	-1.40342e-10	-1.21904	0.00017012	-1.40342e-10	-1.11349	0.00024418	-1.40342e-10	-1.10955
201393746	chr2:201393746:G:T	3.45669e-05	3.40265	-0.849473	0.00010298	-1.52445	-0.091004	0.000145807	-1.5724	-0.0527699
201393896	chr2:201393896:C:T	7.86171e-07	-1.40342e-10	-1.2303	0.000152908	-1.40342e-10	-1.22016	0.000218409	-1.40342e-10	-1.22108
201395180	chr2:201395180:AC:A	2.10436e-05	3.28274	-1.22586	3.72972e-05	-1.62885	-1.00223	5.23911e-05	-1.66138	-0.987342
201395213	chr2:201395213:G:A	7.87932e-07	-1.40342e-10	-1.22807	0.000153318	-1.40342e-10	-1.21748	0.000218979	-1.40342e-10	-1.21848
201395234	chr2:201395234:A:G	8.13054e-07	-1.40342e-10	-1.19668	0.000149125	-1.40342e-10	-1.24521	0.000213192	-1.40342e-10	-1.24526
201395326	chr2:201395326:G:A	3.22212e-06	-1.40342e-10	0.180317	0.00100946	-1.40342e-10	0.667176	0.0014639	-1.40342e-10	0.681405
201395407	chr2:201395407:T:C	8.50273e-07	-1.40342e-10	-1.15192	0.000171917	-1.40342e-10	-1.10298	0.000245531	-1.40342e-10	-1.10403
201395787	chr2:201395787:T:C	1.10916e-06	-1.40342e-10	-0.886121	0.000197994	-1.40342e-10	-0.961757	0.000278322	-1.40342e-10	-0.978675
201395987	chr2:201395987:G:A	7.74365e-07	-1.40342e-10	-1.24544	0.000149572	-1.40342e-10	-1.24222	0.000213901	-1.40342e-10	-1.24194
201396452	chr2:201396452:C:T	4.44293e-05	3.6538	-0.849624	0.000107691	-1.47884	-0.0918937	0.000151204	-1.53506	-0.0537651
201396855	chr2:201396855:C:T	6.80581e-06	0.928053	-2.77775e-10	0.000423781	-0.200775	-2.77775e-10	0.000651768	-0.127766	-2.77775e-10
201397703	chr2:201397703:C:T	1.56335e-07	-1.5997	-1.24578	4.76663e-05	-1.24021	-1.14556	6.55989e-05	-1.26595	-1.15794
201397910	chr2:201397910:G:C	7.8841e-07	-1.40342e-10	-1.22746	0.000153436	-1.40342e-10	-1.21671	0.000219144	-1.40342e-10	-1.21772
201397961	chr2:201397961:ATC:A	4.32468e-05	3.58919	-0.81199	0.000113252	-1.49147	-0.0289071	0.000159516	-1.54562	0.010309
201398875	chr2:201398875:C:T	4.74234e-05	3.72076	-0.851367	0.00010889	-1.46603	-0.0936219	0.000152598	-1.52411	-0.055534
201399002	chr2:201399002:T:G	7.76603e-07	-1.40342e-10	-1.24255	0.000181689	-1.40342e-10	-1.0477	0.000257231	-1.40342e-10	-1.05748
201399037	chr2:201399037:C:A	4.7034e-05	3.70995	-0.848801	0.000109075	-1.46827	-0.0896804	0.000152925	-1.52603	-0.051472
201399061	chr2:201399061:A:T	8.13603e-07	-1.40342e-10	-1.19601	0.000149113	-1.40342e-10	-1.24529	0.000213175	-1.40342e-10	-1.24534
201399178	chr2:201399178:C:G	0.000190953	5.06179	-0.799482	3.47326e-05	-1.45682	-1.2455	4.63349e-05	-1.52576	-1.2458
201399433	chr2:201399433:C:T	4.86576e-05	3.71452	-0.819435	0.00011469	-1.46751	-0.0402527	0.000160907	-1.52537	-0.00125509
201399593	chr2:201399593:C:T	4.75973e-05	3.70031	-0.827261	0.00011286	-1.47029	-0.0535581	0.00015837	-1.52775	-0.0147686
201399879	chr2:201399879:A:T	4.22401e-05	3.61774	-0.864092	0.000104371	-1.48606	-0.115975	0.000146655	-1.54111	-0.078259
201400110	chr2:201400110:T:C	7.81311e-07	-1.40342e-10	-1.23651	0.000159475	-1.40342e-10	-1.1781	0.000226867	-1.40342e-10	-1.18309
201400154	chr2:201400154:G:T	0.000170814	4.96278	-0.811933	3.41114e-05	-1.47447	-1.24589	4.56506e-05	-1.54037	-1.24606
201401775	chr2:201401775:A:G	7.76025e-07	-1.40342e-10	-1.24329	0.000180611	-1.40342e-10	-1.05365	0.000255744	-1.40342e-10	-1.06328
201402415	chr2:201402415:TTAAAAG:T	1.10304e-06	-1.40342e-10	-0.891652	0.000186614	-1.40342e-10	-1.02095	0.000250787	-1.40342e-10	-1.08285
201402449	chr2:201402449:T:G	2.35724e-06	-1.40342e-10	-0.132233	0.00069183	-1.40342e-10	0.289347	0.00100118	-1.40342e-10	0.301479
201403824	chr2:201403824:CT:C	8.27983e-07	-1.40342e-10	-1.17849	0.000150435	-1.40342e-10	-1.23646	0.000215034	-1.40342e-10	-1.23666
201404680	chr2:201404680:T:A	3.28414e-05	2.50197	-2.77775e-10	0.00132705	0.940719	-2.77775e-10	0.00206949	1.0276	-2.77775e-10
201405050	chr2:201405050:T:C	2.16125e-05	3.30491	-1.22136	3.7992e-05	-1.6258	-0.986822	5.33193e-05	-1.65957	-0.971585
201405067	chr2:201405067:A:C	1.94601e-07	-1.5678	-1.05873	4.61011e-05	-1.30756	-1.1116	6.80419e-05	-1.26619	-1.12114
201405121	chr2:201405121:G:A	5.71004e-05	3.90279	-0.847704	0.000110317	-1.42629	-0.120351	0.000153447	-1.49271	-0.0813861
201406401	chr2:201406401:T:C	4.41595e-05	3.6517	-0.853611	4.56311e-05	-1.18349	-1.24591	5.70081e-05	-1.31818	-1.24608
201406469	chr2:201406469:G:A	7.76131e-07	-1.40342e-10	-1.24316	0.000151656	-1.40342e-10	-1.22838	0.000216728	-1.40342e-10	-1.22881
201406624	chr2:201406624:C:T	1.0753e-05	2.60138	-1.21592	3.80744e-05	-1.38134	-1.22911	5.07721e-05	-1.45186	-1.22825
201406979	chr2:201406979:T:C	8.10776e-07	-1.40342e-10	-1.19949	0.000149073	-1.40342e-10	-1.24555	0.000213121	-1.40342e-10	-1.2456
201407268	chr2:201407268:T:C	5.25777e-05	3.82287	-0.850297	0.000111334	-1.4457	-0.0917526	0.000155552	-1.50675	-0.0537248
201407309	chr2:201407309:T:A	4.81466e-05	3.73088	-0.846352	0.000110016	-1.4644	-0.0849664	0.000154141	-1.52275	-0.046834
201407320	chr2:201407320:C:T	1.62762e-06	-0.502605	-2.77775e-10	0.000160968	-1.16879	-2.77775e-10	0.000236184	-1.14284	-2.77775e-10
201407874	chr2:201407874:T:C	9.8121e-07	-1.40342e-10	-1.00869	0.000157262	-1.40342e-10	-1.19208	0.000224672	-1.40342e-10	-1.19281
201408191	chr2:201408191:T:C	5.71341e-06	0.753093	-2.77775e-10	0.000194021	-0.982024	-2.77775e-10	0.000262069	-1.03885	-2.77775e-10
201408502	chr2:201408502:G:A	1.13828e-06	-1.40342e-10	-0.860209	0.00026715	-1.40342e-10	-0.662184	0.000386256	-1.40342e-10	-0.650955
201410586	chr2:201410586:A:G	6.38107e-06	0.863612	-2.77775e-10	0.000404833	-0.246518	-2.77775e-10	0.000621326	-0.175598	-2.77775e-10
201410594	chr2:201410594:T:C	7.86518e-07	-1.40342e-10	-1.22986	0.000157392	-1.40342e-10	-1.19125	0.000224019	-1.40342e-10	-1.19572
201411373	chr2:201411373:CT:C	2.08709e-05	3.29464	-1.24601	3.33489e-05	-1.62744	-1.11553	4.66814e-05	-1.66051	-1.1036
201411406	chr2:201411406:G:T	1.47256e-07	-1.66866	-1.23665	4.17968e-05	-1.43982	-1.07735	5.76274e-05	-1.45953	-1.09393
201412066	chr2:201412066:CT:C	5.82542e-07	-1.53008	-2.77775e-10	0.000108594	-1.56238	-2.77775e-10	0.00015153	-1.58667	-2.77775e-10
201412177	chr2:201412177:G:A	1.10869e-06	-1.40342e-10	-0.886545	0.000197919	-1.40342e-10	-0.962135	0.00027822	-1.40342e-10	-0.979042
201412517	chr2:201412517:T:C	6.55824e-07	-1.41159	-2.77775e-10	9.82369e-05	-1.66261	-2.77775e-10	0.00013977	-1.66745	-2.77775e-10
201412598	chr2:201412598:G:A	1.58875e-07	-1.63496	-1.19441	3.68293e-05	-1.64887	-0.994832	5.10643e-05	-1.65349	-1.02088
201412661	chr2:201412661:A:G	2.58552e-06	-1.40342e-10	-0.0397963	0.000719424	-1.40342e-10	0.328459	0.00103616	-1.40342e-10	0.335824
201412834	chr2:201412834:T:C	7.89174e-07	-1.40342e-10	-1.22649	0.00015649	-1.40342e-10	-1.197	0.00022279	-1.40342e-10	-1.20123
201413105	chr2:201413105:A:AT	7.83296e-07	-1.40342e-10	-1.23397	0.00015764	-1.40342e-10	-1.18968	0.000225498	-1.40342e-10	-1.18914
201413574	chr2:201413574:G:T	8.17014e-07	-1.40342e-10	-1.19182	0.000149242	-1.40342e-10	-1.24442	0.000213356	-1.40342e-10	-1.24449
201413637	chr2:201413637:G:A	2.24861e-06	-1.40342e-10	-0.179412	0.000785036	-1.40342e-10	0.415737	0.00108866	-1.40342e-10	0.385249
201414032	chr2:201414032:G:C	8.1299e-07	-1.40342e-10	-1.19676	0.000149123	-1.40342e-10	-1.24522	0.000213191	-1.40342e-10	-1.24527
201414829	chr2:201414829:T:C	7.79957e-07	-1.40342e-10	-1.23824	0.000150073	-1.40342e-10	-1.23887	0.000214595	-1.40342e-10	-1.2387
201414852	chr2:201414852:A:C	7.9325e-07	-1.40342e-10	-1.22134	0.000149139	-1.40342e-10	-1.24511	0.000213236	-1.40342e-10	-1.24505
201414895	chr2:201414895:C:T	2.3127e-06	-1.40342e-10	-0.151307	0.000812154	-1.40342e-10	0.449697	0.0011264	-1.40342e-10	0.419326
201415237	chr2:201415237:G:A	1.73806e-07	-1.66232	-1.07722	6.51015e-05	-1.05545	-1.0186	9.8768e-05	-0.994189	-1.02049
201415725	chr2:201415725:C:T	2.14615e-05	3.31785	-1.24131	3.51155e-05	-1.62477	-1.06658	4.91498e-05	-1.65896	-1.05362
201415778	chr2:201415778:A:G	5.26713e-05	3.75476	-0.780414	0.000117893	-1.5827	0.102482	0.000163555	-1.62882	0.118517
201416350	chr2:201416350:G:A	8.23094e-07	-1.40342e-10	-1.18441	0.000151109	-1.40342e-10	-1.23199	0.000217366	-1.40342e-10	-1.22587
201416413	chr2:201416413:A:G	0.000217563	5.20641	-0.813647	3.56943e-05	-1.4291	-1.24591	4.74065e-05	-1.50262	-1.24607
201416691	chr2:201416691:A:G	8.13489e-07	-1.40342e-10	-1.19615	0.000149138	-1.40342e-10	-1.24512	0.00021321	-1.40342e-10	-1.24518
201417015	chr2:201417015:T:C	7.73873e-07	-1.40342e-10	-1.24607	0.000174092	-1.40342e-10	-1.09041	0.000246806	-1.40342e-10	-1.09885
201417074	chr2:201417074:TACACAG:T	2.05348e-06	-1.40342e-10	-0.270186	0.000707689	-1.40342e-10	0.312013	0.000982839	-1.40342e-10	0.282991
201417577	chr2:201417577:A:G	1.52953e-07	-1.62128	-1.24607	3.15348e-05	-1.65306	-1.14584	4.42629e-05	-1.65773	-1.15958
201418196	chr2:201418196:G:T	6.58158e-06	-1.13587	2.03042	0.000359171	-1.67452	1.30833	0.000541328	-1.67731	1.36388
201419068	chr2:201419068:C:T	1.14074e-06	-1.40342e-10	-0.85805	0.000267863	-1.40342e-10	-0.659516	0.000387299	-1.40342e-10	-0.648256
201419263	chr2:201419263:C:T	7.88677e-07	-1.40342e-10	-1.22712	0.000153501	-1.40342e-10	-1.21628	0.000219236	-1.40342e-10	-1.2173
201419888	chr2:201419888:A:C	1.59205e-07	-1.67557	-1.15172	4.3576e-05	-1.57318	-0.902305	5.98129e-05	-1.58532	-0.930917
201420010	chr2:201420010:G:A	7.93956e-07	-1.40342e-10	-1.22045	0.000149113	-1.40342e-10	-1.24529	0.000213198	-1.40342e-10	-1.24523
201420144	chr2:201420144:T:C	0.000172816	4.95599	-0.793484	3.41302e-05	-1.47462	-1.24519	4.56725e-05	-1.5404	-1.24556
201420181	chr2:201420181:G:A	1.60334e-07	-1.67332	-1.1469	4.35061e-05	-1.58486	-0.892235	5.97362e-05	-1.59633	-0.921182
201420377	chr2:201420377:A:G	4.78512e-05	3.64902	-0.770649	0.000118419	-1.59638	0.120608	0.000164853	-1.6385	0.136101
201420609	chr2:201420609:T:C	5.01144e-06	-1.40342e-10	0.622	0.000767449	-1.40342e-10	0.39308	0.0011229	-1.40342e-10	0.416218
201421939	chr2:201421939:C:T	2.71902e-07	-1.67836	-0.613678	0.000106024	-1.46222	-0.124114	0.000148772	-1.4566	-0.148446
201422185	chr2:201422185:C:T	7.98153e-07	-1.40342e-10	-1.21518	0.000149011	-1.40342e-10	-1.24597	0.000213031	-1.40342e-10	-1.24602
201422525	chr2:201422525:G:T	1.5644e-07	-1.6766	-1.16821	4.53019e-05	-1.50296	-0.933679	6.20537e-05	-1.51902	-0.960437
201422657	chr2:201422657:C:CA	8.13041e-07	-1.40342e-10	-1.1967	0.00018127	-1.40342e-10	-1.05	0.000257601	-1.40342e-10	-1.05604
201423683	chr2:201423683:T:C	1.64847e-07	-1.60211	-1.19035	3.64593e-05	-1.66754	-0.98625	5.06258e-05	-1.67023	-1.01276
201423969	chr2:201423969:C:T	2.54877e-05	3.4901	-1.24163	3.57053e-05	-1.60371	-1.07099	4.95824e-05	-1.64565	-1.05817
201424270	chr2:201424270:G:A	1.10869e-06	-1.40342e-10	-0.886545	0.000197919	-1.40342e-10	-0.962135	0.00027822	-1.40342e-10	-0.979042
201424311	chr2:201424311:A:G	1.99758e-06	-1.40342e-10	-0.297788	0.000330438	-1.40342e-10	-0.449573	0.000476379	-1.40342e-10	-0.441241
201425394	chr2:201425394:G:T	8.05745e-05	4.06866	-0.669203	2.89561e-05	-1.65012	-1.2341	4.0472e-05	-1.67142	-1.23543
201425557	chr2:201425557:C:T	1.10854e-06	-1.40342e-10	-0.886677	0.000197992	-1.40342e-10	-0.961764	0.000278395	-1.40342e-10	-0.978413
201425857	chr2:201425857:C:T	2.72278e-07	-1.35541	-0.935252	3.39527e-05	-1.64437	-1.08065	4.79641e-05	-1.65582	-1.08118
201426272	chr2:201426272:G:A	9.98554e-05	4.31652	-0.702518	2.94628e-05	-1.62835	-1.23852	4.08058e-05	-1.65907	-1.23956
201426728	chr2:201426728:A:G	9.87802e-07	-1.40342e-10	-1.002	0.000183347	-1.40342e-10	-1.03861	0.000264863	-1.40342e-10	-1.02824
201426773	chr2:201426773:C:G	2.38663e-07	-1.65149	-0.770941	5.91345e-05	-1.59728	-0.5729	8.30235e-05	-1.59402	-0.594308
201427647	chr2:201427647:T:C	1.18472e-06	-1.40342e-10	-0.82022	0.000210069	-1.40342e-10	-0.902556	0.000294803	-1.40342e-10	-0.921146
201427984	chr2:201427984:C:T	8.1798e-07	-1.40342e-10	-1.19064	0.000151815	-1.40342e-10	-1.22733	0.000216335	-1.40342e-10	-1.23063
201428088	chr2:201428088:A:G	7.80257e-07	-1.40342e-10	-1.23786	0.000190247	-1.40342e-10	-1.00167	0.000268846	-1.40342e-10	-1.01331
201428092	chr2:201428092:C:T	7.79526e-07	-1.40342e-10	-1.23879	0.000189261	-1.40342e-10	-1.00687	0.00026749	-1.40342e-10	-1.01837
201428093	chr2:201428093:A:G	7.79582e-07	-1.40342e-10	-1.23872	0.000189339	-1.40342e-10	-1.00645	0.000267594	-1.40342e-10	-1.01798
201428098	chr2:201428098:C:T	7.76436e-07	-1.40342e-10	-1.24276	0.000184379	-1.40342e-10	-1.033	0.000260766	-1.40342e-10	-1.04383
201428100	chr2:201428100:C:T	7.75282e-07	-1.40342e-10	-1.24425	0.000181969	-1.40342e-10	-1.04615	0.00025744	-1.40342e-10	-1.05667
201428323	chr2:201428323:T:C	2.25841e-07	-1.66065	-0.817004	5.71459e-05	-1.57905	-0.625331	8.0355e-05	-1.57525	-0.645746
201428625	chr2:201428625:T:C	1.47351e-07	-1.66728	-1.23738	3.57133e-05	-1.59373	-1.08074	4.97609e-05	-1.60313	-1.0971
201429028	chr2:201429028:G:A	7.73814e-07	-1.40342e-10	-1.24615	0.000149849	-1.40342e-10	-1.24036	0.000214317	-1.40342e-10	-1.24
201429111	chr2:201429111:C:A	1.8309e-07	-1.67607	-1.01142	4.19533e-05	-1.66034	-0.853092	5.97918e-05	-1.66793	-0.848659
201429710	chr2:201429710:C:T	2.36698e-07	-1.65547	-0.775222	5.92407e-05	-1.59007	-0.57831	8.31993e-05	-1.58653	-0.599682
201429714	chr2:201429714:A:G	2.23261e-07	-1.65499	-0.834144	5.535e-05	-1.59106	-0.645256	7.78177e-05	-1.5875	-0.665584
201430126	chr2:201430126:G:A	7.85129e-07	-1.40342e-10	-1.23163	0.000192164	-1.40342e-10	-0.991643	0.000271345	-1.40342e-10	-1.00406
201430171	chr2:201430171:C:T	9.90331e-07	-1.40342e-10	-0.999439	0.000183786	-1.40342e-10	-1.03622	0.000265514	-1.40342e-10	-1.02579
201430211	chr2:201430211:C:T	5.45302e-07	-1.59614	-2.77775e-10	0.000158641	-1.18335	-2.77775e-10	0.000234197	-1.15129	-2.77775e-10
201430592	chr2:201430592:G:A	8.03375e-07	-1.40342e-10	-1.20866	0.000148986	-1.40342e-10	-1.24614	0.000213008	-1.40342e-10	-1.24613
201430618	chr2:201430618:C:T	7.90784e-07	-1.40342e-10	-1.22445	0.000168008	-1.40342e-10	-1.12598	0.000241096	-1.40342e-10	-1.12226
201430808	chr2:201430808:T:A	2.66473e-06	-1.40342e-10	-0.00962212	0.000739396	-1.40342e-10	0.355842	0.00106581	-1.40342e-10	0.364031
201430860	chr2:201430860:G:T	9.609e-07	-1.40342e-10	-1.02961	0.000155774	-1.40342e-10	-1.20159	0.000222569	-1.40342e-10	-1.20222
201431043	chr2:201431043:T:A	2.85053e-05	3.28972	-0.929351	8.27906e-05	-1.61455	-0.219128	0.00011865	-1.64619	-0.185092
201431708	chr2:201431708:C:G	1.35684e-06	-1.40342e-10	-0.684563	0.000223274	-1.40342e-10	-0.841594	0.000319283	-1.40342e-10	-0.841376
201431722	chr2:201431722:CT:C	7.90784e-07	-1.40342e-10	-1.22445	0.000168008	-1.40342e-10	-1.12598	0.000241096	-1.40342e-10	-1.12226
201432706	chr2:201432706:A:G	7.91466e-07	-1.40342e-10	-1.22359	0.000149213	-1.40342e-10	-1.24462	0.000213301	-1.40342e-10	-1.24475
201433182	chr2:201433182:A:G	1.41427e-06	-1.40342e-10	-0.643113	0.000389718	-1.40342e-10	-0.284569	0.000513676	-1.40342e-10	-0.365861
201433550	chr2:201433550:T:G	7.78129e-07	-1.40342e-10	-1.24059	0.00018725	-1.40342e-10	-1.01755	0.000264712	-1.40342e-10	-1.02881
201433609	chr2:201433609:T:C	7.77047e-07	-1.40342e-10	-1.24198	0.000150505	-1.40342e-10	-1.236	0.000215021	-1.40342e-10	-1.23672
201433641	chr2:201433641:C:A	8.59728e-07	-1.40342e-10	-1.14086	0.0001542	-1.40342e-10	-1.21174	0.000220235	-1.40342e-10	-1.21276
201433777	chr2:201433777:T:G	7.75559e-07	-1.40342e-10	-1.24389	0.000150035	-1.40342e-10	-1.23912	0.000214377	-1.40342e-10	-1.23972
201433860	chr2:201433860:C:T	5.58133e-06	0.729703	-2.77775e-10	0.000371333	-0.332893	-2.77775e-10	0.000568233	-0.264923	-2.77775e-10
201434512	chr2:201434512:T:C	1.68804e-07	-1.61809	-1.15065	4.00437e-05	-1.65938	-0.900642	5.54099e-05	-1.66336	-0.92934
201434624	chr2:201434624:T:C	2.69926e-06	-1.40342e-10	0.00325573	0.000750821	-1.40342e-10	0.371175	0.00108211	-1.40342e-10	0.37921
201434834	chr2:201434834:C:T	2.83482e-07	-1.67712	-0.573212	0.000108394	-1.4904	-0.0738235	0.000151892	-1.48547	-0.0988153
201435399	chr2:201435399:T:G	7.92614e-07	-1.40342e-10	-1.22214	0.000149161	-1.40342e-10	-1.24497	0.00021323	-1.40342e-10	-1.24508
201435655	chr2:201435655:C:T	2.33794e-06	-0.140451	-2.77775e-10	0.000182527	-1.0431	-2.77775e-10	0.000268167	-1.01585	-2.77775e-10
201436246	chr2:201436246:G:A	7.92127e-07	-1.40342e-10	-1.22276	0.000149181	-1.40342e-10	-1.24483	0.000213258	-1.40342e-10	-1.24495
201436793	chr2:201436793:A:C	7.78624e-07	-1.40342e-10	-1.23995	0.00018801	-1.40342e-10	-1.0135	0.000265774	-1.40342e-10	-1.02481
201437180	chr2:201437180:T:C	5.13274e-06	-1.40342e-10	0.645916	0.000783712	-1.40342e-10	0.414049	0.00114659	-1.40342e-10	0.437097
201438126	chr2:201438126:G:A	9.40868e-05	4.23338	-0.67888	2.92925e-05	-1.63735	-1.23531	4.07092e-05	-1.66448	-1.23652
201438150	chr2:201438150:C:A	2.58149e-06	-1.40342e-10	-0.0413556	0.00039793	-1.40342e-10	-0.263717	0.000579821	-1.40342e-10	-0.244735
201438679	chr2:201438679:C:T	6.04392e-07	-1.49326	-2.77775e-10	9.8049e-05	-1.66452	-2.77775e-10	0.000139744	-1.66764	-2.77775e-10
201438789	chr2:201438789:A:T	7.88959e-07	-1.40342e-10	-1.22676	0.000149137	-1.40342e-10	-1.24513	0.000213163	-1.40342e-10	-1.2454
201439288	chr2:201439288:G:C	1.71299e-06	-1.40342e-10	-0.451482	0.00028895	-1.40342e-10	-0.58374	0.000413125	-1.40342e-10	-0.583704
201439317	chr2:201439317:C:T	3.57052e-05	3.43284	-0.847264	9.87744e-05	-1.65809	0.000930758	0.00014045	-1.67588	0.0132794
201439359	chr2:201439359:A:G	2.85746e-05	3.59593	-1.23313	3.73478e-05	-1.58902	-1.0407	5.14714e-05	-1.63632	-1.03011
201439376	chr2:201439376:G:A	7.9177e-07	-1.40342e-10	-1.22321	0.000149199	-1.40342e-10	-1.24471	0.000213282	-1.40342e-10	-1.24484
201439835	chr2:201439835:C:CA	7.75704e-07	-1.40342e-10	-1.24371	0.000180356	-1.40342e-10	-1.05506	0.000255105	-1.40342e-10	-1.06578
201440422	chr2:201440422:C:T	2.73748e-05	3.32732	-1.00742	8.12281e-05	-1.60398	-0.248756	0.00011588	-1.63987	-0.215031
201440795	chr2:201440795:A:G	3.26055e-07	-1.67831	-0.432098	0.000133344	-1.45566	0.0985998	0.000186478	-1.45012	0.0709801
201440909	chr2:201440909:C:T	3.21609e-05	3.70785	-1.22682	3.92106e-05	-1.57543	-1.00562	5.40875e-05	-1.62612	-0.990731
201441795	chr2:201441795:G:A	5.33766e-06	1.89732	-1.21225	0.000254315	0.500229	-1.21165	0.000395094	0.584151	-1.21248
201441858	chr2:201441858:A:G	1.1117e-06	-1.40342e-10	-0.883837	0.000198397	-1.40342e-10	-0.959725	0.000278866	-1.40342e-10	-0.976722
201441981	chr2:201441981:T:C	8.6901e-07	-1.40342e-10	-1.13012	0.000150496	-1.40342e-10	-1.23606	0.000215122	-1.40342e-10	-1.23625
201442897	chr2:201442897:T:C	9.15206e-06	-1.19863	2.42288	0.00050442	-1.67801	1.65143	0.000764897	-1.67825	1.71054
201443997	chr2:201443997:T:C	7.75983e-07	-1.40342e-10	-1.24335	0.000183506	-1.40342e-10	-1.03775	0.000259543	-1.40342e-10	-1.04853
201444273	chr2:201444273:C:T	1.45307e-07	-1.67833	-1.2403	3.7149e-05	-1.54051	-1.09454	5.15736e-05	-1.55422	-1.11023
201444361	chr2:201444361:TCTC:T	8.85465e-07	-1.40342e-10	-1.11137	0.000164154	-1.40342e-10	-1.14919	0.000235464	-1.40342e-10	-1.14589
201444703	chr2:201444703:A:G	7.83882e-07	-1.40342e-10	-1.23322	0.00014979	-1.40342e-10	-1.24076	0.000214134	-1.40342e-10	-1.24085
201445391	chr2:201445391:C:G	7.91104e-07	-1.40342e-10	-1.22405	0.000168171	-1.40342e-10	-1.12501	0.000241333	-1.40342e-10	-1.12128
201445982	chr2:201445982:T:G	7.77752e-07	-1.40342e-10	-1.24107	0.000186687	-1.40342e-10	-1.02056	0.000263943	-1.40342e-10	-1.03172
201446399	chr2:201446399:C:T	7.92614e-07	-1.40342e-10	-1.22214	0.000149161	-1.40342e-10	-1.24497	0.00021323	-1.40342e-10	-1.24508
201446431	chr2:201446431:C:T	7.40453e-07	-1.29022	-2.77775e-10	9.99536e-05	-1.64529	-2.77775e-10	0.00014172	-1.6536	-2.77775e-10
201446432	chr2:201446432:G:A	0.000103826	4.78317	-1.13018	0.000175751	-0.0387165	-1.04221	0.000220746	-0.170909	-1.03953
201447529	chr2:201447529:C:T	7.98179e-07	-1.40342e-10	-1.21515	0.00014901	-1.40342e-10	-1.24598	0.00021303	-1.40342e-10	-1.24602
201447661	chr2:201447661:C:T	7.92614e-07	-1.40342e-10	-1.22214	0.000149161	-1.40342e-10	-1.24497	0.00021323	-1.40342e-10	-1.24508
201448709	chr2:201448709:A:G	1.07937e-06	-1.40342e-10	-0.913348	0.00025012	-1.40342e-10	-0.728053	0.000361399	-1.40342e-10	-0.717472
201448795	chr2:201448795:A:G	1.10974e-06	-1.40342e-10	-0.885599	0.000198083	-1.40342e-10	-0.961306	0.000278443	-1.40342e-10	-0.978241
201449687	chr2:201449687:C:T	6.36487e-07	-1.44152	-2.77775e-10	9.85266e-05	-1.65967	-2.77775e-10	0.000142134	-1.65068	-2.77775e-10
201449990	chr2:201449990:G:A	2.28761e-06	-0.162218	-2.77775e-10	0.000179961	-1.05726	-2.77775e-10	0.000264324	-1.03028	-2.77775e-10
201450484	chr2:201450484:C:T	2.05545e-05	2.98516	-0.951798	7.74762e-05	-1.639	-0.261024	0.000111887	-1.66244	-0.227523
201450882	chr2:201450882:T:C	8.59384e-07	-1.40342e-10	-1.14126	0.000154165	-1.40342e-10	-1.21197	0.000220186	-1.40342e-10	-1.21298
201451027	chr2:201451027:A:C	1.72094e-06	-1.40342e-10	-0.446855	0.000290181	-1.40342e-10	-0.579487	0.000414885	-1.40342e-10	-0.579454
201451036	chr2:201451036:T:C	2.41052e-05	3.4187	-1.226	3.80561e-05	-1.60764	-1.00329	5.30385e-05	-1.64812	-0.988313
201451761	chr2:201451761:A:G	3.07231e-07	-1.67299	-0.496887	0.000116027	-1.5229	0.02673	0.000162176	-1.51837	-0.000400394
201452111	chr2:201452111:G:A	7.94575e-07	-1.40342e-10	-1.21967	0.000149088	-1.40342e-10	-1.24545	0.000213133	-1.40342e-10	-1.24554
201452337	chr2:201452337:C:T	1.11195e-06	0.15038	-1.03399	0.000103447	-0.619118	-0.991811	0.000144216	-0.641833	-0.99431
201453009	chr2:201453009:G:A	7.77487e-07	-1.40342e-10	-1.24141	0.000186117	-1.40342e-10	-1.02362	0.000263114	-1.40342e-10	-1.03487
201454254	chr2:201454254:A:G	7.91099e-07	-1.40342e-10	-1.22406	0.000164501	-1.40342e-10	-1.14707	0.000235074	-1.40342e-10	-1.14755
201454315	chr2:201454315:G:A	2.45679e-05	3.10193	-0.890208	9.00218e-05	-1.67225	-0.0776896	0.000129522	-1.67817	-0.065433
201454504	chr2:201454504:T:G	1.19815e-06	0.435646	-1.24459	4.51484e-05	-1.20437	-1.23567	6.1498e-05	-1.2533	-1.23515
201454764	chr2:201454764:TGAAAG:T	8.18082e-07	-1.40342e-10	-1.19052	0.000149322	-1.40342e-10	-1.24389	0.000213517	-1.40342e-10	-1.24374
201455047	chr2:201455047:G:A	1.50872e-06	-0.578464	-2.77775e-10	0.000131516	-1.37087	-2.77775e-10	0.000183966	-1.39271	-2.77775e-10
201455434	chr2:201455434:CCA:C	1.56171e-05	2.72969	-0.971054	7.34402e-05	-1.6564	-0.297119	0.000106706	-1.67266	-0.264716
201456341	chr2:201456341:C:A	1.17941e-06	-1.40342e-10	-0.824711	0.000209284	-1.40342e-10	-0.9063	0.00029373	-1.40342e-10	-0.924792
201456585	chr2:201456585:CT:C	2.78775e-07	-1.67835	-0.588724	0.000106886	-1.46716	-0.111073	0.00014971	-1.46192	-0.136837
201456983	chr2:201456983:C:T	9.58373e-07	-1.40342e-10	-1.03224	0.000155616	-1.40342e-10	-1.2026	0.000222339	-1.40342e-10	-1.20325
201458233	chr2:201458233:T:C	9.01585e-06	-1.2258	2.43506	0.000511583	-1.67837	1.66588	0.000775985	-1.67751	1.72418
201458468	chr2:201458468:TGACA:T	5.06844e-07	-1.66928	-2.77775e-10	0.000126485	-1.40987	-2.77775e-10	0.000177235	-1.42998	-2.77775e-10
201458702	chr2:201458702:T:C	6.89103e-07	-1.36209	-2.77775e-10	0.000101197	-1.63293	-2.77775e-10	0.000143736	-1.63948	-2.77775e-10
201459199	chr2:201459199:G:A	2.68629e-05	3.19776	-0.896737	8.90523e-05	-1.6683	-0.0924647	0.00012775	-1.67831	-0.0790697
201459730	chr2:201459730:C:T	1.66875e-05	2.72018	-0.895244	8.39469e-05	-1.65711	-0.162695	0.000122327	-1.67301	-0.127741
201459882	chr2:201459882:TTCCTCA:T	1.72064e-05	2.7174	-0.861848	8.89371e-05	-1.65736	-0.104701	0.000129716	-1.67313	-0.0689826
201461095	chr2:201461095:G:A	7.75007e-07	-1.40342e-10	-1.24461	0.000165711	-1.40342e-10	-1.13975	0.000234189	-1.40342e-10	-1.15133
201461274	chr2:201461274:T:G	2.78683e-05	3.22318	-0.885416	9.11081e-05	-1.66682	-0.0711216	0.000130486	-1.67814	-0.0580432
201461495	chr2:201461495:G:A	3.15e-05	3.67993	-1.21967	4.03019e-05	-1.57153	-0.982067	5.55893e-05	-1.62359	-0.965874
201462219	chr2:201462219:C:T	4.32692e-07	-1.39032	-0.437134	5.1193e-05	-1.63213	-0.682255	7.20845e-05	-1.64571	-0.683902
201462327	chr2:201462327:A:G	8.21969e-07	-1.40342e-10	-1.18578	0.000197532	-1.40342e-10	-0.96409	0.00027711	-1.40342e-10	-0.98304
201462456	chr2:201462456:C:T	1.29156e-06	-1.40342e-10	-0.733871	0.000231829	-1.40342e-10	-0.803994	0.000332837	-1.40342e-10	-0.799802
201462764	chr2:201462764:C:T	1.46367e-07	-1.66548	-1.24588	3.20048e-05	-1.61149	-1.17262	4.47798e-05	-1.62018	-1.18552
201463377	chr2:201463377:G:A	7.91048e-07	-1.40342e-10	-1.22412	0.000156884	-1.40342e-10	-1.19449	0.000224519	-1.40342e-10	-1.1935
201463445	chr2:201463445:T:C	2.86833e-06	0.0640066	-2.77775e-10	0.000140441	-1.30521	-2.77775e-10	0.000192648	-1.34659	-2.77775e-10
201463715	chr2:201463715:G:A	2.82181e-07	-1.67836	-0.576568	0.000108809	-1.46511	-0.0952916	0.000152372	-1.45998	-0.121153
201463870	chr2:201463870:T:C	7.97431e-07	-1.40342e-10	-1.21608	0.000153053	-1.40342e-10	-1.21921	0.000218743	-1.40342e-10	-1.21956
201464067	chr2:201464067:C:T	1.4781e-07	-1.66245	-1.2391	3.08493e-05	-1.61638	-1.2045	4.33225e-05	-1.62473	-1.21405
201464082	chr2:201464082:G:GTACCT	7.76293e-07	-1.40342e-10	-1.24295	0.000151381	-1.40342e-10	-1.23019	0.000216498	-1.40342e-10	-1.22987
201464399	chr2:201464399:T:C	2.36645e-06	-1.22997	1.10164	0.000174642	-1.67834	0.591089	0.000259198	-1.67772	0.62786
201464481	chr2:201464481:C:T	1.3335e-06	-1.40342e-10	-0.701915	0.000361118	-1.40342e-10	-0.360787	0.000476909	-1.40342e-10	-0.440128
201464792	chr2:201464792:C:T	8.12951e-07	-1.40342e-10	-1.19681	0.000149157	-1.40342e-10	-1.245	0.000213272	-1.40342e-10	-1.24489
201465059	chr2:201465059:AC:A	7.7571e-07	-1.40342e-10	-1.2437	0.000157534	-1.40342e-10	-1.19035	0.000223828	-1.40342e-10	-1.19658
201465907	chr2:201465907:G:A	5.39156e-05	3.57706	-0.579367	0.000156946	-1.54247	0.348381	0.000230388	-1.56748	0.399788
201466640	chr2:201466640:T:C	8.19419e-07	-1.40342e-10	-1.18888	0.000149376	-1.40342e-10	-1.24353	0.000213596	-1.40342e-10	-1.24337
201466807	chr2:201466807:A:G	7.83717e-07	-1.40342e-10	-1.23343	0.000158103	-1.40342e-10	-1.18674	0.00022416	-1.40342e-10	-1.1951
201467240	chr2:201467240:G:A	7.88003e-07	-1.40342e-10	-1.22798	0.000156415	-1.40342e-10	-1.19748	0.000223499	-1.40342e-10	-1.19805
201467299	chr2:201467299:C:T	1.46223e-07	-1.6673	-1.24504	3.30987e-05	-1.60694	-1.14356	4.61821e-05	-1.61591	-1.15895
201467517	chr2:201467517:G:A	9.65914e-07	-1.40342e-10	-1.0244	0.000156169	-1.40342e-10	-1.19905	0.000223122	-1.40342e-10	-1.19974
201467862	chr2:201467862:G:T	1.46325e-07	-1.66583	-1.24581	3.26827e-05	-1.61058	-1.15256	4.56403e-05	-1.61931	-1.16735
201468592	chr2:201468592:T:C	1.00545e-05	-1.22032	2.53861	0.000561164	-1.67835	1.75837	0.000851792	-1.67773	1.81762
201468755	chr2:201468755:C:T	7.94731e-07	-1.40342e-10	-1.21948	0.000152551	-1.40342e-10	-1.22249	0.000218032	-1.40342e-10	-1.22281
201469280	chr2:201469280:T:C	7.79345e-07	-1.40342e-10	-1.23902	0.000153332	-1.40342e-10	-1.21739	0.000219193	-1.40342e-10	-1.2175
201469622	chr2:201469622:A:G	7.78747e-07	-1.40342e-10	-1.23979	0.000160921	-1.40342e-10	-1.16908	0.000230772	-1.40342e-10	-1.16602
201469676	chr2:201469676:A:G	2.30062e-05	2.99605	-0.850009	9.23814e-05	-1.63997	-0.0840996	0.00013375	-1.66319	-0.0482908
201470259	chr2:201470259:CT:C	8.31896e-07	-1.40342e-10	-1.17377	0.000166945	-1.40342e-10	-1.13233	0.000238703	-1.40342e-10	-1.13223
201470418	chr2:201470418:T:A	7.81001e-07	-1.40342e-10	-1.2369	0.000173008	-1.40342e-10	-1.09666	0.000243901	-1.40342e-10	-1.11069
201470618	chr2:201470618:C:T	8.98692e-07	-1.40342e-10	-1.09654	0.000166286	-1.40342e-10	-1.13628	0.000238558	-1.40342e-10	-1.13284
201471405	chr2:201471405:C:T	8.30853e-07	-1.40342e-10	-1.17503	0.000166684	-1.40342e-10	-1.13389	0.000238329	-1.40342e-10	-1.1338
201472085	chr2:201472085:A:G	8.12304e-07	-1.40342e-10	-1.1976	0.000149138	-1.40342e-10	-1.24512	0.000213244	-1.40342e-10	-1.24502
201472499	chr2:201472499:CAAAA:C	8.10683e-07	-1.40342e-10	-1.1996	0.000149098	-1.40342e-10	-1.24539	0.000213183	-1.40342e-10	-1.2453
201472513	chr2:201472513:A:G	1.95503e-05	3.00725	-1.02399	5.2109e-05	-1.62976	-0.666898	7.50716e-05	-1.66283	-0.626183
201473007	chr2:201473007:A:G	5.41104e-05	3.54501	-0.543711	0.00016371	-1.64471	0.492811	0.000231961	-1.67048	0.509594
201473570	chr2:201473570:C:T	9.56158e-06	-1.20819	2.47622	0.000530708	-1.67819	1.70241	0.000804683	-1.6781	1.76109
201473870	chr2:201473870:T:C	8.20629e-07	-1.40342e-10	-1.18741	0.000149424	-1.40342e-10	-1.24321	0.000213666	-1.40342e-10	-1.24304
201474766	chr2:201474766:T:G	7.78747e-07	-1.40342e-10	-1.23979	0.000160921	-1.40342e-10	-1.16908	0.000230772	-1.40342e-10	-1.16602
201476024	chr2:201476024:G:A	7.82865e-05	4.11504	-0.744393	2.89166e-05	-1.64301	-1.24256	4.03088e-05	-1.66767	-1.24322
201476413	chr2:201476413:A:G	7.78045e-07	-1.40342e-10	-1.24069	0.000178113	-1.40342e-10	-1.06757	0.000251026	-1.40342e-10	-1.0819
201476607	chr2:201476607:T:C	2.06364e-05	2.03733	-2.77775e-10	0.000418392	-0.213573	-2.77775e-10	0.000558606	-0.282011	-2.77775e-10
201477920	chr2:201477920:A:G	7.74522e-07	-1.40342e-10	-1.24523	0.000178127	-1.40342e-10	-1.0675	0.000251304	-1.40342e-10	-1.08079
201478014	chr2:201478014:A:G	2.32689e-05	3.05615	-0.898757	8.524e-05	-1.63423	-0.170288	0.000122948	-1.65951	-0.13619
201478079	chr2:201478079:T:C	2.13814e-05	3.29305	-1.22026	3.82825e-05	-1.62101	-0.983988	5.36506e-05	-1.65679	-0.968169
201479056	chr2:201479056:G:A	8.0993e-07	-1.40342e-10	-1.20053	0.000149081	-1.40342e-10	-1.2455	0.000213157	-1.40342e-10	-1.24542
201479644	chr2:201479644:T:C	7.83898e-07	-1.40342e-10	-1.2332	0.000157936	-1.40342e-10	-1.1878	0.000223949	-1.40342e-10	-1.19604
201480753	chr2:201480753:C:A	2.76046e-07	-1.67808	-0.598828	0.000102702	-1.49367	-0.124488	0.000143969	-1.48821	-0.149646
201481567	chr2:201481567:G:T	1.03477e-06	-1.09946	0.143917	0.000105748	-1.66693	0.0780019	0.000154041	-1.67216	0.101925
201481604	chr2:201481604:T:C	7.15432e-05	4.18612	-0.905545	2.89881e-05	-1.63761	-1.2455	4.03625e-05	-1.66443	-1.24512
201481686	chr2:201481686:A:C	5.07234e-07	-1.66851	-2.77775e-10	0.000110689	-1.54327	-2.77775e-10	0.000159734	-1.53395	-2.77775e-10
201481946	chr2:201481946:C:T	1.64476e-05	2.74908	-0.938617	7.20117e-05	-1.67824	-0.294921	0.000107088	-1.67108	-0.262722
201482313	chr2:201482313:G:A	7.93627e-07	-1.40342e-10	-1.22087	0.000169261	-1.40342e-10	-1.11855	0.000242936	-1.40342e-10	-1.11466
201482381	chr2:201482381:C:T	7.75068e-07	-1.40342e-10	-1.24453	0.000149132	-1.40342e-10	-1.24516	0.0002132	-1.40342e-10	-1.24522
201483443	chr2:201483443:C:A	1.01522e-06	-1.40342e-10	-0.974614	0.000207438	-1.40342e-10	-0.915158	0.000295712	-1.40342e-10	-0.918068
201483526	chr2:201483526:T:C	1.05093e-06	-1.40342e-10	-0.940052	0.00018909	-1.40342e-10	-1.00777	0.000266244	-1.40342e-10	-1.02304
201485468	chr2:201485468:C:T	8.76311e-07	-1.40342e-10	-1.12176	0.000156501	-1.40342e-10	-1.19693	0.000223492	-1.40342e-10	-1.19808
201485690	chr2:201485690:G:C	1.01714e-06	-1.40342e-10	-0.97273	0.000210557	-1.40342e-10	-0.900234	0.00029661	-1.40342e-10	-0.915038
201485833	chr2:201485833:C:A	1.0623e-05	2.60091	-1.22761	3.53691e-05	-1.67122	-1.01294	5.07781e-05	-1.6783	-1.00169
201486286	chr2:201486286:T:C	1.2132e-05	2.74477	-1.23865	3.39421e-05	-1.66414	-1.06119	4.83583e-05	-1.67767	-1.05115
201486743	chr2:201486743:T:C	9.88276e-07	-1.40342e-10	-1.00152	0.000181512	-1.40342e-10	-1.04867	0.00025554	-1.40342e-10	-1.06408
201487199	chr2:201487199:C:A	1.13346e-06	-0.864452	-2.77775e-10	0.00013085	-1.37594	-2.77775e-10	0.000190266	-1.35903	-2.77775e-10
201487757	chr2:201487757:G:A	3.55187e-05	2.58034	-2.77775e-10	0.00148079	1.05034	-2.77775e-10	0.00231731	1.14071	-2.77775e-10
201487926	chr2:201487926:A:G	4.25551e-05	3.98886	-1.22778	3.42029e-05	-1.63718	-1.0805	4.7977e-05	-1.66426	-1.07247
201488010	chr2:201488010:A:T	4.22355e-05	3.98379	-1.23026	3.44541e-05	-1.63799	-1.07237	4.83472e-05	-1.66472	-1.06433
201488144	chr2:201488144:C:A	3.84505e-05	3.88942	-1.22977	3.41267e-05	-1.64597	-1.07394	4.80546e-05	-1.66913	-1.06598
201489771	chr2:201489771:C:G	1.00121e-06	-1.40342e-10	-0.988515	0.00019222	-1.40342e-10	-0.991352	0.000275908	-1.40342e-10	-0.987386
201489942	chr2:201489942:T:C	6.39453e-05	4.10765	-0.939341	3.05187e-05	-1.64252	-1.18913	4.23481e-05	-1.67087	-1.19066
201490879	chr2:201490879:A:G	2.94346e-06	0.0898633	-2.77775e-10	0.000213379	-0.886923	-2.77775e-10	0.000314551	-0.856309	-2.77775e-10
201492026	chr2:201492026:T:C	2.45656e-07	-1.6754	-0.718149	7.19385e-05	-1.52709	-0.447087	0.000105034	-1.51254	-0.440626
201492763	chr2:201492763:C:T	1.05011e-06	-1.40342e-10	-0.94083	0.000188959	-1.40342e-10	-1.00846	0.000266066	-1.40342e-10	-1.02371
201492922	chr2:201492922:A:C	7.80613e-07	-1.40342e-10	-1.2374	0.0001622	-1.40342e-10	-1.16116	0.000232635	-1.40342e-10	-1.15798
201493226	chr2:201493226:A:C	1.09394e-06	-1.40342e-10	-0.899934	0.000194175	-1.40342e-10	-0.981231	0.000277281	-1.40342e-10	-0.982422
201493672	chr2:201493672:T:C	7.91246e-07	-1.09263	-0.131237	8.17971e-05	-1.66504	-0.180708	0.000118679	-1.67074	-0.160288
201495239	chr2:201495239:G:C	8.17658e-06	-1.40342e-10	1.11155	0.00263895	-1.40342e-10	1.62814	0.0038305	-1.40342e-10	1.6433
201495657	chr2:201495657:C:G	8.45307e-07	-1.40342e-10	-1.15778	0.000163817	-1.40342e-10	-1.15124	0.000232265	-1.40342e-10	-1.15957
201495876	chr2:201495876:A:G	2.70039e-07	-1.67823	-0.620684	8.3482e-05	-1.49381	-0.331554	0.000122121	-1.47771	-0.324737
201496127	chr2:201496127:C:CATATA	1.39645e-05	2.86244	-1.21564	3.71776e-05	-1.65669	-0.9776	5.2803e-05	-1.67539	-0.965494
201496361	chr2:201496361:G:A	8.29083e-07	-1.17716	-2.77775e-10	0.000110994	-1.54051	-2.77775e-10	0.000156936	-1.55162	-2.77775e-10
201496822	chr2:201496822:G:A	7.74463e-07	-1.40342e-10	-1.24531	0.000148986	-1.40342e-10	-1.24614	0.000213004	-1.40342e-10	-1.24614
201497187	chr2:201497187:C:A	1.40444e-06	-0.650088	-2.77775e-10	0.000110545	-1.54457	-2.77775e-10	0.000154511	-1.56719	-2.77775e-10
201497367	chr2:201497367:T:C	8.45869e-07	-1.40342e-10	-1.15711	0.000163973	-1.40342e-10	-1.15029	0.000232478	-1.40342e-10	-1.15866
201497427	chr2:201497427:G:A	6.43226e-05	4.39895	-1.22476	3.49085e-05	-1.60985	-1.08741	4.84671e-05	-1.64694	-1.07963
201497447	chr2:201497447:T:C	6.51574e-06	-1.40342e-10	0.884497	0.000799056	-1.40342e-10	0.433439	0.00118601	-1.40342e-10	0.470892
201498232	chr2:201498232:A:G	8.83899e-05	4.35094	-0.85891	2.95825e-05	-1.61682	-1.24599	4.08409e-05	-1.65166	-1.24612
201498896	chr2:201498896:G:C	1.79235e-07	-1.47513	-1.23365	2.80978e-05	-1.67195	-1.24236	4.01028e-05	-1.67188	-1.24413
201498921	chr2:201498921:TGAGACTCACACTTCCAAATTAGATACCTAAAAGGG:T	7.81726e-07	-1.25988	0.0239101	7.26607e-05	-1.67813	-0.286059	0.000106242	-1.67647	-0.265261
201500171	chr2:201500171:T:C	1.20469e-05	2.71075	-1.21166	3.72694e-05	-1.66608	-0.965743	5.33036e-05	-1.67804	-0.953409
201501989	chr2:201501989:T:C	8.06895e-07	-1.40342e-10	-1.20429	0.000152439	-1.40342e-10	-1.22323	0.000216926	-1.40342e-10	-1.2279
201502038	chr2:201502038:G:A	1.47551e-07	-1.65896	-1.24434	2.97543e-05	-1.62818	-1.22884	4.23277e-05	-1.62911	-1.2329
201502845	chr2:201502845:G:T	4.20579e-05	3.85379	-1.10447	0.000120259	-0.449684	-1.01066	0.000153912	-0.563224	-1.00785
201502866	chr2:201502866:T:G	4.42151e-05	3.90246	-1.10312	0.000123507	-0.424639	-1.00905	0.000157897	-0.539284	-1.00623
201503247	chr2:201503247:T:A	2.5422e-07	-1.66433	-0.69495	7.06097e-05	-1.57402	-0.418802	0.000102826	-1.56226	-0.412162
201503718	chr2:201503718:T:C	2.87721e-07	-1.14903	-1.08646	3.82355e-05	-1.61556	-0.990667	5.62527e-05	-1.58651	-0.991085
201503791	chr2:201503791:A:T	2.0764e-05	3.2743	-1.23081	4.56886e-05	-1.6328	-0.795341	6.39045e-05	-1.65768	-0.792386
201503996	chr2:201503996:A:G	9.74388e-07	-1.40342e-10	-1.01567	0.00017695	-1.40342e-10	-1.07412	0.000249727	-1.40342e-10	-1.08709
201505320	chr2:201505320:A:C	6.55906e-07	-1.41146	-2.77775e-10	9.67014e-05	-1.67837	-2.77775e-10	0.000138332	-1.6778	-2.77775e-10
201505480	chr2:201505480:G:A	7.75846e-07	-1.40342e-10	-1.24352	0.000158484	-1.40342e-10	-1.18434	0.0002272	-1.40342e-10	-1.18163
201505740	chr2:201505740:A:G	8.07527e-07	-1.40342e-10	-1.2035	0.000152528	-1.40342e-10	-1.22264	0.00021704	-1.40342e-10	-1.22737
201506186	chr2:201506186:G:A	6.73319e-07	-1.19565	-0.189613	7.64216e-05	-1.6764	-0.237332	0.00011123	-1.6781	-0.217757
201506607	chr2:201506607:G:T	2.9159e-07	-1.66458	-0.557554	8.38056e-05	-1.57087	-0.250627	0.000122145	-1.55882	-0.243426
201507529	chr2:201507529:T:C	5.23563e-07	-1.63682	-2.77775e-10	0.000108398	-1.56418	-2.77775e-10	0.000156864	-1.55208	-2.77775e-10
201507737	chr2:201507737:GAA:G	2.42255e-07	-1.64463	-0.762857	6.28425e-05	-1.61031	-0.499055	9.12579e-05	-1.60102	-0.49274
201507792	chr2:201507792:G:T	7.74269e-07	-1.40342e-10	-1.24556	0.000164977	-1.40342e-10	-1.14418	0.00023599	-1.40342e-10	-1.14366
201508077	chr2:201508077:T:A	8.89582e-07	-1.40342e-10	-1.10673	0.000177131	-1.40342e-10	-1.0731	0.000252988	-1.40342e-10	-1.07411
201508437	chr2:201508437:T:C	8.72935e-05	4.70933	-1.22978	3.82934e-05	-1.52875	-1.07596	5.19829e-05	-1.58864	-1.0679
201509208	chr2:201509208:A:C	9.40828e-07	-1.05072	-2.77775e-10	9.82993e-05	-1.66198	-2.77775e-10	0.000139641	-1.66838	-2.77775e-10
201510480	chr2:201510480:C:A	9.29473e-07	-1.27417	0.211314	8.57568e-05	-1.67769	-0.120782	0.000125674	-1.67543	-0.0983285
201510481	chr2:201510481:C:T	7.76333e-07	-1.40342e-10	-1.2429	0.000151324	-1.40342e-10	-1.23057	0.000216403	-1.40342e-10	-1.23031
201510700	chr2:201510700:G:A	8.02503e-07	-1.40342e-10	-1.20974	0.000153364	-1.40342e-10	-1.21718	0.000220508	-1.40342e-10	-1.21152
201511218	chr2:201511218:T:G	1.01792e-06	-1.40342e-10	-0.971967	0.000210788	-1.40342e-10	-0.899138	0.00029696	-1.40342e-10	-0.913858
201511546	chr2:201511546:A:T	2.50386e-07	-1.20755	-1.16692	2.88097e-05	-1.66545	-1.22383	4.16209e-05	-1.65666	-1.2222
201512023	chr2:201512023:G:C	8.20524e-07	-1.40342e-10	-1.18754	0.000170997	-1.40342e-10	-1.10835	0.000244722	-1.40342e-10	-1.10733
201512607	chr2:201512607:T:C	4.20807e-05	3.97026	-1.22039	3.32375e-05	-1.64817	-1.09814	4.68313e-05	-1.67047	-1.09044
201512748	chr2:201512748:A:G	7.65507e-07	-1.09255	-0.164391	7.90597e-05	-1.66521	-0.214579	0.000114626	-1.67087	-0.194918
201512765	chr2:201512765:C:T	7.75536e-07	-1.40342e-10	-1.24392	0.00015173	-1.40342e-10	-1.22789	0.000216989	-1.40342e-10	-1.22761
201513518	chr2:201513518:T:C	1.06499e-06	-1.40342e-10	-0.926756	0.00019077	-1.40342e-10	-0.998923	0.000268783	-1.40342e-10	-1.01355
201513531	chr2:201513531:A:G	3.05069e-07	-1.67781	-0.499127	9.509e-05	-1.5045	-0.190665	0.000139036	-1.48902	-0.183699
201513640	chr2:201513640:T:C	8.67719e-05	4.38754	-0.91398	2.92287e-05	-1.63049	-1.24435	4.06202e-05	-1.65922	-1.24396
201513770	chr2:201513770:C:T	1.29253e-05	2.80443	-1.23496	3.46504e-05	-1.66051	-1.04417	4.92583e-05	-1.67671	-1.03367
201513885	chr2:201513885:A:G	7.74396e-07	-1.40342e-10	-1.2454	0.000156758	-1.40342e-10	-1.19529	0.000224664	-1.40342e-10	-1.19285
201513968	chr2:201513968:G:A	2.10171e-06	-1.10178	0.854807	0.000142722	-1.6689	0.379802	0.000210208	-1.67385	0.414493
201514089	chr2:201514089:T:G	1.10528e-05	2.63841	-1.22545	3.54594e-05	-1.66947	-1.01213	5.06581e-05	-1.67836	-1.00399
201514126	chr2:201514126:T:C	1.0732e-05	2.61093	-1.22742	3.5182e-05	-1.67058	-1.01888	5.03128e-05	-1.67834	-1.01085
201514240	chr2:201514240:G:T	2.57267e-07	-1.67471	-0.672657	7.54102e-05	-1.53006	-0.396991	0.000110056	-1.51594	-0.390531
201514317	chr2:201514317:T:C	1.18829e-05	2.71178	-1.2264	3.54782e-05	-1.6657	-1.01537	5.05091e-05	-1.67799	-1.00731
201514839	chr2:201514839:C:T	2.33224e-07	-1.6725	-0.772978	6.57977e-05	-1.54487	-0.518535	9.591e-05	-1.53153	-0.512511
201514881	chr2:201514881:A:G	1.46371e-05	2.91927	-1.22544	3.61388e-05	-1.6501	-1.01252	5.09215e-05	-1.67272	-1.00445
201515105	chr2:201515105:T:A	4.44842e-07	-1.39713	-0.402625	7.4105e-05	-1.6271	-0.317405	0.000102123	-1.63769	-0.34358
201515982	chr2:201515982:C:T	1.67778e-06	-1.40342e-10	-0.472249	0.00028341	-1.40342e-10	-0.603096	0.00040509	-1.40342e-10	-0.603344
201516090	chr2:201516090:A:G	8.78963e-07	-1.40342e-10	-1.11874	0.000163719	-1.40342e-10	-1.15184	0.000231515	-1.40342e-10	-1.16281
201516140	chr2:201516140:T:G	7.73928e-07	-1.40342e-10	-1.246	0.000149239	-1.40342e-10	-1.24444	0.00021354	-1.40342e-10	-1.24363
201517084	chr2:201517084:T:C	1.50894e-06	-1.40342e-10	-0.578314	0.000376253	-1.40342e-10	-0.319729	0.000547851	-1.40342e-10	-0.301451
201517280	chr2:201517280:A:G	9.26686e-07	-1.40342e-10	-1.06586	0.000163404	-1.40342e-10	-1.15377	0.000233844	-1.40342e-10	-1.1528
201517367	chr2:201517367:G:A	5.02578e-07	-1.67773	-2.77775e-10	0.00011439	-1.51038	-2.77775e-10	0.000161101	-1.52542	-2.77775e-10
201517396	chr2:201517396:A:G	2.26736e-06	-1.40342e-10	-0.171109	0.000595107	-1.40342e-10	0.138749	0.000870235	-1.40342e-10	0.161309
201517727	chr2:201517727:C:T	5.86726e-07	-1.52292	-2.77775e-10	9.67495e-05	-1.67787	-2.77775e-10	0.000138254	-1.67836	-2.77775e-10
201517816	chr2:201517816:A:G	2.47983e-07	-1.32785	-1.05627	6.89323e-05	-1.02192	-0.994948	9.30461e-05	-1.07983	-0.994527
201518006	chr2:201518006:TAC:T	1.05085e-06	-1.40342e-10	-0.940123	0.000193107	-1.40342e-10	-0.986746	0.000275784	-1.40342e-10	-0.987837
201518023	chr2:201518023:A:G	2.3838e-05	3.09294	-0.911378	0.179892	6.37259	-0.522468	0.00216095	1.81623	-0.745378
201518051	chr2:201518051:G:A	2.41104e-06	0.586728	-0.696391	0.000207377	-0.121582	-0.793873	0.000308574	-0.105554	-0.769939
201518169	chr2:201518169:G:A	4.00216e-07	-0.747027	-1.15845	3.35495e-05	-1.52576	-1.21121	5.92348e-05	-1.31457	-1.21137
201518213	chr2:201518213:G:A	2.74509e-06	1.09664	-1.07655	6.05934e-05	-1.30797	-0.837836	0.000106578	-1.08077	-0.857806
201518277	chr2:201518277:T:C	0.00222479	7.96167	-1.24398	0.00071196	1.48108	-1.16305	0.000767222	1.20134	-1.16601
201518294	chr2:201518294:T:C	3.34873e-06	-1.40342e-10	0.218858	0.000819488	-1.40342e-10	0.458687	0.00117432	-1.40342e-10	0.460994
201518593	chr2:201518593:C:T	8.24694e-06	2.25333	-1.13321	0.00010264	-0.696259	-0.922505	0.000212203	-0.31755	-0.932363
201518685	chr2:201518685:G:A	9.77125e-07	0.016977	-1.02984	7.10209e-05	-1.1816	-0.80542	0.000142189	-0.824814	-0.825481
201519204	chr2:201519204:G:A	3.29193e-06	1.38182	-1.18007	0.0177856	4.37183	-0.835674	0.000471317	0.516706	-0.96863
201519402	chr2:201519402:C:T	8.12999e-07	0.0449381	-1.24169	0.000126335	-0.204473	-1.20659	0.000168584	-0.261894	-1.21813
201519776	chr2:201519776:A:T	5.8043e-07	-0.404986	-1.12872	5.36738e-05	-1.35381	-0.913252	0.000100663	-1.06295	-0.932722
201519815	chr2:201519815:G:A	5.65018e-07	-0.379113	-1.18151	4.76865e-05	-1.33935	-1.04599	9.04145e-05	-1.04318	-1.05987
201519941	chr2:201519941:CT:C	4.25058e-07	-0.683984	-1.16127	4.3631e-05	-1.50596	-0.968266	7.65006e-05	-1.28413	-0.986026
201520102	chr2:201520102:T:A	5.69964e-07	-0.422233	-1.12967	5.31002e-05	-1.36296	-0.914856	9.9237e-05	-1.07566	-0.934283
201520163	chr2:201520163:T:C	1.45916e-07	-1.67821	-1.23623	2.93434e-05	-1.62505	-1.24587	4.15396e-05	-1.63479	-1.24602
201520222	chr2:201520222:T:C	2.01179e-07	-1.43579	-1.15749	2.85684e-05	-1.67173	-1.22596	4.11142e-05	-1.66615	-1.22495
201520470	chr2:201520470:T:A	5.42447e-06	1.86102	-1.15982	0.0369459	5.0475	-0.780282	0.000743685	0.928126	-0.923962
201520989	chr2:201520989:T:C	6.53957e-06	1.83578	-0.947636	0.0608962	5.08565	-0.31872	0.00114852	0.953197	-0.51442
201521220	chr2:201521220:A:T	5.44242e-07	-0.472825	-1.12526	5.22114e-05	-1.38698	-0.907712	9.66677e-05	-1.10879	-0.927388
201522146	chr2:201522146:G:C	2.0597e-07	-1.43702	-1.13273	2.8945e-05	-1.67136	-1.21324	4.16721e-05	-1.66565	-1.21198
201522312	chr2:201522312:G:T	5.6421e-07	-0.374258	-1.18779	4.72984e-05	-1.33669	-1.05683	8.98006e-05	-1.03953	-1.07033
201522419	chr2:201522419:G:A	1.65994e-06	-1.40342e-10	-0.482943	0.000367856	-1.40342e-10	-0.3423	0.000543687	-1.40342e-10	-0.309082
201522595	chr2:201522595:G:T	1.67887e-07	-1.54105	-1.23314	0.000168307	-0.162085	-0.96212	9.04269e-05	-1.06123	-1.04168
201522745	chr2:201522745:A:C	8.0472e-07	-1.40342e-10	-1.20698	0.000149268	-1.40342e-10	-1.24425	0.000213455	-1.40342e-10	-1.24403
201523764	chr2:201523764:GAGCTGAAAGACAAAATAGTCATTTTA:G	4.08541e-07	-1.39864	-0.486247	0.000104462	-1.0189	-0.582268	0.000169659	-0.916579	-0.557086
201524077	chr2:201524077:T:C	5.33939e-07	-0.465811	-1.15139	4.93873e-05	-1.38395	-0.96635	9.17896e-05	-1.10475	-0.98321
201524084	chr2:201524084:C:T	1.6822e-07	-1.53901	-1.2332	0.000169345	-0.155666	-0.962386	9.078e-05	-1.0571	-1.04192
201524167	chr2:201524167:C:T	1.63717e-06	-1.40342e-10	-0.496756	0.000362345	-1.40342e-10	-0.357396	0.000535391	-1.40342e-10	-0.324457
201524519	chr2:201524519:T:C	1.10467e-06	0.281748	-1.17193	0.000152109	-0.018531	-1.20686	0.000208919	-0.0768617	-1.18864
201524737	chr2:201524737:A:G	8.63165e-07	-1.40342e-10	-1.13687	0.000170343	-1.40342e-10	-1.11218	0.000243979	-1.40342e-10	-1.11037
201524786	chr2:201524786:A:T	7.13241e-07	-0.0835024	-1.24416	3.84705e-05	-1.35397	-1.24613	5.22415e-05	-1.40543	-1.24614
201524881	chr2:201524881:G:A	6.89893e-07	-0.121277	-1.23966	0.000109138	-0.356289	-1.20109	0.00014601	-0.410347	-1.21343
201525022	chr2:201525022:A:G	1.65206e-06	-1.40342e-10	-0.487703	0.000365348	-1.40342e-10	-0.349141	0.000539665	-1.40342e-10	-0.316506
201525091	chr2:201525091:C:T	0.000159524	5.29925	-1.21678	7.76802e-05	-0.863851	-1.03354	0.000131711	-0.692154	-1.03469
201525319	chr2:201525319:T:C	5.68875e-07	-0.436585	-1.11723	5.37203e-05	-1.37007	-0.896135	0.000100112	-1.08519	-0.915978
201525424	chr2:201525424:A:C	7.61327e-07	-0.0263465	-1.23607	0.000120311	-0.26932	-1.19059	0.000160376	-0.32514	-1.20479
201525485	chr2:201525485:T:C	2.28476e-06	-1.40342e-10	-0.163464	0.000376329	-1.40342e-10	-0.319528	0.00052956	-1.40342e-10	-0.335408
201525791	chr2:201525791:A:G	9.28617e-07	-1.40342e-10	-1.06378	0.000198253	-1.40342e-10	-0.96045	0.000289366	-1.40342e-10	-0.939761
201526648	chr2:201526648:G:A	1.05367e-06	0.254186	-1.19163	0.000146194	-0.0441334	-1.22093	0.000200164	-0.102294	-1.20602
201526889	chr2:201526889:A:G	5.13501e-07	-1.65623	-2.77775e-10	0.000119657	-1.46536	-2.77775e-10	0.000167834	-1.48448	-2.77775e-10
201527157	chr2:201527157:C:CA	5.61812e-07	-0.433029	-1.13328	5.2314e-05	-1.36953	-0.923196	9.75473e-05	-1.0849	-0.942218
201527705	chr2:201527705:C:T	8.94584e-07	0.136968	-1.23809	0.000140042	-0.118795	-1.18925	0.000186023	-0.177872	-1.20371
201527834	chr2:201527834:G:A	1.64803e-06	-1.40342e-10	-0.490142	0.000391882	-1.40342e-10	-0.279032	0.000580208	-1.40342e-10	-0.244068
201528337	chr2:201528337:G:A	1.78939e-06	-1.40342e-10	-0.40785	0.000429965	-1.40342e-10	-0.186289	0.000637614	-1.40342e-10	-0.149722
201528529	chr2:201528529:G:A	5.47878e-07	-0.461873	-1.12955	5.19796e-05	-1.38231	-0.916827	9.64732e-05	-1.10219	-0.935998
201529788	chr2:201529788:A:G	1.12764e-06	-1.40342e-10	-0.869593	0.000188534	-1.40342e-10	-1.01071	0.000269818	-1.40342e-10	-1.00971
201530296	chr2:201530296:G:GCATC	4.89009e-07	-0.590336	-1.11476	5.01079e-05	-1.44405	-0.891767	9.05349e-05	-1.19009	-0.911632
201530337	chr2:201530337:T:G	5.32734e-07	-0.501788	-1.11767	5.19972e-05	-1.40223	-0.896575	9.56631e-05	-1.13032	-0.916299
201530467	chr2:201530467:C:T	1.72886e-06	-1.40342e-10	-0.442261	0.000414641	-1.40342e-10	-0.22258	0.000614801	-1.40342e-10	-0.186156
201530579	chr2:201530579:TA:T	7.33386e-07	-0.0563044	-1.2435	0.000114879	-0.2987	-1.20741	0.000153686	-0.353665	-1.21888
201530701	chr2:201530701:T:C	5.21507e-07	-0.542436	-1.09832	5.26448e-05	-1.42121	-0.865219	9.60241e-05	-1.15708	-0.88578
201531353	chr2:201531353:C:G	7.13839e-07	-0.0810281	-1.24579	0.000111003	-0.320942	-1.21949	0.000148938	-0.375159	-1.22877
201531533	chr2:201531533:G:A	8.77436e-07	-1.40342e-10	-1.12047	0.000159236	-1.40342e-10	-1.1796	0.000228008	-1.40342e-10	-1.17807
201531882	chr2:201531882:T:A	9.96856e-07	-1.40342e-10	-0.992873	0.000199174	-1.40342e-10	-0.955812	0.000285647	-1.40342e-10	-0.952696
201532063	chr2:201532063:T:G	5.19889e-07	-0.540344	-1.10352	5.22267e-05	-1.42154	-0.872859	9.52526e-05	-1.1576	-0.893318
201532325	chr2:201532325:G:A	4.92993e-07	-0.576722	-1.12026	4.99221e-05	-1.43836	-0.901169	9.04389e-05	-1.18195	-0.920832
201532489	chr2:201532489:T:C	5.08037e-07	-0.556252	-1.11067	5.11934e-05	-1.42896	-0.88542	9.30938e-05	-1.16827	-0.905573
201532913	chr2:201532913:A:T	8.05536e-07	0.0261308	-1.2321	4.09499e-05	-1.29768	-1.23996	5.53391e-05	-1.3538	-1.24017
201532943	chr2:201532943:G:A	1.70419e-06	-1.40342e-10	-0.456631	0.000407892	-1.40342e-10	-0.23899	0.00060461	-1.40342e-10	-0.202871
201533409	chr2:201533409:A:G	5.07523e-07	-0.554394	-1.11354	5.10816e-05	-1.42753	-0.889038	9.29585e-05	-1.16617	-0.909127
201533748	chr2:201533748:T:C	5.34454e-07	-0.488308	-1.12792	5.14155e-05	-1.39684	-0.91321	9.4858e-05	-1.12239	-0.932682
201533764	chr2:201533764:T:C	5.36019e-07	-0.48439	-1.12892	5.14181e-05	-1.39521	-0.914791	9.49229e-05	-1.12018	-0.934207
201533835	chr2:201533835:T:C	2.46777e-06	-1.40342e-10	-0.0864096	0.000637334	-1.40342e-10	0.207301	0.000943018	-1.40342e-10	0.241631
201533926	chr2:201533926:A:G	3.81972e-06	1.27339	-0.922938	0.0294876	4.30687	-0.265137	0.000734855	0.471087	-0.478868
201533976	chr2:201533976:T:A	5.29279e-07	-0.511692	-1.11427	5.19875e-05	-1.40861	-0.890381	9.53881e-05	-1.13898	-0.910519
201534035	chr2:201534035:G:A	5.53806e-07	-0.33481	-1.24585	8.29756e-05	-0.593794	-1.23765	0.000112694	-0.639357	-1.24342
201534122	chr2:201534122:G:A	2.31119e-06	-1.40342e-10	-0.151959	0.000380174	-1.40342e-10	-0.309363	0.000534904	-1.40342e-10	-0.325367
201534269	chr2:201534269:A:G	5.90633e-07	-0.395136	-1.12115	5.45419e-05	-1.34955	-0.901476	0.000102259	-1.05884	-0.921107
201534534	chr2:201534534:T:A	8.11725e-07	-1.40342e-10	-1.19832	0.000149603	-1.40342e-10	-1.24201	0.000213957	-1.40342e-10	-1.24168
201534535	chr2:201534535:C:CCAAAACAAAAAACCTAAACAAAAACAAAAAACAAAAAACTTGGGTTTGAAGA	8.10726e-07	-1.40342e-10	-1.19955	0.000149549	-1.40342e-10	-1.24237	0.000213877	-1.40342e-10	-1.24205
201534967	chr2:201534967:T:C	5.08657e-07	-0.562369	-1.10334	5.17541e-05	-1.43128	-0.872208	9.398e-05	-1.17163	-0.892745
201535163	chr2:201535163:T:C	2.76734e-06	0.0281648	-2.77775e-10	0.000145737	-1.26819	-2.77775e-10	0.000199603	-1.31113	-2.77775e-10
201535513	chr2:201535513:T:C	5.2984e-07	-0.518484	-1.10642	5.2595e-05	-1.40945	-0.877924	9.62932e-05	-1.14161	-0.898444
201535604	chr2:201535604:T:C	5.34564e-07	-0.499099	-1.11693	5.21723e-05	-1.40052	-0.894917	9.58965e-05	-1.12927	-0.914919
201536149	chr2:201536149:G:A	2.75451e-06	1.19873	-1.17521	0.0137924	4.10551	-0.823623	0.000408383	0.361852	-0.957101
201537362	chr2:201537362:A:G	9.8765e-07	-1.40342e-10	-1.00215	0.000222365	-1.40342e-10	-0.845671	0.000326219	-1.40342e-10	-0.819887
201537527	chr2:201537527:AAC:A	5.36152e-07	-0.367867	-1.24519	4.19338e-05	-1.32911	-1.18479	8.00686e-05	-1.03085	-1.19372
201537740	chr2:201537740:T:C	9.04772e-07	-1.40342e-10	-1.0898	0.000162882	-1.40342e-10	-1.15696	0.000233285	-1.40342e-10	-1.15519
201537809	chr2:201537809:A:G	9.395e-07	0.189931	-1.24206	0.000140759	-0.0831406	-1.2198	0.000186871	-0.144687	-1.23235
201538313	chr2:201538313:C:T	7.80098e-07	0.00216475	-1.24022	4.04354e-05	-1.3055	-1.24479	5.46903e-05	-1.36089	-1.24488
201538320	chr2:201538320:C:T	4.9474e-06	1.44979	-0.840652	0.0420609	4.53969	-0.142807	0.000960503	0.616549	-0.356546
201538471	chr2:201538471:C:T	4.87087e-07	-0.471136	-1.2379	4.11436e-05	-1.38112	-1.15181	7.6982e-05	-1.1009	-1.16298
201538637	chr2:201538637:C:A	5.05957e-07	-0.426191	-1.24484	4.05917e-05	-1.35819	-1.18824	7.68074e-05	-1.06956	-1.19659
201538725	chr2:201538725:G:A	8.55162e-07	-1.40342e-10	-1.14619	0.000154472	-1.40342e-10	-1.20998	0.000221007	-1.40342e-10	-1.20926
201538846	chr2:201538846:G:A	2.05704e-06	-1.40342e-10	-0.268454	0.000354083	-1.40342e-10	-0.380461	0.000455188	-1.40342e-10	-0.486745
201539033	chr2:201539033:A:T	4.67571e-07	-0.513359	-1.23657	4.04794e-05	-1.40176	-1.14744	7.50564e-05	-1.13032	-1.15889
201539090	chr2:201539090:A:G	4.45052e-07	-0.560014	-1.23927	3.91973e-05	-1.4248	-1.15658	7.20233e-05	-1.16298	-1.16749
201539174	chr2:201539174:A:G	2.25255e-06	-1.40342e-10	-0.177661	0.000371403	-1.40342e-10	-0.332705	0.000522668	-1.40342e-10	-0.348508
201539320	chr2:201539320:C:T	5.01867e-07	-0.436024	-1.24312	4.02404e-05	-1.36278	-1.19234	7.60551e-05	-1.07581	-1.20019
201540008	chr2:201540008:T:C	7.83016e-07	-1.40342e-10	-1.23433	0.000159375	-1.40342e-10	-1.17873	0.000227271	-1.40342e-10	-1.18131
201540012	chr2:201540012:G:A	4.64492e-07	-0.516204	-1.24033	3.98623e-05	-1.40382	-1.16074	7.39567e-05	-1.13258	-1.1714
201540342	chr2:201540342:A:G	3.73205e-06	1.46377	-1.13653	0.0228805	4.50509	-0.717041	0.00055423	0.590031	-0.879906
201540447	chr2:201540447:T:C	8.55759e-07	0.0978715	-1.24336	0.000129124	-0.166049	-1.22317	0.000172068	-0.224865	-1.2347
201541189	chr2:201541189:A:G	1.05252e-06	-1.40342e-10	-0.938532	0.000215686	-1.40342e-10	-0.876169	0.000307816	-1.40342e-10	-0.877952
201541210	chr2:201541210:A:G	7.93634e-07	-0.213944	-1.00691	5.06923e-05	-1.31907	-1.00515	6.78275e-05	-1.37218	-1.01831
201541892	chr2:201541892:G:A	6.63979e-07	-1.39923	-2.77775e-10	9.869e-05	-1.65801	-2.77775e-10	0.000140273	-1.66386	-2.77775e-10
201542499	chr2:201542499:G:C	5.6941e-07	-1.55288	-2.77775e-10	9.67337e-05	-1.67803	-2.77775e-10	0.000138254	-1.67836	-2.77775e-10
201542644	chr2:201542644:C:T	5.46749e-07	-0.357091	-1.2364	8.00128e-05	-0.621846	-1.24596	0.000116235	-0.606068	-1.24578
201542674	chr2:201542674:T:C	7.83509e-07	-1.40342e-10	-1.2337	0.000149196	-1.40342e-10	-1.24473	0.000213264	-1.40342e-10	-1.24493
201543051	chr2:201543051:T:C	5.96906e-07	-1.20633	-0.299391	7.38945e-05	-1.64795	-0.299406	0.00010335	-1.66924	-0.300092
201543058	chr2:201543058:T:C	3.87687e-06	-1.40342e-10	0.365304	0.000588804	-1.40342e-10	0.128101	0.000853699	-1.40342e-10	0.142124
201543283	chr2:201543283:G:A	1.51608e-07	-1.64237	-1.23381	2.83662e-05	-1.66882	-1.23597	4.04606e-05	-1.67207	-1.23506
201543676	chr2:201543676:A:C	4.84729e-06	1.83395	-1.24525	0.000116042	-0.269888	-1.22615	0.000138264	-0.449851	-1.22844
201543835	chr2:201543835:G:A	5.14479e-06	1.89404	-1.24578	0.000120849	-0.232408	-1.22304	0.000143585	-0.415039	-1.22549
201543876	chr2:201543876:T:C	5.33867e-06	1.93016	-1.24491	0.000123093	-0.209481	-1.22757	0.000146094	-0.39344	-1.22977
201544097	chr2:201544097:G:C	5.10064e-07	-1.66294	-2.77775e-10	9.92958e-05	-1.65189	-2.77775e-10	0.000142893	-1.64536	-2.77775e-10
201544167	chr2:201544167:T:G	5.61336e-06	1.98013	-1.24471	0.000127051	-0.177097	-1.22831	0.000150492	-0.363094	-1.23045
201544234	chr2:201544234:G:A	4.95019e-06	1.85494	-1.24524	0.000117451	-0.257712	-1.22626	0.000139836	-0.438448	-1.22854
201544235	chr2:201544235:T:C	5.25625e-06	1.91494	-1.24525	0.00012206	-0.219281	-1.2262	0.000144948	-0.402596	-1.22848
201544320	chr2:201544320:C:T	1.1063e-06	-1.40342e-10	-0.8887	0.000197248	-1.40342e-10	-0.96553	0.000278919	-1.40342e-10	-0.976532
201544321	chr2:201544321:G:A	5.04877e-06	1.87448	-1.24506	0.000118931	-0.244398	-1.22705	0.000141468	-0.426118	-1.22926
201544742	chr2:201544742:C:T	3.53957e-06	1.28911	-1.01483	0.000192745	-0.0217347	-0.96689	0.000230979	-0.18925	-0.975877
201545332	chr2:201545332:T:C	4.84024e-06	1.83309	-1.24585	0.000116374	-0.270464	-1.22272	0.000138646	-0.450367	-1.22517
201545596	chr2:201545596:T:G	9.23067e-07	-1.40342e-10	-1.06978	0.000162275	-1.40342e-10	-1.1607	0.000232266	-1.40342e-10	-1.15957
201545662	chr2:201545662:A:T	1.24934e-06	-1.40342e-10	-0.767111	0.000248162	-1.40342e-10	-0.735909	0.000353616	-1.40342e-10	-0.739244
201545787	chr2:201545787:G:A	2.53864e-06	1.16537	-1.22347	0.000137765	-0.12617	-1.19828	0.000166796	-0.289703	-1.20098
201545896	chr2:201545896:G:A	4.83717e-06	1.83103	-1.24442	0.000115407	-0.271999	-1.22953	0.000137542	-0.45191	-1.23161
201546470	chr2:201546470:G:A	2.14426e-06	-1.40342e-10	-0.226927	0.000354053	-1.40342e-10	-0.380545	0.000498537	-1.40342e-10	-0.395777
201546709	chr2:201546709:C:T	1.88238e-07	-1.45041	-1.20936	2.80159e-05	-1.67219	-1.24503	4.02947e-05	-1.66647	-1.24476
201547050	chr2:201547050:T:A	4.92206e-06	1.84963	-1.24563	0.000117269	-0.261312	-1.22421	0.00013966	-0.441615	-1.22663
201547230	chr2:201547230:G:T	2.19929e-06	1.02246	-1.22405	0.000124115	-0.229868	-1.19892	0.000151148	-0.387542	-1.20165
201548015	chr2:201548015:G:A	1.9176e-07	-1.5019	-1.13933	2.90693e-05	-1.65893	-1.22138	4.19132e-05	-1.65141	-1.22044
201548333	chr2:201548333:A:G	5.15265e-07	-1.6528	-2.77775e-10	9.95935e-05	-1.6489	-2.77775e-10	0.000141798	-1.65305	-2.77775e-10
201548601	chr2:201548601:C:A	5.13375e-06	1.89168	-1.24556	0.000120544	-0.233335	-1.22465	0.000143596	-0.413427	-1.22702
201549355	chr2:201549355:T:C	7.74045e-07	-1.40342e-10	-1.24585	0.000169907	-1.40342e-10	-1.11474	0.000231891	-1.40342e-10	-1.16119
201549474	chr2:201549474:G:A	2.00025e-07	-1.47712	-1.12192	2.91178e-05	-1.66605	-1.2126	4.19301e-05	-1.65995	-1.2115
201549832	chr2:201549832:C:T	9.88414e-07	0.206605	-1.20798	7.09337e-05	-0.744105	-1.24414	8.65186e-05	-0.904792	-1.2423
201550246	chr2:201550246:G:A	1.73661e-06	-1.40342e-10	-0.437786	0.00030624	-1.40342e-10	-0.525622	0.000439504	-1.40342e-10	-0.521807
201550505	chr2:201550505:C:A	6.41382e-06	2.11438	-1.24564	0.000138492	-0.0950878	-1.2241	0.000163582	-0.283624	-1.22651
201550639	chr2:201550639:A:ATC	9.6547e-07	-1.40342e-10	-1.02486	0.000167882	-1.40342e-10	-1.12673	0.000240339	-1.40342e-10	-1.1254
201550846	chr2:201550846:C:T	6.45006e-06	2.12006	-1.2457	0.000139075	-0.091259	-1.22372	0.000164229	-0.280038	-1.22615
201551925	chr2:201551925:T:G	5.76995e-06	1.99328	-1.23034	0.00012562	-0.172537	-1.2442	0.000149363	-0.356136	-1.24494
201551961	chr2:201551961:T:TTTC	1.68929e-06	-1.40342e-10	-0.465414	0.00029801	-1.40342e-10	-0.552866	0.000427656	-1.40342e-10	-0.549136
201552065	chr2:201552065:C:A	1.91165e-07	-1.51698	-1.12737	2.94016e-05	-1.65352	-1.21542	4.24353e-05	-1.64511	-1.21437
201552221	chr2:201552221:G:GA	8.73465e-07	-1.40342e-10	-1.12501	0.000175649	-1.40342e-10	-1.0815	0.000254318	-1.40342e-10	-1.06887
201552300	chr2:201552300:C:T	3.01011e-06	1.33786	-1.22561	0.000155573	-0.00145228	-1.20142	0.000187691	-0.16859	-1.20407
201553093	chr2:201553093:A:G	2.1809e-06	-1.40342e-10	-0.209985	0.000359805	-1.40342e-10	-0.36443	0.000506582	-1.40342e-10	-0.379768
201553100	chr2:201553100:A:G	1.79806e-07	-1.53662	-1.16898	2.90951e-05	-1.64501	-1.23441	4.20281e-05	-1.63536	-1.23376
201553197	chr2:201553197:C:G	1.16709e-06	-1.40342e-10	-0.835208	0.000190205	-1.40342e-10	-1.00189	0.000274521	-1.40342e-10	-0.992426
201553461	chr2:201553461:C:T	1.86299e-07	-1.53149	-1.13863	2.94181e-05	-1.64737	-1.22102	4.24933e-05	-1.63804	-1.22007
201553565	chr2:201553565:G:A	6.55343e-07	-0.171982	-1.24034	3.80632e-05	-1.36617	-1.24457	5.17214e-05	-1.41692	-1.24466
201554265	chr2:201554265:A:G	6.16476e-06	2.06293	-1.23381	0.000140474	-0.122935	-1.18204	0.000165855	-0.310269	-1.18607
201554644	chr2:201554644:G:T	1.89521e-07	-1.51782	-1.13516	2.92986e-05	-1.65316	-1.21929	4.22855e-05	-1.6447	-1.21831
201554899	chr2:201554899:A:G	1.88693e-07	-1.52233	-1.13503	2.93532e-05	-1.65136	-1.21923	4.23763e-05	-1.64262	-1.21825
201555470	chr2:201555470:G:A	7.85938e-07	-1.40342e-10	-1.2306	0.000186597	-1.40342e-10	-1.02104	0.000251482	-1.40342e-10	-1.08008
201555566	chr2:201555566:C:T	2.22456e-06	0.997326	-1.18749	0.000134156	-0.200609	-1.15038	0.00016367	-0.35528	-1.15432
201555829	chr2:201555829:C:T	1.90239e-07	-1.51513	-1.13406	2.92808e-05	-1.65425	-1.21881	4.22541e-05	-1.64595	-1.2178
201556041	chr2:201556041:A:G	1.90667e-07	-1.50758	-1.13937	2.91236e-05	-1.65704	-1.22141	4.20058e-05	-1.6492	-1.22045
201556081	chr2:201556081:A:G	1.92374e-07	-1.43961	-1.19843	2.8039e-05	-1.67413	-1.24227	4.02995e-05	-1.66928	-1.24184
201556082	chr2:201556082:A:G	1.01522e-06	-1.40342e-10	-0.974622	0.000176577	-1.40342e-10	-1.07623	0.000239668	-1.40342e-10	-1.1282
201556276	chr2:201556276:G:A	1.43743e-06	0.61739	-1.24426	7.37966e-05	-0.70459	-1.24409	9.19813e-05	-0.842511	-1.24336
201556957	chr2:201556957:C:T	1.0733e-06	-1.40342e-10	-0.918989	0.000234301	-1.40342e-10	-0.793388	0.000336375	-1.40342e-10	-0.789227
201557189	chr2:201557189:T:C	7.76319e-07	-1.40342e-10	-1.24292	0.000177245	-1.40342e-10	-1.07246	0.000239197	-1.40342e-10	-1.13017
201557346	chr2:201557346:T:C	7.76319e-07	-1.40342e-10	-1.24292	0.000177245	-1.40342e-10	-1.07246	0.000239197	-1.40342e-10	-1.13017
201557420	chr2:201557420:T:C	1.91185e-07	-1.50838	-1.13586	2.91826e-05	-1.65675	-1.21967	4.20943e-05	-1.64886	-1.21868
201557493	chr2:201557493:C:T	1.89439e-07	-1.50804	-1.14537	2.90466e-05	-1.65687	-1.22422	4.18935e-05	-1.649	-1.22332
201557527	chr2:201557527:A:G	2.39542e-06	1.07289	-1.18905	0.000141342	-0.146474	-1.15234	0.000172027	-0.303523	-1.15628
201557545	chr2:201557545:C:T	1.91148e-07	-1.51393	-1.13049	2.93202e-05	-1.65471	-1.21701	4.23089e-05	-1.64648	-1.21597
201557773	chr2:201557773:A:G	1.9171e-07	-1.51229	-1.1292	2.93223e-05	-1.65532	-1.21632	4.23082e-05	-1.6472	-1.21527
201557986	chr2:201557986:C:G	1.92608e-07	-1.50686	-1.12996	2.92526e-05	-1.65727	-1.21675	4.21936e-05	-1.64948	-1.21571
201558026	chr2:201558026:C:T	1.86501e-07	-1.53228	-1.13676	2.94543e-05	-1.64704	-1.22011	4.25488e-05	-1.63767	-1.21913
201558091	chr2:201558091:G:A	1.78672e-07	-1.54799	-1.16393	2.93354e-05	-1.63932	-1.23188	4.24215e-05	-1.62868	-1.23112
201558435	chr2:201558435:T:C	1.00819e-06	-1.40342e-10	-0.981568	0.000173397	-1.40342e-10	-1.09441	0.000248275	-1.40342e-10	-1.09292
201558672	chr2:201558672:T:C	4.77884e-06	1.68771	-1.11323	0.000142569	-0.325003	-0.965161	0.000171054	-0.48919	-0.976284
201558713	chr2:201558713:G:A	2.18147e-06	0.856151	-1.06588	0.000137841	-0.298158	-1.02573	0.00016822	-0.447476	-1.0347
201558729	chr2:201558729:G:A	1.86344e-07	-1.51742	-1.15247	2.90573e-05	-1.65327	-1.22745	4.19304e-05	-1.64481	-1.22663
201558775	chr2:201558775:G:A	9.73196e-07	0.143096	-1.15999	7.17342e-05	-0.761858	-1.21517	8.83516e-05	-0.916251	-1.20988
201558784	chr2:201558784:A:G	1.93098e-07	-1.50364	-1.13065	2.92103e-05	-1.65838	-1.21709	4.21244e-05	-1.65077	-1.21605
201559152	chr2:201559152:C:T	1.90758e-07	-1.44296	-1.20351	2.80149e-05	-1.67363	-1.24362	4.02705e-05	-1.66857	-1.24327
201559161	chr2:201559161:C:T	1.70782e-06	-1.40342e-10	-0.454505	0.000301264	-1.40342e-10	-0.542007	0.000432337	-1.40342e-10	-0.53825
201559433	chr2:201559433:C:T	1.11311e-06	-0.882567	-2.77775e-10	0.000137718	-1.32479	-2.77775e-10	0.0001936	-1.34166	-2.77775e-10
201559434	chr2:201559434:G:A	1.8788e-07	-1.52505	-1.13663	2.93605e-05	-1.65029	-1.22005	4.23937e-05	-1.64139	-1.21907
201559742	chr2:201559742:G:A	1.83254e-07	-1.5408	-1.1458	2.94469e-05	-1.64305	-1.22436	4.25581e-05	-1.63313	-1.22346
201560039	chr2:201560039:A:G	4.61798e-06	1.78555	-1.24532	0.000120131	-0.254598	-1.20681	0.000143578	-0.430472	-1.2101
201560093	chr2:201560093:C:T	1.88918e-06	0.0186049	-0.372185	0.00347076	2.13366	-0.231527	0.000498331	-0.147009	-0.249181
201560316	chr2:201560316:C:T	4.11797e-06	1.67116	-1.24553	0.000109644	-0.327363	-1.22539	0.000131802	-0.498394	-1.22776
201560387	chr2:201560387:C:T	8.87414e-07	-0.0666421	-1.04253	4.3227e-05	-1.49609	-0.987435	5.99263e-05	-1.52811	-0.986225
201560486	chr2:201560486:T:C	5.23487e-07	-1.63697	-2.77775e-10	0.000125708	-1.41603	-2.77775e-10	0.000177862	-1.42644	-2.77775e-10
201560593	chr2:201560593:T:G	4.76876e-06	1.7989	-1.22654	0.000126295	-0.243605	-1.16776	0.000150632	-0.420388	-1.17222
201560615	chr2:201560615:C:T	1.92735e-07	-1.43271	-1.20345	2.79782e-05	-1.67496	-1.24361	4.0193e-05	-1.67051	-1.24325
201560822	chr2:201560822:G:A	1.92314e-07	-1.5378	-1.10054	3.00943e-05	-1.64471	-1.20095	4.35026e-05	-1.635	-1.19964
201560972	chr2:201560972:A:G	1.89915e-07	-1.5205	-1.13041	2.94007e-05	-1.65197	-1.217	4.24441e-05	-1.64331	-1.21595
201560979	chr2:201560979:C:T	1.88576e-07	-1.52067	-1.1373	2.93009e-05	-1.65198	-1.2204	4.22965e-05	-1.64333	-1.21942
201561077	chr2:201561077:G:A	1.70366e-07	-1.56425	-1.19528	2.93902e-05	-1.62853	-1.2408	4.25069e-05	-1.61733	-1.24045
201561190	chr2:201561190:G:A	1.89566e-07	-1.51549	-1.13725	2.92411e-05	-1.65405	-1.22037	4.21969e-05	-1.64572	-1.21939
201561294	chr2:201561294:G:A	1.86943e-07	-1.52172	-1.14495	2.9206e-05	-1.65159	-1.22403	4.21592e-05	-1.64288	-1.22312
201561340	chr2:201561340:T:C	1.84867e-07	-1.52843	-1.14941	2.92303e-05	-1.6487	-1.22609	4.22105e-05	-1.63956	-1.22523
201561632	chr2:201561632:A:G	1.88186e-07	-1.5253	-1.13475	2.93931e-05	-1.65007	-1.21916	4.2443e-05	-1.64113	-1.21816
201561744	chr2:201561744:C:T	1.81168e-07	-1.54397	-1.15408	2.93887e-05	-1.64118	-1.2282	4.24801e-05	-1.63103	-1.22739
201561930	chr2:201561930:C:T	1.84311e-07	-1.55046	-1.1304	2.98258e-05	-1.63765	-1.21697	4.31412e-05	-1.62705	-1.21593
201561936	chr2:201561936:C:T	8.17524e-07	-1.40342e-10	-1.1912	0.000162222	-1.40342e-10	-1.16102	0.000234048	-1.40342e-10	-1.15193
201562025	chr2:201562025:A:G	2.00185e-06	0.885311	-1.18096	0.000124399	-0.284067	-1.14243	0.000152158	-0.435988	-1.14655
201562042	chr2:201562042:CA:C	1.86534e-07	-1.53307	-1.13579	2.94811e-05	-1.6466	-1.21964	4.25905e-05	-1.63717	-1.21865
201562218	chr2:201562218:T:C	2.02158e-07	-1.4833	-1.10512	2.94282e-05	-1.66447	-1.20357	4.23978e-05	-1.65802	-1.20234
201562426	chr2:201562426:A:T	1.91221e-07	-1.50509	-1.13896	2.91064e-05	-1.65785	-1.22119	4.19755e-05	-1.65014	-1.22023
201562428	chr2:201562428:C:G	3.92844e-06	1.62428	-1.24576	0.000108068	-0.356812	-1.21042	0.000129777	-0.528067	-1.21357
201562439	chr2:201562439:A:G	1.8602e-07	-1.53629	-1.13533	2.95367e-05	-1.64498	-1.21938	4.26821e-05	-1.63529	-1.21839
201562841	chr2:201562841:C:T	7.76042e-07	-0.0217678	-1.2215	6.17103e-05	-0.88142	-1.24612	7.65066e-05	-1.02445	-1.24563
201562848	chr2:201562848:A:G	8.39918e-07	0.0593411	-1.22351	6.56486e-05	-0.819516	-1.24616	8.0794e-05	-0.969666	-1.24589
201563597	chr2:201563597:A:C	2.00261e-06	0.890556	-1.18583	0.000123269	-0.287019	-1.1486	0.000150913	-0.438205	-1.15255
201563742	chr2:201563742:A:G	2.02857e-06	0.901361	-1.18375	0.000124511	-0.279555	-1.14604	0.00015234	-0.431275	-1.15007
201563785	chr2:201563785:A:G	1.6448e-06	-1.40342e-10	-0.492102	0.000282795	-1.40342e-10	-0.605271	0.000368339	-1.40342e-10	-0.698451
201563992	chr2:201563992:AAAT:A	2.22434e-06	-1.40342e-10	-0.190263	0.000366368	-1.40342e-10	-0.346354	0.00051575	-1.40342e-10	-0.361832
201564149	chr2:201564149:T:A	1.85357e-07	-1.52325	-1.15195	2.913e-05	-1.65095	-1.22728	4.2051e-05	-1.64214	-1.22643
201564348	chr2:201564348:T:A	3.13169e-06	1.39549	-1.24364	9.49227e-05	-0.49915	-1.19778	0.000115092	-0.660281	-1.20145
201564711	chr2:201564711:T:C	1.84277e-07	-1.53341	-1.14763	2.93205e-05	-1.6464	-1.22531	4.23556e-05	-1.63694	-1.22442
201564886	chr2:201564886:T:C	2.51458e-06	1.17722	-1.24484	8.25063e-05	-0.633865	-1.20325	0.000101092	-0.78468	-1.20674
201564889	chr2:201564889:T:C	1.89302e-07	-1.51524	-1.13889	2.92132e-05	-1.65417	-1.2212	4.21553e-05	-1.64586	-1.22023
201565021	chr2:201565021:CAAGA:C	4.6207e-06	1.76617	-1.22535	0.00010041	-0.4774	-1.16333	0.000120097	-0.651059	-1.1681
201565861	chr2:201565861:G:A	1.90295e-07	-1.51399	-1.13491	2.92525e-05	-1.65474	-1.21929	4.22083e-05	-1.64655	-1.21829
201566160	chr2:201566160:C:G	1.88183e-07	-1.52803	-1.13203	2.94661e-05	-1.64891	-1.21784	4.25566e-05	-1.63981	-1.21681
201566226	chr2:201566226:A:G	1.92996e-07	-1.4375	-1.1973	2.80397e-05	-1.67439	-1.24198	4.02964e-05	-1.66967	-1.24152
201566280	chr2:201566280:C:T	5.03136e-06	1.86945	-1.24349	9.99507e-05	-0.413865	-1.23145	0.000119255	-0.592688	-1.2335
201566439	chr2:201566439:A:G	1.97338e-06	-1.40342e-10	-0.309976	0.000330099	-1.40342e-10	-0.450599	0.000464928	-1.40342e-10	-0.465573
201566545	chr2:201566545:T:C	1.96881e-07	-1.49878	-1.1161	2.93823e-05	-1.65996	-1.20964	4.23666e-05	-1.65263	-1.20847
201566633	chr2:201566633:C:CT	1.898e-07	-1.51083	-1.14068	2.91366e-05	-1.65587	-1.22212	4.20324e-05	-1.64785	-1.22116
201566964	chr2:201566964:T:C	1.8754e-07	-1.45835	-1.20514	2.80726e-05	-1.6712	-1.244	4.0391e-05	-1.66517	-1.24367
201566982	chr2:201566982:C:G	1.84539e-07	-1.52055	-1.15907	2.90084e-05	-1.65207	-1.23033	4.18648e-05	-1.64344	-1.22957
201567118	chr2:201567118:T:C	1.93801e-07	-1.48627	-1.14438	2.88572e-05	-1.66379	-1.22384	4.15655e-05	-1.65721	-1.22297
201567158	chr2:201567158:T:C	1.44964e-06	0.561146	-1.17955	9.80671e-05	-0.523507	-1.14083	0.00012175	-0.660613	-1.14487
201567446	chr2:201567446:C:G	4.29237e-06	1.56357	-1.09645	0.000134984	-0.404958	-0.939878	0.00016282	-0.563314	-0.951497
201567608	chr2:201567608:G:A	2.28222e-06	-1.40342e-10	-0.164575	0.000374994	-1.40342e-10	-0.323082	0.000527753	-1.40342e-10	-0.338825
201567664	chr2:201567664:C:G	1.86451e-07	-1.53207	-1.13724	2.94449e-05	-1.64711	-1.22036	4.25341e-05	-1.63776	-1.21939
201567784	chr2:201567784:A:G	1.84485e-07	-1.54287	-1.13704	2.96048e-05	-1.64182	-1.22023	4.27954e-05	-1.63176	-1.21926
201567793	chr2:201567793:C:T	4.82576e-06	1.83034	-1.24609	9.8874e-05	-0.442485	-1.21366	0.000118074	-0.619455	-1.21668
201568125	chr2:201568125:G:A	1.89582e-07	-1.51842	-1.13424	2.93162e-05	-1.65298	-1.21887	4.23128e-05	-1.64449	-1.21788
201568781	chr2:201568781:G:A	2.12222e-06	-1.40342e-10	-0.237262	0.000365002	-1.40342e-10	-0.35009	0.000468254	-1.40342e-10	-0.458443
201568806	chr2:201568806:A:G	1.88693e-07	-1.5118	-1.14555	2.90845e-05	-1.65546	-1.22433	4.19583e-05	-1.64736	-1.22342
201569670	chr2:201569670:C:T	4.97183e-06	1.85904	-1.24497	0.000101383	-0.427299	-1.20379	0.000120981	-0.604554	-1.20727
201569730	chr2:201569730:A:G	3.32794e-06	1.45441	-1.24178	9.8628e-05	-0.467614	-1.19102	0.000119386	-0.630232	-1.19486
201570093	chr2:201570093:G:A	1.89252e-07	-1.51191	-1.14248	2.91265e-05	-1.65547	-1.22288	4.202e-05	-1.64738	-1.22193
201570517	chr2:201570517:T:C	1.82972e-07	-1.53215	-1.156	2.91978e-05	-1.6471	-1.2288	4.21702e-05	-1.63775	-1.22799
201570629	chr2:201570629:G:A	1.66809e-05	3.03257	-1.20803	7.68522e-05	-0.886195	-1.02191	0.000132718	-0.693311	-1.02592
201570687	chr2:201570687:C:CA	1.13165e-06	-1.40342e-10	-0.866047	0.000195138	-1.40342e-10	-0.976286	0.000261875	-1.40342e-10	-1.03959
201571150	chr2:201571150:A:C	1.84779e-07	-1.52589	-1.15243	2.91664e-05	-1.64987	-1.22711	4.21101e-05	-1.64091	-1.22626
201571250	chr2:201571250:C:T	1.8257e-07	-1.53001	-1.16033	2.91123e-05	-1.64815	-1.23068	4.20385e-05	-1.63895	-1.22992
201571532	chr2:201571532:A:G	8.80239e-07	-1.40342e-10	-1.11728	0.000176895	-1.40342e-10	-1.07443	0.0002559	-1.40342e-10	-1.06267
201571961	chr2:201571961:T:A	1.8537e-07	-1.44666	-1.22846	2.79719e-05	-1.67316	-1.24564	4.01966e-05	-1.66789	-1.24578
201572059	chr2:201572059:T:A	1.8523e-07	-1.5296	-1.14628	2.9284e-05	-1.64825	-1.2247	4.22919e-05	-1.63906	-1.2238
201572268	chr2:201572268:T:C	3.23421e-06	1.40538	-1.22132	0.000101755	-0.487915	-1.13951	0.000123002	-0.649934	-1.14532
201572395	chr2:201572395:C:T	8.91827e-07	-1.40342e-10	-1.10421	0.000152763	-1.40342e-10	-1.22111	0.000218231	-1.40342e-10	-1.2219
201572804	chr2:201572804:T:C	4.39435e-06	-1.40342e-10	0.490595	0.000660774	-1.40342e-10	0.24342	0.000957797	-1.40342e-10	0.257182
201572808	chr2:201572808:T:C	5.13728e-07	-1.65578	-2.77775e-10	9.88981e-05	-1.6559	-2.77775e-10	0.000142297	-1.64954	-2.77775e-10
201573370	chr2:201573370:T:C	1.87661e-07	-1.51444	-1.1484	2.90712e-05	-1.65457	-1.22567	4.19436e-05	-1.64634	-1.22479
201573549	chr2:201573549:C:T	1.8523e-07	-1.53028	-1.14561	2.93016e-05	-1.64796	-1.22439	4.23193e-05	-1.63873	-1.22349
201573626	chr2:201573626:C:T	1.87881e-07	-1.51989	-1.14178	2.92236e-05	-1.65243	-1.22259	4.21803e-05	-1.64385	-1.22165
201573712	chr2:201573712:T:C	1.81655e-07	-1.53329	-1.16208	2.91163e-05	-1.64728	-1.23141	4.20502e-05	-1.63792	-1.23067
201575748	chr2:201575748:A:G	9.943e-07	-1.40342e-10	-0.995439	0.000182606	-1.40342e-10	-1.04266	0.000260385	-1.40342e-10	-1.04529
201576170	chr2:201576170:A:G	5.05633e-07	-1.67167	-2.77775e-10	0.000110572	-1.54432	-2.77775e-10	0.000155844	-1.5586	-2.77775e-10
201577073	chr2:201577073:C:T	1.62266e-06	0.672076	-1.17773	8.62446e-05	-0.569906	-1.2229	0.000103548	-0.750728	-1.21669
201577166	chr2:201577166:T:C	1.94114e-06	-1.40342e-10	-0.326447	0.000323286	-1.40342e-10	-0.471456	0.000455597	-1.40342e-10	-0.485845
201577347	chr2:201577347:T:C	9.76735e-07	-1.40342e-10	-1.01326	0.00017139	-1.40342e-10	-1.10605	0.000233863	-1.40342e-10	-1.15272
201578010	chr2:201578010:G:A	9.08867e-07	-1.40342e-10	-1.08528	0.000185138	-1.40342e-10	-1.02889	0.000268107	-1.40342e-10	-1.01607
201578159	chr2:201578159:T:C	7.79366e-07	-1.40342e-10	-1.239	0.00015741	-1.40342e-10	-1.19114	0.000224538	-1.40342e-10	-1.19341
201578301	chr2:201578301:GAA:G	1.31264e-06	-1.40342e-10	-0.717685	0.000215216	-1.40342e-10	-0.878351	0.000307926	-1.40342e-10	-0.877594
201579833	chr2:201579833:G:T	9.20184e-07	-1.40342e-10	-1.07291	0.000162411	-1.40342e-10	-1.15986	0.000232457	-1.40342e-10	-1.15875
201580886	chr2:201580886:C:G	8.75113e-07	-1.12313	-2.77775e-10	0.000332759	-0.442573	-2.77775e-10	0.000498694	-0.395462	-2.77775e-10
201580915	chr2:201580915:A:C	2.46091e-07	-1.15472	-1.23706	3.28889e-05	-1.66297	-1.09389	4.57049e-05	-1.66015	-1.1251
201582286	chr2:201582286:C:T	7.91043e-06	2.22993	-1.15147	0.000129691	-0.367273	-1.01756	0.000155335	-0.534054	-1.02781
201582781	chr2:201582781:T:C	1.73542e-06	-1.40342e-10	-0.438474	0.000294271	-1.40342e-10	-0.565493	0.000415119	-1.40342e-10	-0.578889
201583248	chr2:201583248:CATG:C	9.06482e-07	-1.40342e-10	-1.08791	0.000160167	-1.40342e-10	-1.17377	0.000229052	-1.40342e-10	-1.17351
201584252	chr2:201584252:T:C	1.90266e-07	-1.41149	-1.23757	2.79564e-05	-1.67698	-1.24237	4.00792e-05	-1.67383	-1.24277
201584594	chr2:201584594:C:T	5.25263e-07	-1.63358	-2.77775e-10	9.74941e-05	-1.6702	-2.77775e-10	0.000139926	-1.66634	-2.77775e-10
201584639	chr2:201584639:C:T	3.30767e-06	-1.40342e-10	0.20652	0.000528912	-1.40342e-10	0.0208292	0.0007684	-1.40342e-10	0.0368558
201584662	chr2:201584662:A:C	1.66591e-06	0.536822	-1.01617	7.71616e-05	-0.816108	-1.08798	9.58505e-05	-0.962791	-1.08187
201585838	chr2:201585838:G:A	2.43697e-07	-1.16352	-1.23803	3.27343e-05	-1.66463	-1.09694	4.55003e-05	-1.66198	-1.12776
201586016	chr2:201586016:G:C	4.58804e-06	1.66553	-1.13181	0.000115363	-0.542859	-0.959046	0.000140594	-0.69089	-0.970689
201586201	chr2:201586201:G:A	4.78261e-07	-0.548115	-1.17921	3.40431e-05	-1.49745	-1.22492	5.0435e-05	-1.46199	-1.22478
201586319	chr2:201586319:G:A	4.35474e-07	-0.614592	-1.20645	4.26368e-05	-1.45621	-1.04106	6.06535e-05	-1.44112	-1.06115
201586748	chr2:201586748:GACTT:G	9.08246e-06	2.02488	-0.80826	0.000170626	-0.525825	-0.584696	0.000205228	-0.677802	-0.605529
201587261	chr2:201587261:G:A	2.41073e-07	-1.16771	-1.24467	2.93981e-05	-1.65102	-1.21804	4.20922e-05	-1.64294	-1.22465
201587476	chr2:201587476:G:A	6.42055e-07	-0.479325	-0.953479	6.3028e-05	-1.18023	-0.926186	8.2218e-05	-1.28094	-0.917139
201587801	chr2:201587801:C:T	1.34306e-06	-1.40342e-10	-0.694776	0.00031005	-1.40342e-10	-0.513259	0.00043566	-1.40342e-10	-0.530592
201587872	chr2:201587872:A:G	1.86259e-06	-1.40342e-10	-0.367757	0.000433284	-1.40342e-10	-0.178598	0.000613499	-1.40342e-10	-0.188275
201588022	chr2:201588022:AAAGCCC:A	1.2522e-06	-1.40342e-10	-0.764818	0.000285894	-1.40342e-10	-0.594373	0.000402118	-1.40342e-10	-0.610709
201588069	chr2:201588069:AAAG:A	3.48088e-06	-1.40342e-10	0.257563	0.000627374	-1.40342e-10	0.19155	0.000905991	-1.40342e-10	0.201575
201588791	chr2:201588791:T:C	1.01702e-06	-1.40342e-10	-0.972845	0.000225987	-1.40342e-10	-0.829517	0.000319394	-1.40342e-10	-0.84103
201589103	chr2:201589103:G:A	1.83789e-06	-1.40342e-10	-0.381107	0.000426924	-1.40342e-10	-0.193387	0.000604511	-1.40342e-10	-0.203034
201589233	chr2:201589233:T:G	7.73869e-07	-1.40342e-10	-1.24608	0.000149222	-1.40342e-10	-1.24456	0.000213172	-1.40342e-10	-1.24536
201589298	chr2:201589298:A:C	1.87338e-06	-1.40342e-10	-0.36198	0.000436046	-1.40342e-10	-0.172245	0.000617391	-1.40342e-10	-0.181952
201589370	chr2:201589370:G:A	1.7775e-05	3.09279	-1.20472	8.40707e-05	-0.819363	-0.998972	0.000147692	-0.609024	-1.0033
201589467	chr2:201589467:T:G	8.04145e-07	-1.40342e-10	-1.2077	0.000188163	-1.40342e-10	-1.01268	0.000268726	-1.40342e-10	-1.01376
201589822	chr2:201589822:C:T	1.86652e-06	-1.40342e-10	-0.365646	0.000434281	-1.40342e-10	-0.176302	0.000614871	-1.40342e-10	-0.186042
201589939	chr2:201589939:A:G	8.88162e-07	-1.40342e-10	-1.10832	0.000180472	-1.40342e-10	-1.05442	0.000261112	-1.40342e-10	-1.0425
201589990	chr2:201589990:T:C	1.35185e-06	-1.40342e-10	-0.688252	0.000312452	-1.40342e-10	-0.505542	0.000439003	-1.40342e-10	-0.522949
201590280	chr2:201590280:C:T	1.88057e-06	-0.358149	-2.77775e-10	0.000734069	0.348611	-2.77775e-10	0.00110326	0.398573	-2.77775e-10
201590344	chr2:201590344:C:T	7.74482e-07	-1.40342e-10	-1.24528	0.000148983	-1.40342e-10	-1.24616	0.000213001	-1.40342e-10	-1.24616
201590752	chr2:201590752:T:A	1.57852e-06	0.519057	-1.05229	8.3541e-05	-0.797257	-1.0274	0.000103443	-0.948735	-1.0197
201590791	chr2:201590791:G:C	1.28225e-06	-1.40342e-10	-0.741107	0.000293864	-1.40342e-10	-0.566876	0.000413191	-1.40342e-10	-0.583543
201590812	chr2:201590812:T:C	1.99995e-07	-1.35761	-1.24157	2.78551e-05	-1.67724	-1.24573	3.98382e-05	-1.67647	-1.24615
201591077	chr2:201591077:G:A	2.16823e-07	-1.28814	-1.23025	2.97884e-05	-1.67236	-1.18351	4.23327e-05	-1.66846	-1.19344
201591365	chr2:201591365:C:G	1.34219e-06	-1.40342e-10	-0.695422	0.000309818	-1.40342e-10	-0.514007	0.00043534	-1.40342e-10	-0.531328
201591404	chr2:201591404:G:A	1.07554e-06	0.0989384	-1.01584	7.86281e-05	-0.89482	-0.990443	9.907e-05	-1.0296	-0.98203
201591428	chr2:201591428:A:G	1.0151e-06	-1.40342e-10	-0.974732	0.000225454	-1.40342e-10	-0.831877	0.000318652	-1.40342e-10	-0.843354
201591511	chr2:201591511:A:G	6.94356e-07	-0.114913	-1.23958	4.02032e-05	-1.3123	-1.24374	5.45231e-05	-1.365	-1.24383
201591526	chr2:201591526:T:G	7.6992e-07	-1.25119	-2.77775e-10	0.00010215	-1.62355	-2.77775e-10	0.000144458	-1.63447	-2.77775e-10
201591922	chr2:201591922:C:T	7.88797e-07	-1.40342e-10	-1.22697	0.00015067	-1.40342e-10	-1.2349	0.000215998	-1.40342e-10	-1.23218
201592209	chr2:201592209:A:C	0.00016365	5.03094	-0.922935	0.000339193	0.277667	-0.701091	0.000362648	0.00516511	-0.719185
201592280	chr2:201592280:C:T	1.9535e-07	-1.41139	-1.2113	3.06537e-05	-1.67745	-1.14979	4.32509e-05	-1.6783	-1.16214
201592393	chr2:201592393:T:C	7.96973e-07	-1.40342e-10	-1.21666	0.000184032	-1.40342e-10	-1.03489	0.000262737	-1.40342e-10	-1.0363
201592870	chr2:201592870:C:T	5.02737e-06	1.4737	-0.848522	0.000133105	-0.733116	-0.625741	0.00016203	-0.874304	-0.64537
201593290	chr2:201593290:T:C	2.39761e-06	-1.40342e-10	-0.115251	0.000571489	-1.40342e-10	0.0982534	0.000808204	-1.40342e-10	0.0873606
201593341	chr2:201593341:G:C	7.7859e-07	-1.40342e-10	-1.23999	0.000148992	-1.40342e-10	-1.2461	0.000213019	-1.40342e-10	-1.24607
201594044	chr2:201594044:T:C	7.99676e-07	-1.40342e-10	-1.21327	0.000149145	-1.40342e-10	-1.24508	0.000213269	-1.40342e-10	-1.2449
201594630	chr2:201594630:T:C	1.5468e-06	-1.40342e-10	-0.553537	0.000262464	-1.40342e-10	-0.679877	0.000366923	-1.40342e-10	-0.702302
201594953	chr2:201594953:T:C	1.85812e-06	-1.40342e-10	-0.370158	0.000432166	-1.40342e-10	-0.181184	0.000611895	-1.40342e-10	-0.190893
201595239	chr2:201595239:G:A	1.89165e-06	-1.40342e-10	-0.352273	0.000440977	-1.40342e-10	-0.161	0.000624277	-1.40342e-10	-0.170861
201595312	chr2:201595312:C:T	1.96855e-06	-1.40342e-10	-0.312424	0.000460471	-1.40342e-10	-0.117742	0.000651787	-1.40342e-10	-0.127736
201595326	chr2:201595326:C:A	6.0951e-07	-0.534941	-0.949882	6.12495e-05	-1.20994	-0.925093	8.01298e-05	-1.30808	-0.915727
201595644	chr2:201595644:G:A	2.74351e-07	-1.09524	-1.18784	3.3128e-05	-1.63051	-1.1191	4.70763e-05	-1.62283	-1.13285
201595664	chr2:201595664:G:A	2.61167e-07	-1.0904	-1.24192	3.01224e-05	-1.62855	-1.21617	4.30809e-05	-1.62146	-1.22292
201595881	chr2:201595881:G:A	2.4666e-07	-1.15644	-1.23303	2.87867e-05	-1.64404	-1.24604	4.13479e-05	-1.64017	-1.24527
201595939	chr2:201595939:A:G	2.22985e-07	-1.24542	-1.24495	2.83171e-05	-1.66365	-1.24288	4.05141e-05	-1.66111	-1.24469
201596228	chr2:201596228:T:G	2.1727e-07	-1.31422	-1.20212	3.12381e-05	-1.67555	-1.1328	4.41872e-05	-1.67272	-1.1463
201596255	chr2:201596255:T:A	2.15787e-07	-1.27711	-1.24607	2.8258e-05	-1.66911	-1.23951	4.03705e-05	-1.66709	-1.24227
201596256	chr2:201596256:G:T	2.1582e-07	-1.27719	-1.24585	2.82199e-05	-1.66915	-1.24082	4.03291e-05	-1.66713	-1.24325
201596257	chr2:201596257:G:A	7.94117e-07	-1.40342e-10	-1.22025	0.000151484	-1.40342e-10	-1.22951	0.000217294	-1.40342e-10	-1.2262
201596615	chr2:201596615:C:T	7.84355e-07	-1.40342e-10	-1.23262	0.000175429	-1.40342e-10	-1.08276	0.000250499	-1.40342e-10	-1.084
201596624	chr2:201596624:A:G	1.86244e-06	-1.40342e-10	-0.367836	0.000433221	-1.40342e-10	-0.178745	0.000613388	-1.40342e-10	-0.188457
201597309	chr2:201597309:G:A	1.32061e-06	-0.10528	-0.606351	0.00218827	1.92471	-0.483836	0.000421834	-0.0644036	-0.498438
201597483	chr2:201597483:C:T	7.46839e-07	-0.0549237	-1.22671	4.2902e-05	-1.27449	-1.21658	5.80429e-05	-1.33005	-1.21622
201597537	chr2:201597537:C:T	2.5028e-07	-1.19438	-1.18052	3.26729e-05	-1.65562	-1.10782	4.63234e-05	-1.65018	-1.12162
201597748	chr2:201597748:G:A	2.16347e-07	-1.2755	-1.2451	2.81752e-05	-1.66886	-1.24269	4.02929e-05	-1.66677	-1.24451
201598177	chr2:201598177:C:T	2.3448e-07	-1.22643	-1.21367	3.10482e-05	-1.66341	-1.15104	4.41095e-05	-1.65751	-1.16327
201598792	chr2:201598792:G:C	2.36683e-07	-1.18683	-1.24392	2.92083e-05	-1.65466	-1.22088	4.17424e-05	-1.64756	-1.22837
201599254	chr2:201599254:T:C	2.72857e-07	-1.08145	-1.20708	3.20679e-05	-1.62681	-1.15533	4.56302e-05	-1.61878	-1.1681
201599357	chr2:201599357:T:C	5.15125e-07	-1.65307	-2.77775e-10	0.000120663	-1.45699	-2.77775e-10	0.000167676	-1.48542	-2.77775e-10
201599402	chr2:201599402:T:A	4.33674e-07	-0.579025	-1.24616	3.36521e-05	-1.48867	-1.24525	4.63648e-05	-1.52572	-1.24519
201599750	chr2:201599750:A:G	6.50945e-06	-1.40342e-10	0.883531	0.00116354	-1.40342e-10	0.809227	0.00168386	-1.40342e-10	0.82139
201599922	chr2:201599922:G:A	2.2479e-07	-1.29661	-1.1857	3.18738e-05	-1.67339	-1.11482	4.50441e-05	-1.6708	-1.12901
201600131	chr2:201600131:A:G	2.31599e-07	-1.26386	-1.18862	3.18702e-05	-1.66901	-1.11931	4.50624e-05	-1.6656	-1.13381
201600392	chr2:201600392:C:T	2.33424e-07	-1.23344	-1.21119	3.09425e-05	-1.66375	-1.15411	4.3879e-05	-1.65958	-1.16644
201600439	chr2:201600439:G:A	1.34157e-06	-1.40342e-10	-0.695882	0.000309243	-1.40342e-10	-0.515867	0.00043456	-1.40342e-10	-0.533121
201601073	chr2:201601073:C:T	1.37395e-06	-1.40342e-10	-0.672031	0.000318074	-1.40342e-10	-0.487709	0.000447142	-1.40342e-10	-0.504578
201601311	chr2:201601311:TGTGTGG:T	1.02526e-06	-1.40342e-10	-0.96478	0.00020466	-1.40342e-10	-0.928642	0.000296595	-1.40342e-10	-0.915087
201601328	chr2:201601328:AGACT:A	7.87346e-07	-1.40342e-10	-1.22881	0.000153216	-1.40342e-10	-1.21814	0.000218237	-1.40342e-10	-1.22187
201601458	chr2:201601458:A:G	1.66377e-07	-1.54714	-1.23608	3.10115e-05	-1.62161	-1.19402	4.34352e-05	-1.62596	-1.21023
201601558	chr2:201601558:C:CT	7.92993e-07	-1.40342e-10	-1.22166	0.000151313	-1.40342e-10	-1.23064	0.000216982	-1.40342e-10	-1.22764
201601941	chr2:201601941:T:G	7.73821e-07	-1.40342e-10	-1.24614	0.000149159	-1.40342e-10	-1.24498	0.000213111	-1.40342e-10	-1.24564
201602397	chr2:201602397:C:A	6.18037e-07	-1.47093	-2.77775e-10	0.000238277	-0.776557	-2.77775e-10	0.000326614	-0.818675	-2.77775e-10
201603665	chr2:201603665:G:A	8.0152e-07	-1.40342e-10	-1.21097	0.000149013	-1.40342e-10	-1.24596	0.000213134	-1.40342e-10	-1.24553
201603698	chr2:201603698:T:A	1.77128e-07	-1.4914	-1.2292	3.00778e-05	-1.64861	-1.1976	4.21377e-05	-1.65144	-1.21507
201603773	chr2:201603773:T:C	2.28733e-07	-1.26915	-1.19577	3.17532e-05	-1.67093	-1.12107	4.49175e-05	-1.66685	-1.13577
201603892	chr2:201603892:C:T	9.87064e-07	-1.40342e-10	-1.00274	0.00020495	-1.40342e-10	-0.927228	0.000297583	-1.40342e-10	-0.911761
201603909	chr2:201603909:T:C	3.9704e-07	-1.01186	-0.901579	4.11167e-05	-1.67036	-0.863215	5.85571e-05	-1.67544	-0.862016
201604218	chr2:201604218:C:T	4.18504e-07	-0.832455	-1.02834	4.16513e-05	-1.51987	-1.00079	5.68192e-05	-1.57438	-0.993195
201604220	chr2:201604220:G:A	7.88098e-07	-1.40342e-10	-1.22786	0.00014963	-1.40342e-10	-1.24183	0.00021397	-1.40342e-10	-1.24162
201604395	chr2:201604395:G:A	2.57739e-07	-1.15314	-1.19239	3.23717e-05	-1.6466	-1.12611	4.58537e-05	-1.64098	-1.14101
201604638	chr2:201604638:C:T	9.575e-07	-1.40342e-10	-1.03315	0.000197877	-1.40342e-10	-0.962345	0.000287047	-1.40342e-10	-0.947808
201604749	chr2:201604749:A:G	1.02211e-06	-1.40342e-10	-0.967857	0.000213272	-1.40342e-10	-0.887425	0.000309931	-1.40342e-10	-0.871104
201604805	chr2:201604805:C:T	7.89869e-07	-1.40342e-10	-1.22561	0.000156266	-1.40342e-10	-1.19844	0.000223636	-1.40342e-10	-1.19743
201604845	chr2:201604845:T:C	7.83028e-07	-1.40342e-10	-1.23431	0.000172622	-1.40342e-10	-1.09889	0.000246666	-1.40342e-10	-1.09942
201606255	chr2:201606255:G:A	2.64258e-07	-1.16676	-1.15379	3.4144e-05	-1.6498	-1.0696	4.82232e-05	-1.6445	-1.08712
201606479	chr2:201606479:G:A	7.8359e-07	-1.40342e-10	-1.23359	0.000149291	-1.40342e-10	-1.24409	0.000213391	-1.40342e-10	-1.24433
201606487	chr2:201606487:A:T	1.30274e-06	0.201715	-0.926965	6.65316e-05	-1.33396	-0.718351	8.69575e-05	-1.40619	-0.735842
201606520	chr2:201606520:T:C	2.68055e-07	-1.14278	-1.16351	3.3876e-05	-1.64381	-1.08347	4.78937e-05	-1.638	-1.10048
201606693	chr2:201606693:G:A	2.27956e-06	0.770167	-0.935908	8.55646e-05	-1.06831	-0.732409	0.000107644	-1.17905	-0.749578
201607023	chr2:201607023:GAGAA:G	1.40693e-06	-1.40342e-10	-0.648311	0.000242377	-1.40342e-10	-0.759498	0.000340237	-1.40342e-10	-0.777812
201607548	chr2:201607548:A:G	8.15988e-07	-1.40342e-10	-1.19308	0.000149462	-1.40342e-10	-1.24295	0.00021397	-1.40342e-10	-1.24162
201607766	chr2:201607766:C:T	7.79769e-07	-1.40342e-10	-1.23848	0.000149031	-1.40342e-10	-1.24584	0.000213082	-1.40342e-10	-1.24578
201608002	chr2:201608002:T:C	2.64879e-07	-1.15028	-1.16792	3.3616e-05	-1.64556	-1.08943	4.75375e-05	-1.63985	-1.10609
201608213	chr2:201608213:T:C	8.37414e-07	-1.40342e-10	-1.16716	0.000176183	-1.40342e-10	-1.07847	0.000252057	-1.40342e-10	-1.0778
201608355	chr2:201608355:A:G	2.19039e-07	-1.32203	-1.1862	3.20898e-05	-1.6765	-1.10496	4.52894e-05	-1.67423	-1.12015
201609128	chr2:201609128:A:T	2.61701e-07	-1.15236	-1.17792	3.31238e-05	-1.64607	-1.10367	4.68757e-05	-1.64045	-1.11951
201609642	chr2:201609642:A:C	8.25248e-07	-1.40342e-10	-1.1818	0.000163618	-1.40342e-10	-1.15246	0.000234101	-1.40342e-10	-1.1517
201609726	chr2:201609726:T:C	2.19312e-07	-1.34667	-1.16031	3.32414e-05	-1.67776	-1.06844	4.67971e-05	-1.67627	-1.08536
201609894	chr2:201609894:CA:C	2.65153e-06	0.806853	-0.821441	0.00010109	-1.04032	-0.593664	0.000126184	-1.15704	-0.612676
201610148	chr2:201610148:T:C	8.72826e-07	-1.40342e-10	-1.12574	0.000155074	-1.40342e-10	-1.20609	0.000221632	-1.40342e-10	-1.20644
201610149	chr2:201610149:T:TGAA	4.93206e-07	-0.489637	-1.20692	3.55984e-05	-1.45932	-1.21837	4.89127e-05	-1.49882	-1.2186
201610183	chr2:201610183:G:A	2.24521e-07	-1.32235	-1.16116	3.3259e-05	-1.67639	-1.06928	4.68741e-05	-1.67405	-1.08593
201610299	chr2:201610299:T:C	2.6789e-07	-1.17176	-1.13514	3.49252e-05	-1.65033	-1.04645	4.92742e-05	-1.64502	-1.06504
201610445	chr2:201610445:G:A	9.85779e-07	-1.40342e-10	-1.00405	0.000171848	-1.40342e-10	-1.10338	0.00023414	-1.40342e-10	-1.15154
201611417	chr2:201611417:A:G	8.0172e-07	-1.21072	-2.77775e-10	0.000106746	-1.57954	-2.77775e-10	0.000150657	-1.59245	-2.77775e-10
201611443	chr2:201611443:A:G	7.83299e-07	-1.40342e-10	-1.23396	0.000149269	-1.40342e-10	-1.24424	0.000213361	-1.40342e-10	-1.24447
201612316	chr2:201612316:T:C	5.90806e-06	-1.40342e-10	0.786594	0.00105792	-1.40342e-10	0.714071	0.00153115	-1.40342e-10	0.726319
201612403	chr2:201612403:A:G	2.75963e-07	-1.11159	-1.16563	3.40821e-05	-1.63477	-1.08645	4.82404e-05	-1.62803	-1.10323
201612751	chr2:201612751:G:A	8.79886e-07	-1.40342e-10	-1.11769	0.000161928	-1.40342e-10	-1.16284	0.000231183	-1.40342e-10	-1.16424
201613141	chr2:201613141:C:G	7.76841e-07	-1.40342e-10	-1.24224	0.000155622	-1.40342e-10	-1.20256	0.000222414	-1.40342e-10	-1.20291
201613219	chr2:201613219:G:A	3.84214e-07	-0.87057	-1.07571	4.49127e-05	-1.38788	-1.05739	5.99704e-05	-1.46394	-1.04966
201613331	chr2:201613331:T:C	9.32562e-07	-1.40342e-10	-1.05954	0.00018084	-1.40342e-10	-1.05238	0.00026126	-1.40342e-10	-1.04194
201613455	chr2:201613455:T:C	2.46604e-07	-1.2147	-1.175	3.28019e-05	-1.66002	-1.09949	4.63482e-05	-1.65569	-1.11558
201613640	chr2:201613640:T:G	1.18886e-06	0.247499	-1.06423	7.36056e-05	-0.908164	-1.04311	9.18031e-05	-1.05275	-1.03506
201613907	chr2:201613907:C:T	5.02263e-07	-1.67835	-2.77775e-10	0.000112241	-1.52934	-2.77775e-10	0.00015883	-1.53962	-2.77775e-10
201613947	chr2:201613947:G:A	8.34434e-07	-1.40342e-10	-1.17073	0.000201669	-1.40342e-10	-0.943365	0.000288239	-1.40342e-10	-0.943666
201614056	chr2:201614056:A:G	8.06317e-07	-1.40342e-10	-1.205	0.000164088	-1.40342e-10	-1.14959	0.000234665	-1.40342e-10	-1.1493
201614260	chr2:201614260:G:A	7.87111e-07	-1.40342e-10	-1.22911	0.000173665	-1.40342e-10	-1.09287	0.00024783	-1.40342e-10	-1.09471
201614279	chr2:201614279:G:A	8.46171e-07	-1.40342e-10	-1.15676	0.000207237	-1.40342e-10	-0.916129	0.000296196	-1.40342e-10	-0.916433
201614323	chr2:201614323:C:T	1.73012e-07	-1.66282	-1.0813	3.39743e-05	-1.63379	-1.0906	4.83086e-05	-1.64211	-1.08773
201614617	chr2:201614617:A:G	8.18353e-07	-1.40342e-10	-1.19018	0.000155758	-1.40342e-10	-1.20169	0.000224069	-1.40342e-10	-1.1955
201615558	chr2:201615558:C:T	1.75384e-07	-1.49651	-1.23399	3.04176e-05	-1.64681	-1.18816	4.25315e-05	-1.64975	-1.20746
201615566	chr2:201615566:A:G	2.65558e-07	-1.09307	-1.22258	3.13786e-05	-1.63315	-1.17072	4.4691e-05	-1.62604	-1.18164
201615854	chr2:201615854:G:A	2.55821e-07	-1.13604	-1.21696	3.13104e-05	-1.64457	-1.16147	4.45205e-05	-1.63839	-1.17311
201616127	chr2:201616127:T:C	1.7818e-07	-1.47571	-1.23897	3.00343e-05	-1.65588	-1.19178	4.20748e-05	-1.65839	-1.20962
201616196	chr2:201616196:A:G	8.93155e-07	-1.40342e-10	-1.10272	0.000183777	-1.40342e-10	-1.03627	0.000259689	-1.40342e-10	-1.04797
201616386	chr2:201616386:T:C	1.93503e-07	-1.51901	-1.11318	3.41431e-05	-1.64923	-1.0702	4.97607e-05	-1.63053	-1.06969
201616630	chr2:201616630:C:A	4.15359e-07	-1.60177	-0.266566	0.000125099	-1.27022	-0.150663	0.00011844	-1.66513	-0.167918
201616654	chr2:201616654:G:T	3.43246e-06	1.08011	-0.836553	0.000114071	-0.901472	-0.611698	0.00014071	-1.03068	-0.630075
201616759	chr2:201616759:A:T	1.11886e-06	0.0245892	-0.902003	6.87787e-05	-1.32259	-0.696507	8.92102e-05	-1.40283	-0.713628
201617167	chr2:201617167:C:G	7.75317e-07	-1.40342e-10	-1.24421	0.000149083	-1.40342e-10	-1.24549	0.000213126	-1.40342e-10	-1.24557
201617349	chr2:201617349:C:A	2.64927e-07	-1.16604	-1.15199	3.42459e-05	-1.65085	-1.06558	4.83512e-05	-1.64558	-1.08338
201618195	chr2:201618195:C:A	7.79028e-07	-1.40342e-10	-1.23943	0.000149498	-1.40342e-10	-1.24271	0.00021414	-1.40342e-10	-1.24082
201618341	chr2:201618341:A:G	7.82719e-07	-1.40342e-10	-1.23471	0.000149189	-1.40342e-10	-1.24478	0.000213321	-1.40342e-10	-1.24465
201618886	chr2:201618886:C:T	6.38004e-06	-1.40342e-10	0.86345	0.0011407	-1.40342e-10	0.789408	0.00165196	-1.40342e-10	0.802264
201619536	chr2:201619536:C:T	7.74321e-07	-1.40342e-10	-1.24549	0.00014903	-1.40342e-10	-1.24585	0.000213058	-1.40342e-10	-1.24589
201620093	chr2:201620093:C:T	1.76447e-07	-1.48242	-1.24204	3.09572e-05	-1.65295	-1.16444	4.31285e-05	-1.65554	-1.18773
201620741	chr2:201620741:TA:T	7.90199e-07	-1.40342e-10	-1.22519	0.000155341	-1.40342e-10	-1.20437	0.000222002	-1.40342e-10	-1.20477
201620802	chr2:201620802:A:C	7.90304e-07	-1.40342e-10	-1.22506	0.000155368	-1.40342e-10	-1.2042	0.00022204	-1.40342e-10	-1.2046
201621536	chr2:201621536:C:T	7.90304e-07	-1.40342e-10	-1.22506	0.000155368	-1.40342e-10	-1.2042	0.00022204	-1.40342e-10	-1.2046
201621775	chr2:201621775:A:C	3.38884e-06	-1.40342e-10	0.230765	0.000832957	-1.40342e-10	0.474989	0.00116994	-1.40342e-10	0.457255
201621824	chr2:201621824:A:C	7.90052e-07	-1.40342e-10	-1.22538	0.000155298	-1.40342e-10	-1.20465	0.000221941	-1.40342e-10	-1.20504
201621906	chr2:201621906:G:A	7.90547e-07	-1.40342e-10	-1.22475	0.000155435	-1.40342e-10	-1.20377	0.000222135	-1.40342e-10	-1.20417
201622075	chr2:201622075:C:T	7.90419e-07	-1.40342e-10	-1.22492	0.000155399	-1.40342e-10	-1.204	0.000222085	-1.40342e-10	-1.2044
201622766	chr2:201622766:C:G	7.83838e-07	-1.40342e-10	-1.23328	0.000149264	-1.40342e-10	-1.24427	0.000213431	-1.40342e-10	-1.24414
201623148	chr2:201623148:G:A	7.90304e-07	-1.40342e-10	-1.22506	0.000155368	-1.40342e-10	-1.2042	0.00022204	-1.40342e-10	-1.2046
201624386	chr2:201624386:T:C	3.62872e-07	-0.770445	-1.23298	3.12738e-05	-1.56805	-1.23916	4.34976e-05	-1.59545	-1.2393
201625014	chr2:201625014:G:A	8.09857e-07	-1.40342e-10	-1.20062	0.000149274	-1.40342e-10	-1.24421	0.000213667	-1.40342e-10	-1.24304
201625105	chr2:201625105:T:G	7.79029e-07	-1.40342e-10	-1.23943	0.000149003	-1.40342e-10	-1.24602	0.000213038	-1.40342e-10	-1.24598
201625280	chr2:201625280:T:A	7.80576e-07	-1.40342e-10	-1.23745	0.000149062	-1.40342e-10	-1.24563	0.00021313	-1.40342e-10	-1.24555
201625454	chr2:201625454:G:A	8.36128e-07	-1.40342e-10	-1.1687	0.000158822	-1.40342e-10	-1.18221	0.000228818	-1.40342e-10	-1.17453
201625860	chr2:201625860:T:C	8.86861e-07	-1.40342e-10	-1.10979	0.00017811	-1.40342e-10	-1.06759	0.000254925	-1.40342e-10	-1.06648
201627258	chr2:201627258:G:T	8.05754e-07	-1.40342e-10	-1.2057	0.000156518	-1.40342e-10	-1.19682	0.000224485	-1.40342e-10	-1.19365
201628452	chr2:201628452:G:A	7.9076e-07	-1.40342e-10	-1.22448	0.000155493	-1.40342e-10	-1.20339	0.000222219	-1.40342e-10	-1.20379
201630861	chr2:201630861:G:T	1.78478e-06	-1.40342e-10	-0.410429	0.00044342	-1.40342e-10	-0.155475	0.000652468	-1.40342e-10	-0.126692
201630877	chr2:201630877:TC:T	8.47291e-07	-1.40342e-10	-1.15543	0.000160789	-1.40342e-10	-1.1699	0.00023182	-1.40342e-10	-1.16149
201631163	chr2:201631163:A:G	7.92088e-07	-1.40342e-10	-1.22281	0.000150215	-1.40342e-10	-1.23792	0.000214667	-1.40342e-10	-1.23837
201631766	chr2:201631766:G:T	5.80338e-07	-1.53387	-2.77775e-10	0.000147743	-1.25452	-2.77775e-10	0.000228979	-1.17383	-2.77775e-10
201632432	chr2:201632432:C:T	4.36128e-07	-1.38617	-0.433372	6.78467e-05	-1.66722	-0.36552	9.88691e-05	-1.64796	-0.365694
201632455	chr2:201632455:A:G	1.57358e-06	-1.40342e-10	-0.536371	0.000268149	-1.40342e-10	-0.65845	0.00037596	-1.40342e-10	-0.677972
201632916	chr2:201632916:A:C	8.14268e-07	-1.40342e-10	-1.19519	0.000190542	-1.40342e-10	-1.00012	0.00027209	-1.40342e-10	-1.00132
201633304	chr2:201633304:T:C	8.22947e-07	-1.40342e-10	-1.18459	0.000195228	-1.40342e-10	-0.975824	0.000278436	-1.40342e-10	-0.978267
201634537	chr2:201634537:A:AG	8.99098e-07	-1.40342e-10	-1.09609	0.000165228	-1.40342e-10	-1.14266	0.000236147	-1.40342e-10	-1.143
201634960	chr2:201634960:C:G	4.12717e-07	-0.741211	-1.13351	4.13765e-05	-1.42266	-1.10462	5.59385e-05	-1.48561	-1.09759
201635472	chr2:201635472:G:A	6.17421e-07	-0.401407	-1.07052	5.57895e-05	-1.17872	-1.04969	7.24184e-05	-1.28356	-1.04143
201636433	chr2:201636433:C:T	7.86272e-07	-1.40342e-10	-1.23018	0.000154248	-1.40342e-10	-1.21143	0.000220447	-1.40342e-10	-1.2118
201636482	chr2:201636482:T:C	5.9737e-07	-0.46095	-1.04399	5.03399e-05	-1.31022	-1.02098	6.60042e-05	-1.40572	-1.01201
201636725	chr2:201636725:T:C	8.0732e-06	2.25155	-1.15272	6.81953e-05	-0.962578	-1.06504	8.18666e-05	-1.12543	-1.07693
201637400	chr2:201637400:T:C	8.05218e-07	-1.40342e-10	-1.20637	0.000159389	-1.40342e-10	-1.17865	0.000227762	-1.40342e-10	-1.17916
201637472	chr2:201637472:A:C	1.68543e-06	-0.467701	-2.77775e-10	0.000118908	-1.47164	-2.77775e-10	0.000164986	-1.50159	-2.77775e-10
201637676	chr2:201637676:T:C	1.78759e-07	-1.46689	-1.24455	3.08908e-05	-1.65692	-1.16262	4.29725e-05	-1.66092	-1.18597
201638502	chr2:201638502:C:T	2.2756e-06	0.998189	-1.16567	5.22798e-05	-1.2193	-1.07408	6.86036e-05	-1.29269	-1.08642
201638524	chr2:201638524:C:T	1.5135e-06	0.552481	-1.12778	6.14981e-05	-1.04914	-1.08185	7.96468e-05	-1.1548	-1.07506
201639056	chr2:201639056:A:G	1.00521e-06	-1.40342e-10	-0.984531	0.000180785	-1.40342e-10	-1.05269	0.000257965	-1.40342e-10	-1.05463
201639079	chr2:201639079:G:C	1.05114e-06	-1.40342e-10	-0.939852	0.000187952	-1.40342e-10	-1.01381	0.000268138	-1.40342e-10	-1.01595
201639911	chr2:201639911:C:T	8.80591e-07	-1.40342e-10	-1.11689	0.000166669	-1.40342e-10	-1.13398	0.000240716	-1.40342e-10	-1.12384
201640034	chr2:201640034:T:C	1.51265e-07	-1.64667	-1.23178	3.45911e-05	-1.50354	-1.20285	4.80665e-05	-1.5157	-1.21917
201640278	chr2:201640278:A:G	1.365e-06	-1.40342e-10	-0.678569	0.000237649	-1.40342e-10	-0.779199	0.000315203	-1.40342e-10	-0.854237
201641017	chr2:201641017:T:A	2.28762e-07	-1.58731	-0.877484	0.000138779	-0.493893	-0.823217	0.00015038	-0.764116	-0.830172
201641234	chr2:201641234:C:T	7.90363e-07	-1.40342e-10	-1.22499	0.000150726	-1.40342e-10	-1.23453	0.00021571	-1.40342e-10	-1.23352
201641266	chr2:201641266:A:C	2.98178e-07	-1.17866	-1.02112	6.22936e-05	-1.02058	-1.09755	7.59317e-05	-1.19213	-1.08549
201641352	chr2:201641352:T:C	7.97732e-07	-1.40342e-10	-1.21571	0.000152903	-1.40342e-10	-1.22019	0.000218971	-1.40342e-10	-1.21851
201641901	chr2:201641901:G:C	2.90592e-07	-1.64171	-0.583851	0.000120154	-1.08815	-0.373074	0.000163805	-1.13436	-0.37442
201642030	chr2:201642030:T:C	2.76196e-06	-1.40342e-10	0.0262167	0.000582931	-1.40342e-10	0.118076	0.000835716	-1.40342e-10	0.120834
201642509	chr2:201642509:G:C	4.38127e-07	-0.883622	-0.931349	0.000111418	-0.756706	-0.779998	0.00015688	-0.757037	-0.794935
201642554	chr2:201642554:C:T	3.44946e-06	0.248495	-2.77775e-10	0.0004805	-0.0751642	-2.77775e-10	0.000727381	-0.0180038	-2.77775e-10
201642630	chr2:201642630:G:C	3.53131e-06	1.08607	-0.81413	0.000722297	0.961768	-0.629324	0.00106675	1.01325	-0.648338
201642742	chr2:201642742:T:C	8.50126e-07	-1.40342e-10	-1.15209	0.000159987	-1.40342e-10	-1.1749	0.000227543	-1.40342e-10	-1.18012
201643259	chr2:201643259:T:C	4.13332e-07	-1.50895	-0.364278	0.000102011	-1.45798	-0.166929	0.000129158	-1.55902	-0.187394
201643392	chr2:201643392:A:C	7.84048e-07	-1.40342e-10	-1.23301	0.000152768	-1.40342e-10	-1.22107	0.000218886	-1.40342e-10	-1.2189
201643412	chr2:201643412:C:T	3.49646e-06	0.651279	-0.389253	0.000482241	0.315779	-0.387329	0.000711901	0.369892	-0.409407
201643603	chr2:201643603:C:T	1.03163e-06	-1.40342e-10	-0.958586	0.000187437	-1.40342e-10	-1.01655	0.000265003	-1.40342e-10	-1.02771
201643776	chr2:201643776:G:A	3.6073e-07	-1.60856	-0.400789	8.88812e-05	-1.53218	-0.230509	0.000115645	-1.61021	-0.246721
201643931	chr2:201643931:G:T	3.48651e-06	0.648538	-0.389361	0.000480696	0.312673	-0.387431	0.000709554	0.366698	-0.409515
201643932	chr2:201643932:A:T	3.70777e-06	0.707294	-0.386586	0.000508895	0.366892	-0.384642	0.000751704	0.421642	-0.406754
201644810	chr2:201644810:TAGTC:T	7.80208e-07	-1.40342e-10	-1.23792	0.000149681	-1.40342e-10	-1.24148	0.000214186	-1.40342e-10	-1.24061
201644883	chr2:201644883:C:A	2.17367e-07	-1.67391	-0.84198	5.2333e-05	-1.67733	-0.615036	7.45587e-05	-1.67246	-0.623409
201644934	chr2:201644934:A:C	5.78334e-06	-0.0332086	0.798467	0.000800721	-0.230629	0.66615	0.00114651	-0.195164	0.632186
201645032	chr2:201645032:A:G	7.73967e-07	-1.40342e-10	-1.24595	0.000157869	-1.40342e-10	-1.18823	0.000225357	-1.40342e-10	-1.18977
201645091	chr2:201645091:T:C	4.42292e-07	-1.54998	-0.255528	0.000116895	-1.50232	0.013603	0.000149888	-1.59116	-0.00641134
201645631	chr2:201645631:T:C	1.42268e-05	1.6654	-2.77775e-10	0.0020007	1.35126	-2.77775e-10	0.0030614	1.41917	-2.77775e-10
201646355	chr2:201646355:TG:T	7.78049e-07	-1.40342e-10	-1.24069	0.000152537	-1.40342e-10	-1.22259	0.000217738	-1.40342e-10	-1.22416
201646405	chr2:201646405:A:G	7.78328e-07	-1.40342e-10	-1.24033	0.000152416	-1.40342e-10	-1.22338	0.000217572	-1.40342e-10	-1.22492
201646737	chr2:201646737:A:G	6.87353e-06	0.937954	-2.77775e-10	0.00087002	0.518524	-2.77775e-10	0.00133301	0.587737	-2.77775e-10
201646856	chr2:201646856:C:A	1.20771e-06	-1.40342e-10	-0.800999	0.000254817	-1.40342e-10	-0.709448	0.000356112	-1.40342e-10	-0.73221
201647094	chr2:201647094:A:G	1.01647e-05	0.624122	0.705077	0.00130763	0.349399	0.576581	0.00189256	0.394869	0.543361
201647142	chr2:201647142:T:G	8.63639e-07	-1.40342e-10	-1.13632	0.00017725	-1.40342e-10	-1.07243	0.000250484	-1.40342e-10	-1.08406
201647293	chr2:201647293:C:T	1.04513e-06	-1.40342e-10	-0.945577	0.000219141	-1.40342e-10	-0.860276	0.000307107	-1.40342e-10	-0.880257
201647326	chr2:201647326:G:A	8.50605e-07	-1.40342e-10	-1.15153	0.000153554	-1.40342e-10	-1.21594	0.000220293	-1.40342e-10	-1.2125
201647712	chr2:201647712:G:A	5.85386e-06	1.18138	-0.404002	0.000744941	0.765116	-0.401804	0.00110863	0.827379	-0.423951
201647726	chr2:201647726:C:T	1.00747e-06	-1.40342e-10	-0.982286	0.000210024	-1.40342e-10	-0.902771	0.000294686	-1.40342e-10	-0.921543
201648070	chr2:201648070:T:C	1.04043e-06	-1.40342e-10	-0.95009	0.000190049	-1.40342e-10	-1.00271	0.00027087	-1.40342e-10	-1.00582
201648766	chr2:201648766:A:G	2.81061e-06	-1.40342e-10	0.0436788	0.000482728	-1.40342e-10	-0.0705401	0.000678352	-1.40342e-10	-0.0877882
201648832	chr2:201648832:T:C	5.63408e-06	-1.40342e-10	0.73911	0.000872935	-1.40342e-10	0.521869	0.00124897	-1.40342e-10	0.522617
201648892	chr2:201648892:T:C	4.17224e-07	-0.997368	-0.866487	9.55974e-05	-0.952932	-0.736914	0.000111902	-1.1417	-0.748132
201649042	chr2:201649042:T:C	2.08612e-07	-1.58975	-0.967253	4.8369e-05	-1.56364	-0.807498	6.42779e-05	-1.62697	-0.81727
201649160	chr2:201649160:T:C	3.33872e-07	-1.55115	-0.535573	7.95286e-05	-1.51068	-0.363191	0.000102291	-1.59643	-0.3832
201649170	chr2:201649170:C:T	7.94183e-07	-1.40342e-10	-1.22017	0.000155401	-1.40342e-10	-1.20398	0.000222774	-1.40342e-10	-1.2013
201649430	chr2:201649430:T:C	1.20709e-06	-1.40342e-10	-0.801513	0.000211125	-1.40342e-10	-0.897543	0.000302898	-1.40342e-10	-0.894059
201649478	chr2:201649478:C:T	9.66534e-07	-1.40342e-10	-1.02376	0.000200972	-1.40342e-10	-0.946828	0.000282338	-1.40342e-10	-0.964349
201649897	chr2:201649897:C:T	7.96197e-07	-1.40342e-10	-1.21763	0.000149177	-1.40342e-10	-1.24486	0.000213304	-1.40342e-10	-1.24473
201650015	chr2:201650015:C:T	7.75309e-07	-1.40342e-10	-1.24422	0.000160306	-1.40342e-10	-1.17291	0.000228797	-1.40342e-10	-1.17462
201651488	chr2:201651488:A:G	8.20832e-07	-1.40342e-10	-1.18716	0.000164917	-1.40342e-10	-1.14455	0.000233999	-1.40342e-10	-1.15214
201652052	chr2:201652052:T:C	5.54117e-07	-1.46259	-0.117514	0.000140503	-1.41061	0.105843	0.000175877	-1.52328	0.085615
201652086	chr2:201652086:A:G	8.19117e-07	-1.40342e-10	-1.18925	0.000156112	-1.40342e-10	-1.19942	0.000222064	-1.40342e-10	-1.20449
201652126	chr2:201652126:A:C	6.74519e-07	-1.57947	0.19599	0.000128831	-1.2862	-0.105287	0.000171836	-1.36581	-0.0951062
201652184	chr2:201652184:T:C	2.21391e-07	-1.49605	-1.0015	5.11187e-05	-1.46414	-0.851705	6.60812e-05	-1.5555	-0.861067
201652532	chr2:201652532:C:T	5.05454e-07	-1.67202	-2.77775e-10	9.77253e-05	-1.66783	-2.77775e-10	0.000139119	-1.67213	-2.77775e-10
201652951	chr2:201652951:T:C	3.20086e-06	-1.40342e-10	0.173696	0.000542266	-1.40342e-10	0.0457651	0.00076229	-1.40342e-10	0.0288722
201653356	chr2:201653356:C:T	7.85038e-07	-1.40342e-10	-1.23175	0.000149108	-1.40342e-10	-1.24532	0.000213134	-1.40342e-10	-1.24553
201653651	chr2:201653651:G:C	2.97571e-07	-1.63948	-0.562352	5.19847e-05	-1.60221	-0.696835	7.27475e-05	-1.64052	-0.679937
201654039	chr2:201654039:C:G	2.22129e-07	-1.64267	-0.851553	3.76652e-05	-1.59261	-1.02864	5.25164e-05	-1.63384	-1.01249
201654285	chr2:201654285:C:T	7.7706e-07	-1.40342e-10	-1.24196	0.000154213	-1.40342e-10	-1.21166	0.000220216	-1.40342e-10	-1.21285
201654410	chr2:201654410:T:G	9.59045e-07	-1.40342e-10	-1.03154	0.000183076	-1.40342e-10	-1.04009	0.000262969	-1.40342e-10	-1.03542
201655142	chr2:201655142:G:A	8.33194e-07	-1.40342e-10	-1.17221	0.000159163	-1.40342e-10	-1.18007	0.000228955	-1.40342e-10	-1.17393
201655880	chr2:201655880:G:A	1.88327e-06	-1.40342e-10	-0.356714	0.000323537	-1.40342e-10	-0.470679	0.00046968	-1.40342e-10	-0.455402
201655997	chr2:201655997:C:T	5.06643e-07	-1.66967	-2.77775e-10	9.84109e-05	-1.66084	-2.77775e-10	0.000140067	-1.66533	-2.77775e-10
201656425	chr2:201656425:T:G	5.44624e-07	-1.59738	-2.77775e-10	9.67175e-05	-1.6782	-2.77775e-10	0.000138254	-1.67837	-2.77775e-10
201656703	chr2:201656703:T:C	4.82643e-07	-1.66755	-0.0506536	6.66367e-05	-1.64578	-0.40496	9.59025e-05	-1.66784	-0.376287
201656901	chr2:201656901:A:G	5.37892e-07	-0.628639	-0.981181	0.000115346	-0.540835	-0.961221	0.000129293	-0.783724	-0.961651
201657354	chr2:201657354:G:A	2.77706e-06	0.0316677	-2.77775e-10	0.000403063	-0.250901	-2.77775e-10	0.000608095	-0.197124	-2.77775e-10
201657973	chr2:201657973:T:G	1.95582e-07	-1.37941	-1.24208	4.03516e-05	-1.31901	-1.23336	5.08745e-05	-1.44525	-1.23284
201658121	chr2:201658121:A:G	7.80805e-07	-1.40342e-10	-1.23715	0.000150856	-1.40342e-10	-1.23367	0.00021481	-1.40342e-10	-1.2377
201658214	chr2:201658214:T:C	7.76401e-07	-1.40342e-10	-1.24281	0.000152169	-1.40342e-10	-1.225	0.000217682	-1.40342e-10	-1.22442
201658255	chr2:201658255:A:C	2.29787e-06	-1.40342e-10	-0.15774	0.000466515	-1.40342e-10	-0.104702	0.000683128	-1.40342e-10	-0.0807719
201658333	chr2:201658333:A:C	3.227e-07	-1.218	-0.902754	6.45222e-05	-1.14209	-0.940898	8.75323e-05	-1.18841	-0.947038
201658374	chr2:201658374:C:T	1.1526e-06	-1.40342e-10	-0.847705	0.000237509	-1.40342e-10	-0.779787	0.000345486	-1.40342e-10	-0.762501
201658624	chr2:201658624:C:T	1.62433e-07	-1.56518	-1.24204	3.38769e-05	-1.5164	-1.21085	5.13853e-05	-1.45198	-1.21612
201658824	chr2:201658824:A:G	8.27724e-07	-1.06513	-0.113667	0.000205664	-0.98648	0.062731	0.000316511	-0.946019	0.0959238
201658958	chr2:201658958:A:G	9.16802e-07	0.164055	-1.24064	0.000165757	0.0896358	-1.22911	0.000183048	-0.170034	-1.22767
201659084	chr2:201659084:T:C	3.18011e-07	-0.889833	-1.24556	6.239e-05	-0.913375	-1.20321	5.9396e-05	-1.31359	-1.20963
201659180	chr2:201659180:C:T	8.18218e-07	-1.40342e-10	-1.19035	0.00015621	-1.40342e-10	-1.19879	0.000223349	-1.40342e-10	-1.19872
201659185	chr2:201659185:G:A	5.1295e-07	-1.6573	-2.77775e-10	9.67365e-05	-1.678	-2.77775e-10	0.000138257	-1.67834	-2.77775e-10
201659903	chr2:201659903:T:C	1.22808e-06	-0.629835	-0.154436	0.000154806	-1.14312	-0.0646996	0.000175669	-1.34505	-0.093805
201660156	chr2:201660156:T:G	2.20399e-07	-1.57529	-0.926747	3.86215e-05	-1.6157	-0.98048	5.52612e-05	-1.63148	-0.963907
201660307	chr2:201660307:A:G	8.13779e-07	-1.40342e-10	-1.19579	0.000160783	-1.40342e-10	-1.16994	0.000230034	-1.40342e-10	-1.16923
201660542	chr2:201660542:T:C	1.04085e-05	-1.40342e-10	1.3529	0.0028668	-1.40342e-10	1.71096	0.00427681	-1.40342e-10	1.75351
201660828	chr2:201660828:C:T	1.15921e-06	-0.746013	-0.0959693	0.000150467	-1.23358	-0.00267259	0.000173814	-1.41667	-0.0328018
201660839	chr2:201660839:A:C	7.74271e-07	-1.40342e-10	-1.24556	0.000158372	-1.40342e-10	-1.18505	0.000226314	-1.40342e-10	-1.18553
201660916	chr2:201660916:A:G	7.82298e-06	-1.40342e-10	1.06734	0.00211587	-1.40342e-10	1.40723	0.0031494	-1.40342e-10	1.44751
201661630	chr2:201661630:T:C	1.59182e-07	-1.67623	-1.1512	4.04515e-05	-1.34937	-1.20051	5.58112e-05	-1.38777	-1.19771
201661685	chr2:201661685:T:A	7.73919e-07	-1.40342e-10	-1.24601	0.000149214	-1.40342e-10	-1.24461	0.000213266	-1.40342e-10	-1.24492
201661860	chr2:201661860:T:A	7.78274e-07	-1.40342e-10	-1.2404	0.000149076	-1.40342e-10	-1.24554	0.00021314	-1.40342e-10	-1.2455
201662154	chr2:201662154:A:G	1.08858e-06	-1.40342e-10	-0.904848	0.000205776	-1.40342e-10	-0.923206	0.000298732	-1.40342e-10	-0.907908
201662610	chr2:201662610:C:T	1.10396e-05	-1.40342e-10	1.41176	0.00304613	-1.40342e-10	1.77163	0.00456092	-1.40342e-10	1.81783
201662744	chr2:201662744:A:G	3.31656e-06	1.25925	-1.05005	0.000415805	0.805183	-1.02496	0.000451741	0.525609	-1.01996
201662854	chr2:201662854:T:C	8.45067e-07	-1.40342e-10	-1.15806	0.000151386	-1.40342e-10	-1.23016	0.000216378	-1.40342e-10	-1.23043
201663344	chr2:201663344:A:T	8.02642e-07	-1.40342e-10	-1.20957	0.000158001	-1.40342e-10	-1.18739	0.000226008	-1.40342e-10	-1.18688
201664756	chr2:201664756:T:C	2.15897e-07	-1.46609	-1.05658	3.78251e-05	-1.53751	-1.07951	5.58503e-05	-1.50809	-1.07669
201664791	chr2:201664791:T:C	2.25845e-07	-1.39363	-1.084	3.91733e-05	-1.47686	-1.10513	5.81736e-05	-1.44191	-1.10212
201665957	chr2:201665957:T:C	1.19374e-06	-0.166396	-0.646236	0.000344576	0.0648361	-0.472513	0.000297239	-0.410152	-0.502767
201666413	chr2:201666413:G:C	1.88928e-06	0.808303	-1.16183	0.000329727	0.711226	-1.16295	0.000379724	0.490406	-1.15841
201666541	chr2:201666541:T:C	1.77838e-06	0.782253	-1.19627	0.000314794	0.699093	-1.19717	0.000362334	0.478793	-1.19368
201666821	chr2:201666821:T:C	8.70621e-07	-1.40342e-10	-1.12827	0.000196532	-1.40342e-10	-0.969168	0.000281535	-1.40342e-10	-0.967199
201666901	chr2:201666901:A:G	1.23485e-06	-0.211184	-0.567593	0.000357366	0.0134948	-0.384726	0.000311894	-0.454306	-0.410484
201667672	chr2:201667672:G:T	7.96716e-07	-1.40342e-10	-1.21698	0.00015274	-1.40342e-10	-1.22125	0.000218893	-1.40342e-10	-1.21887
201668385	chr2:201668385:A:T	7.83496e-07	-1.40342e-10	-1.23371	0.000149416	-1.40342e-10	-1.24326	0.000213614	-1.40342e-10	-1.24328
201668437	chr2:201668437:G:A	3.10761e-06	1.27069	-1.12656	0.000519812	1.13149	-1.12801	0.000590294	0.895603	-1.12244
201668748	chr2:201668748:C:T	8.42813e-07	-1.40342e-10	-1.16073	0.00015612	-1.40342e-10	-1.19937	0.000223548	-1.40342e-10	-1.19783
201668766	chr2:201668766:C:G	8.58146e-07	-1.40342e-10	-1.1427	0.000192056	-1.40342e-10	-0.992207	0.000275009	-1.40342e-10	-0.990649
201669383	chr2:201669383:A:G	2.16324e-07	-1.36048	-1.16022	3.47763e-05	-1.63671	-1.06435	5.11343e-05	-1.61728	-1.05572
201669580	chr2:201669580:TATAGGAAGAGCTTAA:T	7.92436e-07	-1.40342e-10	-1.22237	0.000151931	-1.40342e-10	-1.22657	0.000217673	-1.40342e-10	-1.22446
201669942	chr2:201669942:T:G	8.08891e-07	-1.40342e-10	-1.20181	0.000151461	-1.40342e-10	-1.22966	0.000216758	-1.40342e-10	-1.22867
201670188	chr2:201670188:A:T	9.30581e-07	-1.40342e-10	-1.06167	0.00018831	-1.40342e-10	-1.0119	0.000270248	-1.40342e-10	-1.00811
201670473	chr2:201670473:T:C	8.89655e-07	-1.40342e-10	-1.10664	0.000172458	-1.40342e-10	-1.09984	0.000246153	-1.40342e-10	-1.1015
201670498	chr2:201670498:G:A	1.78397e-06	-1.40342e-10	-0.410883	0.000300306	-1.40342e-10	-0.545191	0.000428523	-1.40342e-10	-0.54711
201671163	chr2:201671163:AGTTT:A	4.83708e-06	1.75778	-1.17119	0.00080125	1.60766	-1.17148	0.000887411	1.34803	-1.16718
201671260	chr2:201671260:A:G	6.43535e-07	-1.4305	-2.77775e-10	0.000155058	-1.20619	-2.77775e-10	0.000226299	-1.1856	-2.77775e-10
201671432	chr2:201671432:C:A	1.15211e-06	-1.40342e-10	-0.84813	0.000226031	-1.40342e-10	-0.829318	0.000324771	-1.40342e-10	-0.824333
201672368	chr2:201672368:T:C	6.33007e-06	-1.40342e-10	0.855587	0.00105407	-1.40342e-10	0.710422	0.00156214	-1.40342e-10	0.746356
201672477	chr2:201672477:A:T	9.16697e-06	-1.40342e-10	1.22588	0.00165248	-1.40342e-10	1.16004	0.00237011	-1.40342e-10	1.16324
201672844	chr2:201672844:G:A	2.83363e-07	-1.31609	-0.934662	4.37976e-05	-1.42594	-1.04447	6.4573e-05	-1.38841	-1.05125
201673017	chr2:201673017:C:A	1.12791e-06	0.0983541	-0.967707	0.000132757	-0.448896	-0.912574	0.000161079	-0.647336	-0.878223
201673338	chr2:201673338:A:C	7.14119e-06	-1.40342e-10	0.976156	0.00185024	-1.40342e-10	1.27308	0.00274401	-1.40342e-10	1.30972
201673880	chr2:201673880:T:C	7.17028e-06	-1.40342e-10	0.980221	0.00184704	-1.40342e-10	1.27135	0.00273981	-1.40342e-10	1.30819
201674505	chr2:201674505:A:AGACCTCAGCT	8.68582e-07	-0.375703	-0.754914	9.56731e-05	-0.912442	-0.776613	0.000114574	-1.07056	-0.795675
201674914	chr2:201674914:G:A	1.23846e-05	-1.40342e-10	1.52673	0.00254928	-1.40342e-10	1.59357	0.00363416	-1.40342e-10	1.59068
201675293	chr2:201675293:G:T	5.33279e-07	-1.61843	-2.77775e-10	9.68797e-05	-1.67652	-2.77775e-10	0.000138749	-1.67479	-2.77775e-10
201675939	chr2:201675939:C:A	3.95884e-07	-1.25121	-0.665149	0.000117427	-0.837937	-0.646236	0.000175073	-0.779567	-0.662686
201676146	chr2:201676146:T:G	5.10758e-07	-0.740701	-0.920883	0.000140553	-0.584781	-0.71963	0.000138013	-0.940452	-0.739652
201676984	chr2:201676984:T:G	1.00187e-06	-0.295178	-0.692675	0.0004528	0.330563	-0.465104	0.000465324	0.0440612	-0.508782
201677493	chr2:201677493:A:G	8.42925e-07	-1.40342e-10	-1.1606	0.000160643	-1.40342e-10	-1.17081	0.000229457	-1.40342e-10	-1.17174
201677849	chr2:201677849:T:C	1.82354e-06	-1.40342e-10	-0.388942	0.000305597	-1.40342e-10	-0.527724	0.000439758	-1.40342e-10	-0.521231
201677891	chr2:201677891:C:T	4.72778e-07	-1.62195	-0.116906	7.1958e-05	-1.65582	-0.318088	0.00010194	-1.66712	-0.315951
201678153	chr2:201678153:T:C	1.85828e-07	-1.66483	-1.00783	4.18528e-05	-1.65526	-0.860573	5.88628e-05	-1.66697	-0.865274
201678192	chr2:201678192:T:A	8.38952e-07	-1.40342e-10	-1.16533	0.000175188	-1.40342e-10	-1.08413	0.000252059	-1.40342e-10	-1.07779
201678328	chr2:201678328:C:T	2.54232e-07	-1.61982	-0.739408	6.99778e-05	-1.61422	-0.38759	9.74111e-05	-1.60992	-0.418599
201679353	chr2:201679353:T:C	4.87912e-07	-0.463611	-1.24373	8.37111e-05	-0.576572	-1.24605	0.000103975	-0.717214	-1.24609
201679656	chr2:201679656:A:G	9.83995e-07	-1.40342e-10	-1.00586	0.000208328	-1.40342e-10	-0.910879	0.000294794	-1.40342e-10	-0.921178
201679729	chr2:201679729:T:C	1.59776e-07	-1.6202	-1.2035	2.97887e-05	-1.62899	-1.22688	4.36736e-05	-1.60596	-1.22475
201679876	chr2:201679876:C:T	7.83249e-07	-1.40342e-10	-1.23403	0.000150199	-1.40342e-10	-1.23803	0.000215192	-1.40342e-10	-1.23592
201680395	chr2:201680395:G:T	5.96109e-07	-1.26769	-0.239369	0.000106036	-1.35044	-0.235776	0.000143357	-1.41802	-0.224095
201680465	chr2:201680465:T:C	7.87391e-07	-1.40342e-10	-1.22875	0.000150424	-1.40342e-10	-1.23654	0.000214772	-1.40342e-10	-1.23788
201680507	chr2:201680507:C:T	6.14899e-07	-1.16536	-0.310666	0.00010753	-1.25859	-0.313641	0.000143323	-1.33545	-0.306898
201680508	chr2:201680508:G:A	2.62613e-06	-1.40342e-10	-0.0242138	0.000547757	-1.40342e-10	0.0558397	0.000790119	-1.40342e-10	0.0647294
201680520	chr2:201680520:T:C	5.62238e-07	-1.27471	-0.290842	9.96826e-05	-1.35628	-0.291725	0.000134191	-1.42307	-0.285126
201681283	chr2:201681283:T:G	8.54143e-07	-1.40342e-10	-1.14738	0.000165735	-1.40342e-10	-1.13961	0.00023836	-1.40342e-10	-1.13367
201681390	chr2:201681390:T:C	7.74298e-07	-1.40342e-10	-1.24552	0.000149695	-1.40342e-10	-1.24139	0.000213757	-1.40342e-10	-1.24261
201682043	chr2:201682043:A:T	8.25371e-07	-1.40342e-10	-1.18165	0.000166531	-1.40342e-10	-1.13481	0.000237914	-1.40342e-10	-1.13555
201682132	chr2:201682132:C:T	8.78265e-07	-1.40342e-10	-1.11953	0.000170845	-1.40342e-10	-1.10923	0.000244236	-1.40342e-10	-1.10932
201682142	chr2:201682142:T:C	8.35872e-07	-1.40342e-10	-1.169	0.000169287	-1.40342e-10	-1.1184	0.00024184	-1.40342e-10	-1.11918
201682169	chr2:201682169:G:A	8.42774e-07	-1.40342e-10	-1.16078	0.000171992	-1.40342e-10	-1.10254	0.000244524	-1.40342e-10	-1.10814
201682557	chr2:201682557:G:T	2.38957e-06	-1.40342e-10	-0.11861	0.00039133	-1.40342e-10	-0.280442	0.000520378	-1.40342e-10	-0.3529
201682758	chr2:201682758:G:A	8.83317e-07	-1.40342e-10	-1.11379	0.000181542	-1.40342e-10	-1.0485	0.000258824	-1.40342e-10	-1.05131
201682805	chr2:201682805:A:T	1.85014e-07	-1.67836	-0.998688	3.5398e-05	-1.66128	-1.02206	5.07005e-05	-1.65602	-1.0255
201682888	chr2:201682888:T:C	2.7355e-06	-1.40342e-10	0.0165897	0.00057078	-1.40342e-10	0.097012	0.000823168	-1.40342e-10	0.105706
201682947	chr2:201682947:G:C	7.7412e-07	-1.40342e-10	-1.24575	0.000149265	-1.40342e-10	-1.24427	0.000213277	-1.40342e-10	-1.24486
201683071	chr2:201683071:CTTACATCACCCCCAGAAATGTGTGAACAGTCCATTTTTCTACCTCGTCATAAATACTTGGCATTGACTTATGGTCATA:C	2.01594e-06	-1.40342e-10	-0.288636	0.00041678	-1.40342e-10	-0.217433	0.000600584	-1.40342e-10	-0.209552
201683131	chr2:201683131:G:T	8.25194e-07	-1.40342e-10	-1.18186	0.000166547	-1.40342e-10	-1.13471	0.000237568	-1.40342e-10	-1.137
201683612	chr2:201683612:G:A	2.85766e-07	-1.28808	-0.954221	6.71997e-05	-1.06414	-0.97818	7.15408e-05	-1.35252	-0.984669
201683714	chr2:201683714:T:TG	6.44513e-07	-1.42898	-2.77775e-10	0.000126994	-1.40586	-2.77775e-10	0.000179251	-1.41867	-2.77775e-10
201683881	chr2:201683881:C:T	2.8277e-07	-1.31318	-0.93967	5.9263e-05	-1.33626	-0.83175	8.70132e-05	-1.31434	-0.827054
201683986	chr2:201683986:A:G	2.78501e-07	-1.31267	-0.955384	6.92545e-05	-1.03351	-0.978696	7.4236e-05	-1.31505	-0.985153
201684583	chr2:201684583:A:G	7.87714e-07	-1.40342e-10	-1.22834	0.000150902	-1.40342e-10	-1.23336	0.000216306	-1.40342e-10	-1.23076
201684725	chr2:201684725:C:T	2.60871e-07	-1.24184	-1.09161	6.484e-05	-0.975524	-1.10255	6.82761e-05	-1.27541	-1.10848
201684778	chr2:201684778:G:A	1.13324e-06	-1.40342e-10	-0.864639	0.000203615	-1.40342e-10	-0.933761	0.000289728	-1.40342e-10	-0.938512
201684806	chr2:201684806:C:T	1.25772e-06	-1.40342e-10	-0.760426	0.000201901	-1.40342e-10	-0.942217	0.00028849	-1.40342e-10	-0.942795
201684807	chr2:201684807:G:A	1.75269e-07	-1.65151	-1.07965	3.21051e-05	-1.61689	-1.16409	4.54185e-05	-1.63064	-1.16089
201684823	chr2:201684823:G:A	7.74266e-07	-1.40342e-10	-1.24556	0.000149643	-1.40342e-10	-1.24174	0.000213705	-1.40342e-10	-1.24286
201684897	chr2:201684897:G:A	1.45394e-07	-1.67837	-1.23966	2.79674e-05	-1.67585	-1.2431	3.99049e-05	-1.67792	-1.24304
201685360	chr2:201685360:G:A	2.30777e-07	-1.34658	-1.10945	6.34322e-05	-0.978149	-1.12187	7.08405e-05	-1.21515	-1.13187
201685436	chr2:201685436:A:G	7.7399e-07	-1.40342e-10	-1.24592	0.000149494	-1.40342e-10	-1.24273	0.000213519	-1.40342e-10	-1.24373
201685543	chr2:201685543:G:A	1.78823e-07	-1.5918	-1.11928	3.84179e-05	-1.49294	-1.10853	5.55062e-05	-1.47747	-1.11349
201686972	chr2:201686972:G:A	1.72423e-07	-1.67833	-1.0692	3.1862e-05	-1.67572	-1.11286	4.5642e-05	-1.67831	-1.10831
201687086	chr2:201687086:C:T	1.38814e-06	-0.661756	-2.77775e-10	0.000239661	-0.770766	-2.77775e-10	0.000326732	-0.818315	-2.77775e-10
201687568	chr2:201687568:A:C	3.50827e-06	0.2654	-2.77775e-10	0.000894986	0.546815	-2.77775e-10	0.00126283	0.533659	-2.77775e-10
201688520	chr2:201688520:A:G	1.38607e-06	0.132477	-0.795728	0.000548248	0.876686	-0.819951	0.000385802	0.176303	-0.828432
201688522	chr2:201688522:C:T	3.83618e-07	-1.67711	-0.27072	7.08784e-05	-1.6775	-0.311529	0.000103299	-1.67815	-0.291677
201688780	chr2:201688780:G:T	2.78499e-06	-1.40342e-10	0.0345219	0.000452385	-1.40342e-10	-0.135459	0.000598119	-1.40342e-10	-0.213665
201688805	chr2:201688805:T:C	1.93279e-07	-1.63085	-1.00249	3.86737e-05	-1.58796	-1.00687	5.57826e-05	-1.57637	-1.00962
201688929	chr2:201688929:A:G	3.65256e-07	-1.43128	-0.5656	7.90591e-05	-1.44672	-0.433081	0.000115102	-1.4292	-0.43244
201689063	chr2:201689063:C:T	2.2134e-06	-1.40342e-10	-0.195193	0.000455804	-1.40342e-10	-0.12793	0.00065632	-1.40342e-10	-0.120805
201689369	chr2:201689369:T:C	5.47324e-07	-0.361451	-1.23099	7.60684e-05	-0.673929	-1.24443	8.07482e-05	-0.971649	-1.24447
201689732	chr2:201689732:G:C	3.4066e-06	-1.40342e-10	0.235992	0.000546423	-1.40342e-10	0.0534002	0.000717963	-1.40342e-10	-0.0310358
201689808	chr2:201689808:G:A	4.83435e-06	-1.40342e-10	0.586023	0.00075166	-1.40342e-10	0.372292	0.000976342	-1.40342e-10	0.276359
201690409	chr2:201690409:T:C	3.92171e-07	-0.681364	-1.24442	0.000141587	-0.0569998	-1.24008	0.000147228	-0.376778	-1.23869
201691032	chr2:201691032:T:C	5.033e-07	-1.67629	-2.77775e-10	9.84536e-05	-1.66041	-2.77775e-10	0.000141349	-1.65622	-2.77775e-10
201691842	chr2:201691842:C:T	8.12764e-07	-1.40342e-10	-1.19704	0.000155585	-1.40342e-10	-1.2028	0.000222622	-1.40342e-10	-1.20198
201691908	chr2:201691908:C:T	7.94915e-07	-1.40342e-10	-1.21924	0.000154909	-1.40342e-10	-1.20715	0.000220973	-1.40342e-10	-1.20941
201692402	chr2:201692402:A:G	2.16901e-07	-1.28518	-1.23286	4.90068e-05	-1.12741	-1.23063	7.26967e-05	-1.08922	-1.23194
201692605	chr2:201692605:C:T	1.07955e-06	-1.40342e-10	-0.913179	0.000183925	-1.40342e-10	-1.03547	0.000265469	-1.40342e-10	-1.02595
201692651	chr2:201692651:G:A	2.30668e-07	-1.65846	-0.79804	4.88726e-05	-1.57013	-0.79065	6.85226e-05	-1.59053	-0.789763
201692979	chr2:201692979:C:T	8.39662e-07	-1.40342e-10	-1.16448	0.000164514	-1.40342e-10	-1.14699	0.000234401	-1.40342e-10	-1.15042
201693181	chr2:201693181:C:T	8.14052e-07	-1.40342e-10	-1.19545	0.000158954	-1.40342e-10	-1.18138	0.000226632	-1.40342e-10	-1.18413
201693342	chr2:201693342:T:C	7.68031e-07	-1.25365	-2.77775e-10	0.000147885	-1.25356	-2.77775e-10	0.000215208	-1.23585	-2.77775e-10
201693350	chr2:201693350:C:T	1.27187e-06	-1.40342e-10	-0.749238	0.000246706	-1.40342e-10	-0.741797	0.000355096	-1.40342e-10	-0.735067
201693692	chr2:201693692:T:C	2.11796e-07	-1.5714	-0.970458	4.54825e-05	-1.46293	-0.969737	6.38807e-05	-1.4896	-0.960837
201693969	chr2:201693969:C:T	1.12799e-06	-1.40342e-10	-0.86929	0.000218863	-1.40342e-10	-0.861546	0.000313322	-1.40342e-10	-0.860222
201694500	chr2:201694500:G:A	7.76805e-07	-1.40342e-10	-1.24229	0.000150055	-1.40342e-10	-1.23899	0.00021438	-1.40342e-10	-1.2397
201694523	chr2:201694523:C:T	8.85949e-07	-1.40342e-10	-1.11082	0.000179856	-1.40342e-10	-1.05783	0.00026565	-1.40342e-10	-1.02527
201694761	chr2:201694761:T:C	1.23939e-06	-1.40342e-10	-0.775102	0.00025371	-1.40342e-10	-0.713799	0.000361086	-1.40342e-10	-0.718339
201694815	chr2:201694815:T:A	8.29334e-07	-1.40342e-10	-1.17686	0.000154352	-1.40342e-10	-1.21075	0.000217463	-1.40342e-10	-1.22542
201694962	chr2:201694962:T:C	7.79688e-07	-1.40342e-10	-1.23858	0.000149056	-1.40342e-10	-1.24567	0.000213144	-1.40342e-10	-1.24549
201695077	chr2:201695077:G:A	1.26844e-06	-1.40342e-10	-0.751935	0.000206714	-1.40342e-10	-0.918654	0.000299826	-1.40342e-10	-0.904253
201695132	chr2:201695132:C:T	1.61585e-07	-1.56658	-1.24586	2.87941e-05	-1.64429	-1.24553	4.13897e-05	-1.6389	-1.24552
201695241	chr2:201695241:C:T	2.92688e-07	-1.02434	-1.19403	5.03593e-05	-1.12821	-1.2026	7.53403e-05	-1.08233	-1.20311
201695265	chr2:201695265:G:A	1.63874e-07	-1.65698	-1.14139	2.91172e-05	-1.67826	-1.2004	4.17785e-05	-1.67606	-1.19902
201695289	chr2:201695289:G:A	1.50145e-07	-1.64553	-1.24035	3.07637e-05	-1.57777	-1.24588	4.29002e-05	-1.60272	-1.24586
201695376	chr2:201695376:G:A	2.24892e-07	-1.24788	-1.23398	4.26464e-05	-1.29655	-1.2005	6.26164e-05	-1.2712	-1.19923
201695442	chr2:201695442:C:T	1.66792e-07	-1.64311	-1.13762	2.93464e-05	-1.67584	-1.19498	4.23021e-05	-1.67057	-1.19205
201695555	chr2:201695555:C:T	1.60011e-07	-1.67815	-1.14408	3.22352e-05	-1.66413	-1.11281	4.60104e-05	-1.66701	-1.11157
201695614	chr2:201695614:A:G	1.79184e-07	-1.64738	-1.06168	3.09874e-05	-1.67652	-1.13989	4.4542e-05	-1.6715	-1.13952
201695838	chr2:201695838:A:C	8.40493e-07	-1.40342e-10	-1.16349	0.000155877	-1.40342e-10	-1.20093	0.000219169	-1.40342e-10	-1.21761
201695897	chr2:201695897:A:G	2.04122e-07	-1.42899	-1.14977	4.594e-05	-1.24646	-1.1762	6.41796e-05	-1.27299	-1.17278
201696030	chr2:201696030:A:G	3.6651e-07	-1.18752	-0.805937	8.97687e-05	-0.928827	-0.823929	0.000123976	-0.971231	-0.816134
201696131	chr2:201696131:T:C	3.57665e-07	-1.35049	-0.667396	8.155e-05	-1.14507	-0.703707	0.000113968	-1.17982	-0.691711
201696275	chr2:201696275:C:T	2.23899e-07	-1.6668	-0.819481	4.38244e-05	-1.67498	-0.79482	6.24682e-05	-1.67724	-0.795558
201696387	chr2:201696387:G:A	5.048e-07	-0.447399	-1.22592	0.000115984	-0.265866	-1.23067	0.000176241	-0.202251	-1.23335
201696549	chr2:201696549:G:A	8.17997e-07	-1.40342e-10	-1.19062	0.000151419	-1.40342e-10	-1.22994	0.000216655	-1.40342e-10	-1.22915
201696848	chr2:201696848:A:G	1.58873e-07	-1.65067	-1.1787	2.84062e-05	-1.67764	-1.22575	4.07855e-05	-1.67409	-1.22503
201696854	chr2:201696854:A:G	1.16841e-06	-1.40342e-10	-0.834083	0.000189428	-1.40342e-10	-1.00598	0.000275104	-1.40342e-10	-0.990305
201697726	chr2:201697726:C:T	1.51066e-07	-1.66089	-1.21888	2.78988e-05	-1.67835	-1.24305	3.99501e-05	-1.67712	-1.2427
201697904	chr2:201697904:C:T	1.17294e-06	-1.40342e-10	-0.830211	0.000187947	-1.40342e-10	-1.01383	0.000273027	-1.40342e-10	-0.997885
201700191	chr2:201700191:C:T	1.07923e-06	-1.40342e-10	-0.913477	0.000178607	-1.40342e-10	-1.0648	0.000258336	-1.40342e-10	-1.05319
201700847	chr2:201700847:C:T	2.42957e-07	-1.46495	-0.939648	5.08771e-05	-1.3959	-0.924676	7.55619e-05	-1.37302	-0.90948
201700909	chr2:201700909:T:C	8.42964e-07	-1.16055	-2.77775e-10	0.00014377	-1.28178	-2.77775e-10	0.000207495	-1.27235	-2.77775e-10
201701008	chr2:201701008:C:T	8.1057e-07	-1.40342e-10	-1.19974	0.000152147	-1.40342e-10	-1.22514	0.000215338	-1.40342e-10	-1.23525
201701073	chr2:201701073:T:C	1.22419e-06	-1.40342e-10	-0.787441	0.000217117	-1.40342e-10	-0.869555	0.000312005	-1.40342e-10	-0.864435
201701404	chr2:201701404:C:T	9.23719e-07	-1.40342e-10	-1.06907	0.000164847	-1.40342e-10	-1.14498	0.000236137	-1.40342e-10	-1.14304
201701472	chr2:201701472:A:T	1.02462e-06	-1.40342e-10	-0.9654	0.000171727	-1.40342e-10	-1.10408	0.000247946	-1.40342e-10	-1.09424
201701688	chr2:201701688:T:C	8.98866e-07	-1.09634	-2.77775e-10	0.000139127	-1.31461	-2.77775e-10	0.000195596	-1.3314	-2.77775e-10
201701746	chr2:201701746:T:G	9.87741e-07	-1.40342e-10	-1.00206	0.000167379	-1.40342e-10	-1.12973	0.000241427	-1.40342e-10	-1.12089
201702018	chr2:201702018:T:C	2.99171e-07	-1.31889	-0.877577	5.14185e-05	-1.43215	-0.877844	7.55649e-05	-1.40459	-0.877872
201702122	chr2:201702122:C:T	1.15972e-06	-1.40342e-10	-0.841548	0.000188528	-1.40342e-10	-1.01075	0.000273795	-1.40342e-10	-0.995076
201702386	chr2:201702386:C:T	1.25758e-06	-1.40342e-10	-0.760534	0.000265347	-1.40342e-10	-0.668954	0.000380421	-1.40342e-10	-0.666177
201702400	chr2:201702400:G:GT	3.87277e-07	-0.963459	-0.974881	9.19053e-05	-0.682326	-1.04691	0.000124926	-0.725589	-1.05414
201702471	chr2:201702471:T:A	7.76774e-07	-1.40342e-10	-1.24233	0.000150888	-1.40342e-10	-1.23346	0.000215494	-1.40342e-10	-1.23452
201702602	chr2:201702602:T:A	2.89569e-07	-1.34914	-0.87994	5.00492e-05	-1.45718	-0.879808	7.34493e-05	-1.43102	-0.879844
201702682	chr2:201702682:C:T	2.99608e-07	-1.31475	-0.880251	5.14829e-05	-1.42862	-0.880119	7.56754e-05	-1.40085	-0.880155
201702838	chr2:201702838:A:G	7.88621e-07	-1.40342e-10	-1.22719	0.000154135	-1.40342e-10	-1.21216	0.000220096	-1.40342e-10	-1.21339
201702887	chr2:201702887:G:A	1.50764e-07	-1.65636	-1.22541	2.92965e-05	-1.67572	-1.1968	4.16521e-05	-1.67668	-1.20142
201703196	chr2:201703196:A:G	2.98876e-07	-1.31329	-0.884159	5.13334e-05	-1.42762	-0.884028	7.54586e-05	-1.39981	-0.884064
201703466	chr2:201703466:T:C	1.31368e-06	-1.40342e-10	-0.716893	0.000278311	-1.40342e-10	-0.621254	0.000396264	-1.40342e-10	-0.625374
201703594	chr2:201703594:A:T	2.97238e-07	-1.32927	-0.873681	5.11775e-05	-1.44083	-0.87386	7.51755e-05	-1.41374	-0.873889
201703895	chr2:201703895:G:A	8.7229e-07	-1.40342e-10	-1.12636	0.000167965	-1.40342e-10	-1.12624	0.000239945	-1.40342e-10	-1.12705
201703896	chr2:201703896:G:A	7.91849e-07	-1.40342e-10	-1.22311	0.000155792	-1.40342e-10	-1.20147	0.000223019	-1.40342e-10	-1.2002
201704931	chr2:201704931:C:A	3.16159e-07	-1.32664	-0.814595	5.43516e-05	-1.43885	-0.815671	7.984e-05	-1.41157	-0.815859
201705240	chr2:201705240:T:C	8.54319e-07	-1.40342e-10	-1.14717	0.000172076	-1.40342e-10	-1.10206	0.000245673	-1.40342e-10	-1.10345
201705269	chr2:201705269:A:T	3.34053e-07	-1.27993	-0.806246	5.69523e-05	-1.40026	-0.807519	8.38396e-05	-1.3709	-0.807648
201705468	chr2:201705468:T:C	1.02533e-06	-1.40342e-10	-0.964712	0.000172069	-1.40342e-10	-1.1021	0.000249049	-1.40342e-10	-1.0898
201705509	chr2:201705509:A:G	3.2023e-07	-1.32224	-0.806197	5.49992e-05	-1.4352	-0.80747	8.08148e-05	-1.40769	-0.8076
201705532	chr2:201705532:G:A	7.9213e-07	-1.40342e-10	-1.22275	0.000155871	-1.40342e-10	-1.20096	0.000223114	-1.40342e-10	-1.19977
201705758	chr2:201705758:C:T	7.84883e-07	-1.40342e-10	-1.23194	0.000149505	-1.40342e-10	-1.24266	0.000213852	-1.40342e-10	-1.24217
201705903	chr2:201705903:G:T	7.76679e-07	-1.40342e-10	-1.24245	0.000150779	-1.40342e-10	-1.23418	0.000215412	-1.40342e-10	-1.2349
201706007	chr2:201706007:G:T	4.99103e-07	-1.04372	-0.640949	9.86824e-05	-0.98822	-0.669867	0.000145463	-0.957683	-0.669848
201706147	chr2:201706147:AGGCC:A	7.99673e-07	-1.40342e-10	-1.21328	0.000150842	-1.40342e-10	-1.23376	0.000214061	-1.40342e-10	-1.24119
201706294	chr2:201706294:G:A	5.22288e-07	-1.63926	-2.77775e-10	0.000112503	-1.52701	-2.77775e-10	0.000161934	-1.52026	-2.77775e-10
201706839	chr2:201706839:C:T	3.98288e-07	-1.0749	-0.835407	9.88025e-05	-0.803438	-0.853431	0.000135965	-0.850002	-0.845052
201707205	chr2:201707205:T:G	6.6169e-07	-1.40268	-2.77775e-10	0.000126941	-1.40627	-2.77775e-10	0.000180049	-1.41422	-2.77775e-10
201707457	chr2:201707457:C:T	3.78803e-07	-1.11369	-0.846772	9.41169e-05	-0.841379	-0.864076	0.000129799	-0.886499	-0.854971
201708083	chr2:201708083:C:G	2.96323e-07	-1.2081	-0.997932	7.0346e-05	-0.971234	-1.02533	9.71951e-05	-1.01139	-1.01935
201708202	chr2:201708202:C:T	3.40974e-07	-1.3093	-0.756374	5.8557e-05	-1.42298	-0.757017	8.60255e-05	-1.39497	-0.75784
201708317	chr2:201708317:C:G	3.32348e-07	-1.34418	-0.747115	5.74083e-05	-1.45184	-0.747963	8.42084e-05	-1.42543	-0.74873
201708753	chr2:201708753:C:T	1.25353e-06	-1.40342e-10	-0.763756	0.000229427	-1.40342e-10	-0.814408	0.000330348	-1.40342e-10	-0.807307
201708824	chr2:201708824:T:C	7.82377e-07	-1.40342e-10	-1.23514	0.000149268	-1.40342e-10	-1.24425	0.000213489	-1.40342e-10	-1.24387
201708879	chr2:201708879:GA:G	3.26489e-07	-1.34992	-0.759165	5.6472e-05	-1.45644	-0.759806	8.28094e-05	-1.43029	-0.760627
201709014	chr2:201709014:C:T	1.55273e-06	-1.40342e-10	-0.549707	0.000269462	-1.40342e-10	-0.653567	0.000386808	-1.40342e-10	-0.649526
201709156	chr2:201709156:C:G	2.53227e-07	-1.34632	-1.01687	5.47149e-05	-1.26957	-0.978288	8.10562e-05	-1.23696	-0.975351
201709298	chr2:201709298:T:C	8.97816e-07	-1.40342e-10	-1.09751	0.00017329	-1.40342e-10	-1.09503	0.000247565	-1.40342e-10	-1.09578
201709533	chr2:201709533:C:T	7.77008e-07	-1.40342e-10	-1.24203	0.000150894	-1.40342e-10	-1.23341	0.000215571	-1.40342e-10	-1.23416
201710102	chr2:201710102:C:T	7.74429e-07	-1.40342e-10	-1.24535	0.000149875	-1.40342e-10	-1.24019	0.000214167	-1.40342e-10	-1.2407
201710377	chr2:201710377:A:G	3.25865e-07	-1.36266	-0.748341	5.64477e-05	-1.46714	-0.749542	8.2733e-05	-1.44155	-0.750287
201711098	chr2:201711098:G:A	3.26925e-07	-1.35002	-0.75773	5.65291e-05	-1.45674	-0.758498	8.2897e-05	-1.43058	-0.759277
201711183	chr2:201711183:C:T	1.39706e-06	-1.40342e-10	-0.655351	0.000298335	-1.40342e-10	-0.551776	0.000425116	-1.40342e-10	-0.555092
201711184	chr2:201711184:A:G	1.64561e-07	-1.67021	-1.12398	3.08626e-05	-1.6299	-1.19055	4.34523e-05	-1.64619	-1.1896
201711219	chr2:201711219:C:T	3.14672e-07	-1.15146	-0.994494	7.62083e-05	-0.895029	-1.02149	0.000105095	-0.937172	-1.01542
201711235	chr2:201711235:A:G	5.02318e-07	-1.67825	-2.77775e-10	0.000100406	-1.64077	-2.77775e-10	0.000142625	-1.64724	-2.77775e-10
201711242	chr2:201711242:C:A	4.18784e-07	-0.638629	-1.22149	9.45067e-05	-0.489468	-1.21185	0.000142636	-0.436712	-1.21044
201711561	chr2:201711561:A:AG	3.82024e-07	-1.09119	-0.860808	9.53258e-05	-0.81537	-0.877322	0.000131351	-0.861201	-0.868381
201711861	chr2:201711861:CCTAA:C	3.18966e-07	-1.36044	-0.771956	5.52624e-05	-1.46519	-0.772712	8.09996e-05	-1.43953	-0.77348
201712055	chr2:201712055:A:G	5.43043e-07	-1.60029	-2.77775e-10	0.000116995	-1.48786	-2.77775e-10	0.000165639	-1.49765	-2.77775e-10
201712202	chr2:201712202:A:G	3.2693e-07	-1.35467	-0.753061	5.65686e-05	-1.46049	-0.754049	8.29365e-05	-1.43455	-0.754832
201712234	chr2:201712234:C:G	3.29164e-07	-1.34763	-0.753292	5.69134e-05	-1.45478	-0.753677	8.3469e-05	-1.42853	-0.754447
201712334	chr2:201712334:TA:T	1.18537e-06	-1.40342e-10	-0.819667	0.000217579	-1.40342e-10	-0.86743	0.000313169	-1.40342e-10	-0.860712
201712413	chr2:201712413:A:C	3.23911e-07	-1.34755	-0.769455	5.59654e-05	-1.45493	-0.770333	8.20692e-05	-1.4288	-0.771094
201712578	chr2:201712578:G:A	3.24911e-07	-1.09197	-1.02196	7.69696e-05	-0.835076	-1.07151	0.000106037	-0.87572	-1.06794
201712627	chr2:201712627:C:T	5.88431e-07	-0.804439	-0.715579	0.000123785	-0.533395	-0.898048	0.000172287	-0.561788	-0.896503
201712718	chr2:201712718:A:G	9.27828e-07	-1.40342e-10	-1.06463	0.000176576	-1.40342e-10	-1.07624	0.000251796	-1.40342e-10	-1.07883
201712849	chr2:201712849:T:C	3.78415e-07	-1.13924	-0.822243	6.28515e-05	-1.28555	-0.823664	9.31236e-05	-1.24917	-0.824352
201712942	chr2:201712942:A:G	3.29873e-07	-1.31642	-0.782346	5.66962e-05	-1.4293	-0.782985	8.32647e-05	-1.40162	-0.783805
201713223	chr2:201713223:A:G	8.49021e-07	-1.40342e-10	-1.1534	0.000172776	-1.40342e-10	-1.098	0.000246327	-1.40342e-10	-1.10079
201713404	chr2:201713404:A:G	3.16461e-07	-1.37689	-0.763386	5.50154e-05	-1.47888	-0.7635	8.05546e-05	-1.45419	-0.764333
201713602	chr2:201713602:G:A	3.40372e-07	-1.35481	-0.712624	5.86554e-05	-1.46063	-0.717682	8.59535e-05	-1.43493	-0.718722
201713743	chr2:201713743:GTATTT:G	3.18927e-07	-1.1498	-0.982711	7.71179e-05	-0.893928	-1.01073	0.000106384	-0.935876	-1.00452
201713791	chr2:201713791:CTA:C	5.40447e-07	-1.60508	-2.77775e-10	0.000107113	-1.57611	-2.77775e-10	0.000152616	-1.57953	-2.77775e-10
201714012	chr2:201714012:T:C	2.92233e-07	-1.17989	-1.04003	6.40022e-05	-1.0863	-1.00478	9.54338e-05	-1.04752	-1.0015
201714309	chr2:201714309:G:A	5.97814e-07	-0.717801	-0.786398	0.000129102	-0.434922	-0.954467	0.000179496	-0.464239	-0.953061
201714878	chr2:201714878:G:A	5.10625e-07	-1.66184	-2.77775e-10	9.71844e-05	-1.67338	-2.77775e-10	0.000139256	-1.67114	-2.77775e-10
201714934	chr2:201714934:C:A	2.25603e-07	-1.65625	-0.822449	4.36398e-05	-1.67813	-0.795894	6.22797e-05	-1.67827	-0.79755
201715545	chr2:201715545:T:C	3.28064e-07	-1.3273	-0.776967	5.65147e-05	-1.43822	-0.777267	8.29616e-05	-1.41105	-0.77803
201715605	chr2:201715605:T:G	5.16845e-07	-0.975614	-0.674122	0.000102395	-0.918434	-0.702719	0.000151163	-0.88643	-0.702666
201715647	chr2:201715647:G:A	3.26867e-07	-1.02015	-1.08778	5.87927e-05	-1.07242	-1.10356	8.92328e-05	-1.01151	-1.10469
201715791	chr2:201715791:C:T	1.10451e-06	-0.890324	-2.77775e-10	0.000254219	-0.711797	-2.77775e-10	0.000353566	-0.739385	-2.77775e-10
201716492	chr2:201716492:T:C	7.74468e-07	-1.40342e-10	-1.2453	0.00014988	-1.40342e-10	-1.24015	0.000214174	-1.40342e-10	-1.24067
201716665	chr2:201716665:A:T	6.40624e-07	-1.43504	-2.77775e-10	0.000117118	-1.48681	-2.77775e-10	0.000169473	-1.47476	-2.77775e-10
201716671	chr2:201716671:C:T	9.4859e-07	-1.0425	-2.77775e-10	0.000165315	-1.14214	-2.77775e-10	0.000242077	-1.1182	-2.77775e-10
201716687	chr2:201716687:C:T	2.08086e-07	-1.51878	-1.04075	4.14522e-05	-1.5913	-0.934149	5.94139e-05	-1.57762	-0.945307
201716702	chr2:201716702:G:A	1.75365e-07	-1.6554	-1.07521	3.29197e-05	-1.59916	-1.15676	4.61311e-05	-1.62055	-1.15542
201716706	chr2:201716706:C:A	2.24122e-07	-1.64605	-0.839234	4.2951e-05	-1.67813	-0.811799	6.13841e-05	-1.67673	-0.813572
201717004	chr2:201717004:G:A	1.27199e-06	-1.40342e-10	-0.749139	0.000269564	-1.40342e-10	-0.653186	0.00038417	-1.40342e-10	-0.656369
201717045	chr2:201717045:T:C	1.67683e-07	-1.67028	-1.10512	3.09621e-05	-1.62754	-1.18969	4.35911e-05	-1.64477	-1.18783
201717391	chr2:201717391:G:A	2.7641e-07	-1.27168	-1.00392	5.99767e-05	-1.18961	-0.966429	8.8946e-05	-1.1547	-0.964723
201717675	chr2:201717675:G:A	8.31311e-07	-1.40342e-10	-1.17448	0.000154638	-1.40342e-10	-1.20891	0.000218107	-1.40342e-10	-1.22247
201718345	chr2:201718345:C:T	1.47724e-06	-1.40342e-10	-0.599551	0.000314633	-1.40342e-10	-0.498584	0.000448779	-1.40342e-10	-0.500923
201718719	chr2:201718719:C:A	1.86986e-07	-1.61849	-1.04795	3.3455e-05	-1.66867	-1.07113	4.81478e-05	-1.66368	-1.0695
201719316	chr2:201719316:C:T	8.33429e-07	-1.40342e-10	-1.17193	0.000154882	-1.40342e-10	-1.20733	0.000218412	-1.40342e-10	-1.22107
201719370	chr2:201719370:C:T	1.07577e-06	-1.40342e-10	-0.916689	0.00017795	-1.40342e-10	-1.06849	0.000257724	-1.40342e-10	-1.05556
201719481	chr2:201719481:C:T	7.81537e-07	-1.40342e-10	-1.23622	0.000149208	-1.40342e-10	-1.24465	0.000213394	-1.40342e-10	-1.24432
201719861	chr2:201719861:C:A	3.58169e-07	-1.40821	-0.608266	6.58963e-05	-1.51597	-0.54594	9.60121e-05	-1.49147	-0.55151
201719943	chr2:201719943:A:G	1.34235e-06	-1.40342e-10	-0.695303	0.000285323	-1.40342e-10	-0.59637	0.000406563	-1.40342e-10	-0.599716
201720267	chr2:201720267:C:A	8.24535e-07	-1.40342e-10	-1.18266	0.000157647	-1.40342e-10	-1.18964	0.000225521	-1.40342e-10	-1.18904
201720468	chr2:201720468:C:T	5.82452e-07	-1.53023	-2.77775e-10	0.000124595	-1.42493	-2.77775e-10	0.000179834	-1.41542	-2.77775e-10
201720469	chr2:201720469:G:A	6.23153e-07	-0.548536	-0.914151	0.000145504	-0.235583	-1.03421	0.000203707	-0.26984	-1.02093
201720918	chr2:201720918:T:C	9.74845e-07	-1.0152	-2.77775e-10	0.000198185	-0.96079	-2.77775e-10	0.000292449	-0.929164	-2.77775e-10
201721155	chr2:201721155:A:G	7.74574e-07	-1.40342e-10	-1.24517	0.000149952	-1.40342e-10	-1.23968	0.000214272	-1.40342e-10	-1.24021
201721764	chr2:201721764:C:T	9.04077e-07	-1.40342e-10	-1.09056	0.000165282	-1.40342e-10	-1.14234	0.000235773	-1.40342e-10	-1.14458
201721846	chr2:201721846:G:A	1.26539e-06	-1.40342e-10	-0.754346	0.000231665	-1.40342e-10	-0.804702	0.000333984	-1.40342e-10	-0.796362
201722347	chr2:201722347:T:C	3.23177e-07	-1.03295	-1.08633	7.75688e-05	-0.771868	-1.12696	0.000106592	-0.81438	-1.12407
201722543	chr2:201722543:T:C	1.2542e-06	-0.763229	-2.77775e-10	0.000166441	-1.13535	-2.77775e-10	0.000237541	-1.13711	-2.77775e-10
201722592	chr2:201722592:T:C	7.81003e-07	-1.40342e-10	-1.2369	0.000152566	-1.40342e-10	-1.22239	0.000218329	-1.40342e-10	-1.22145
201722630	chr2:201722630:C:T	1.61585e-07	-1.67387	-1.13857	3.00652e-05	-1.63658	-1.21004	4.23938e-05	-1.65197	-1.20849
201722727	chr2:201722727:T:G	9.49332e-07	-1.04172	-2.77775e-10	0.000192748	-0.988609	-2.77775e-10	0.000284268	-0.957536	-2.77775e-10
201722863	chr2:201722863:T:C	2.20066e-07	-1.48159	-1.02196	4.40836e-05	-1.56264	-0.901263	6.30343e-05	-1.54759	-0.916186
201722930	chr2:201722930:C:T	1.6116e-07	-1.67579	-1.13929	2.98561e-05	-1.64307	-1.21053	4.21563e-05	-1.65707	-1.209
201722936	chr2:201722936:C:A	1.03529e-06	-0.955044	-2.77775e-10	0.000211091	-0.897703	-2.77775e-10	0.000311922	-0.864701	-2.77775e-10
201723019	chr2:201723019:A:G	8.55928e-07	-1.40342e-10	-1.14529	0.000164835	-1.40342e-10	-1.14505	0.000235491	-1.40342e-10	-1.14578
201723607	chr2:201723607:T:C	3.50695e-07	-1.42152	-0.616042	6.47186e-05	-1.52621	-0.553734	9.42192e-05	-1.50246	-0.559372
201723857	chr2:201723857:C:T	8.22409e-07	-1.40342e-10	-1.18524	0.000153485	-1.40342e-10	-1.21639	0.000216798	-1.40342e-10	-1.22849
201723979	chr2:201723979:G:A	3.18642e-07	-1.42712	-0.706289	5.85699e-05	-1.52963	-0.650145	8.53003e-05	-1.50603	-0.65525
201724062	chr2:201724062:G:C	9.36588e-07	-1.40342e-10	-1.05524	0.000180828	-1.40342e-10	-1.05245	0.000258307	-1.40342e-10	-1.05331
201724534	chr2:201724534:T:C	6.08201e-07	-0.705851	-0.781123	0.000134603	-0.421591	-0.926069	0.00018926	-0.454395	-0.909938
201724749	chr2:201724749:T:C	5.02609e-07	-1.67767	-2.77775e-10	9.91741e-05	-1.65312	-2.77775e-10	0.000141095	-1.65802	-2.77775e-10
201724772	chr2:201724772:T:C	3.50137e-07	-1.43089	-0.608266	6.47591e-05	-1.53338	-0.54594	9.4234e-05	-1.51016	-0.55151
201724794	chr2:201724794:T:C	3.50462e-07	-1.42653	-0.611701	6.47436e-05	-1.52999	-0.549566	9.42394e-05	-1.50651	-0.555108
201724835	chr2:201724835:T:C	1.6224e-07	-1.67831	-1.13009	2.94504e-05	-1.66209	-1.20519	4.17988e-05	-1.6711	-1.20349
201725069	chr2:201725069:C:T	3.51993e-07	-1.42124	-0.612632	6.49716e-05	-1.52575	-0.550295	9.45929e-05	-1.50192	-0.555951
201725108	chr2:201725108:A:G	3.47137e-07	-1.41606	-0.631701	6.39383e-05	-1.52178	-0.570292	9.3114e-05	-1.49768	-0.575952
201725747	chr2:201725747:C:G	8.12021e-07	-1.40342e-10	-1.19795	0.000152391	-1.40342e-10	-1.22354	0.000215597	-1.40342e-10	-1.23404
201725847	chr2:201725847:T:A	1.492e-06	-1.40342e-10	-0.589607	0.000320095	-1.40342e-10	-0.481374	0.000456094	-1.40342e-10	-0.484755
201726162	chr2:201726162:A:G	3.64512e-07	-1.37664	-0.622281	6.65922e-05	-1.49106	-0.560346	9.72001e-05	-1.46475	-0.565933
201726892	chr2:201726892:A:T	8.36639e-07	-1.40342e-10	-1.16809	0.000165154	-1.40342e-10	-1.14311	0.000235616	-1.40342e-10	-1.14525
201727098	chr2:201727098:A:G	9.59056e-07	-1.40342e-10	-1.03153	0.000185148	-1.40342e-10	-1.02884	0.000264486	-1.40342e-10	-1.02967
201727303	chr2:201727303:CCAGGA:C	8.46273e-07	-1.40342e-10	-1.15664	0.000167327	-1.40342e-10	-1.13004	0.000238686	-1.40342e-10	-1.13231
201727336	chr2:201727336:G:A	7.76973e-07	-1.40342e-10	-1.24207	0.000149387	-1.40342e-10	-1.24345	0.000213492	-1.40342e-10	-1.24386
201727480	chr2:201727480:T:C	7.76734e-07	-1.40342e-10	-1.24238	0.00015059	-1.40342e-10	-1.23543	0.000215388	-1.40342e-10	-1.23501
201727791	chr2:201727791:C:T	8.97353e-07	-1.40342e-10	-1.09803	0.00018658	-1.40342e-10	-1.02113	0.000265961	-1.40342e-10	-1.02411
201728259	chr2:201728259:C:T	8.58862e-07	-1.40342e-10	-1.14187	0.000173651	-1.40342e-10	-1.09294	0.000248054	-1.40342e-10	-1.09381
201728376	chr2:201728376:G:A	1.47566e-06	-1.40342e-10	-0.600616	0.000316261	-1.40342e-10	-0.493424	0.000450709	-1.40342e-10	-0.496633
201728463	chr2:201728463:TA:T	2.00663e-07	-1.38069	-1.21516	3.3899e-05	-1.50602	-1.22059	4.89464e-05	-1.49389	-1.22284
201728557	chr2:201728557:G:A	3.09233e-07	-1.23541	-0.927968	6.09478e-05	-1.13685	-1.00312	9.04433e-05	-1.11116	-0.99157
201728736	chr2:201728736:A:G	3.67666e-07	-1.26648	-0.723829	6.57411e-05	-1.39575	-0.668516	9.64772e-05	-1.36428	-0.673866
201728834	chr2:201728834:AAAAC:A	3.17161e-07	-1.09697	-1.0411	6.4338e-05	-0.986047	-1.0998	9.56111e-05	-0.956879	-1.09029
201729316	chr2:201729316:A:G	3.70783e-07	-1.66889	-0.312973	6.6952e-05	-1.64846	-0.397554	9.42259e-05	-1.66094	-0.400815
201729457	chr2:201729457:A:G	3.4597e-07	-1.32475	-0.726379	6.25477e-05	-1.44366	-0.670405	9.16104e-05	-1.41491	-0.675001
201729474	chr2:201729474:A:G	3.39496e-07	-1.3295	-0.740512	6.13451e-05	-1.44777	-0.685707	8.9834e-05	-1.41927	-0.690222
201729737	chr2:201729737:C:T	5.21527e-07	-1.67771	0.0369896	8.97299e-05	-1.66916	-0.0840261	0.000127322	-1.67518	-0.0855562
201730070	chr2:201730070:A:G	1.03391e-06	-0.956376	-2.77775e-10	0.000152248	-1.22448	-2.77775e-10	0.000210832	-1.25639	-2.77775e-10
201730185	chr2:201730185:A:G	5.88294e-07	-0.620499	-0.899752	0.000153968	-0.282513	-0.930734	0.000207338	-0.349925	-0.92318
201730633	chr2:201730633:A:T	6.11938e-07	-1.65736	0.176509	0.000105742	-1.63261	0.0436171	0.000148855	-1.6478	0.0433242
201730671	chr2:201730671:TCTCAA:T	3.18347e-07	-1.30976	-0.824578	5.75929e-05	-1.4306	-0.765995	8.43247e-05	-1.40161	-0.771166
201730693	chr2:201730693:A:G	3.30838e-07	-1.27455	-0.821305	5.94561e-05	-1.4019	-0.76285	8.72152e-05	-1.37125	-0.767826
201730843	chr2:201730843:T:C	7.83779e-07	-1.40342e-10	-1.23335	0.000150761	-1.40342e-10	-1.2343	0.000215518	-1.40342e-10	-1.23441
201731144	chr2:201731144:T:C	3.67843e-07	-1.67259	-0.317233	6.30883e-05	-1.65397	-0.451489	8.92091e-05	-1.6653	-0.451171
201731399	chr2:201731399:A:G	1.00248e-06	-1.40342e-10	-0.987248	0.000181423	-1.40342e-10	-1.04916	0.000250669	-1.40342e-10	-1.08332
201731683	chr2:201731683:AC:A	3.29371e-07	-1.27238	-0.827917	5.91609e-05	-1.39958	-0.770154	8.67982e-05	-1.36875	-0.775115
201731806	chr2:201731806:G:T	3.83083e-07	-1.246	-0.703227	7.34324e-05	-1.1482	-0.805432	0.000109483	-1.12252	-0.789168
201731862	chr2:201731862:C:G	8.0124e-07	-0.916172	-0.295147	0.000185078	-0.780336	-0.248877	0.000253272	-0.821456	-0.251534
201731867	chr2:201731867:T:C	2.32083e-07	-1.66977	-0.780616	4.53025e-05	-1.67292	-0.763708	6.46172e-05	-1.67608	-0.762894
201732033	chr2:201732033:A:G	2.30155e-07	-1.67368	-0.785046	4.52842e-05	-1.66878	-0.768258	6.45094e-05	-1.67319	-0.767458
201732712	chr2:201732712:T:C	3.54468e-07	-1.26169	-0.765175	6.37879e-05	-1.39128	-0.703154	9.35935e-05	-1.36006	-0.70843
201733026	chr2:201733026:A:T	9.505e-07	-1.40342e-10	-1.04049	0.000183579	-1.40342e-10	-1.03735	0.000262166	-1.40342e-10	-1.03848
201733213	chr2:201733213:C:T	7.92764e-07	-1.40342e-10	-1.22195	0.00015547	-1.40342e-10	-1.20354	0.000222258	-1.40342e-10	-1.20362
201733390	chr2:201733390:C:T	1.33719e-06	-1.67673	0.977579	0.000191151	-1.67837	0.681435	0.000271121	-1.67712	0.672232
201733804	chr2:201733804:T:C	8.80628e-07	-1.40342e-10	-1.11684	0.000162187	-1.40342e-10	-1.16124	0.000226859	-1.40342e-10	-1.18312
201734428	chr2:201734428:T:C	5.51837e-07	-0.59427	-0.989956	0.000146814	-0.237017	-1.02381	0.000198293	-0.301205	-1.0165
201734924	chr2:201734924:T:TA	1.69501e-07	-1.65033	-1.11429	3.23839e-05	-1.67835	-1.09398	4.62931e-05	-1.67756	-1.09491
201735048	chr2:201735048:G:A	2.74224e-07	-1.38409	-0.899447	4.99368e-05	-1.49419	-0.845043	7.29264e-05	-1.46919	-0.848816
201735211	chr2:201735211:G:A	1.45314e-06	-1.40342e-10	-0.615997	0.000226023	-1.40342e-10	-0.829355	0.000329353	-1.40342e-10	-0.810326
201735851	chr2:201735851:T:C	7.80629e-07	-1.40342e-10	-1.23738	0.000148988	-1.40342e-10	-1.24613	0.000213019	-1.40342e-10	-1.24607
201736044	chr2:201736044:A:G	1.33544e-06	-1.40342e-10	-0.700461	0.000282298	-1.40342e-10	-0.60703	0.000403091	-1.40342e-10	-0.608292
201736684	chr2:201736684:C:T	8.74918e-07	-1.50719	0.383841	0.00014702	-1.50792	0.24849	0.000204396	-1.52522	0.237824
201736783	chr2:201736783:T:C	9.9239e-07	-1.61744	0.620082	0.000166331	-1.61885	0.482836	0.000233466	-1.62818	0.473764
201737014	chr2:201737014:T:C	9.71167e-07	-1.61991	0.60093	0.000162879	-1.62133	0.464351	0.000228687	-1.63046	0.455363
201737171	chr2:201737171:T:A	8.17191e-07	-1.52378	0.332179	0.000137627	-1.5243	0.198852	0.000191527	-1.54076	0.188334
201737662	chr2:201737662:C:T	5.78063e-07	-1.67811	0.140313	9.72568e-05	-1.67181	-0.000825376	0.000137442	-1.67631	-0.0079382
201737900	chr2:201737900:T:C	1.06846e-06	-1.59481	0.671306	0.000178684	-1.59659	0.532211	0.000250394	-1.60763	0.52321
201737916	chr2:201737916:C:T	9.8915e-07	-1.40342e-10	-1.00063	0.000176	-1.40342e-10	-1.07951	0.000255805	-1.40342e-10	-1.06304
201737956	chr2:201737956:A:C	9.2769e-07	-1.40342e-10	-1.06478	0.000178888	-1.40342e-10	-1.06323	0.00025553	-1.40342e-10	-1.06411
201738163	chr2:201738163:C:T	8.03897e-07	-1.40342e-10	-1.20801	0.000158033	-1.40342e-10	-1.18719	0.000225622	-1.40342e-10	-1.18859
201739071	chr2:201739071:T:C	7.44543e-07	-1.67539	0.390685	0.000127278	-1.67671	0.273092	0.000180243	-1.67811	0.264957
201739114	chr2:201739114:C:T	7.44387e-07	-1.67769	0.392775	0.000127289	-1.67822	0.274684	0.000180459	-1.6782	0.266254
201739465	chr2:201739465:G:A	5.91043e-07	-1.6782	0.16261	0.000102082	-1.67749	0.0532754	0.000145173	-1.67541	0.0458845
201739508	chr2:201739508:T:C	1.91845e-07	-1.42201	-1.21878	4.32948e-05	-1.24321	-1.23875	6.23927e-05	-1.23442	-1.23959
201739763	chr2:201739763:AAG:A	1.68346e-07	-1.67443	-1.09703	3.33073e-05	-1.6686	-1.07562	4.73907e-05	-1.67284	-1.07619
201739952	chr2:201739952:G:C	6.23254e-07	-1.67812	0.215594	0.000107432	-1.67735	0.10421	0.000152811	-1.67513	0.0968788
201740031	chr2:201740031:A:G	6.00742e-07	-1.67817	0.178859	0.000103599	-1.67837	0.0689045	0.000147164	-1.67776	0.0618569
201740149	chr2:201740149:A:AC	5.78421e-07	-1.53718	-2.77775e-10	0.000111933	-1.53209	-2.77775e-10	0.000159616	-1.53468	-2.77775e-10
201740171	chr2:201740171:A:T	6.50656e-07	-1.67817	0.258676	0.000111791	-1.67836	0.144997	0.000158795	-1.67761	0.137765
201740324	chr2:201740324:A:C	7.69669e-07	-1.67794	0.426425	0.000131325	-1.67835	0.306036	0.000186249	-1.67792	0.297547
201740530	chr2:201740530:T:A	7.20523e-07	-1.67836	0.360863	0.000123337	-1.67809	0.243017	0.000175156	-1.67664	0.234866
201740536	chr2:201740536:AAAC:A	7.16467e-07	-1.67836	0.355215	0.000122664	-1.67815	0.237607	0.000174182	-1.67681	0.229453
201741470	chr2:201741470:C:T	7.39085e-07	-1.67687	0.384804	0.000126169	-1.6779	0.265523	0.000178826	-1.67835	0.257312
201741916	chr2:201741916:G:A	7.46628e-07	-1.67493	0.393017	0.000127581	-1.67644	0.275197	0.000180597	-1.678	0.266812
201742141	chr2:201742141:G:A	5.81474e-07	-1.63845	0.106542	9.93966e-05	-1.64355	-0.0073211	0.000139473	-1.65265	-0.0169327
201742403	chr2:201742403:T:G	6.4452e-07	-1.67272	0.243744	0.000110655	-1.6749	0.131322	0.000156566	-1.6772	0.123224
201742420	chr2:201742420:T:A	7.78875e-07	-1.40342e-10	-1.23963	0.00015242	-1.40342e-10	-1.22335	0.000218102	-1.40342e-10	-1.22249
201742698	chr2:201742698:G:A	5.02539e-07	-1.6778	-2.77775e-10	9.89043e-05	-1.65584	-2.77775e-10	0.000140879	-1.65956	-2.77775e-10
201742863	chr2:201742863:G:A	9.52881e-07	-1.40342e-10	-1.03799	0.00019386	-1.40342e-10	-0.982858	0.000278482	-1.40342e-10	-0.978101
201743129	chr2:201743129:C:T	1.68814e-07	-1.66668	-1.102	3.29223e-05	-1.67547	-1.08037	4.6943e-05	-1.67751	-1.08101
201743133	chr2:201743133:G:A	5.77679e-07	-1.53846	-2.77775e-10	0.000111774	-1.53351	-2.77775e-10	0.00015939	-1.5361	-2.77775e-10
201743410	chr2:201743410:G:A	2.66306e-07	-1.48163	-0.831196	4.5512e-05	-1.58006	-0.851952	6.59879e-05	-1.57154	-0.846445
201743486	chr2:201743486:G:A	1.71131e-07	-1.67063	-1.08441	3.36242e-05	-1.67292	-1.06183	4.79015e-05	-1.67593	-1.06237
201743610	chr2:201743610:G:A	8.4961e-07	-1.1527	-2.77775e-10	0.000133555	-1.35548	-2.77775e-10	0.000187023	-1.37622	-2.77775e-10
201744154	chr2:201744154:C:A	6.83052e-07	-1.60334	0.232437	0.000126561	-1.56142	0.152154	0.000174164	-1.57806	0.130599
201744600	chr2:201744600:C:G	7.73951e-07	-1.40342e-10	-1.24597	0.000149272	-1.40342e-10	-1.24422	0.000213459	-1.40342e-10	-1.24401
201744642	chr2:201744642:G:A	4.21746e-07	-1.65163	-0.201441	7.63772e-05	-1.5894	-0.324904	0.0001065	-1.60758	-0.331725
201745072	chr2:201745072:G:A	5.15729e-07	-1.65902	0.0071229	8.63664e-05	-1.60494	-0.186456	0.00012091	-1.62117	-0.191241
201745127	chr2:201745127:T:C	5.03139e-07	-1.67661	-2.77775e-10	0.000100145	-1.64337	-2.77775e-10	0.00014401	-1.63757	-2.77775e-10
201745521	chr2:201745521:T:G	5.31461e-07	-1.65439	0.0325458	9.58525e-05	-1.59202	-0.0951572	0.000133476	-1.61001	-0.103527
201745588	chr2:201745588:A:G	1.64778e-07	-1.57308	-1.2198	4.02012e-05	-1.35621	-1.19989	5.55933e-05	-1.38855	-1.20084
201745670	chr2:201745670:C:T	5.79551e-07	-1.53523	-2.77775e-10	0.000112148	-1.53018	-2.77775e-10	0.000159915	-1.53281	-2.77775e-10
201746261	chr2:201746261:T:C	1.69282e-07	-1.66659	-1.09932	3.29731e-05	-1.67563	-1.07867	4.70222e-05	-1.67759	-1.07925
201746372	chr2:201746372:T:C	7.76565e-07	-1.40342e-10	-1.2426	0.000152777	-1.40342e-10	-1.22101	0.000218173	-1.40342e-10	-1.22217
201746536	chr2:201746536:T:C	9.58098e-07	-1.40342e-10	-1.03253	0.000205207	-1.40342e-10	-0.925975	0.000294364	-1.40342e-10	-0.922639
201747316	chr2:201747316:G:A	1.8431e-07	-1.47215	-1.2087	4.07839e-05	-1.30879	-1.23291	5.87288e-05	-1.30038	-1.23414
201748370	chr2:201748370:C:T	8.06795e-07	-1.40342e-10	-1.20441	0.00015872	-1.40342e-10	-1.18285	0.000226592	-1.40342e-10	-1.1843
201748650	chr2:201748650:CTTTG:C	6.82986e-07	-1.61228	0.241271	0.000132639	-1.54696	0.184595	0.000180361	-1.57525	0.162753
201748912	chr2:201748912:C:T	7.12354e-07	-1.10766	-0.221245	0.000193635	-0.707062	-0.276957	0.000197992	-1.02339	-0.295837
201748948	chr2:201748948:G:A	7.83088e-07	-1.40342e-10	-1.23423	0.000149331	-1.40342e-10	-1.24383	0.000213581	-1.40342e-10	-1.24344
201749496	chr2:201749496:G:C	5.80824e-07	-1.67833	0.145303	9.73784e-05	-1.67495	0.00355771	0.000137819	-1.67787	-0.00364197
201750190	chr2:201750190:AAAG:A	1.59042e-06	-0.525728	-2.77775e-10	0.000271192	-0.647165	-2.77775e-10	0.000368903	-0.69692	-2.77775e-10
201750591	chr2:201750591:AG:A	4.2671e-07	-1.67733	-0.164042	7.1868e-05	-1.67749	-0.297671	0.000102081	-1.67833	-0.303361
201750607	chr2:201750607:T:C	7.78615e-07	-1.40342e-10	-1.23996	0.000152424	-1.40342e-10	-1.22333	0.000218182	-1.40342e-10	-1.22213
201750826	chr2:201750826:G:A	7.79812e-07	-1.40342e-10	-1.23843	0.000152856	-1.40342e-10	-1.2205	0.000218804	-1.40342e-10	-1.21928
201751496	chr2:201751496:C:T	6.92247e-07	-1.60799	0.250453	0.000129754	-1.54379	0.159441	0.000178369	-1.57123	0.147628
201751756	chr2:201751756:C:T	1.44792e-06	-1.40342e-10	-0.619597	0.000310368	-1.40342e-10	-0.512234	0.000446984	-1.40342e-10	-0.504932
201751823	chr2:201751823:T:C	7.7406e-07	-1.40342e-10	-1.24583	0.000149044	-1.40342e-10	-1.24575	0.000213112	-1.40342e-10	-1.24564
201752189	chr2:201752189:C:T	5.19965e-07	-1.6762	0.0324847	8.7189e-05	-1.67809	-0.103827	0.000123808	-1.678	-0.110726
201753295	chr2:201753295:G:A	9.2027e-07	-1.40342e-10	-1.07281	0.000177598	-1.40342e-10	-1.07047	0.000253612	-1.40342e-10	-1.07165
201754142	chr2:201754142:A:G	8.05042e-07	-1.40342e-10	-1.20658	0.000155052	-1.40342e-10	-1.20623	0.000221545	-1.40342e-10	-1.20683
201754452	chr2:201754452:G:C	9.23713e-07	-1.06908	-2.77775e-10	0.000155686	-1.20215	-2.77775e-10	0.000225558	-1.18888	-2.77775e-10
201754859	chr2:201754859:A:C	8.09789e-07	-1.40342e-10	-1.20071	0.00015006	-1.40342e-10	-1.23896	0.00021525	-1.40342e-10	-1.23565
201755115	chr2:201755115:G:A	8.02665e-07	-1.40342e-10	-1.20954	0.000155068	-1.40342e-10	-1.20613	0.000221776	-1.40342e-10	-1.20578
201755162	chr2:201755162:G:A	1.92803e-07	-1.54911	-1.0867	4.21284e-05	-1.41087	-1.0984	6.22061e-05	-1.37863	-1.09837
201755365	chr2:201755365:T:C	4.37052e-07	-0.732155	-1.08527	0.000122259	-0.350231	-1.09362	0.000165532	-0.407845	-1.09045
201755396	chr2:201755396:A:G	4.35467e-07	-0.743158	-1.0779	0.000121701	-0.361975	-1.08645	0.000164805	-0.419464	-1.08323
201755733	chr2:201755733:A:C	7.22438e-07	-1.31485	-2.77775e-10	0.000124549	-1.42529	-2.77775e-10	0.000179778	-1.41573	-2.77775e-10
201755833	chr2:201755833:T:C	1.19003e-06	-1.40342e-10	-0.815742	0.000247384	-1.40342e-10	-0.73905	0.00035299	-1.40342e-10	-0.741015
201756074	chr2:201756074:C:T	9.56849e-07	-1.40342e-10	-1.03383	0.000174214	-1.40342e-10	-1.08971	0.000255451	-1.40342e-10	-1.06442
201756265	chr2:201756265:T:C	4.20382e-07	-0.752803	-1.10351	0.000117238	-0.373484	-1.11231	0.000158725	-0.43068	-1.1096
201756279	chr2:201756279:T:C	4.09473e-07	-0.840124	-1.04248	0.00010557	-0.523033	-1.06759	0.000144834	-0.566359	-1.06551
201756318	chr2:201756318:A:G	4.30504e-07	-0.747792	-1.08473	0.000120079	-0.367769	-1.09408	0.000162576	-0.425134	-1.09118
201756593	chr2:201756593:A:G	4.23717e-07	-0.761096	-1.08732	0.000117871	-0.383825	-1.09658	0.000159664	-0.440665	-1.09372
201756816	chr2:201756816:C:T	1.35251e-06	-1.40342e-10	-0.687763	0.000284217	-1.40342e-10	-0.600254	0.00040569	-1.40342e-10	-0.601865
201756901	chr2:201756901:AT:A	3.52247e-07	-0.922172	-1.11097	8.98259e-05	-0.620932	-1.13119	0.000123406	-0.661872	-1.1301
201757786	chr2:201757786:T:C	4.16253e-07	-0.771733	-1.09445	0.000115582	-0.39653	-1.10348	0.000156585	-0.453166	-1.10069
201758285	chr2:201758285:G:A	4.14107e-07	-0.763699	-1.10765	0.000115174	-0.38715	-1.11639	0.000155988	-0.443944	-1.11373
201758342	chr2:201758342:C:T	3.14492e-07	-1.19129	-0.955231	7.86342e-05	-0.887475	-0.99771	0.000105083	-0.947278	-1.00542
201758681	chr2:201758681:C:T	1.48303e-07	-1.67836	-1.21986	2.82917e-05	-1.67775	-1.22968	4.0418e-05	-1.67808	-1.2301
201758763	chr2:201758763:T:C	1.31375e-06	-1.40342e-10	-0.716839	0.000279562	-1.40342e-10	-0.616769	0.000399444	-1.40342e-10	-0.617382
201758862	chr2:201758862:G:T	1.43686e-06	-0.62726	-2.77775e-10	0.000248993	-0.732569	-2.77775e-10	0.000373904	-0.683456	-2.77775e-10
201758977	chr2:201758977:T:C	7.75031e-07	-1.40342e-10	-1.24458	0.000150401	-1.40342e-10	-1.23669	0.000214875	-1.40342e-10	-1.2374
201759296	chr2:201759296:A:C	6.30891e-07	-1.45035	-2.77775e-10	0.000146818	-1.2608	-2.77775e-10	0.00020684	-1.27551	-2.77775e-10
201759415	chr2:201759415:T:C	1.15012e-06	-1.40342e-10	-0.849859	0.000239406	-1.40342e-10	-0.77183	0.000342345	-1.40342e-10	-0.771635
201759649	chr2:201759649:T:C	1.1936e-06	-0.812753	-2.77775e-10	0.000210448	-0.900754	-2.77775e-10	0.000315792	-0.85237	-2.77775e-10
201760263	chr2:201760263:A:G	8.17767e-07	-1.40342e-10	-1.1909	0.00015647	-1.40342e-10	-1.19713	0.000223862	-1.40342e-10	-1.19642
201760679	chr2:201760679:A:C	1.47793e-07	-1.6782	-1.22347	2.81965e-05	-1.67829	-1.2325	4.02943e-05	-1.67837	-1.23288
201760892	chr2:201760892:C:T	1.64209e-07	-1.67163	-1.12471	3.18401e-05	-1.65428	-1.13498	4.48747e-05	-1.6614	-1.14218
201761714	chr2:201761714:T:C	1.47285e-07	-1.67768	-1.22743	2.81189e-05	-1.67835	-1.2352	4.01977e-05	-1.67821	-1.23543
201761902	chr2:201761902:A:C	4.22588e-07	-0.750091	-1.10099	0.000117823	-0.370998	-1.10981	0.000159523	-0.428175	-1.10709
201762057	chr2:201762057:G:A	9.21761e-07	-1.40342e-10	-1.07119	0.000174764	-1.40342e-10	-1.08656	0.000252942	-1.40342e-10	-1.0743
201762296	chr2:201762296:G:A	4.06901e-07	-0.769493	-1.11942	0.000113071	-0.394644	-1.12733	0.000153147	-0.451299	-1.12476
201762636	chr2:201762636:G:A	7.83086e-07	-1.40342e-10	-1.23424	0.000149152	-1.40342e-10	-1.24503	0.000213257	-1.40342e-10	-1.24496
201762781	chr2:201762781:A:G	4.31077e-07	-0.751323	-1.07987	0.000120111	-0.372422	-1.08915	0.000162663	-0.429559	-1.08622
201762854	chr2:201762854:C:T	8.46287e-07	-1.40342e-10	-1.15662	0.000157205	-1.40342e-10	-1.19244	0.000221269	-1.40342e-10	-1.20807
201763068	chr2:201763068:C:G	1.6357e-06	-1.40342e-10	-0.497654	0.00034863	-1.40342e-10	-0.395983	0.000498333	-1.40342e-10	-0.396186
201763194	chr2:201763194:G:A	1.47929e-07	-1.67808	-1.22267	2.82221e-05	-1.67834	-1.23155	4.03378e-05	-1.67835	-1.23181
201763207	chr2:201763207:G:A	1.10722e-06	-1.40342e-10	-0.887867	0.000231905	-1.40342e-10	-0.803663	0.000330012	-1.40342e-10	-0.808325
201763237	chr2:201763237:T:C	7.06025e-07	-0.945943	-0.391884	0.000158291	-0.833345	-0.352213	0.000235185	-0.799468	-0.347613
201763557	chr2:201763557:T:C	1.62273e-07	-1.66986	-1.13833	3.15182e-05	-1.65098	-1.14845	4.44137e-05	-1.65865	-1.15525
201763742	chr2:201763742:C:T	1.64565e-07	-1.66857	-1.12561	3.19721e-05	-1.64852	-1.13661	4.50285e-05	-1.65652	-1.14364
201764098	chr2:201764098:C:G	1.66874e-07	-1.67146	-1.10878	3.23225e-05	-1.65385	-1.12038	4.55336e-05	-1.66108	-1.12793
201764529	chr2:201764529:G:A	4.20671e-07	-0.77175	-1.08388	0.000116761	-0.396808	-1.09306	0.000158208	-0.453406	-1.09014
201765319	chr2:201765319:T:TGCCCA	9.34948e-07	-1.40342e-10	-1.05699	0.000177281	-1.40342e-10	-1.07226	0.000256962	-1.40342e-10	-1.05852
201765701	chr2:201765701:G:A	4.19744e-07	-0.741924	-1.11591	0.000117359	-0.360715	-1.12404	0.000158841	-0.418101	-1.12145
201765915	chr2:201765915:G:A	1.67395e-07	-1.66508	-1.11204	3.25772e-05	-1.64286	-1.12352	4.58245e-05	-1.65167	-1.13096
201766854	chr2:201766854:ACACCGCATGTTCT:A	9.14087e-07	-1.40342e-10	-1.07955	0.000167506	-1.40342e-10	-1.12897	0.000244851	-1.40342e-10	-1.1068
201766978	chr2:201766978:A:G	3.27622e-07	-0.882556	-1.22306	5.39353e-05	-1.05609	-1.20612	7.89561e-05	-1.03388	-1.20469
201766990	chr2:201766990:C:T	1.49173e-07	-1.67467	-1.2177	2.83737e-05	-1.67687	-1.22766	4.05742e-05	-1.67622	-1.22811
201767106	chr2:201767106:A:T	8.26175e-07	-1.40342e-10	-1.18067	0.00015996	-1.40342e-10	-1.17507	0.000228688	-1.40342e-10	-1.17509
201767559	chr2:201767559:A:G	1.16213e-06	-1.40342e-10	-0.839471	0.000244535	-1.40342e-10	-0.750633	0.000347875	-1.40342e-10	-0.75561
201767572	chr2:201767572:A:T	7.75077e-07	-1.40342e-10	-1.24452	0.000149102	-1.40342e-10	-1.24536	0.000214027	-1.40342e-10	-1.24135
201767591	chr2:201767591:G:A	1.3083e-06	-1.40342e-10	-0.720997	0.000239098	-1.40342e-10	-0.773118	0.000339366	-1.40342e-10	-0.780374
201767629	chr2:201767629:G:A	7.75049e-07	-1.40342e-10	-1.24455	0.000149106	-1.40342e-10	-1.24533	0.00021404	-1.40342e-10	-1.24129
201767677	chr2:201767677:C:T	1.16352e-06	-1.40342e-10	-0.838276	0.000244595	-1.40342e-10	-0.750387	0.00034805	-1.40342e-10	-0.755109
201767782	chr2:201767782:C:T	7.82923e-07	-1.40342e-10	-1.23444	0.000152217	-1.40342e-10	-1.22469	0.000216556	-1.40342e-10	-1.22961
201768057	chr2:201768057:A:C	4.25736e-07	-1.3564	-0.487257	8.95102e-05	-1.4184	-0.337242	0.000131854	-1.39838	-0.327371
201768158	chr2:201768158:A:G	8.63393e-07	-1.40342e-10	-1.13661	0.000159735	-1.40342e-10	-1.17648	0.000224306	-1.40342e-10	-1.19444
201768215	chr2:201768215:T:C	2.25991e-07	-1.40102	-1.07597	4.79881e-05	-1.26404	-1.115	6.5946e-05	-1.29428	-1.12434
201768227	chr2:201768227:G:GT	5.47573e-07	-1.59198	-2.77775e-10	0.000105964	-1.58689	-2.77775e-10	0.000151155	-1.58915	-2.77775e-10
201768859	chr2:201768859:A:G	4.11511e-07	-0.791311	-1.08633	0.000113819	-0.419881	-1.0955	0.000154279	-0.476055	-1.09263
201769263	chr2:201769263:G:A	1.48801e-07	-1.67834	-1.21653	2.83693e-05	-1.67771	-1.22698	4.05277e-05	-1.67805	-1.22742
201769325	chr2:201769325:A:G	4.10016e-07	-0.791691	-1.08959	0.000113378	-0.42063	-1.09864	0.000153683	-0.476763	-1.0958
201769335	chr2:201769335:A:T	1.38254e-06	-0.6658	-2.77775e-10	0.000239792	-0.770222	-2.77775e-10	0.00036035	-0.72038	-2.77775e-10
201769841	chr2:201769841:G:T	7.96937e-07	-1.40342e-10	-1.2167	0.000150924	-1.40342e-10	-1.23322	0.000215999	-1.40342e-10	-1.23218
201770095	chr2:201770095:C:A	1.47218e-07	-1.67829	-1.22728	2.81383e-05	-1.67744	-1.23542	4.0199e-05	-1.67787	-1.23575
201770309	chr2:201770309:CCTA:C	1.17921e-06	-1.40342e-10	-0.82488	0.000248309	-1.40342e-10	-0.735318	0.000353214	-1.40342e-10	-0.740379
201770466	chr2:201770466:TA:T	8.46791e-07	-1.40342e-10	-1.15602	0.000153509	-1.40342e-10	-1.21623	0.000220808	-1.40342e-10	-1.21016
201770881	chr2:201770881:T:C	9.07954e-07	-1.66373	0.577446	0.000141389	-1.64624	0.347758	0.000198762	-1.65684	0.341494
201771203	chr2:201771203:C:T	7.76954e-07	-1.40342e-10	-1.2421	0.00014899	-1.40342e-10	-1.24612	0.000213021	-1.40342e-10	-1.24607
201771259	chr2:201771259:C:T	5.51724e-07	-1.58443	-2.77775e-10	0.000106776	-1.57926	-2.77775e-10	0.000152297	-1.58162	-2.77775e-10
201771344	chr2:201771344:A:T	4.04331e-07	-0.799406	-1.09584	0.000111667	-0.429662	-1.10481	0.000151504	-0.48486	-1.10198
201771348	chr2:201771348:C:T	3.91596e-07	-0.836516	-1.09073	0.000107124	-0.476145	-1.09986	0.000145475	-0.530483	-1.09697
201771414	chr2:201771414:G:A	4.10022e-07	-1.53159	-0.349681	8.80294e-05	-1.59479	-0.177536	0.000127415	-1.58635	-0.173655
201771453	chr2:201771453:T:C	4.12917e-07	-0.768006	-1.10623	0.000114781	-0.391936	-1.11503	0.000155545	-0.448508	-1.11201
201771722	chr2:201771722:A:G	4.09831e-07	-0.797465	-1.08427	0.000113189	-0.427283	-1.09365	0.000153461	-0.483316	-1.09069
201772188	chr2:201772188:T:C	4.06148e-07	-1.67763	-0.213131	6.47262e-05	-1.67129	-0.408538	9.26791e-05	-1.67806	-0.400251
201772318	chr2:201772318:C:T	4.53763e-07	-1.23452	-0.545388	0.000109076	-1.14409	-0.413855	0.000163152	-1.10985	-0.402925
201772503	chr2:201772503:C:T	1.48068e-07	-1.67743	-1.22237	2.82952e-05	-1.67566	-1.23164	4.0407e-05	-1.67643	-1.23203
201772579	chr2:201772579:G:A	1.33454e-06	-0.701134	-2.77775e-10	0.000182511	-1.04318	-2.77775e-10	0.000254978	-1.06628	-2.77775e-10
201773008	chr2:201773008:C:T	1.63621e-07	-1.56346	-1.23647	3.91629e-05	-1.33821	-1.24405	5.41827e-05	-1.37129	-1.2438
201773166	chr2:201773166:T:A	8.55653e-07	-1.40342e-10	-1.14561	0.000158563	-1.40342e-10	-1.18384	0.000222888	-1.40342e-10	-1.20078
201773167	chr2:201773167:T:G	7.78169e-07	-1.40342e-10	-1.24053	0.000148987	-1.40342e-10	-1.24613	0.000213283	-1.40342e-10	-1.24483
201773358	chr2:201773358:G:A	7.34445e-07	-1.29836	-2.77775e-10	0.000142271	-1.29226	-2.77775e-10	0.000201447	-1.30193	-2.77775e-10
201773449	chr2:201773449:A:G	7.77636e-07	-1.40342e-10	-1.24122	0.000149486	-1.40342e-10	-1.24279	0.000213744	-1.40342e-10	-1.24268
201773620	chr2:201773620:G:A	7.75155e-07	-1.40342e-10	-1.24442	0.000150429	-1.40342e-10	-1.2365	0.000214906	-1.40342e-10	-1.23726
201773621	chr2:201773621:C:T	3.91308e-07	-0.767563	-1.16042	0.000109001	-0.391348	-1.16729	0.000147529	-0.448225	-1.1652
201773832	chr2:201773832:G:A	9.35149e-07	-1.40342e-10	-1.05677	0.000177319	-1.40342e-10	-1.07204	0.000257018	-1.40342e-10	-1.05831
201774147	chr2:201774147:T:C	5.04174e-07	-0.681705	-0.992851	0.000137632	-0.296595	-1.02881	0.000184111	-0.35328	-1.03864
201774266	chr2:201774266:G:A	7.82292e-07	-1.40342e-10	-1.23525	0.000150253	-1.40342e-10	-1.23767	0.000214857	-1.40342e-10	-1.23748
201774318	chr2:201774318:A:G	7.8463e-07	-1.40342e-10	-1.23227	0.000150651	-1.40342e-10	-1.23503	0.000215431	-1.40342e-10	-1.23481
201774475	chr2:201774475:A:G	2.49869e-07	-1.20601	-1.17053	5.12268e-05	-1.10524	-1.20849	7.2879e-05	-1.1111	-1.20756
201774556	chr2:201774556:G:A	3.37116e-07	-0.908796	-1.16826	5.5811e-05	-1.08162	-1.14641	8.16148e-05	-1.06	-1.14545
201774649	chr2:201774649:TAA:T	7.09823e-07	-1.6116	0.279138	0.000174827	-1.32093	0.234738	0.000212281	-1.45963	0.210084
201775471	chr2:201775471:T:C	7.33094e-07	-1.3002	-2.77775e-10	0.000120423	-1.45898	-2.77775e-10	0.000169746	-1.47315	-2.77775e-10
201775639	chr2:201775639:T:C	7.80874e-07	-1.40342e-10	-1.23706	0.000151636	-1.40342e-10	-1.22851	0.000215836	-1.40342e-10	-1.23293
201775823	chr2:201775823:A:C	9.35149e-07	-1.40342e-10	-1.05677	0.000177319	-1.40342e-10	-1.07204	0.000257018	-1.40342e-10	-1.05831
201776720	chr2:201776720:T:C	8.62995e-07	-1.40342e-10	-1.13707	0.000159677	-1.40342e-10	-1.17684	0.000224237	-1.40342e-10	-1.19475
201777036	chr2:201777036:T:C	4.10398e-07	-0.822321	-1.05803	0.000112832	-0.457386	-1.0667	0.000153158	-0.512782	-1.0632
201777336	chr2:201777336:G:A	1.5442e-07	-1.67722	-1.18058	2.93077e-05	-1.67529	-1.19686	4.18376e-05	-1.67611	-1.19755
201777963	chr2:201777963:T:C	7.79014e-07	-1.40342e-10	-1.23945	0.000149707	-1.40342e-10	-1.24131	0.000214073	-1.40342e-10	-1.24114
201778386	chr2:201778386:G:C	8.55653e-07	-1.40342e-10	-1.14561	0.000158563	-1.40342e-10	-1.18384	0.000222888	-1.40342e-10	-1.20078
201778720	chr2:201778720:G:A	7.74288e-07	-1.40342e-10	-1.24554	0.000149376	-1.40342e-10	-1.24352	0.000213537	-1.40342e-10	-1.24364
201779942	chr2:201779942:A:G	9.22054e-07	-1.40342e-10	-1.07087	0.000187701	-1.40342e-10	-1.01514	0.000267791	-1.40342e-10	-1.01725
201780215	chr2:201780215:A:G	8.2687e-07	-1.40342e-10	-1.17983	0.000151542	-1.40342e-10	-1.22913	0.000217644	-1.40342e-10	-1.2246
201780628	chr2:201780628:C:A	3.68662e-07	-0.913653	-1.07395	9.92129e-05	-0.569145	-1.08358	0.000134972	-0.621731	-1.08066
201781767	chr2:201781767:C:G	4.10656e-07	-0.83228	-1.04744	0.00011243	-0.471134	-1.05653	0.00015269	-0.525975	-1.05307
201781768	chr2:201781768:A:T	8.01549e-07	-1.40342e-10	-1.21093	0.000150551	-1.40342e-10	-1.23569	0.000215576	-1.40342e-10	-1.23414
201782308	chr2:201782308:C:T	7.85612e-07	-1.40342e-10	-1.23102	0.000150835	-1.40342e-10	-1.2338	0.000215706	-1.40342e-10	-1.23354
201783863	chr2:201783863:T:C	7.84849e-07	-1.40342e-10	-1.23199	0.000148997	-1.40342e-10	-1.24607	0.000213008	-1.40342e-10	-1.24613
201784931	chr2:201784931:C:T	8.00384e-07	-1.40342e-10	-1.21239	0.000150435	-1.40342e-10	-1.23646	0.00021539	-1.40342e-10	-1.235
201784967	chr2:201784967:G:A	8.29137e-07	-1.40342e-10	-1.17709	0.0001548	-1.40342e-10	-1.20786	0.000218475	-1.40342e-10	-1.22078
201784985	chr2:201784985:T:C	1.06625e-06	-1.54678	0.621202	0.000197705	-1.43137	0.468154	0.000271928	-1.45945	0.457534
201785122	chr2:201785122:T:C	9.51206e-07	-1.40342e-10	-1.03975	0.000193502	-1.40342e-10	-0.984705	0.000275685	-1.40342e-10	-0.988196
201785756	chr2:201785756:C:T	3.84997e-07	-0.881874	-1.06237	0.000104648	-0.529429	-1.06996	0.000142273	-0.583213	-1.06649
201785869	chr2:201785869:G:A	3.84806e-07	-0.895289	-1.04945	0.000104029	-0.5469	-1.05842	0.000141536	-0.599955	-1.05495
201786183	chr2:201786183:CTTA:C	8.12111e-07	-1.40342e-10	-1.19784	0.000150225	-1.40342e-10	-1.23786	0.000215486	-1.40342e-10	-1.23456
201786332	chr2:201786332:C:T	8.31324e-07	-1.17446	-2.77775e-10	0.000138408	-1.31979	-2.77775e-10	0.000201607	-1.30113	-2.77775e-10
201786406	chr2:201786406:C:T	2.9255e-07	-1.33669	-0.88215	6.68728e-05	-1.14209	-0.905109	9.18513e-05	-1.16906	-0.918226
201786536	chr2:201786536:A:G	1.79121e-07	-1.49544	-1.21397	3.6002e-05	-1.46685	-1.19957	5.09586e-05	-1.47395	-1.2025
201786825	chr2:201786825:G:A	5.45449e-07	-1.59587	-2.77775e-10	0.000105537	-1.59093	-2.77775e-10	0.000150558	-1.59311	-2.77775e-10
201787231	chr2:201787231:T:C	1.89801e-07	-1.66471	-0.986794	4.06163e-05	-1.65258	-0.893248	5.77648e-05	-1.66121	-0.889864
201787266	chr2:201787266:T:C	4.25787e-07	-0.989898	-0.853641	0.000100124	-0.749198	-0.894386	0.000141744	-0.768917	-0.884516
201787270	chr2:201787270:C:T	3.02261e-07	-0.996516	-1.18967	7.06091e-05	-0.797573	-1.19526	9.98428e-05	-0.811366	-1.19249
201787442	chr2:201787442:G:A	8.50128e-07	-1.40342e-10	-1.15209	0.000153169	-1.40342e-10	-1.21845	0.000220253	-1.40342e-10	-1.21268
201787832	chr2:201787832:A:G	2.55712e-07	-1.18011	-1.17331	5.6931e-05	-1.02872	-1.17943	8.0847e-05	-1.03868	-1.17622
201787860	chr2:201787860:A:G	3.94762e-07	-0.919786	-0.99941	0.00010522	-0.584196	-1.00975	0.000143387	-0.636342	-1.00557
201788249	chr2:201788249:A:G	4.17304e-07	-0.921283	-0.942381	0.000111534	-0.58268	-0.952986	0.000152074	-0.634779	-0.948306
201788255	chr2:201788255:C:A	1.33735e-06	-1.65457	0.955534	0.000186691	-1.66947	0.648934	0.000269199	-1.66275	0.650741
201788287	chr2:201788287:AT:A	7.89652e-07	-1.22589	-2.77775e-10	0.000136942	-1.33044	-2.77775e-10	0.000198792	-1.31519	-2.77775e-10
201788913	chr2:201788913:T:C	4.17381e-07	-0.915217	-0.948262	0.000111664	-0.575747	-0.958753	0.000152241	-0.627993	-0.953994
201789240	chr2:201789240:G:A	1.3379e-06	-0.698623	-2.77775e-10	0.00058249	0.11732	-2.77775e-10	0.000434952	-0.532219	-2.77775e-10
201789241	chr2:201789241:A:G	3.63754e-07	-1.0524	-0.948599	9.43374e-05	-0.743382	-0.959732	0.000129081	-0.791133	-0.955882
201789941	chr2:201789941:G:A	1.5936e-06	-0.523728	-2.77775e-10	0.000444901	-0.152141	-2.77775e-10	0.000613583	-0.188138	-2.77775e-10
201789986	chr2:201789986:G:A	7.97875e-07	-1.40342e-10	-1.21553	0.000157165	-1.40342e-10	-1.1927	0.000224919	-1.40342e-10	-1.19171
201790118	chr2:201790118:A:G	1.90822e-07	-1.51725	-1.12889	3.96534e-05	-1.42251	-1.14731	5.52931e-05	-1.44054	-1.15426
201790164	chr2:201790164:T:C	1.53134e-06	-1.67835	1.11477	0.000219255	-1.65993	0.800171	0.000311216	-1.66711	0.800145
201790822	chr2:201790822:C:T	6.1127e-07	-0.289189	-1.19275	0.000166238	0.0776529	-1.21422	0.000220633	0.0013291	-1.21228
201791239	chr2:201791239:T:G	1.00713e-06	-1.40342e-10	-0.982622	0.000208617	-1.40342e-10	-0.909492	0.000301344	-1.40342e-10	-0.899203
201791404	chr2:201791404:T:A	1.64695e-06	-1.40342e-10	-0.4908	0.000251098	-1.40342e-10	-0.724148	0.000367962	-1.40342e-10	-0.699474
201791420	chr2:201791420:C:T	5.03727e-07	-1.67544	-2.77775e-10	9.74173e-05	-1.67099	-2.77775e-10	0.000138774	-1.67461	-2.77775e-10
201791510	chr2:201791510:T:C	7.78276e-07	-1.40342e-10	-1.2404	0.000151602	-1.40342e-10	-1.22874	0.000216544	-1.40342e-10	-1.22966
201791747	chr2:201791747:C:T	7.35699e-07	-1.29666	-2.77775e-10	0.000143261	-1.28532	-2.77775e-10	0.000202737	-1.29554	-2.77775e-10
201792240	chr2:201792240:C:T	9.18633e-07	0.0439133	-1.11851	0.000388262	0.853712	-1.14202	0.000489231	0.723703	-1.13832
201792295	chr2:201792295:G:A	4.18382e-07	-0.616562	-1.24452	0.00014294	-0.0479851	-1.23958	0.000188295	-0.131779	-1.23767
201792470	chr2:201792470:A:G	3.8721e-07	-0.700746	-1.23777	0.000129759	-0.156112	-1.2282	0.000171651	-0.237042	-1.22495
201792673	chr2:201792673:A:G	4.24514e-07	-0.611582	-1.23495	0.000145497	-0.0457378	-1.2241	0.000191976	-0.129599	-1.22049
201793095	chr2:201793095:G:A	3.54057e-07	-0.782435	-1.24559	0.000116071	-0.253892	-1.2419	0.000153762	-0.331814	-1.24024
201793340	chr2:201793340:C:T	1.05526e-06	0.216261	-1.1522	0.000477231	1.07825	-1.16024	0.000596268	0.940845	-1.15761
201793404	chr2:201793404:T:G	1.47158e-07	-1.67669	-1.22928	3.09381e-05	-1.62044	-1.19756	4.3689e-05	-1.63378	-1.19658
201793943	chr2:201793943:G:A	8.62297e-07	-1.40342e-10	-1.13788	0.000167537	-1.40342e-10	-1.12879	0.000243082	-1.40342e-10	-1.11406
201794323	chr2:201794323:T:G	2.43414e-07	-1.15755	-1.24517	5.92304e-05	-0.930251	-1.23831	8.4345e-05	-0.935788	-1.23675
201794642	chr2:201794642:G:A	1.02974e-06	-1.40342e-10	-0.960421	0.000195172	-1.40342e-10	-0.97611	0.000280029	-1.40342e-10	-0.972561
201794864	chr2:201794864:G:A	1.40218e-06	0.419923	-1.07162	0.000658639	1.31493	-1.07475	0.000817606	1.1695	-1.07057
201795306	chr2:201795306:C:T	7.55355e-07	-1.27029	-2.77775e-10	0.000147388	-1.25693	-2.77775e-10	0.00020847	-1.26766	-2.77775e-10
201795518	chr2:201795518:T:C	8.85511e-07	-0.0749054	-1.03641	0.00035646	0.667793	-1.04156	0.000453176	0.547988	-1.03916
201796129	chr2:201796129:T:C	7.75839e-07	-1.40342e-10	-1.24353	0.00014902	-1.40342e-10	-1.24591	0.000213686	-1.40342e-10	-1.24295
201796306	chr2:201796306:CAG:C	1.1292e-06	-0.868211	-2.77775e-10	0.000187181	-1.01792	-2.77775e-10	0.000271901	-1.00202	-2.77775e-10
201796603	chr2:201796603:G:C	1.29072e-06	-0.734522	-2.77775e-10	0.000277625	-0.623722	-2.77775e-10	0.000410383	-0.590364	-2.77775e-10
201796740	chr2:201796740:T:C	7.82953e-07	-1.40342e-10	-1.23441	0.0001494	-1.40342e-10	-1.24337	0.000213697	-1.40342e-10	-1.2429
201797063	chr2:201797063:C:A	8.59016e-07	-1.40342e-10	-1.14169	0.000159311	-1.40342e-10	-1.17913	0.000228386	-1.40342e-10	-1.17642
201797093	chr2:201797093:T:C	1.01174e-06	0.0114986	-0.989553	0.000403119	0.766399	-1.01716	0.000506038	0.646556	-1.0274
201797176	chr2:201797176:C:A	1.53556e-06	-1.40342e-10	-0.56083	0.000297571	-1.40342e-10	-0.55434	0.000436914	-1.40342e-10	-0.527718
201797846	chr2:201797846:T:A	7.74694e-07	-1.40342e-10	-1.24501	0.000150268	-1.40342e-10	-1.23757	0.000214689	-1.40342e-10	-1.23827
201798096	chr2:201798096:G:A	8.0014e-07	-1.40342e-10	-1.21269	0.000150529	-1.40342e-10	-1.23584	0.00021569	-1.40342e-10	-1.23361
201798234	chr2:201798234:C:G	2.46757e-07	-1.14693	-1.24214	6.01949e-05	-0.919601	-1.2328	8.60983e-05	-0.921374	-1.23059
201798960	chr2:201798960:A:G	8.20306e-07	-1.40342e-10	-1.1878	0.000155398	-1.40342e-10	-1.204	0.000222471	-1.40342e-10	-1.20266
201799218	chr2:201799218:G:T	2.7506e-07	-1.05333	-1.22717	7.08665e-05	-0.794072	-1.19512	0.000101205	-0.796745	-1.19356
201799569	chr2:201799569:G:A	5.06258e-07	-1.67043	-2.77775e-10	9.89822e-05	-1.65505	-2.77775e-10	0.000141179	-1.65743	-2.77775e-10
201800276	chr2:201800276:T:C	7.8583e-07	-1.40342e-10	-1.23074	0.000153846	-1.40342e-10	-1.21404	0.000219662	-1.40342e-10	-1.21537
201800284	chr2:201800284:T:A	7.85222e-07	-1.40342e-10	-1.23151	0.000154846	-1.40342e-10	-1.20756	0.000221427	-1.40342e-10	-1.20736
201800336	chr2:201800336:A:C	3.13229e-07	-1.00342	-1.14712	7.55435e-05	-0.818196	-1.10709	0.000108035	-0.825122	-1.09987
201800504	chr2:201800504:C:A	2.06173e-07	-1.45769	-1.11107	5.29041e-05	-1.18071	-1.1008	7.22901e-05	-1.22347	-1.10329
201800652	chr2:201800652:T:C	2.88186e-07	-0.991274	-1.2426	7.18136e-05	-0.75313	-1.22279	9.92545e-05	-0.787276	-1.22249
201800720	chr2:201800720:A:G	2.63757e-07	-1.58052	-0.741929	4.43743e-05	-1.60441	-0.852925	6.47309e-05	-1.59777	-0.839449
201800833	chr2:201800833:T:A	6.7696e-06	0.241123	0.681595	0.0018798	0.717149	0.571781	0.00276652	0.718912	0.598979
201801192	chr2:201801192:A:G	1.13105e-06	-1.40342e-10	-0.866579	0.000226963	-1.40342e-10	-0.825207	0.00032538	-1.40342e-10	-0.822459
201801225	chr2:201801225:C:T	3.4583e-06	-1.40342e-10	0.251053	0.000661741	-1.40342e-10	0.244882	0.000982276	-1.40342e-10	0.282418
201801531	chr2:201801531:C:T	1.74627e-07	-1.62832	-1.1065	4.05503e-05	-1.43497	-1.11248	5.14707e-05	-1.54319	-1.12326
201801544	chr2:201801544:A:G	1.53973e-07	-1.66266	-1.19805	2.91101e-05	-1.67777	-1.20113	4.15777e-05	-1.67774	-1.20215
201801969	chr2:201801969:C:T	1.62504e-07	-1.62314	-1.18364	3.12e-05	-1.67808	-1.13149	4.46751e-05	-1.6783	-1.12974
201802710	chr2:201802710:T:C	2.14596e-07	-1.37252	-1.15621	4.06278e-05	-1.39688	-1.14866	5.79911e-05	-1.39997	-1.1472
201802928	chr2:201802928:C:T	9.60711e-07	-1.40342e-10	-1.0298	0.000196154	-1.40342e-10	-0.971091	0.00027887	-1.40342e-10	-0.976708
201803386	chr2:201803386:A:G	7.81634e-07	-1.40342e-10	-1.23609	0.000152799	-1.40342e-10	-1.22087	0.000218219	-1.40342e-10	-1.22196
201804410	chr2:201804410:A:G	1.44307e-06	-1.40342e-10	-0.622948	0.000277527	-1.40342e-10	-0.624075	0.00039839	-1.40342e-10	-0.620023
201804411	chr2:201804411:C:T	1.31815e-06	-1.40342e-10	-0.713494	0.000244935	-1.40342e-10	-0.748999	0.000356395	-1.40342e-10	-0.731414
201804413	chr2:201804413:C:T	7.7405e-07	-1.40342e-10	-1.24584	0.000149477	-1.40342e-10	-1.24285	0.000215086	-1.40342e-10	-1.23642
201804875	chr2:201804875:G:A	3.32794e-06	-1.40342e-10	0.212631	0.000466297	-1.40342e-10	-0.10517	0.000690577	-1.40342e-10	-0.0699275
201805307	chr2:201805307:C:T	5.03851e-07	-1.6752	-2.77775e-10	0.000102644	-1.61873	-2.77775e-10	0.00014564	-1.62631	-2.77775e-10
201805410	chr2:201805410:C:T	3.5069e-06	0.407474	-0.142466	0.00149925	1.13653	-0.0738024	0.00193093	1.02582	-0.0675118
201805504	chr2:201805504:TTTC:T	1.54248e-07	-1.67829	-1.18062	2.97201e-05	-1.67035	-1.18782	4.24404e-05	-1.67011	-1.18925
201805612	chr2:201805612:C:A	8.39992e-07	-1.40342e-10	-1.16409	0.000161787	-1.40342e-10	-1.16371	0.000232302	-1.40342e-10	-1.15942
201805992	chr2:201805992:C:A	3.58344e-07	-1.36048	-0.655508	7.13017e-05	-1.39333	-0.58974	0.000104202	-1.37499	-0.586139
201806658	chr2:201806658:C:G	2.36089e-06	0.372501	-0.503185	0.000783613	0.923597	-0.509675	0.0010376	0.830237	-0.493028
201807050	chr2:201807050:T:G	5.02751e-07	-1.67738	-2.77775e-10	9.87372e-05	-1.65753	-2.77775e-10	0.000141532	-1.65493	-2.77775e-10
201808083	chr2:201808083:A:G	6.3633e-07	-1.44176	-2.77775e-10	0.000104249	-1.60321	-2.77775e-10	0.000148674	-1.6057	-2.77775e-10
201808220	chr2:201808220:A:G	9.56853e-07	-0.324986	-0.708842	0.000330951	0.31024	-0.758263	0.000433391	0.212225	-0.748039
201808335	chr2:201808335:G:T	1.63592e-06	-1.36326	0.86574	0.000288526	-1.12169	0.536484	0.000395005	-1.15341	0.524858
201809159	chr2:201809159:A:G	7.78111e-07	-1.40342e-10	-1.24061	0.000149576	-1.40342e-10	-1.24219	0.000213701	-1.40342e-10	-1.24288
201809604	chr2:201809604:ACT:A	8.27536e-07	-1.40342e-10	-1.17903	0.000153835	-1.40342e-10	-1.21411	0.000221161	-1.40342e-10	-1.20857
201809713	chr2:201809713:A:G	2.4801e-06	-1.55772	1.47629	0.00040644	-1.67521	1.43265	0.000587763	-1.67128	1.44015
201809902	chr2:201809902:T:C	1.65907e-07	-1.56007	-1.22598	3.04121e-05	-1.61897	-1.21618	4.3734e-05	-1.6145	-1.21483
201810251	chr2:201810251:G:A	9.32476e-07	-1.40342e-10	-1.05964	0.000189518	-1.40342e-10	-1.00551	0.000269552	-1.40342e-10	-1.01069
201810586	chr2:201810586:G:A	3.50307e-06	-1.40342e-10	0.263915	0.0006491	-1.40342e-10	0.225594	0.000952524	-1.40342e-10	0.251661
201812435	chr2:201812435:C:T	3.51388e-07	-1.41117	-0.624422	7.0501e-05	-1.43796	-0.55641	0.000102855	-1.42122	-0.552906
201813142	chr2:201813142:A:G	8.09904e-07	-1.40342e-10	-1.20056	0.000151168	-1.40342e-10	-1.2316	0.000216455	-1.40342e-10	-1.23007
201814371	chr2:201814371:C:T	1.51752e-07	-1.66333	-1.21191	2.99678e-05	-1.62874	-1.22113	4.28542e-05	-1.62878	-1.22087
201814386	chr2:201814386:A:G	8.06337e-07	-1.40342e-10	-1.20498	0.000150822	-1.40342e-10	-1.23389	0.000215931	-1.40342e-10	-1.23249
201814646	chr2:201814646:T:TA	7.88476e-07	-1.40342e-10	-1.22738	0.000154978	-1.40342e-10	-1.20671	0.000221244	-1.40342e-10	-1.20819
201815064	chr2:201815064:G:C	1.38322e-06	-0.665311	-2.77775e-10	0.000243607	-0.754436	-2.77775e-10	0.000367265	-0.701371	-2.77775e-10
201815150	chr2:201815150:C:T	5.02613e-07	-1.67766	-2.77775e-10	9.68196e-05	-1.67714	-2.77775e-10	0.000138353	-1.67765	-2.77775e-10
201816100	chr2:201816100:A:G	1.47534e-06	-0.270831	-0.330002	0.000402835	0.177578	-0.429044	0.000544152	0.106017	-0.414242
201816192	chr2:201816192:A:G	7.89536e-07	-1.40342e-10	-1.22603	0.000155259	-1.40342e-10	-1.2049	0.000221647	-1.40342e-10	-1.20637
201816277	chr2:201816277:C:G	1.18217e-06	-1.40342e-10	-0.822374	0.000215431	-1.40342e-10	-0.877354	0.000307899	-1.40342e-10	-0.877683
201816592	chr2:201816592:G:A	4.69786e-06	-1.40342e-10	0.557383	0.000870484	-1.40342e-10	0.519057	0.00128073	-1.40342e-10	0.547732
201816964	chr2:201816964:A:T	5.08413e-07	-1.46279	-0.203398	0.000105897	-1.48373	-0.103798	0.000154634	-1.46894	-0.0974575
201817506	chr2:201817506:G:A	6.66378e-07	-0.712159	-0.683463	0.000234385	-0.120638	-0.672391	0.000307797	-0.214183	-0.663831
201817659	chr2:201817659:T:C	4.45568e-07	-1.25324	-0.544887	8.84292e-05	-1.29082	-0.476973	0.000129949	-1.26696	-0.473358
201817846	chr2:201817846:G:A	2.13159e-07	-1.33985	-1.19559	3.78424e-05	-1.43841	-1.17815	5.44505e-05	-1.43361	-1.17656
201818013	chr2:201818013:T:A	1.61859e-07	-1.67756	-1.13319	3.11083e-05	-1.67367	-1.13885	4.43817e-05	-1.67361	-1.14101
201818148	chr2:201818148:A:ATGCC	4.19374e-06	-1.40342e-10	0.44387	0.000771178	-1.40342e-10	0.397927	0.00111158	-1.40342e-10	0.406083
201818203	chr2:201818203:G:A	7.81069e-07	-1.40342e-10	-1.23681	0.000149005	-1.40342e-10	-1.24601	0.000213032	-1.40342e-10	-1.24601
201818392	chr2:201818392:G:C	1.69909e-07	-1.5604	-1.20182	3.1309e-05	-1.61842	-1.18766	4.50599e-05	-1.61377	-1.18569
201818446	chr2:201818446:C:A	5.05177e-07	-1.67257	-2.77775e-10	0.000100261	-1.64221	-2.77775e-10	0.000143778	-1.63918	-2.77775e-10
201819637	chr2:201819637:A:G	8.87402e-07	-1.40342e-10	-1.10918	0.000168565	-1.40342e-10	-1.12267	0.000239573	-1.40342e-10	-1.1286
201819801	chr2:201819801:C:T	1.82105e-07	-1.44759	-1.2453	3.29044e-05	-1.51606	-1.24033	4.74119e-05	-1.50829	-1.24029
```
