## Supplementary material for "Characterization of shared and ancestry-specific signals driving complex traits using multi-ancestry fine-mapping": susiex_nc3.cs80.summary

```
# chr2:200820408-201820408
CS_ID	CS_LENGTH	CS_PURITY	MAX_PIP_SNP	BP	REF_ALLELE	ALT_ALLELE	REF_FRQ	BETA	SE	-LOG10P	MAX_PIP	POST-HOC_PROB_POP1	POST-HOC_PROB_POP2
1	8	0.906277	chr2:201338068:A:G	201338068	G,G	A,A	1,1	-inf,-inf	inf,inf	6.83582,0.944345	0.218101	0.99308	0.505242
2	1146	0	chr2:201518023:A:G	201518023	G,G	A,A	1,1	-inf,-inf	inf,inf	5.31491,0.653568	0.179892	0.510579	0.365179
3	1532	0	chr2:201132436:T:A	201132436	A,A	T,T	1,1	inf,-inf	inf,inf	0.258222,3.06109	0.00813708	0.405059	0.379669
```
