## Supplementary material for "Characterization of shared and ancestry-specific signals driving complex traits using multi-ancestry fine-mapping": susiex_nc1.cs80.cs

```
CS_ID	SNP	BP	REF_ALLELE	ALT_ALLELE	REF_FRQ	BETA	SE	-LOG10P	CS_PIP	OVRL_PIP
1	chr2:203189418:C:T	203189418	T,T	C,C	1,1	inf,inf	inf,inf	4.38689,1.22364	0.0247404	0.0247404
1	chr2:203200116:C:T	203200116	T,T	C,C	1,1	inf,inf	inf,inf	4.36105,1.23007	0.0237174	0.0237174
1	chr2:203191955:T:C	203191955	C,C	T,T	1,1	inf,inf	inf,inf	4.3395,1.23622	0.02293	0.02293
1	chr2:203256422:C:G	203256422	G,G	C,C	1,1	inf,inf	inf,inf	4.21111,1.34299	0.0213076	0.0213076
1	chr2:202843584:A:G	202843584	G,G	A,A	1,1	-inf,-inf	inf,inf	5.0996,0.0477567	0.0208999	0.0208999
1	chr2:203286780:A:G	203286780	G,G	A,A	1,1	inf,inf	inf,inf	4.32402,1.18492	0.0202535	0.0202535
1	chr2:202856022:G:A	202856022	A,A	G,G	1,1	-inf,-inf	inf,inf	4.90032,0.158314	0.0146839	0.0146839
1	chr2:202631852:A:C	202631852	C,C	A,A	1,1	-inf,-inf	inf,inf	4.46926,0.769266	0.0134461	0.0134461
1	chr2:202623871:G:A	202623871	A,A	G,G	1,1	-inf,-inf	inf,inf	4.28689,0.992461	0.0133735	0.0133735
1	chr2:203166414:G:A	203166414	A,A	G,G	1,1	inf,inf	inf,inf	4.12996,1.08635	0.0113678	0.0113678
1	chr2:203937962:T:C	203937962	NA,C	NA,T	NA,1	NA,inf	NA,inf	NA,4.11336	0.0110009	0.0110009
1	chr2:203216952:C:T	203216952	T,T	C,C	1,1	inf,inf	inf,inf	4.11053,1.06602	0.0105368	0.0105368
1	chr2:203256340:C:G	203256340	G,G	C,C	1,1	inf,inf	inf,inf	4.06169,1.09189	0.00996401	0.00996401
1	chr2:203206233:A:G	203206233	G,G	A,A	1,1	inf,inf	inf,inf	4.17696,0.912351	0.00928295	0.00928295
1	chr2:202891020:G:A	202891020	A,A	G,G	1,1	inf,inf	inf,inf	4.24991,0.77882	0.00865283	0.00865283
1	chr2:203087336:C:G	203087336	G,G	C,C	1,1	inf,inf	inf,inf	4.05337,0.997938	0.0083155	0.0083155
1	chr2:203104781:G:A	203104781	A,A	G,G	1,1	inf,inf	inf,inf	4.03721,0.999211	0.00805942	0.00805942
1	chr2:203185751:T:G	203185751	G,G	T,T	1,1	inf,inf	inf,inf	4.29683,0.628172	0.00751614	0.00751614
1	chr2:203128789:G:A	203128789	A,A	G,G	1,1	inf,inf	inf,inf	3.99064,1.00286	0.00736469	0.00736469
1	chr2:203087123:T:C	203087123	C,C	T,T	1,1	inf,inf	inf,inf	4.09289,0.870949	0.00727274	0.00727274
1	chr2:203111235:G:T	203111235	T,T	G,G	1,1	inf,inf	inf,inf	4.00515,0.977792	0.0072687	0.0072687
1	chr2:203102474:A:G	203102474	G,G	A,A	1,1	inf,inf	inf,inf	4.01058,0.962826	0.00716462	0.00716462
1	chr2:203119217:C:A	203119217	A,A	C,C	1,1	inf,inf	inf,inf	3.97459,1.00425	0.0071412	0.0071412
1	chr2:203155039:G:A	203155039	A,A	G,G	1,1	inf,inf	inf,inf	3.97037,0.996338	0.00698311	0.00698311
1	chr2:203140349:A:G	203140349	G,G	A,A	1,1	inf,inf	inf,inf	3.98544,0.936963	0.00650749	0.00650749
1	chr2:203115310:G:A	203115310	A,A	G,G	1,1	inf,inf	inf,inf	3.92672,0.973575	0.00613515	0.00613515
1	chr2:203104250:T:C	203104250	C,C	T,T	1,1	inf,inf	inf,inf	3.95106,0.914711	0.00583606	0.00583606
1	chr2:203051764:T:G	203051764	G,G	T,T	1,1	inf,inf	inf,inf	3.83887,1.04377	0.00577681	0.00577681
1	chr2:202713583:C:G	202713583	G,G	C,C	1,1	-inf,-inf	inf,inf	4.44475,0.130173	0.00555378	0.00555378
1	chr2:203078445:A:G	203078445	G,G	A,A	1,1	inf,inf	inf,inf	3.87585,0.95829	0.00538002	0.00538002
1	chr2:203060637:G:A	203060637	A,A	G,G	1,1	inf,inf	inf,inf	3.89629,0.931772	0.00536414	0.00536414
1	chr2:203074917:A:G	203074917	G,G	A,A	1,1	inf,inf	inf,inf	3.93849,0.870555	0.00527909	0.00527909
1	chr2:203130682:G:A	203130682	A,A	G,G	1,1	inf,inf	inf,inf	4.0296,0.743334	0.0051732	0.0051732
1	chr2:202856051:T:C	202856051	C,NA	T,NA	1,NA	inf,NA	inf,NA	3.74286,NA	0.00502242	0.00502242
1	chr2:202727457:A:G	202727457	G,G	A,A	1,1	-inf,-inf	inf,inf	4.35934,0.201932	0.00493136	0.00493136
1	chr2:203067453:A:G	203067453	G,G	A,A	1,1	inf,inf	inf,inf	3.79165,0.979079	0.00468542	0.00468542
1	chr2:202859772:T:A	202859772	A,A	T,T	1,1	inf,inf	inf,inf	3.91062,0.766135	0.00419573	0.00419573
1	chr2:203062864:T:C	203062864	C,C	T,T	1,1	inf,inf	inf,inf	3.84783,0.842717	0.00417851	0.00417851
1	chr2:202913477:A:T	202913477	T,T	A,A	1,1	inf,inf	inf,inf	3.8038,0.870523	0.00399641	0.00399641
1	chr2:203061548:A:G	203061548	G,G	A,A	1,1	inf,inf	inf,inf	3.7998,0.853225	0.00385076	0.00385076
1	chr2:202275121:T:C	202275121	C,C	T,T	1,1	-inf,-inf	inf,inf	3.40002,1.31549	0.00380067	0.00380067
1	chr2:203289954:A:T	203289954	T,T	A,A	1,1	inf,inf	inf,inf	3.77098,0.879234	0.00378961	0.00378961
1	chr2:203033223:A:G	203033223	G,G	A,A	1,1	inf,inf	inf,inf	3.74796,0.905602	0.00377786	0.00377786
1	chr2:202729836:A:G	202729836	G,G	A,A	1,1	inf,inf	inf,inf	3.22628,1.49708	0.00371917	0.00371917
1	chr2:202724089:CCT:C	202724089	C,C	CCT,CCT	1,1	inf,inf	inf,inf	3.37847,1.32297	0.00368633	0.00368633
1	chr2:202875287:C:T	202875287	T,T	C,C	1,1	inf,inf	inf,inf	3.71482,0.930182	0.00367832	0.00367832
1	chr2:202873941:G:A	202873941	A,A	G,G	1,1	inf,inf	inf,inf	3.68892,0.958427	0.00365919	0.00365919
1	chr2:202881162:T:C	202881162	C,C	T,T	1,1	inf,inf	inf,inf	3.71256,0.929354	0.00365608	0.00365608
1	chr2:203028044:T:C	203028044	C,C	T,T	1,1	inf,inf	inf,inf	3.80812,0.803606	0.003609	0.003609
1	chr2:203153214:C:T	203153214	T,T	C,C	1,1	inf,inf	inf,inf	3.919,0.650312	0.00355287	0.00355287
1	chr2:202876138:T:C	202876138	C,C	T,T	1,1	inf,inf	inf,inf	3.69274,0.926869	0.00349502	0.00349502
1	chr2:203018470:C:G	203018470	G,G	C,C	1,1	inf,inf	inf,inf	3.7023,0.915133	0.00349435	0.00349435
1	chr2:202875133:C:G	202875133	G,G	C,C	1,1	inf,inf	inf,inf	3.68141,0.935621	0.0034655	0.0034655
1	chr2:202876075:C:T	202876075	T,T	C,C	1,1	inf,inf	inf,inf	3.68656,0.929354	0.00346535	0.00346535
1	chr2:202904389:C:T	202904389	T,T	C,C	1,1	inf,inf	inf,inf	3.74146,0.85736	0.00343771	0.00343771
1	chr2:203039583:G:A	203039583	A,A	G,G	1,1	inf,inf	inf,inf	3.45048,1.19723	0.00340532	0.00340532
1	chr2:202901840:T:C	202901840	C,C	T,T	1,1	inf,inf	inf,inf	3.72205,0.873167	0.00339123	0.00339123
1	chr2:202869642:A:T	202869642	T,T	A,A	1,1	inf,inf	inf,inf	3.6707,0.927224	0.00334192	0.00334192
1	chr2:202878716:TC:T	202878716	T,T	TC,TC	1,1	inf,inf	inf,inf	3.66689,0.929354	0.00332776	0.00332776
1	chr2:202893828:C:T	202893828	T,T	C,C	1,1	inf,inf	inf,inf	3.76274,0.807298	0.00330632	0.00330632
1	chr2:202910989:G:A	202910989	A,A	G,G	1,1	inf,inf	inf,inf	3.72355,0.852576	0.00328679	0.00328679
1	chr2:202884716:T:C	202884716	C,C	T,T	1,1	inf,inf	inf,inf	3.74962,0.819981	0.00328593	0.00328593
1	chr2:202887258:A:G	202887258	G,G	A,A	1,1	inf,inf	inf,inf	3.74048,0.828396	0.00326972	0.00326972
1	chr2:202951771:G:A	202951771	A,A	G,G	1,1	inf,inf	inf,inf	3.7909,0.759227	0.00324013	0.00324013
1	chr2:202908514:G:A	202908514	A,A	G,G	1,1	inf,inf	inf,inf	3.69643,0.873748	0.00321993	0.00321993
1	chr2:202663256:T:C	202663256	C,C	T,T	1,1	-inf,-inf	inf,inf	4.18816,0.107409	0.00320919	0.00320919
1	chr2:202833747:A:G	202833747	G,G	A,A	1,1	inf,inf	inf,inf	3.58332,1.00521	0.00319093	0.00319093
1	chr2:202906537:G:A	202906537	A,A	G,G	1,1	inf,inf	inf,inf	3.73464,0.820814	0.00319041	0.00319041
1	chr2:202732546:C:T	202732546	T,T	C,C	1,1	inf,inf	inf,inf	3.19769,1.4449	0.00318539	0.00318539
1	chr2:202690620:G:T	202690620	T,T	G,G	1,1	-inf,-inf	inf,inf	4.1286,0.242818	0.00317841	0.00317841
1	chr2:203012510:C:T	203012510	T,T	C,C	1,1	inf,inf	inf,inf	3.73916,0.812304	0.00317542	0.00317542
1	chr2:202927189:G:A	202927189	A,A	G,G	1,1	inf,inf	inf,inf	3.77949,0.759696	0.00316711	0.00316711
1	chr2:202914553:T:C	202914553	C,C	T,T	1,1	inf,inf	inf,inf	3.70468,0.853471	0.00316611	0.00316611
1	chr2:202910025:G:A	202910025	A,A	G,G	1,1	inf,inf	inf,inf	3.69886,0.85466	0.00313459	0.00313459
1	chr2:202873047:A:G	202873047	G,G	A,A	1,1	inf,inf	inf,inf	3.63503,0.929354	0.00311654	0.00311654
1	chr2:202880604:T:C	202880604	C,C	T,T	1,1	inf,inf	inf,inf	3.62843,0.934606	0.00310202	0.00310202
1	chr2:202917018:G:A	202917018	A,A	G,G	1,1	inf,inf	inf,inf	3.65751,0.898276	0.00309694	0.00309694
1	chr2:203029276:C:A	203029276	A,A	C,C	1,1	inf,inf	inf,inf	3.75127,0.775087	0.00306347	0.00306347
1	chr2:202963469:G:A	202963469	A,A	G,G	1,1	inf,inf	inf,inf	3.67515,0.86989	0.00306205	0.00306205
1	chr2:202910752:G:A	202910752	A,A	G,G	1,1	inf,inf	inf,inf	3.68689,0.85466	0.00305821	0.00305821
1	chr2:202929539:T:C	202929539	C,C	T,T	1,1	inf,inf	inf,inf	3.67559,0.86858	0.00305809	0.00305809
1	chr2:202879722:G:A	202879722	A,A	G,G	1,1	inf,inf	inf,inf	3.62394,0.930916	0.00305428	0.00305428
1	chr2:202896433:TA:T	202896433	T,T	TA,TA	1,1	inf,inf	inf,inf	3.71257,0.81636	0.0030262	0.0030262
1	chr2:203020020:A:ATAAT	203020020	ATAAT,ATAAT	A,A	1,1	inf,inf	inf,inf	3.70865,0.820486	0.00302233	0.00302233
1	chr2:202896954:G:A	202896954	A,A	G,G	1,1	inf,inf	inf,inf	3.74936,0.76751	0.00301414	0.00301414
1	chr2:202893673:T:C	202893673	C,C	T,T	1,1	inf,inf	inf,inf	3.69353,0.834944	0.00300045	0.00300045
1	chr2:202905080:C:T	202905080	T,T	C,C	1,1	inf,inf	inf,inf	3.7087,0.81368	0.00298895	0.00298895
1	chr2:202898353:T:G	202898353	G,G	T,T	1,1	inf,inf	inf,inf	3.71022,0.809953	0.00298001	0.00298001
1	chr2:202888293:G:A	202888293	A,A	G,G	1,1	inf,inf	inf,inf	3.70609,0.813386	0.00297148	0.00297148
1	chr2:202908963:A:G	202908963	G,G	A,A	1,1	inf,inf	inf,inf	3.6972,0.819646	0.00294774	0.00294774
1	chr2:203039582:T:C	203039582	C,C	T,T	1,1	inf,inf	inf,inf	3.33528,1.24654	0.00293833	0.00293833
1	chr2:202845274:G:C	202845274	C,C	G,G	1,1	inf,inf	inf,inf	3.65266,0.86989	0.00292347	0.00292347
1	chr2:202954748:A:G	202954748	G,G	A,A	1,1	inf,inf	inf,inf	3.7799,0.702667	0.00289335	0.00289335
1	chr2:202915792:A:G	202915792	G,G	A,A	1,1	inf,inf	inf,inf	3.66047,0.854006	0.0028931	0.0028931
1	chr2:202876639:A:T	202876639	T,T	A,A	1,1	inf,inf	inf,inf	3.59139,0.936354	0.002883	0.002883
1	chr2:202843029:A:G	202843029	G,G	A,A	1,1	inf,inf	inf,inf	3.64368,0.87202	0.00288015	0.00288015
1	chr2:202922682:A:G	202922682	G,G	A,A	1,1	inf,inf	inf,inf	3.60674,0.91179	0.00285403	0.00285403
1	chr2:202834656:C:T	202834656	T,T	C,C	1,1	inf,inf	inf,inf	3.5724,0.953281	0.00285378	0.00285378
1	chr2:202853959:T:C	202853959	C,C	T,T	1,1	inf,inf	inf,inf	3.68451,0.81523	0.00285091	0.00285091
1	chr2:202913180:G:A	202913180	A,A	G,G	1,1	inf,inf	inf,inf	3.6742,0.823355	0.00282862	0.00282862
1	chr2:202910011:G:C	202910011	C,C	G,G	1,1	inf,inf	inf,inf	3.72578,0.755371	0.00281529	0.00281529
1	chr2:203262597:AAC:A	203262597	A,A	AAC,AAC	1,1	inf,inf	inf,inf	3.68912,0.801169	0.00281235	0.00281235
1	chr2:202833577:C:T	202833577	T,T	C,C	1,1	inf,inf	inf,inf	3.61361,0.893048	0.00280459	0.00280459
1	chr2:202834014:T:C	202834014	C,C	T,T	1,1	inf,inf	inf,inf	3.56145,0.953369	0.00279065	0.00279065
1	chr2:202884053:T:C	202884053	C,C	T,T	1,1	inf,inf	inf,inf	3.66988,0.81636	0.00277141	0.00277141
1	chr2:202926166:T:C	202926166	C,C	T,T	1,1	inf,inf	inf,inf	3.73602,0.721171	0.00272184	0.00272184
1	chr2:202865040:G:A	202865040	A,A	G,G	1,1	inf,inf	inf,inf	3.66085,0.81636	0.00272038	0.00272038
1	chr2:202933642:TC:T	202933642	T,T	TC,TC	1,1	inf,inf	inf,inf	3.61681,0.86989	0.00271551	0.00271551
1	chr2:202962709:A:G	202962709	G,G	A,A	1,1	inf,inf	inf,inf	3.71416,0.746833	0.0027111	0.0027111
1	chr2:202885549:C:T	202885549	T,T	C,C	1,1	inf,inf	inf,inf	3.6577,0.81636	0.00270277	0.00270277
1	chr2:202924227:T:C	202924227	C,C	T,T	1,1	inf,inf	inf,inf	3.73079,0.722045	0.00269636	0.00269636
1	chr2:202854305:G:A	202854305	A,A	G,G	1,1	inf,inf	inf,inf	3.6521,0.82143	0.00269422	0.00269422
1	chr2:202836281:T:G	202836281	G,G	T,T	1,1	inf,inf	inf,inf	3.62107,0.857809	0.00268471	0.00268471
1	chr2:202782553:C:T	202782553	T,T	C,C	1,1	-inf,-inf	inf,inf	4.1191,0.00743236	0.00268202	0.00268202
1	chr2:202960383:A:G	202960383	G,G	A,A	1,1	inf,inf	inf,inf	3.70754,0.743001	0.0026579	0.0026579
1	chr2:202856591:C:T	202856591	T,T	C,C	1,1	inf,inf	inf,inf	3.64737,0.81636	0.00264588	0.00264588
1	chr2:202926610:G:A	202926610	A,A	G,G	1,1	inf,inf	inf,inf	3.68217,0.768183	0.0026272	0.0026272
1	chr2:202971784:G:C	202971784	C,C	G,G	1,1	inf,inf	inf,inf	3.60238,0.867421	0.0026252	0.0026252
1	chr2:202951017:T:A	202951017	A,A	T,T	1,1	inf,inf	inf,inf	3.70094,0.742561	0.00262014	0.00262014
1	chr2:202887209:C:G	202887209	G,G	C,C	1,1	inf,inf	inf,inf	3.64145,0.817343	0.00261806	0.00261806
1	chr2:202861778:G:C	202861778	C,C	G,G	1,1	inf,inf	inf,inf	3.62752,0.829471	0.00259554	0.00259554
1	chr2:202835264:G:A	202835264	A,A	G,G	1,1	inf,inf	inf,inf	3.6284,0.823659	0.00257537	0.00257537
1	chr2:202982094:A:T	202982094	T,T	A,A	1,1	inf,inf	inf,inf	3.70763,0.722045	0.00257069	0.00257069
1	chr2:202854146:A:G	202854146	G,G	A,A	1,1	inf,inf	inf,inf	3.6317,0.818372	0.00257045	0.00257045
1	chr2:202979757:C:T	202979757	T,T	C,C	1,1	inf,inf	inf,inf	3.71178,0.715608	0.00256635	0.00256635
1	chr2:202843155:G:A	202843155	A,A	G,G	1,1	inf,inf	inf,inf	3.63394,0.813181	0.00256034	0.00256034
1	chr2:202850791:C:T	202850791	T,T	C,C	1,1	inf,inf	inf,inf	3.64449,0.795866	0.00254324	0.00254324
1	chr2:202983679:G:A	202983679	A,A	G,G	1,1	inf,inf	inf,inf	3.67999,0.750188	0.00254047	0.00254047
1	chr2:202942360:A:T	202942360	T,T	A,A	1,1	inf,inf	inf,inf	3.63441,0.804808	0.00252776	0.00252776
1	chr2:202997187:G:A	202997187	A,A	G,G	1,1	inf,inf	inf,inf	3.72085,0.692852	0.00252217	0.00252217
1	chr2:202970454:A:C	202970454	C,C	A,A	1,1	inf,inf	inf,inf	3.67206,0.755371	0.0025203	0.0025203
1	chr2:202964502:A:C	202964502	C,C	A,A	1,1	inf,inf	inf,inf	3.64685,0.786868	0.0025183	0.0025183
1	chr2:202962757:T:C	202962757	C,C	T,T	1,1	inf,inf	inf,inf	3.67425,0.750188	0.00251061	0.00251061
1	chr2:202918761:G:A	202918761	A,A	G,G	1,1	inf,inf	inf,inf	3.69243,0.726101	0.0025076	0.0025076
1	chr2:202936503:T:G	202936503	G,G	T,T	1,1	inf,inf	inf,inf	3.67253,0.75028	0.00250208	0.00250208
1	chr2:202966529:A:T	202966529	T,T	A,A	1,1	inf,inf	inf,inf	3.6945,0.72155	0.0025001	0.0025001
1	chr2:202966128:A:G	202966128	G,G	A,A	1,1	inf,inf	inf,inf	3.69452,0.721177	0.0024987	0.0024987
1	chr2:202848557:C:A	202848557	A,A	C,C	1,1	inf,inf	inf,inf	3.6223,0.812275	0.00249602	0.00249602
1	chr2:202981273:T:C	202981273	C,C	T,T	1,1	inf,inf	inf,inf	3.66816,0.753417	0.00249227	0.00249227
1	chr2:202975842:C:T	202975842	T,T	C,C	1,1	inf,inf	inf,inf	3.68116,0.735159	0.00248581	0.00248581
1	chr2:202850696:C:T	202850696	T,T	C,C	1,1	inf,inf	inf,inf	3.617,0.81636	0.00248559	0.00248559
1	chr2:202961673:G:A	202961673	A,A	G,G	1,1	inf,inf	inf,inf	3.65246,0.770856	0.00248205	0.00248205
1	chr2:202861260:T:C	202861260	C,C	T,T	1,1	inf,inf	inf,inf	3.61363,0.817977	0.00247498	0.00247498
1	chr2:202964561:A:G	202964561	G,G	A,A	1,1	inf,inf	inf,inf	3.66442,0.752074	0.00246779	0.00246779
1	chr2:202964074:T:TATAA	202964074	TATAA,TATAA	T,T	1,1	inf,inf	inf,inf	3.66462,0.750188	0.00246129	0.00246129
1	chr2:202962952:C:G	202962952	G,G	C,C	1,1	inf,inf	inf,inf	3.66192,0.750188	0.00244769	0.00244769
1	chr2:202882799:A:G	202882799	G,G	A,A	1,1	inf,inf	inf,inf	3.65601,0.755371	0.00243837	0.00243837
1	chr2:202965505:T:C	202965505	C,C	T,T	1,1	inf,inf	inf,inf	3.65981,0.750174	0.00243699	0.00243699
1	chr2:202870143:C:A	202870143	A,A	C,C	1,1	inf,inf	inf,inf	3.57824,0.851445	0.0024324	0.0024324
1	chr2:202929716:G:A	202929716	A,A	G,G	1,1	inf,inf	inf,inf	3.67947,0.721082	0.00242205	0.00242205
1	chr2:202908261:C:T	202908261	T,T	C,C	1,1	inf,inf	inf,inf	3.59045,0.832832	0.00241839	0.00241839
1	chr2:203002134:A:G	203002134	G,G	A,A	1,1	inf,inf	inf,inf	3.6727,0.72864	0.00241755	0.00241755
1	chr2:202982659:G:A	202982659	A,A	G,G	1,1	inf,inf	inf,inf	3.67775,0.722045	0.00241719	0.00241719
1	chr2:202869266:G:A	202869266	A,A	G,G	1,1	inf,inf	inf,inf	3.60018,0.820101	0.00241591	0.00241591
1	chr2:202846858:T:A	202846858	A,A	T,T	1,1	inf,inf	inf,inf	3.6012,0.81636	0.00240608	0.00240608
1	chr2:202845053:C:G	202845053	G,G	C,C	1,1	inf,inf	inf,inf	3.64488,0.758926	0.00239683	0.00239683
1	chr2:202922397:A:G	202922397	G,G	A,A	1,1	inf,inf	inf,inf	3.6541,0.745423	0.00239016	0.00239016
1	chr2:202891954:G:A	202891954	A,A	G,G	1,1	inf,inf	inf,inf	3.59603,0.816198	0.00238001	0.00238001
1	chr2:202836147:C:T	202836147	T,T	C,C	1,1	inf,inf	inf,inf	3.56401,0.85423	0.00237326	0.00237326
1	chr2:202946905:G:A	202946905	A,A	G,G	1,1	inf,inf	inf,inf	3.70695,0.66977	0.0023638	0.0023638
1	chr2:202966489:T:A	202966489	A,A	T,T	1,1	inf,inf	inf,inf	3.66314,0.725355	0.00235799	0.00235799
1	chr2:202949971:A:T	202949971	T,T	A,A	1,1	inf,inf	inf,inf	3.64368,0.750188	0.00235747	0.00235747
1	chr2:202924956:C:T	202924956	T,T	C,C	1,1	inf,inf	inf,inf	3.66651,0.720034	0.00235434	0.00235434
1	chr2:202857010:A:T	202857010	T,T	A,A	1,1	inf,inf	inf,inf	3.58838,0.817284	0.00234706	0.00234706
1	chr2:202931039:G:A	202931039	A,A	G,G	1,1	inf,inf	inf,inf	3.66852,0.711997	0.00233408	0.00233408
1	chr2:202974238:T:C	202974238	C,C	T,T	1,1	inf,inf	inf,inf	3.63583,0.750188	0.00231967	0.00231967
1	chr2:202962967:T:TA	202962967	TA,TA	T,T	1,1	inf,inf	inf,inf	3.63364,0.750188	0.00230924	0.00230924
1	chr2:202958677:C:T	202958677	T,T	C,C	1,1	inf,inf	inf,inf	3.68765,0.671908	0.00227924	0.00227924
1	chr2:202863724:G:A	202863724	A,A	G,G	1,1	inf,inf	inf,inf	3.57972,0.806462	0.00226494	0.00226494
1	chr2:202204757:AAC:A	202204757	A,A	AAC,AAC	1,1	inf,inf	inf,inf	3.77681,0.544751	0.00225903	0.00225903
1	chr2:202713285:A:G	202713285	G,G	A,A	1,1	inf,inf	inf,inf	3.10074,1.36513	0.00225791	0.00225791
1	chr2:202947189:A:C	202947189	C,C	A,A	1,1	inf,inf	inf,inf	3.68763,0.662329	0.00224535	0.00224535
1	chr2:202860954:A:G	202860954	G,G	A,A	1,1	inf,inf	inf,inf	3.53886,0.851774	0.00224451	0.00224451
1	chr2:202940829:G:A	202940829	A,A	G,G	1,1	inf,inf	inf,inf	3.62403,0.741152	0.00223133	0.00223133
1	chr2:202927905:A:G	202927905	G,G	A,A	1,1	inf,inf	inf,inf	3.63286,0.721914	0.00220334	0.00220334
1	chr2:203005124:C:T	203005124	T,T	C,C	1,1	inf,inf	inf,inf	3.66671,0.665989	0.00216293	0.00216293
1	chr2:202861779:G:A	202861779	A,A	G,G	1,1	inf,inf	inf,inf	3.5178,0.839775	0.00210703	0.00210703
1	chr2:202841710:C:T	202841710	T,T	C,C	1,1	inf,inf	inf,inf	3.53494,0.81636	0.0020997	0.0020997
1	chr2:202994668:T:C	202994668	C,C	T,T	1,1	inf,inf	inf,inf	3.60642,0.725327	0.00209807	0.00209807
1	chr2:203000792:T:C	203000792	C,C	T,T	1,1	inf,inf	inf,inf	3.61627,0.712538	0.00209787	0.00209787
1	chr2:202981105:A:G	202981105	G,G	A,A	1,1	inf,inf	inf,inf	3.57804,0.750188	0.00205964	0.00205964
1	chr2:202996390:T:G	202996390	G,G	T,T	1,1	inf,inf	inf,inf	3.63846,0.665603	0.00203949	0.00203949
1	chr2:202933595:C:T	202933595	T,T	C,C	1,1	inf,inf	inf,inf	3.6375,0.659458	0.00201611	0.00201611
1	chr2:202775116:T:C	202775116	C,C	T,T	1,1	-inf,inf	inf,inf	3.95147,0.0436077	0.00190775	0.00190775
1	chr2:202999013:C:T	202999013	T,T	C,C	1,1	inf,inf	inf,inf	3.52629,0.749559	0.00185	0.00185
1	chr2:202821511:GTTTCC:G	202821511	G,G	GTTTCC,GTTTCC	1,1	inf,inf	inf,inf	3.54718,0.718683	0.00183791	0.00183791
1	chr2:203009020:G:A	203009020	A,A	G,G	1,1	inf,inf	inf,inf	3.56853,0.665959	0.00176725	0.00176725
1	chr2:203001613:T:C	203001613	C,C	T,T	1,1	inf,inf	inf,inf	3.5269,0.699387	0.00170977	0.00170977
1	chr2:203416040:C:T	203416040	T,NA	C,NA	1,NA	-inf,NA	inf,NA	3.18116,NA	0.00158683	0.00158683
1	chr2:202683093:C:T	202683093	T,T	C,C	1,1	inf,inf	inf,inf	2.87949,1.38315	0.00148939	0.00148939
1	chr2:202195425:G:A	202195425	A,A	G,G	1,1	-inf,-inf	inf,inf	2.90932,1.34896	0.00148617	0.00148617
1	chr2:203293652:G:A	203293652	A,A	G,G	1,1	inf,inf	inf,inf	3.35636,0.813368	0.00144863	0.00144863
1	chr2:203016111:G:A	203016111	A,A	G,G	1,1	-inf,-inf	inf,inf	3.52802,0.5841	0.00143477	0.00143477
1	chr2:203331895:C:T	203331895	T,T	C,C	1,1	inf,inf	inf,inf	3.37149,0.763736	0.00137792	0.00137792
```
