## Supplementary material for "Characterization of shared and ancestry-specific signals driving complex traits using multi-ancestry fine-mapping": susiex_nc1.cs80.snp

```
BP	SNP	PIP(CS1)	LogBF(CS1,Pop1)	LogBF(CS1,Pop2)
201679353	chr2:201679353:T:C	2.02122e-06	-1.30437	-1.3575
201679656	chr2:201679656:A:G	2.37453e-05	-1.77941e-10	-0.198185
201679729	chr2:201679729:T:C	2.06985e-06	-1.43611	-1.20199
201679876	chr2:201679876:C:T	1.1712e-05	-1.77941e-10	-0.904957
201680395	chr2:201680395:G:T	2.27679e-06	-1.52094	-1.02186
201680465	chr2:201680465:T:C	1.4518e-05	-1.77941e-10	-0.690178
201680507	chr2:201680507:C:T	1.64157e-06	-1.5188	-1.35112
201680508	chr2:201680508:G:A	1.01842e-05	-1.77941e-10	-1.04474
201680520	chr2:201680520:T:C	1.63168e-06	-1.52047	-1.35549
201681283	chr2:201681283:T:G	4.72222e-05	-1.77941e-10	0.489295
201681390	chr2:201681390:T:C	7.46134e-06	-1.77941e-10	-1.35583
201682043	chr2:201682043:A:T	1.06704e-05	-1.77941e-10	-0.998094
201682132	chr2:201682132:C:T	7.88842e-06	-1.77941e-10	-1.30017
201682142	chr2:201682142:T:C	1.0788e-05	-1.77941e-10	-0.987133
201682169	chr2:201682169:G:A	8.28597e-06	-1.77941e-10	-1.25101
201682557	chr2:201682557:G:T	7.16233e-06	-1.77941e-10	-1.39673
201682758	chr2:201682758:G:A	8.34009e-06	-1.77941e-10	-1.2445
201682805	chr2:201682805:A:T	4.01196e-06	-1.22004	-0.756249
201682888	chr2:201682888:T:C	1.02032e-05	-1.77941e-10	-1.04287
201682947	chr2:201682947:G:C	1.09046e-05	-1.77941e-10	-0.976386
201683071	chr2:201683071:CTTACATCACCCCCAGAAATGTGTGAACAGTCCATTTTTCTACCTCGTCATAAATACTTGGCATTGACTTATGGTCATA:C	9.8357e-06	-1.77941e-10	-1.07955
201683131	chr2:201683131:G:T	8.6983e-06	-1.77941e-10	-1.20244
201683612	chr2:201683612:G:A	6.53927e-06	-1.46569	-0.0220556
201683714	chr2:201683714:T:TG	6.33994e-06	-1.5187	-7.30438e-10
201683881	chr2:201683881:C:T	4.31349e-06	-0.693269	-1.21055
201683986	chr2:201683986:A:G	7.02975e-06	-1.50406	0.0886368
201684583	chr2:201684583:A:G	1.07905e-05	-1.77941e-10	-0.9869
201684725	chr2:201684725:C:T	5.50237e-06	-1.34249	-0.317904
201684778	chr2:201684778:G:A	9.97454e-06	-1.77941e-10	-1.06553
201684806	chr2:201684806:C:T	9.96397e-06	-1.77941e-10	-1.06659
201684807	chr2:201684807:G:A	2.5821e-06	-1.06202	-1.35495
201684823	chr2:201684823:G:A	7.33208e-06	-1.77941e-10	-1.37331
201684897	chr2:201684897:G:A	1.74149e-06	-1.45059	-1.36024
201685360	chr2:201685360:G:A	2.169e-06	-1.41928	-1.17202
201685436	chr2:201685436:A:G	7.19619e-06	-1.77941e-10	-1.39202
201685543	chr2:201685543:G:A	4.12839e-06	-1.05228	-0.8954
201686972	chr2:201686972:G:A	2.81462e-06	-1.36342	-0.967326
201687086	chr2:201687086:C:T	9.8397e-06	-1.07914	-7.30438e-10
201687568	chr2:201687568:A:C	8.77865e-06	-1.19325	-7.30438e-10
201688520	chr2:201688520:A:G	9.29456e-06	-1.21109	0.0749491
201688522	chr2:201688522:C:T	3.48583e-06	-1.35321	-0.76365
201688780	chr2:201688780:G:T	7.20225e-06	-1.77941e-10	-1.39118
201688805	chr2:201688805:T:C	3.08093e-06	-1.2601	-0.98024
201688929	chr2:201688929:A:G	5.02617e-06	-0.396622	-1.35429
201689063	chr2:201689063:C:T	1.14071e-05	-1.77941e-10	-0.931331
201689369	chr2:201689369:T:C	2.59016e-06	-1.40799	-1.00586
201689732	chr2:201689732:G:C	7.2954e-06	-1.77941e-10	-1.37832
201689808	chr2:201689808:G:A	7.18049e-06	-1.77941e-10	-1.3942
201690409	chr2:201690409:T:C	3.04258e-06	-1.44529	-0.80757
201691032	chr2:201691032:T:C	7.50788e-06	-1.34962	-7.30438e-10
201691842	chr2:201691842:C:T	1.67753e-05	-1.77941e-10	-0.545665
201691908	chr2:201691908:C:T	7.13782e-06	-1.77941e-10	-1.40016
201692402	chr2:201692402:A:G	2.63943e-06	-1.48933	-0.905674
201692605	chr2:201692605:C:T	1.74928e-05	-1.77941e-10	-0.503779
201692651	chr2:201692651:G:A	1.86719e-06	-1.47205	-1.26908
201692979	chr2:201692979:C:T	7.84999e-06	-1.77941e-10	-1.30506
201693181	chr2:201693181:C:T	7.13002e-06	-1.77941e-10	-1.40126
201693342	chr2:201693342:T:C	7.18349e-06	-1.39378	-7.30438e-10
201693692	chr2:201693692:T:C	2.28824e-06	-1.42558	-1.11221
201693969	chr2:201693969:C:T	7.10263e-06	-1.77941e-10	-1.4051
201694500	chr2:201694500:G:A	1.06121e-05	-1.77941e-10	-1.00358
201694523	chr2:201694523:C:T	7.48046e-06	-1.77941e-10	-1.35328
201694761	chr2:201694761:T:C	1.38897e-05	-1.77941e-10	-0.734423
201694815	chr2:201694815:T:A	7.33789e-06	-1.77941e-10	-1.37252
201694962	chr2:201694962:T:C	8.35856e-06	-1.77941e-10	-1.24228
201695077	chr2:201695077:G:A	1.21017e-05	-1.77941e-10	-0.872223
201695132	chr2:201695132:C:T	1.78377e-06	-1.52115	-1.26569
201695241	chr2:201695241:C:T	2.99483e-06	-1.48612	-0.782561
201695265	chr2:201695265:G:A	1.68335e-06	-1.45779	-1.38699
201695289	chr2:201695289:G:A	1.59575e-06	-1.49519	-1.40303
201695376	chr2:201695376:G:A	1.63091e-06	-1.50325	-1.37318
201695442	chr2:201695442:C:T	1.61053e-06	-1.48337	-1.40564
201695555	chr2:201695555:C:T	1.75156e-06	-1.49121	-1.31385
201695614	chr2:201695614:A:G	1.65044e-06	-1.46608	-1.39844
201695838	chr2:201695838:A:C	7.26088e-06	-1.77941e-10	-1.38307
201695897	chr2:201695897:A:G	1.91765e-06	-1.5046	-1.20986
201696030	chr2:201696030:A:G	2.18501e-06	-1.4108	-1.17315
201696131	chr2:201696131:T:C	2.46973e-06	-1.43069	-1.03077
201696275	chr2:201696275:C:T	1.69024e-06	-1.51674	-1.32396
201696387	chr2:201696387:G:A	3.35849e-05	-1.48598	1.63448
201696549	chr2:201696549:G:A	1.04576e-05	-1.77941e-10	-1.01824
201696848	chr2:201696848:A:G	1.79567e-06	-1.38979	-1.3904
201696854	chr2:201696854:A:G	8.54178e-06	-1.77941e-10	-1.2206
201697726	chr2:201697726:C:T	1.80461e-06	-1.38394	-1.39128
201697904	chr2:201697904:C:T	8.61876e-06	-1.77941e-10	-1.21163
201700191	chr2:201700191:C:T	7.99262e-06	-1.77941e-10	-1.28705
201700847	chr2:201700847:C:T	3.951e-05	-1.52077	1.83176
201700909	chr2:201700909:T:C	7.28419e-06	-1.37986	-7.30438e-10
201701008	chr2:201701008:C:T	8.02439e-06	-1.77941e-10	-1.28308
201701073	chr2:201701073:T:C	9.19781e-06	-1.77941e-10	-1.1466
201701404	chr2:201701404:C:T	1.04937e-05	-1.77941e-10	-1.0148
201701472	chr2:201701472:A:T	8.89079e-06	-1.77941e-10	-1.18055
201701688	chr2:201701688:T:C	2.29313e-05	-0.233069	-7.30438e-10
201701746	chr2:201701746:T:G	8.94445e-06	-1.77941e-10	-1.17454
201702018	chr2:201702018:T:C	2.01465e-06	-1.51516	-1.14997
201702122	chr2:201702122:C:T	8.33882e-06	-1.77941e-10	-1.24465
201702386	chr2:201702386:C:T	8.73001e-06	-1.77941e-10	-1.1988
201702400	chr2:201702400:G:GT	2.02977e-06	-1.41278	-1.24487
201702471	chr2:201702471:T:A	7.17249e-06	-1.77941e-10	-1.39532
201702602	chr2:201702602:T:A	2.04355e-06	-1.51767	-1.13321
201702682	chr2:201702682:C:T	2.0166e-06	-1.51672	-1.14744
201702838	chr2:201702838:A:G	8.216e-06	-1.77941e-10	-1.25949
201702887	chr2:201702887:G:A	2.22755e-06	-1.51082	-1.05385
201703196	chr2:201703196:A:G	2.01337e-06	-1.51289	-1.15287
201703466	chr2:201703466:T:C	9.08642e-06	-1.77941e-10	-1.15879
201703594	chr2:201703594:A:T	2.02108e-06	-1.51466	-1.14728
201703895	chr2:201703895:G:A	1.05699e-05	-1.77941e-10	-1.00756
201703896	chr2:201703896:G:A	7.94693e-06	-1.77941e-10	-1.29278
201704931	chr2:201704931:C:A	1.95983e-06	-1.51586	-1.17685
201705240	chr2:201705240:T:C	7.85223e-06	-1.77941e-10	-1.30477
201705269	chr2:201705269:A:T	2.01326e-06	-1.51741	-1.14841
201705468	chr2:201705468:T:C	8.05502e-06	-1.77941e-10	-1.27927
201705509	chr2:201705509:A:G	2.002e-06	-1.51639	-1.15503
201705532	chr2:201705532:G:A	7.84055e-06	-1.77941e-10	-1.30626
201705758	chr2:201705758:C:T	7.10017e-06	-1.77941e-10	-1.40545
201705903	chr2:201705903:G:T	7.90125e-06	-1.77941e-10	-1.29855
201706007	chr2:201706007:G:T	3.09882e-06	-1.51605	-0.7185
201706147	chr2:201706147:AGGCC:A	8.13627e-06	-1.77941e-10	-1.26924
201706294	chr2:201706294:G:A	6.40326e-06	-1.50876	-7.30438e-10
201706839	chr2:201706839:C:T	2.29929e-06	-1.48451	-1.04846
201707205	chr2:201707205:T:G	6.69115e-06	-1.46478	-7.30438e-10
201707457	chr2:201707457:C:T	2.2848e-06	-1.46009	-1.0792
201708083	chr2:201708083:C:G	2.15956e-06	-1.45136	-1.1443
201708202	chr2:201708202:C:T	2.06603e-06	-1.51904	-1.1209
201708317	chr2:201708317:C:G	2.06522e-06	-1.51848	-1.12185
201708753	chr2:201708753:C:T	9.83477e-06	-1.77941e-10	-1.07965
201708824	chr2:201708824:T:C	7.10743e-06	-1.77941e-10	-1.40443
201708879	chr2:201708879:GA:G	2.03532e-06	-1.51886	-1.13606
201709014	chr2:201709014:C:T	8.3124e-06	-1.77941e-10	-1.24782
201709156	chr2:201709156:C:G	1.81883e-05	-1.52062	1.05583
201709298	chr2:201709298:T:C	1.00989e-05	-1.77941e-10	-1.05314
201709533	chr2:201709533:C:T	7.8191e-06	-1.77941e-10	-1.309
201710102	chr2:201710102:C:T	7.92282e-06	-1.77941e-10	-1.29582
201710377	chr2:201710377:A:G	2.10316e-06	-1.52025	-1.10188
201711098	chr2:201711098:G:A	2.0756e-06	-1.51868	-1.11663
201711183	chr2:201711183:C:T	7.93e-06	-1.77941e-10	-1.29492
201711184	chr2:201711184:A:G	1.83378e-06	-1.39037	-1.36882
201711219	chr2:201711219:C:T	2.18234e-06	-1.44242	-1.14275
201711235	chr2:201711235:A:G	9.81624e-06	-1.08153	-7.30438e-10
201711242	chr2:201711242:C:A	1.50904e-05	-1.50534	0.853827
201711561	chr2:201711561:A:AG	2.34497e-06	-1.44116	-1.07213
201711861	chr2:201711861:CCTAA:C	2.07656e-06	-1.51929	-1.11556
201712055	chr2:201712055:A:G	1.14763e-05	-0.925286	-7.30438e-10
201712202	chr2:201712202:A:G	2.00227e-06	-1.51865	-1.15264
201712234	chr2:201712234:C:G	2.02282e-06	-1.5162	-1.14487
201712334	chr2:201712334:TA:T	9.9602e-06	-1.77941e-10	-1.06697
201712413	chr2:201712413:A:C	2.07516e-06	-1.51997	-1.11556
201712578	chr2:201712578:G:A	2.50029e-06	-1.41188	-1.03728
201712627	chr2:201712627:C:T	1.83912e-06	-1.35223	-1.40405
201712718	chr2:201712718:A:G	9.71693e-06	-1.77941e-10	-1.0917
201712849	chr2:201712849:T:C	2.06829e-06	-1.52035	-1.11849
201712942	chr2:201712942:A:G	2.0812e-06	-1.51953	-1.1131
201713223	chr2:201713223:A:G	7.09902e-06	-1.77941e-10	-1.40561
201713404	chr2:201713404:A:G	2.12144e-06	-1.51846	-1.09501
201713602	chr2:201713602:G:A	2.21861e-06	-1.51872	-1.04997
201713743	chr2:201713743:GTATTT:G	2.26102e-06	-1.42597	-1.12378
201713791	chr2:201713791:CTA:C	6.46629e-06	-1.49897	-7.30438e-10
201714012	chr2:201714012:T:C	1.01561e-05	-1.51921	0.471713
201714309	chr2:201714309:G:A	1.83872e-06	-1.35101	-1.40549
201714878	chr2:201714878:G:A	6.80502e-06	-1.44791	-7.30438e-10
201714934	chr2:201714934:C:A	1.9144e-06	-1.51452	-1.20165
201715545	chr2:201715545:T:C	2.01568e-06	-1.52009	-1.14452
201715605	chr2:201715605:T:G	3.0831e-06	-1.52113	-0.7185
201715647	chr2:201715647:G:A	1.71074e-06	-1.51367	-1.31498
201715791	chr2:201715791:C:T	6.82137e-06	-1.44551	-7.30438e-10
201716492	chr2:201716492:T:C	7.97514e-06	-1.77941e-10	-1.28924
201716665	chr2:201716665:A:T	6.65985e-06	-1.46947	-7.30438e-10
201716671	chr2:201716671:C:T	6.62012e-06	-1.47546	-7.30438e-10
201716687	chr2:201716687:C:T	1.74847e-06	-1.49038	-1.31645
201716702	chr2:201716702:G:A	1.72599e-06	-1.42636	-1.39341
201716706	chr2:201716706:C:A	1.87805e-06	-1.51896	-1.21637
201717004	chr2:201717004:G:A	7.72124e-06	-1.77941e-10	-1.32159
201717045	chr2:201717045:T:C	1.91584e-06	-1.39476	-1.32065
201717391	chr2:201717391:G:A	2.34293e-05	-1.52073	1.30915
201717675	chr2:201717675:G:A	1.09993e-05	-1.77941e-10	-0.967735
201718345	chr2:201718345:C:T	7.19087e-06	-1.77941e-10	-1.39276
201718719	chr2:201718719:C:A	2.08621e-06	-1.51877	-1.11145
201719316	chr2:201719316:C:T	1.05157e-05	-1.77941e-10	-1.0127
201719370	chr2:201719370:C:T	8.50968e-06	-1.77941e-10	-1.22437
201719481	chr2:201719481:C:T	7.10182e-06	-1.77941e-10	-1.40522
201719861	chr2:201719861:C:A	2.00509e-06	-1.52077	-1.14911
201719943	chr2:201719943:A:G	7.73479e-06	-1.77941e-10	-1.31984
201720267	chr2:201720267:C:A	1.0113e-05	-1.77941e-10	-1.05175
201720468	chr2:201720468:C:T	6.73985e-06	-1.45753	-7.30438e-10
201720469	chr2:201720469:G:A	2.45136e-06	-1.20563	-1.2633
201720918	chr2:201720918:T:C	6.32453e-06	-1.52113	-7.30438e-10
201721155	chr2:201721155:A:G	7.92282e-06	-1.77941e-10	-1.29582
201721764	chr2:201721764:C:T	7.27877e-06	-1.77941e-10	-1.38061
201721846	chr2:201721846:G:A	1.2739e-05	-1.77941e-10	-0.820898
201722347	chr2:201722347:T:C	2.47758e-06	-1.40228	-1.05601
201722543	chr2:201722543:T:C	7.24989e-06	-1.38458	-7.30438e-10
201722592	chr2:201722592:T:C	7.65703e-06	-1.77941e-10	-1.32995
201722630	chr2:201722630:C:T	1.89795e-06	-1.37984	-1.34496
201722727	chr2:201722727:T:G	6.32805e-06	-1.52058	-7.30438e-10
201722863	chr2:201722863:T:C	1.64419e-06	-1.4864	-1.38192
201722930	chr2:201722930:C:T	1.88803e-06	-1.38441	-1.34562
201722936	chr2:201722936:C:A	6.3246e-06	-1.52112	-7.30438e-10
201723019	chr2:201723019:A:G	1.09611e-05	-1.77941e-10	-0.971214
201723607	chr2:201723607:T:C	2.0104e-06	-1.51918	-1.14806
201723857	chr2:201723857:C:T	1.05066e-05	-1.77941e-10	-1.01356
201723979	chr2:201723979:G:A	1.91747e-06	-1.51842	-1.19614
201724062	chr2:201724062:G:C	1.02391e-05	-1.77941e-10	-1.03936
201724534	chr2:201724534:T:C	2.03781e-06	-1.29651	-1.35718
201724749	chr2:201724749:T:C	1.81379e-05	-0.467569	-7.30438e-10
201724772	chr2:201724772:T:C	2.00606e-06	-1.52028	-1.14911
201724794	chr2:201724794:T:C	2.02066e-06	-1.52037	-1.14177
201724835	chr2:201724835:T:C	1.85451e-06	-1.41666	-1.33129
201725069	chr2:201725069:C:T	2.04609e-06	-1.52051	-1.12913
201725108	chr2:201725108:A:G	1.99364e-06	-1.52068	-1.15493
201725747	chr2:201725747:C:G	1.33176e-05	-1.77941e-10	-0.776485
201725847	chr2:201725847:T:A	7.90016e-06	-1.77941e-10	-1.29869
201726162	chr2:201726162:A:G	2.00806e-06	-1.52103	-1.14737
201726892	chr2:201726892:A:T	9.0389e-06	-1.77941e-10	-1.16403
201727098	chr2:201727098:A:G	9.62188e-06	-1.77941e-10	-1.10153
201727303	chr2:201727303:CCAGGA:C	9.04573e-06	-1.77941e-10	-1.16328
201727336	chr2:201727336:G:A	7.26695e-06	-1.77941e-10	-1.38223
201727480	chr2:201727480:T:C	8.31274e-06	-1.77941e-10	-1.24778
201727791	chr2:201727791:C:T	7.15034e-06	-1.77941e-10	-1.39841
201728259	chr2:201728259:C:T	7.8088e-06	-1.77941e-10	-1.31032
201728376	chr2:201728376:G:A	7.6906e-06	-1.77941e-10	-1.32557
201728463	chr2:201728463:TA:T	2.24575e-06	-1.3214	-1.23513
201728557	chr2:201728557:G:A	1.15089e-05	-1.47578	0.553337
201728736	chr2:201728736:A:G	2.00878e-06	-1.51936	-1.14868
201728834	chr2:201728834:AAAAC:A	2.0143e-05	-1.4536	1.09089
201729316	chr2:201729316:A:G	2.55649e-06	-1.10461	-1.32233
201729457	chr2:201729457:A:G	2.04674e-06	-1.51891	-1.13041
201729474	chr2:201729474:A:G	2.07925e-06	-1.51825	-1.11531
201729737	chr2:201729737:C:T	2.21717e-06	-1.21596	-1.35338
201730070	chr2:201730070:A:G	6.93991e-06	-1.42828	-7.30438e-10
201730185	chr2:201730185:A:G	2.23829e-06	-1.45245	-1.10741
201730633	chr2:201730633:A:T	2.11802e-06	-1.22179	-1.3933
201730671	chr2:201730671:TCTCAA:T	2.28847e-06	-1.52013	-1.01756
201730693	chr2:201730693:A:G	2.2709e-06	-1.52023	-1.02516
201730843	chr2:201730843:T:C	7.61908e-06	-1.77941e-10	-1.33491
201731144	chr2:201731144:T:C	2.40283e-06	-1.20267	-1.28625
201731399	chr2:201731399:A:G	9.00337e-06	-1.77941e-10	-1.16797
201731683	chr2:201731683:AC:A	2.23891e-06	-1.52089	-1.03869
201731806	chr2:201731806:G:T	7.88713e-06	-1.4784	0.178062
201731862	chr2:201731862:C:G	2.37685e-06	-1.18788	-1.31191
201731867	chr2:201731867:T:C	1.77188e-06	-1.51488	-1.27865
201732033	chr2:201732033:A:G	1.75525e-06	-1.51719	-1.28576
201732712	chr2:201732712:T:C	2.18606e-06	-1.52115	-1.06232
201733026	chr2:201733026:A:T	9.51418e-06	-1.77941e-10	-1.11279
201733213	chr2:201733213:C:T	7.10578e-06	-1.77941e-10	-1.40466
201733390	chr2:201733390:C:T	2.16964e-06	-1.19286	-1.39814
201733804	chr2:201733804:T:C	1.15242e-05	-1.77941e-10	-0.921121
201734428	chr2:201734428:T:C	3.20948e-06	-1.42641	-0.773049
201734924	chr2:201734924:T:TA	2.53007e-06	-1.51192	-0.925408
201735048	chr2:201735048:G:A	2.70416e-06	-1.52083	-0.849951
201735211	chr2:201735211:G:A	7.52929e-06	-1.77941e-10	-1.34677
201735851	chr2:201735851:T:C	7.13167e-06	-1.77941e-10	-1.40102
201736044	chr2:201736044:A:G	7.24342e-06	-1.77941e-10	-1.38548
201736467	chr2:201736467:T:C	1.48799e-05	-0.66556	-7.30438e-10
201736684	chr2:201736684:C:T	1.59395e-06	-1.49373	-1.40563
201736783	chr2:201736783:T:C	1.82718e-06	-1.35867	-1.40413
201737014	chr2:201737014:T:C	1.81544e-06	-1.36426	-1.40498
201737171	chr2:201737171:T:A	1.58624e-06	-1.49856	-1.40564
201737662	chr2:201737662:C:T	1.95823e-06	-1.33543	-1.3581
201737900	chr2:201737900:T:C	1.8061e-06	-1.36916	-1.40525
201737916	chr2:201737916:C:T	7.76213e-06	-1.77941e-10	-1.31631
201737956	chr2:201737956:A:C	9.4722e-06	-1.77941e-10	-1.11721
201738163	chr2:201738163:C:T	7.37098e-06	-1.77941e-10	-1.36802
201739071	chr2:201739071:T:C	2.04215e-06	-1.25452	-1.39705
201739114	chr2:201739114:C:T	1.92825e-06	-1.31012	-1.39884
201739465	chr2:201739465:G:A	1.99773e-06	-1.28374	-1.38982
201739508	chr2:201739508:T:C	1.88035e-06	-1.35503	-1.37909
201739763	chr2:201739763:AAG:A	2.349e-06	-1.52092	-0.990656
201739952	chr2:201739952:G:C	1.85885e-06	-1.35409	-1.39152
201740031	chr2:201740031:A:G	1.91413e-06	-1.32411	-1.39219
201740149	chr2:201740149:A:AC	9.96424e-06	-1.06657	-7.30438e-10
201740171	chr2:201740171:A:T	1.81245e-06	-1.37361	-1.39728
201740324	chr2:201740324:A:C	1.854e-06	-1.34804	-1.40019
201740530	chr2:201740530:T:A	1.84571e-06	-1.35168	-1.40103
201740536	chr2:201740536:AAAC:A	1.8618e-06	-1.34296	-1.40107
201741470	chr2:201741470:C:T	1.91188e-06	-1.31644	-1.40104
201741916	chr2:201741916:G:A	1.93579e-06	-1.30594	-1.39912
201742141	chr2:201742141:G:A	1.64267e-06	-1.46585	-1.4034
201742403	chr2:201742403:T:G	1.8613e-06	-1.34759	-1.39671
201742420	chr2:201742420:T:A	7.10632e-06	-1.77941e-10	-1.40458
201742698	chr2:201742698:G:A	1.53579e-05	-0.633937	-7.30438e-10
201742863	chr2:201742863:G:A	8.21239e-06	-1.77941e-10	-1.25993
201743129	chr2:201743129:C:T	2.29853e-06	-1.52065	-1.01265
201743133	chr2:201743133:G:A	1.10194e-05	-0.965916	-7.30438e-10
201743410	chr2:201743410:G:A	7.96545e-06	-1.23993	-0.0505277
201743486	chr2:201743486:G:A	2.40707e-06	-1.5211	-0.966061
201744154	chr2:201744154:C:A	1.90772e-06	-1.46184	-1.25783
201744600	chr2:201744600:C:G	8.16431e-06	-1.77941e-10	-1.2658
201744642	chr2:201744642:G:A	2.83087e-06	-1.37916	-0.945823
201745072	chr2:201745072:G:A	2.89414e-06	-1.39354	-0.90934
201745127	chr2:201745127:T:C	6.68947e-06	-1.46503	-7.30438e-10
201745521	chr2:201745521:T:G	2.2643e-06	-1.3211	-1.22721
201745588	chr2:201745588:A:G	2.51776e-06	-1.516	-0.926202
201745670	chr2:201745670:C:T	1.05557e-05	-1.0089	-7.30438e-10
201746261	chr2:201746261:T:C	2.38438e-06	-1.51614	-0.98049
201746372	chr2:201746372:T:C	7.12461e-06	-1.77941e-10	-1.40201
201746536	chr2:201746536:T:C	7.09889e-06	-1.77941e-10	-1.40563
201747316	chr2:201747316:G:A	1.99891e-06	-1.31984	-1.35313
201748370	chr2:201748370:C:T	7.45591e-06	-1.77941e-10	-1.35656
201748650	chr2:201748650:CTTTG:C	1.92433e-06	-1.47414	-1.23685
201748912	chr2:201748912:C:T	2.6878e-06	-0.984951	-1.39189
201748948	chr2:201748948:G:A	7.14278e-06	-1.77941e-10	-1.39947
201749496	chr2:201749496:G:C	1.86382e-06	-1.39894	-1.344
201750190	chr2:201750190:AAAG:A	8.87834e-06	-1.18195	-7.30438e-10
201750591	chr2:201750591:AG:A	2.3075e-06	-1.39607	-1.13333
201750607	chr2:201750607:T:C	7.8606e-06	-1.77941e-10	-1.30371
201750826	chr2:201750826:G:A	7.86782e-06	-1.77941e-10	-1.30279
201751496	chr2:201751496:C:T	1.70521e-06	-1.47352	-1.35836
201751756	chr2:201751756:C:T	7.59679e-06	-1.77941e-10	-1.33784
201751823	chr2:201751823:T:C	8.43114e-06	-1.77941e-10	-1.23364
201752189	chr2:201752189:C:T	1.85167e-06	-1.40627	-1.34321
201753295	chr2:201753295:G:A	9.14949e-06	-1.77941e-10	-1.15187
201754142	chr2:201754142:A:G	1.04871e-05	-1.77941e-10	-1.01542
201754452	chr2:201754452:G:C	6.95379e-06	-1.42628	-7.30438e-10
201754859	chr2:201754859:A:C	1.10416e-05	-1.77941e-10	-0.963897
201755115	chr2:201755115:G:A	8.0406e-06	-1.77941e-10	-1.28107
201755162	chr2:201755162:G:A	2.18311e-06	-1.51493	-1.06989
201755365	chr2:201755365:T:C	2.99629e-06	-1.40848	-0.859712
201755396	chr2:201755396:A:G	3.03215e-06	-1.40287	-0.853431
201755733	chr2:201755733:A:C	9.42104e-06	-1.12262	-7.30438e-10
201755833	chr2:201755833:T:C	7.41962e-06	-1.77941e-10	-1.36144
201756074	chr2:201756074:C:T	7.879e-06	-1.77941e-10	-1.30137
201756111	chr2:201756111:T:C	8.51245e-06	-1.22404	-7.30438e-10
201756265	chr2:201756265:T:C	2.94253e-06	-1.4021	-0.884204
201756279	chr2:201756279:T:C	4.23629e-06	-1.10111	-0.820769
201756318	chr2:201756318:A:G	2.8468e-06	-1.42993	-0.889442
201756593	chr2:201756593:A:G	2.90866e-06	-1.41327	-0.884604
201756816	chr2:201756816:C:T	9.15839e-06	-1.77941e-10	-1.1509
201756901	chr2:201756901:AT:A	3.43193e-06	-1.16219	-0.970261
201757786	chr2:201757786:T:C	2.98759e-06	-1.41369	-0.857413
201758285	chr2:201758285:G:A	2.95893e-06	-1.40849	-0.872254
201758342	chr2:201758342:C:T	4.23728e-06	-1.06082	-0.86083
201758681	chr2:201758681:C:T	2.7658e-06	-1.0065	-1.34174
201758763	chr2:201758763:T:C	7.73161e-06	-1.77941e-10	-1.32025
201758862	chr2:201758862:G:T	1.60297e-05	-0.591124	-7.30438e-10
201758977	chr2:201758977:T:C	7.20585e-06	-1.77941e-10	-1.39068
201759296	chr2:201759296:A:C	8.40056e-06	-1.23727	-7.30438e-10
201759415	chr2:201759415:T:C	7.23827e-06	-1.77941e-10	-1.38619
201759649	chr2:201759649:T:C	8.41319e-05	1.06682	-7.30438e-10
201760263	chr2:201760263:A:G	9.26397e-06	-1.77941e-10	-1.13944
201760679	chr2:201760679:A:C	2.93615e-06	-0.947952	-1.34052
201760892	chr2:201760892:C:T	1.82215e-06	-1.36195	-1.4036
201761714	chr2:201761714:T:C	3.06513e-06	-0.993793	-1.25169
201761902	chr2:201761902:A:C	3.03171e-06	-1.39703	-0.85941
201762057	chr2:201762057:G:A	8.2716e-06	-1.77941e-10	-1.25274
201762296	chr2:201762296:G:A	2.91791e-06	-1.41306	-0.881642
201762636	chr2:201762636:G:A	7.33069e-06	-1.77941e-10	-1.3735
201762781	chr2:201762781:A:G	3.02871e-06	-1.38966	-0.867768
201762854	chr2:201762854:C:T	7.23132e-06	-1.77941e-10	-1.38715
201763068	chr2:201763068:C:G	7.21196e-06	-1.77941e-10	-1.38983
201763194	chr2:201763194:G:A	3.04116e-06	-0.998264	-1.25507
201763207	chr2:201763207:G:A	7.96398e-06	-1.77941e-10	-1.29064
201763237	chr2:201763237:T:C	1.0093e-05	-1.5211	0.467378
201763557	chr2:201763557:T:C	1.82711e-06	-1.36092	-1.40192
201763742	chr2:201763742:C:T	1.88192e-06	-1.34826	-1.38502
201764098	chr2:201764098:C:G	1.84883e-06	-1.36419	-1.38682
201764529	chr2:201764529:G:A	2.99687e-06	-1.40557	-0.862428
201765319	chr2:201765319:T:TGCCCA	1.04116e-05	-1.77941e-10	-1.02265
201765701	chr2:201765701:G:A	2.9736e-06	-1.40345	-0.872349
201765915	chr2:201765915:G:A	1.86597e-06	-1.3527	-1.38909
201766854	chr2:201766854:ACACCGCATGTTCT:A	7.81523e-06	-1.77941e-10	-1.3095
201766978	chr2:201766978:A:G	4.99264e-06	-1.50229	-0.25531
201766990	chr2:201766990:C:T	2.78488e-06	-1.05477	-1.28659
201767106	chr2:201767106:A:T	9.21156e-06	-1.77941e-10	-1.14511
201767559	chr2:201767559:A:G	7.87469e-06	-1.77941e-10	-1.30192
201767572	chr2:201767572:A:T	7.89007e-06	-1.77941e-10	-1.29996
201767591	chr2:201767591:G:A	7.50496e-06	-1.77941e-10	-1.35
201767629	chr2:201767629:G:A	7.89577e-06	-1.77941e-10	-1.29924
201767677	chr2:201767677:C:T	7.82313e-06	-1.77941e-10	-1.30848
201767782	chr2:201767782:C:T	7.40275e-06	-1.77941e-10	-1.36372
201768057	chr2:201768057:A:C	2.68342e-06	-1.52077	-0.857711
201768158	chr2:201768158:A:G	7.20755e-06	-1.77941e-10	-1.39044
201768215	chr2:201768215:T:C	9.02762e-06	-1.24804	0.0827634
201768227	chr2:201768227:G:GT	1.00315e-05	-1.05984	-7.30438e-10
201768859	chr2:201768859:A:G	3.01351e-06	-1.39714	-0.865323
201769263	chr2:201769263:G:A	2.54367e-06	-1.0769	-1.35506
201769325	chr2:201769325:A:G	2.98617e-06	-1.4157	-0.855876
201769335	chr2:201769335:A:T	2.54764e-05	-0.127819	-7.30438e-10
201769841	chr2:201769841:G:T	8.84207e-06	-1.77941e-10	-1.18605
201770095	chr2:201770095:C:A	2.80174e-06	-0.990398	-1.34493
201770309	chr2:201770309:CCTA:C	7.87817e-06	-1.77941e-10	-1.30147
201770466	chr2:201770466:TA:T	1.45454e-05	-1.77941e-10	-0.688292
201770881	chr2:201770881:T:C	2.50967e-06	-1.12841	-1.31701
201771203	chr2:201771203:C:T	7.12313e-06	-1.77941e-10	-1.40222
201771259	chr2:201771259:C:T	1.03396e-05	-1.02959	-7.30438e-10
201771344	chr2:201771344:A:T	3.10885e-06	-1.39644	-0.834881
201771348	chr2:201771348:C:T	2.87332e-06	-1.41753	-0.892574
201771414	chr2:201771414:G:A	3.20737e-06	-1.50804	-0.692075
201771453	chr2:201771453:T:C	3.11292e-06	-1.39849	-0.831519
201771722	chr2:201771722:A:G	3.00687e-06	-1.39556	-0.86911
201772188	chr2:201772188:T:C	4.80985e-06	-0.436487	-1.35842
201772318	chr2:201772318:C:T	3.80264e-06	-1.52115	-0.508723
201772503	chr2:201772503:C:T	2.7055e-06	-1.03933	-1.33095
201772579	chr2:201772579:G:A	1.19404e-05	-0.885638	-7.30438e-10
201773008	chr2:201773008:C:T	2.34498e-06	-1.49393	-1.01936
201773166	chr2:201773166:T:A	7.16369e-06	-1.77941e-10	-1.39654
201773167	chr2:201773167:T:G	7.16139e-06	-1.77941e-10	-1.39687
201773358	chr2:201773358:G:A	6.34725e-06	-1.51755	-7.30438e-10
201773449	chr2:201773449:A:G	9.28034e-06	-1.77941e-10	-1.13767
201773620	chr2:201773620:G:A	7.16647e-06	-1.77941e-10	-1.39616
201773621	chr2:201773621:C:T	3.52096e-06	-1.41703	-0.689801
201773832	chr2:201773832:G:A	1.04054e-05	-1.77941e-10	-1.02324
201774147	chr2:201774147:T:C	3.31652e-06	-1.45121	-0.715444
201774266	chr2:201774266:G:A	8.9562e-06	-1.77941e-10	-1.17322
201774318	chr2:201774318:A:G	8.98231e-06	-1.77941e-10	-1.17031
201774475	chr2:201774475:A:G	2.82113e-06	-1.3747	-0.953737
201774556	chr2:201774556:G:A	4.16894e-06	-1.51242	-0.425485
201774649	chr2:201774649:TAA:T	3.96103e-06	-1.03756	-0.951502
201775471	chr2:201775471:T:C	1.27737e-05	-0.818181	-7.30438e-10
201775639	chr2:201775639:T:C	7.53774e-06	-1.77941e-10	-1.34565
201775823	chr2:201775823:A:C	1.04029e-05	-1.77941e-10	-1.02348
201776720	chr2:201776720:T:C	7.25063e-06	-1.77941e-10	-1.38448
201777036	chr2:201777036:T:C	2.78907e-06	-1.42737	-0.912495
201777336	chr2:201777336:G:A	2.53456e-06	-1.08136	-1.35419
201777963	chr2:201777963:T:C	9.0368e-06	-1.77941e-10	-1.16426
201778386	chr2:201778386:G:C	7.23132e-06	-1.77941e-10	-1.38715
201778720	chr2:201778720:G:A	7.38292e-06	-1.77941e-10	-1.3664
201779942	chr2:201779942:A:G	7.32833e-06	-1.77941e-10	-1.37382
201780215	chr2:201780215:A:G	1.54653e-05	-1.77941e-10	-0.626973
201780628	chr2:201780628:C:A	2.69924e-06	-1.41813	-0.954474
201781767	chr2:201781767:C:G	3.10616e-06	-1.41047	-0.82171
201781768	chr2:201781768:A:T	7.13609e-06	-1.77941e-10	-1.4004
201782308	chr2:201782308:C:T	8.59774e-06	-1.77941e-10	-1.21407
201783863	chr2:201783863:T:C	1.80761e-05	-1.77941e-10	-0.470977
201784931	chr2:201784931:C:T	7.11039e-06	-1.77941e-10	-1.40401
201784967	chr2:201784967:G:A	7.26391e-06	-1.77941e-10	-1.38265
201784985	chr2:201784985:T:C	3.11446e-06	-1.1335	-1.09601
201785122	chr2:201785122:T:C	7.59118e-06	-1.77941e-10	-1.33858
201785756	chr2:201785756:C:T	2.90558e-06	-1.43798	-0.86096
201785869	chr2:201785869:G:A	3.0265e-06	-1.43803	-0.820136
201786183	chr2:201786183:CTTA:C	1.52394e-05	-1.77941e-10	-0.641685
201786332	chr2:201786332:C:T	6.33222e-06	-1.51992	-7.30438e-10
201786406	chr2:201786406:C:T	5.6994e-06	-1.18361	-0.441596
201786536	chr2:201786536:A:G	2.83443e-06	-1.04081	-1.28292
201786825	chr2:201786825:G:A	9.31647e-06	-1.13379	-7.30438e-10
201787231	chr2:201787231:T:C	2.21404e-05	0.499054	-0.767221
201787266	chr2:201787266:T:C	1.74598e-06	-1.51759	-1.29066
201787270	chr2:201787270:C:T	2.04581e-06	-1.37887	-1.27091
201787442	chr2:201787442:G:A	9.78124e-06	-1.77941e-10	-1.0851
201787832	chr2:201787832:A:G	2.05708e-06	-1.30647	-1.33781
201787860	chr2:201787860:A:G	2.78159e-06	-1.41622	-0.926326
201788249	chr2:201788249:A:G	2.55441e-06	-1.41513	-1.01262
201788255	chr2:201788255:C:A	2.25872e-06	-1.27244	-1.27833
201788287	chr2:201788287:AT:A	6.68143e-06	-1.46624	-7.30438e-10
201788913	chr2:201788913:T:C	2.53317e-06	-1.42219	-1.01391
201789240	chr2:201789240:G:A	1.69235e-05	-0.536865	-7.30438e-10
201789241	chr2:201789241:A:G	1.93902e-06	-1.43351	-1.26988
201789941	chr2:201789941:G:A	6.40288e-06	-1.50882	-7.30438e-10
201789986	chr2:201789986:G:A	7.35361e-06	-1.77941e-10	-1.37038
201790118	chr2:201790118:A:G	3.28441e-06	-1.32186	-0.854521
201790164	chr2:201790164:T:C	3.06203e-06	-1.07666	-1.16983
201790822	chr2:201790822:C:T	1.79574e-06	-1.51527	-1.26488
201791239	chr2:201791239:T:G	7.29153e-06	-1.77941e-10	-1.37886
201791404	chr2:201791404:T:A	7.86545e-06	-1.77941e-10	-1.30309
201791420	chr2:201791420:C:T	9.53333e-06	-1.11078	-7.30438e-10
201791510	chr2:201791510:T:C	7.13159e-06	-1.77941e-10	-1.40104
201791747	chr2:201791747:C:T	6.82049e-06	-1.44564	-7.30438e-10
201792240	chr2:201792240:C:T	1.81086e-06	-1.51824	-1.25353
201792295	chr2:201792295:G:A	2.15349e-06	-1.4462	-1.15228
201792470	chr2:201792470:A:G	1.71661e-06	-1.45764	-1.36758
201792673	chr2:201792673:A:G	1.68863e-06	-1.47257	-1.36908
201793095	chr2:201793095:G:A	1.81028e-06	-1.45361	-1.31848
201793340	chr2:201793340:C:T	1.94791e-06	-1.51039	-1.18842
201793404	chr2:201793404:T:G	2.88207e-06	-1.44661	-0.860452
201793943	chr2:201793943:G:A	8.04469e-06	-1.77941e-10	-1.28056
201794323	chr2:201794323:T:G	1.68361e-06	-1.46375	-1.38088
201794642	chr2:201794642:G:A	7.10019e-06	-1.77941e-10	-1.40545
201794864	chr2:201794864:G:A	2.12699e-06	-1.52104	-1.08982
201795306	chr2:201795306:C:T	6.67104e-06	-1.46779	-7.30438e-10
201795518	chr2:201795518:T:C	2.63344e-06	-1.45282	-0.944462
201796129	chr2:201796129:T:C	7.38056e-06	-1.77941e-10	-1.36672
201796306	chr2:201796306:CAG:C	6.49426e-06	-1.49465	-7.30438e-10
201796603	chr2:201796603:G:C	6.3257e-06	-1.52095	-7.30438e-10
201796740	chr2:201796740:T:C	8.54755e-06	-1.77941e-10	-1.21993
201797063	chr2:201797063:C:A	9.40916e-06	-1.77941e-10	-1.12389
201797093	chr2:201797093:T:C	2.54695e-06	-1.46504	-0.965637
201797176	chr2:201797176:C:A	8.59298e-06	-1.77941e-10	-1.21462
201797846	chr2:201797846:T:A	7.33324e-06	-1.77941e-10	-1.37315
201798096	chr2:201798096:G:A	7.2779e-06	-1.77941e-10	-1.38073
201798234	chr2:201798234:C:G	1.71892e-06	-1.41827	-1.4056
201798960	chr2:201798960:A:G	7.28236e-06	-1.77941e-10	-1.38011
201799218	chr2:201799218:G:T	1.67091e-06	-1.45717	-1.39503
201799569	chr2:201799569:G:A	6.37985e-06	-1.51242	-7.30438e-10
201800276	chr2:201800276:T:C	7.24195e-06	-1.77941e-10	-1.38568
201800284	chr2:201800284:T:A	7.11506e-06	-1.77941e-10	-1.40336
201800336	chr2:201800336:A:C	1.61301e-06	-1.48195	-1.40552
201800504	chr2:201800504:C:A	2.10506e-06	-1.51939	-1.10183
201800652	chr2:201800652:T:C	1.59403e-06	-1.50966	-1.38964
201800720	chr2:201800720:A:G	2.46341e-06	-1.07318	-1.39085
201800833	chr2:201800833:T:A	3.68234e-06	-1.3881	-0.673918
201801192	chr2:201801192:A:G	7.37637e-06	-1.77941e-10	-1.36729
201801225	chr2:201801225:C:T	9.62029e-06	-1.77941e-10	-1.10169
201801531	chr2:201801531:C:T	2.49732e-06	-1.35039	-1.09996
201801544	chr2:201801544:A:G	1.83217e-06	-1.35627	-1.4038
201801969	chr2:201801969:C:T	3.60675e-06	-1.18292	-0.89984
201802710	chr2:201802710:T:C	7.72059e-06	-1.37316	0.0514831
201802928	chr2:201802928:C:T	1.37747e-05	-1.77941e-10	-0.742736
201803386	chr2:201803386:A:G	7.22006e-06	-1.77941e-10	-1.38871
201804410	chr2:201804410:A:G	7.57672e-06	-1.77941e-10	-1.34049
201804411	chr2:201804411:C:T	7.46781e-06	-1.77941e-10	-1.35497
201804413	chr2:201804413:C:T	7.16993e-06	-1.77941e-10	-1.39567
201804875	chr2:201804875:G:A	8.06324e-06	-1.77941e-10	-1.27825
201805307	chr2:201805307:C:T	7.28911e-06	-1.37919	-7.30438e-10
201805410	chr2:201805410:C:T	6.16428e-06	-1.2129	-0.333898
201805504	chr2:201805504:TTTC:T	2.08207e-06	-1.22742	-1.40479
201805612	chr2:201805612:C:A	8.37001e-06	-1.77941e-10	-1.24091
201805992	chr2:201805992:C:A	1.88071e-06	-1.35863	-1.37529
201806658	chr2:201806658:C:G	1.04649e-05	-0.980627	-0.0369144
201807050	chr2:201807050:T:G	6.48095e-06	-1.4967	-7.30438e-10
201808083	chr2:201808083:A:G	7.08089e-06	-1.40817	-7.30438e-10
201808220	chr2:201808220:A:G	1.04126e-05	-1.37754	0.354982
201808335	chr2:201808335:G:T	5.33015e-06	-1.11964	-0.572552
201809159	chr2:201809159:A:G	1.29224e-05	-1.77941e-10	-0.80661
201809604	chr2:201809604:ACT:A	7.18626e-06	-1.77941e-10	-1.3934
201809713	chr2:201809713:A:G	1.25914e-05	-0.835094	0.00254019
201809902	chr2:201809902:T:C	2.29013e-06	-1.15979	-1.37718
201810251	chr2:201810251:G:A	1.34475e-05	-1.77941e-10	-0.766775
201810586	chr2:201810586:G:A	1.1814e-05	-1.77941e-10	-0.89628
201812435	chr2:201812435:C:T	1.75095e-06	-1.43764	-1.36777
201813142	chr2:201813142:A:G	8.31855e-06	-1.77941e-10	-1.24708
201814371	chr2:201814371:C:T	1.74693e-06	-1.41369	-1.39402
201814386	chr2:201814386:A:G	8.11171e-06	-1.77941e-10	-1.27226
201814646	chr2:201814646:T:TA	7.36357e-06	-1.77941e-10	-1.36902
201815064	chr2:201815064:G:C	5.79954e-05	0.694794	-7.30438e-10
201815150	chr2:201815150:C:T	6.4645e-06	-1.49924	-7.30438e-10
201816100	chr2:201816100:A:G	6.16134e-06	-1.02251	-0.524769
201816192	chr2:201816192:A:G	7.36532e-06	-1.77941e-10	-1.36879
201816277	chr2:201816277:C:G	7.10269e-06	-1.77941e-10	-1.4051
201816592	chr2:201816592:G:A	1.09594e-05	-1.77941e-10	-0.971376
201816964	chr2:201816964:A:T	1.75822e-06	-1.43247	-1.36879
201817506	chr2:201817506:G:A	4.68793e-06	-1.42402	-0.396559
201817659	chr2:201817659:T:C	1.77807e-06	-1.43496	-1.35508
201817846	chr2:201817846:G:A	2.59154e-06	-1.0381	-1.37521
201818013	chr2:201818013:T:A	2.0811e-06	-1.23892	-1.39375
201818148	chr2:201818148:A:ATGCC	7.91146e-06	-1.77941e-10	-1.29726
201818203	chr2:201818203:G:A	7.19379e-06	-1.77941e-10	-1.39235
201818392	chr2:201818392:G:C	2.29446e-06	-1.18032	-1.35475
201818446	chr2:201818446:C:A	6.44883e-06	-1.50167	-7.30438e-10
201819637	chr2:201819637:A:G	9.56738e-06	-1.77941e-10	-1.10721
201819801	chr2:201819801:C:T	2.02304e-06	-1.33012	-1.33084
201819998	chr2:201819998:G:A	7.10154e-06	-1.77941e-10	-1.40526
201820591	chr2:201820591:C:A	1.45503e-05	-1.77941e-10	-0.687955
201821041	chr2:201821041:G:A	6.44612e-06	-1.50209	-7.30438e-10
201821396	chr2:201821396:G:A	5.65237e-06	-1.1833	-0.450197
201821427	chr2:201821427:A:G	5.71852e-06	-1.18743	-0.43443
201821508	chr2:201821508:T:C	3.38986e-06	-1.32007	-0.824708
201821685	chr2:201821685:T:G	1.6024e-05	-0.591485	-7.30438e-10
201821881	chr2:201821881:G:A	3.36302e-06	-1.1233	-1.02943
201822097	chr2:201822097:G:C	2.59318e-06	-1.29869	-1.114
201822356	chr2:201822356:A:C	1.00535e-05	-1.77941e-10	-1.05765
201822363	chr2:201822363:G:A	3.64669e-06	-1.34822	-0.723534
201822453	chr2:201822453:C:T	3.58117e-06	-1.36412	-0.72576
201823286	chr2:201823286:T:C	2.00629e-06	-1.44746	-1.22182
201823467	chr2:201823467:A:G	1.35831e-05	-1.77941e-10	-0.756745
201823570	chr2:201823570:A:G	3.60881e-06	-1.1387	-0.943491
201824184	chr2:201824184:G:A	4.31069e-06	-0.961542	-0.942929
201824412	chr2:201824412:CT:C	3.37746e-06	-0.959192	-1.18925
201825282	chr2:201825282:T:C	1.01494e-05	-1.16224	0.114091
201825807	chr2:201825807:G:T	2.5618e-06	-1.36636	-1.0585
201826076	chr2:201826076:A:C	4.49215e-06	-1.37928	-0.483961
201826189	chr2:201826189:A:G	3.30308e-06	-1.20196	-0.968753
201826659	chr2:201826659:A:G	2.46353e-06	-1.26946	-1.19452
201827047	chr2:201827047:T:C	3.87467e-06	-1.05999	-0.95112
201827617	chr2:201827617:T:G	6.54443e-06	-1.48696	-7.30438e-10
201828049	chr2:201828049:A:G	3.67581e-06	-1.08821	-0.975585
201828091	chr2:201828091:C:T	2.45741e-06	-1.26771	-1.19876
201828168	chr2:201828168:G:A	1.72982e-05	-1.77941e-10	-0.51497
201828559	chr2:201828559:A:T	3.55301e-06	-1.34765	-0.750126
201828956	chr2:201828956:A:C	2.36847e-06	-1.35163	-1.1517
201829167	chr2:201829167:G:C	7.29974e-06	-1.77941e-10	-1.37773
201829252	chr2:201829252:C:T	2.48727e-06	-1.30367	-1.15071
201829532	chr2:201829532:C:T	4.83277e-06	-1.29191	-0.498244
201829829	chr2:201829829:T:C	4.00532e-06	-1.00551	-0.972434
201829869	chr2:201829869:G:A	3.09377e-06	-1.33634	-0.899837
201829894	chr2:201829894:G:A	8.78268e-06	-1.19279	-7.30438e-10
201830004	chr2:201830004:C:T	7.14473e-06	-1.77941e-10	-1.39919
201830199	chr2:201830199:C:T	3.07546e-06	-0.906102	-1.33601
201830219	chr2:201830219:G:A	4.96578e-06	-0.754725	-1.00827
201830282	chr2:201830282:A:G	4.04604e-06	-1.00936	-0.95847
201830312	chr2:201830312:A:C	7.12797e-06	-1.77941e-10	-1.40154
201830414	chr2:201830414:A:G	2.44196e-06	-1.2591	-1.21367
201831062	chr2:201831062:A:G	4.16137e-06	-0.983377	-0.956348
201831167	chr2:201831167:G:A	7.54475e-06	-1.34472	-7.30438e-10
201831300	chr2:201831300:G:A	3.27433e-06	-1.358	-0.821453
201831844	chr2:201831844:T:G	8.36628e-06	-1.77941e-10	-1.24136
201832108	chr2:201832108:C:T	2.82562e-06	-1.12377	-1.20308
201832300	chr2:201832300:T:C	1.3178e-05	-1.77941e-10	-0.787024
201832325	chr2:201832325:C:T	9.92401e-06	-1.77941e-10	-1.07061
201832375	chr2:201832375:A:G	2.49138e-06	-1.28377	-1.16896
201832491	chr2:201832491:A:G	1.1629e-05	-1.27211	0.360043
201832676	chr2:201832676:C:G	1.01352e-05	-1.77941e-10	-1.04956
201832722	chr2:201832722:T:C	7.71128e-06	-1.77941e-10	-1.32288
201832986	chr2:201832986:A:G	7.09988e-06	-1.77941e-10	-1.40549
201833053	chr2:201833053:GT:G	2.34181e-06	-1.10916	-1.40548
201833152	chr2:201833152:T:A	7.12166e-06	-1.77941e-10	-1.40243
201833290	chr2:201833290:T:G	7.14824e-06	-1.77941e-10	-1.3987
201833985	chr2:201833985:C:T	9.62596e-06	-1.77941e-10	-1.10111
201834038	chr2:201834038:C:T	7.42462e-06	-1.77941e-10	-1.36077
201834236	chr2:201834236:G:A	3.45141e-06	-1.23159	-0.895193
201834478	chr2:201834478:C:T	2.62716e-06	-1.25072	-1.14895
201834957	chr2:201834957:C:T	8.17305e-06	-1.26473	-7.30438e-10
201835171	chr2:201835171:C:A	9.38596e-06	-1.12635	-7.30438e-10
201835216	chr2:201835216:C:T	7.50968e-06	-1.77941e-10	-1.34938
201835323	chr2:201835323:G:A	4.73554e-06	-1.34596	-0.464512
201835676	chr2:201835676:C:T	6.96669e-06	-1.42443	-7.30438e-10
201835793	chr2:201835793:A:T	7.34915e-06	-1.77941e-10	-1.37098
201837046	chr2:201837046:C:T	7.95294e-06	-1.29203	-7.30438e-10
201837159	chr2:201837159:A:G	7.11805e-06	-1.77941e-10	-1.40294
201837196	chr2:201837196:G:A	1.01521e-05	-1.04789	-7.30438e-10
201837860	chr2:201837860:A:T	7.16677e-06	-1.77941e-10	-1.39611
201838188	chr2:201838188:A:G	3.49667e-06	-1.22376	-0.889996
201838217	chr2:201838217:C:T	7.20665e-06	-1.77941e-10	-1.39056
201838415	chr2:201838415:T:C	7.22625e-06	-1.77941e-10	-1.38785
201838784	chr2:201838784:T:A	4.44165e-06	-0.610974	-1.26357
201838870	chr2:201838870:A:G	4.51446e-06	-0.578683	-1.2796
201838965	chr2:201838965:G:A	6.62144e-06	-1.47526	-7.30438e-10
201839355	chr2:201839355:A:C	4.94794e-06	-0.515596	-1.251
201839414	chr2:201839414:T:C	5.02352e-06	-1.41055	-0.340888
201839441	chr2:201839441:G:C	2.25941e-05	-1.77941e-10	-0.24788
201839679	chr2:201839679:CAGACAGACAGAT:C	7.10056e-06	-1.77941e-10	-1.4054
201840053	chr2:201840053:C:T	7.42697e-06	-1.77941e-10	-1.36045
201840245	chr2:201840245:G:C	3.59585e-06	-1.17719	-0.908603
201840386	chr2:201840386:T:C	6.61461e-06	-1.47629	-7.30438e-10
201840851	chr2:201840851:G:T	6.2838e-06	-0.6129	-0.914695
201841048	chr2:201841048:C:T	7.2527e-06	-1.77941e-10	-1.3842
201841597	chr2:201841597:G:A	7.09912e-06	-1.77941e-10	-1.4056
201841859	chr2:201841859:G:A	7.15548e-06	-1.77941e-10	-1.39769
201843422	chr2:201843422:T:A	2.40612e-05	-1.77941e-10	-0.18497
201843910	chr2:201843910:TTGTG:T	2.36949e-06	-1.48385	-1.01904
201843924	chr2:201843924:GACTT:G	2.36627e-06	-1.48233	-1.02193
201844924	chr2:201844924:G:A	1.66178e-06	-1.52008	-1.3376
201845026	chr2:201845026:G:A	1.1011e-05	-1.77941e-10	-0.966673
201845066	chr2:201845066:T:C	6.03807e-06	-1.37803	-0.189453
201845252	chr2:201845252:T:G	1.17772e-05	-0.899402	-7.30438e-10
201845342	chr2:201845342:A:G	7.51765e-06	-1.77941e-10	-1.34832
201845479	chr2:201845479:C:T	6.639e-06	-0.558411	-0.914197
201845526	chr2:201845526:C:T	5.57985e-06	-0.618716	-1.02769
201846144	chr2:201846144:G:A	2.05024e-06	-1.51098	-1.13663
201846353	chr2:201846353:C:T	7.11931e-06	-1.77941e-10	-1.40276
201847028	chr2:201847028:T:C	6.3553e-06	-1.51628	-7.30438e-10
201847133	chr2:201847133:TCTA:T	8.86057e-06	-1.77941e-10	-1.18396
201847478	chr2:201847478:G:A	9.49103e-06	-1.77941e-10	-1.11522
201847999	chr2:201847999:C:T	6.95433e-06	-0.427366	-0.998839
201848670	chr2:201848670:C:T	7.36165e-06	-1.77941e-10	-1.36928
201848772	chr2:201848772:C:T	1.35177e-05	-1.46411	0.702547
201848953	chr2:201848953:T:G	6.62303e-06	-1.47502	-7.30438e-10
201848967	chr2:201848967:T:C	7.33715e-06	-1.77941e-10	-1.37262
201849048	chr2:201849048:C:A	5.38327e-06	-0.433787	-1.24849
201849273	chr2:201849273:C:G	3.1457e-06	-1.33465	-0.884888
201849778	chr2:201849778:CT:C	7.43576e-06	-1.35927	-7.30438e-10
201850177	chr2:201850177:A:G	7.21511e-06	-1.77941e-10	-1.38939
201850455	chr2:201850455:A:T	3.72142e-06	-1.40565	-0.645819
201850457	chr2:201850457:T:C	7.43571e-06	-1.77941e-10	-1.35928
201850538	chr2:201850538:G:A	7.20917e-06	-1.77941e-10	-1.39022
201850575	chr2:201850575:T:C	1.744e-06	-1.48003	-1.32936
201850591	chr2:201850591:A:G	7.09902e-06	-1.77941e-10	-1.40561
201850751	chr2:201850751:A:G	7.24914e-06	-1.77941e-10	-1.38469
201851141	chr2:201851141:A:C	1.31386e-05	-1.77941e-10	-0.790017
201851153	chr2:201851153:G:A	2.81822e-05	-1.77941e-10	-0.0268796
201851887	chr2:201851887:G:A	1.13279e-05	-0.938302	-7.30438e-10
201852016	chr2:201852016:G:T	2.31974e-06	-1.46586	-1.05826
201852701	chr2:201852701:A:G	2.00173e-05	-1.77941e-10	-0.368972
201853678	chr2:201853678:A:G	8.00999e-06	-1.77941e-10	-1.28488
201853859	chr2:201853859:G:T	3.00919e-06	-1.29107	-0.97283
201853990	chr2:201853990:T:A	7.27077e-06	-1.77941e-10	-1.38171
201854054	chr2:201854054:A:G	1.79601e-06	-1.42358	-1.35642
201854103	chr2:201854103:G:A	1.95403e-06	-1.32382	-1.37186
201854166	chr2:201854166:TC:T	1.02984e-05	-1.77941e-10	-1.03358
201854252	chr2:201854252:T:A	7.63923e-06	-1.77941e-10	-1.33227
201854792	chr2:201854792:T:C	9.51577e-06	-1.77941e-10	-1.11262
201856277	chr2:201856277:A:C	1.13731e-05	-1.77941e-10	-0.934315
201856673	chr2:201856673:T:G	2.36441e-05	-1.77941e-10	-0.202456
201856701	chr2:201856701:A:G	1.81806e-06	-1.37768	-1.39011
201857316	chr2:201857316:C:T	8.53974e-06	-1.22084	-7.30438e-10
201857496	chr2:201857496:T:A	7.57642e-06	-1.77941e-10	-1.34053
201857841	chr2:201857841:A:G	0.0001624	1.72449	-7.30438e-10
201858062	chr2:201858062:G:A	1.70906e-06	-1.45952	-1.3701
201861356	chr2:201861356:G:C	7.32594e-06	-1.77941e-10	-1.37415
201861646	chr2:201861646:C:T	6.38181e-06	-1.51212	-7.30438e-10
201861659	chr2:201861659:C:T	2.87498e-06	-1.46305	-0.846478
201861710	chr2:201861710:G:A	7.95499e-06	-1.77941e-10	-1.29177
201861718	chr2:201861718:A:G	1.18083e-05	-1.77941e-10	-0.896767
201861915	chr2:201861915:C:T	8.7775e-06	-1.77941e-10	-1.19338
201862109	chr2:201862109:G:T	7.11684e-06	-1.77941e-10	-1.40311
201862234	chr2:201862234:G:A	7.21907e-06	-1.77941e-10	-1.38884
201862313	chr2:201862313:G:A	2.81144e-06	-1.49709	-0.834788
201862890	chr2:201862890:A:G	5.6116e-06	-1.51109	-0.129646
201863855	chr2:201863855:T:C	3.07841e-06	-1.51367	-0.727488
201863887	chr2:201863887:C:T	3.17617e-06	-1.51279	-0.697103
201864168	chr2:201864168:G:A	5.20156e-06	-0.671001	-1.04561
201864404	chr2:201864404:G:A	6.80614e-06	-0.416432	-1.03131
201864525	chr2:201864525:G:A	8.08023e-06	-1.77941e-10	-1.27615
201864576	chr2:201864576:T:C	6.13354e-05	-1.77941e-10	0.750787
201864831	chr2:201864831:G:A	7.2732e-06	-1.77941e-10	-1.38137
201865331	chr2:201865331:G:GA	7.19408e-06	-1.77941e-10	-1.39231
201865573	chr2:201865573:G:A	1.65935e-06	-1.4535	-1.40565
201865601	chr2:201865601:C:T	3.14098e-06	-1.51353	-0.707502
201865674	chr2:201865674:G:C	7.82872e-06	-1.77941e-10	-1.30777
201866449	chr2:201866449:A:G	7.7232e-06	-1.32134	-7.30438e-10
201866598	chr2:201866598:A:C	7.12566e-06	-1.77941e-10	-1.40187
201866791	chr2:201866791:T:C	7.14537e-06	-1.77941e-10	-1.3991
201866958	chr2:201866958:G:A	3.24586e-06	-1.51624	-0.671945
201867072	chr2:201867072:A:G	1.5957e-06	-1.4955	-1.40276
201867305	chr2:201867305:G:A	1.60675e-06	-1.51989	-1.37146
201867853	chr2:201867853:C:T	1.12451e-05	-1.77941e-10	-0.945635
201868573	chr2:201868573:T:A	3.82837e-06	-0.619064	-1.40407
201868681	chr2:201868681:G:A	3.35002e-06	-0.759866	-1.39674
201869169	chr2:201869169:T:C	3.58306e-06	-0.683878	-1.40548
201869316	chr2:201869316:G:A	7.5868e-06	-1.77941e-10	-1.33916
201869341	chr2:201869341:A:G	4.27132e-06	-1.51007	-0.403577
201869523	chr2:201869523:T:C	7.8568e-06	-1.77941e-10	-1.30419
201869952	chr2:201869952:C:G	0.000151844	-1.77941e-10	1.65728
201870733	chr2:201870733:A:G	7.10087e-06	-1.77941e-10	-1.40535
201871156	chr2:201871156:A:G	7.21335e-06	-1.77941e-10	-1.38964
201872352	chr2:201872352:TTTAAGGGA:T	3.0918e-06	-1.5102	-0.72662
201872362	chr2:201872362:CTTT:C	3.13418e-06	-1.51267	-0.710536
201872457	chr2:201872457:A:G	6.87944e-06	-1.43703	-7.30438e-10
201872466	chr2:201872466:G:C	3.67238e-06	-1.50473	-0.560002
201873113	chr2:201873113:TG:T	3.06049e-06	-1.21144	-1.03555
201874380	chr2:201874380:G:A	2.8992e-06	-1.2631	-1.03803
201874550	chr2:201874550:C:T	1.68878e-06	-1.4652	-1.37636
201874859	chr2:201874859:A:G	2.24183e-06	-1.371	-1.18727
201875268	chr2:201875268:A:G	1.88213e-06	-1.35169	-1.38147
201875335	chr2:201875335:A:G	2.05494e-05	-1.77941e-10	-0.342736
201875753	chr2:201875753:G:A	7.32503e-06	-1.37427	-7.30438e-10
201875832	chr2:201875832:G:A	3.88506e-06	-1.3229	-0.685536
201875880	chr2:201875880:A:G	3.48245e-06	-1.31032	-0.807512
201875985	chr2:201875985:T:G	1.23975e-05	-1.77941e-10	-0.848075
201876131	chr2:201876131:T:TA	8.61054e-06	-1.21258	-7.30438e-10
201876213	chr2:201876213:A:G	6.74598e-06	-1.45662	-7.30438e-10
201876524	chr2:201876524:G:C	1.86719e-06	-1.49198	-1.24916
201876533	chr2:201876533:A:T	2.17129e-06	-1.19684	-1.3934
201877459	chr2:201877459:T:C	3.83515e-06	-1.02458	-0.996776
201877732	chr2:201877732:A:C	2.15171e-06	-1.29882	-1.30049
201877938	chr2:201877938:G:A	7.66069e-06	-1.32947	-7.30438e-10
201878488	chr2:201878488:T:C	9.95875e-06	-1.06712	-7.30438e-10
201878489	chr2:201878489:C:T	8.14574e-06	-1.77941e-10	-1.26807
201879056	chr2:201879056:C:T	7.16995e-06	-1.77941e-10	-1.39567
201879434	chr2:201879434:C:T	2.89345e-06	-1.33043	-0.972691
201879441	chr2:201879441:G:A	1.30797e-05	-1.77941e-10	-0.794509
201879483	chr2:201879483:G:A	6.89754e-06	-1.4344	-7.30438e-10
201879524	chr2:201879524:T:C	1.43304e-05	-1.77941e-10	-0.703184
201879597	chr2:201879597:C:T	1.70646e-05	-0.528565	-7.30438e-10
201879719	chr2:201879719:A:G	3.75618e-06	-1.31266	-0.729511
201879958	chr2:201879958:G:A	1.12264e-05	-1.77941e-10	-0.947305
201880207	chr2:201880207:C:T	1.1311e-05	-1.77941e-10	-0.939791
201880460	chr2:201880460:G:A	1.4093e-05	-1.77941e-10	-0.719891
201880518	chr2:201880518:G:A	1.05501e-05	-1.77941e-10	-1.00944
201880673	chr2:201880673:C:T	9.40142e-06	-1.77941e-10	-1.12471
201880817	chr2:201880817:G:A	1.30365e-05	-1.77941e-10	-0.797819
201880876	chr2:201880876:GA:G	7.8837e-06	-1.77941e-10	-1.30077
201880915	chr2:201880915:G:A	2.05804e-06	-1.47662	-1.16719
201881684	chr2:201881684:G:A	8.0001e-06	-1.28611	-7.30438e-10
201881796	chr2:201881796:A:G	9.26105e-06	-1.77941e-10	-1.13975
201882647	chr2:201882647:GTGTGTGTGTGCTCGTGCACATGAGTGCACGAGCA:G	6.4682e-06	-1.49867	-7.30438e-10
201882723	chr2:201882723:T:G	4.68884e-05	0.482201	-7.30438e-10
201883057	chr2:201883057:G:A	1.41194e-05	-1.77941e-10	-0.718017
201883717	chr2:201883717:C:T	3.43325e-05	0.170523	-7.30438e-10
201883860	chr2:201883860:C:A	1.06224e-05	-1.77941e-10	-1.0026
201884842	chr2:201884842:A:G	7.35641e-06	-1.77941e-10	-1.37
201884944	chr2:201884944:T:G	2.39936e-06	-1.40467	-1.0857
201885073	chr2:201885073:G:A	2.79573e-06	-1.2371	-1.10037
201885102	chr2:201885102:T:C	1.44913e-05	-1.77941e-10	-0.692018
201885279	chr2:201885279:T:C	2.03848e-05	-1.77941e-10	-0.350781
201886005	chr2:201886005:C:T	8.68136e-06	-1.77941e-10	-1.20439
201886254	chr2:201886254:C:T	2.05211e-06	-1.44789	-1.19881
201886450	chr2:201886450:C:T	7.21625e-06	-1.77941e-10	-1.38923
201887483	chr2:201887483:C:T	2.0838e-06	-1.37273	-1.25864
201887590	chr2:201887590:C:A	7.6212e-06	-1.77941e-10	-1.33464
201887684	chr2:201887684:A:C	7.19269e-06	-1.77941e-10	-1.3925
201887751	chr2:201887751:T:C	2.8121e-06	-1.37652	-0.955124
201888080	chr2:201888080:G:T	2.1977e-05	-1.47555	1.19997
201888882	chr2:201888882:A:G	7.20655e-06	-1.77941e-10	-1.39058
201889021	chr2:201889021:A:G	1.1239e-05	-1.77941e-10	-0.946179
201889375	chr2:201889375:AT:A	2.00247e-06	-1.45038	-1.22081
201889761	chr2:201889761:G:A	7.13876e-06	-1.77941e-10	-1.40003
201889779	chr2:201889779:G:A	8.8202e-06	-1.77941e-10	-1.18852
201889805	chr2:201889805:T:C	1.99926e-06	-1.42814	-1.24465
201889866	chr2:201889866:G:A	2.11357e-06	-1.37401	-1.24318
201890109	chr2:201890109:C:T	2.1977e-06	-1.25723	-1.32093
201890380	chr2:201890380:A:G	1.99232e-06	-1.43622	-1.24005
201890997	chr2:201890997:C:T	1.90328e-06	-1.4597	-1.26229
201891480	chr2:201891480:C:T	2.03701e-06	-1.47367	-1.18042
201891689	chr2:201891689:T:C	6.54106e-06	-1.48747	-7.30438e-10
201891876	chr2:201891876:C:T	6.45173e-06	-1.50122	-7.30438e-10
201891913	chr2:201891913:G:A	6.44203e-06	-1.50273	-7.30438e-10
201892021	chr2:201892021:C:T	1.34214e-05	-1.77941e-10	-0.768723
201892346	chr2:201892346:G:C	1.8938e-06	-1.51545	-1.21154
201893315	chr2:201893315:A:G	2.28327e-05	-1.77941e-10	-0.237374
201893982	chr2:201893982:G:A	1.99224e-06	-1.41569	-1.26062
201894359	chr2:201894359:A:G	3.85611e-06	-1.45469	-0.561225
201894603	chr2:201894603:T:C	2.66422e-06	-1.42108	-0.964577
201894733	chr2:201894733:T:C	3.73724e-06	-1.4469	-0.600325
201894751	chr2:201894751:T:C	1.74235e-06	-1.41057	-1.39977
201895535	chr2:201895535:C:G	8.75137e-06	-1.77941e-10	-1.19636
201895669	chr2:201895669:A:G	8.95633e-06	-1.77941e-10	-1.17321
201896509	chr2:201896509:A:G	4.10394e-05	-1.77941e-10	0.348964
201896952	chr2:201896952:A:G	6.87658e-06	-1.43745	-7.30438e-10
201897662	chr2:201897662:A:C	7.1862e-06	-1.77941e-10	-1.39341
201897663	chr2:201897663:A:T	7.15494e-06	-1.77941e-10	-1.39777
201898067	chr2:201898067:G:A	9.24993e-06	-1.77941e-10	-1.14095
201898186	chr2:201898186:G:A	2.21248e-05	-1.77941e-10	-0.26887
201898316	chr2:201898316:A:G	3.16063e-06	-1.49934	-0.715455
201898802	chr2:201898802:A:G	2.39061e-06	-1.51382	-0.9802
201898864	chr2:201898864:G:T	1.95978e-06	-1.31417	-1.37857
201899146	chr2:201899146:G:A	6.34533e-06	-1.51785	-7.30438e-10
201899318	chr2:201899318:G:A	7.14176e-06	-1.77941e-10	-1.39961
201899841	chr2:201899841:C:T	2.51013e-05	-1.77941e-10	-0.14265
201899927	chr2:201899927:G:A	7.55582e-06	-1.77941e-10	-1.34325
201900200	chr2:201900200:GT:G	2.48807e-06	-1.13138	-1.32269
201900480	chr2:201900480:A:C	7.10019e-06	-1.77941e-10	-1.40545
201900613	chr2:201900613:C:T	2.48779e-05	-1.77941e-10	-0.151591
201900797	chr2:201900797:A:G	7.14826e-06	-1.77941e-10	-1.3987
201900947	chr2:201900947:C:A	1.78302e-05	-0.484675	-7.30438e-10
201901066	chr2:201901066:G:A	2.50486e-05	-1.77941e-10	-0.14475
201901073	chr2:201901073:C:T	7.44829e-06	-1.77941e-10	-1.35758
201901098	chr2:201901098:G:A	1.44645e-05	-1.77941e-10	-0.693873
201901924	chr2:201901924:G:A	1.97738e-06	-1.51577	-1.16803
201902116	chr2:201902116:GT:G	2.68166e-06	-1.49573	-0.8834
201902592	chr2:201902592:A:G	2.18428e-06	-1.46954	-1.11474
201902688	chr2:201902688:T:C	3.00352e-05	-1.77941e-10	0.0367996
201902998	chr2:201902998:T:C	2.29482e-06	-1.51997	-1.01494
201903446	chr2:201903446:T:A	8.65227e-06	-1.77941e-10	-1.20775
201904449	chr2:201904449:G:A	6.93447e-05	-1.77941e-10	0.873521
201905228	chr2:201905228:G:A	1.26985e-05	-1.77941e-10	-0.824087
201905258	chr2:201905258:T:C	7.70584e-06	-1.77941e-10	-1.32359
201905499	chr2:201905499:TTC:T	1.19022e-05	-1.77941e-10	-0.88885
201905563	chr2:201905563:T:C	7.11969e-06	-1.77941e-10	-1.40271
201905699	chr2:201905699:C:T	4.94142e-05	-1.77941e-10	0.534668
201906306	chr2:201906306:T:C	4.57145e-06	-0.596849	-1.24889
201906356	chr2:201906356:G:A	1.28264e-05	-1.77941e-10	-0.814061
201907077	chr2:201907077:A:G	2.10884e-06	-1.50862	-1.11082
201907287	chr2:201907287:C:T	8.89181e-06	-1.77941e-10	-1.18044
201907297	chr2:201907297:A:G	7.96285e-06	-1.77941e-10	-1.29078
201907406	chr2:201907406:CTT:C	1.58986e-05	-1.77941e-10	-0.599336
201907762	chr2:201907762:T:C	1.16079e-05	-1.77941e-10	-0.91388
201907889	chr2:201907889:C:T	1.08144e-05	-0.363928	-0.620764
201907988	chr2:201907988:A:G	7.49008e-06	-1.77941e-10	-1.35199
201909166	chr2:201909166:C:T	4.35577e-05	-1.77941e-10	0.408516
201909894	chr2:201909894:C:G	8.61057e-06	-1.77941e-10	-1.21258
201910332	chr2:201910332:T:C	3.70207e-06	-1.4901	-0.56658
201910768	chr2:201910768:A:G	8.36974e-06	-1.77941e-10	-1.24095
201910817	chr2:201910817:T:C	8.37628e-06	-1.77941e-10	-1.24016
201911187	chr2:201911187:C:G	7.20399e-06	-1.77941e-10	-1.39093
201911455	chr2:201911455:C:T	2.54292e-06	-1.25223	-1.18002
201912134	chr2:201912134:G:T	2.07857e-06	-1.28344	-1.35045
201912572	chr2:201912572:G:A	2.51955e-05	-1.77941e-10	-0.138903
201914453	chr2:201914453:T:G	3.68644e-06	-1.01773	-1.04318
201914502	chr2:201914502:T:C	7.09966e-06	-1.77941e-10	-1.40552
201915040	chr2:201915040:C:T	3.11247e-05	-1.77941e-10	0.072433
201915444	chr2:201915444:G:A	3.10078e-05	-1.77941e-10	0.0686708
201915496	chr2:201915496:G:C	2.24628e-05	-1.77941e-10	-0.25371
201915873	chr2:201915873:T:C	7.15041e-06	-1.77941e-10	-1.3984
201916583	chr2:201916583:C:T	1.37594e-05	-1.77941e-10	-0.743845
201916924	chr2:201916924:G:A	3.7666e-05	-1.77941e-10	0.263188
201917489	chr2:201917489:AT:A	1.73825e-05	-0.510103	-7.30438e-10
201917540	chr2:201917540:C:T	7.99966e-06	-1.77941e-10	-1.28617
201918371	chr2:201918371:A:G	8.33687e-06	-1.24488	-7.30438e-10
201918431	chr2:201918431:T:G	4.55326e-06	-0.733604	-1.11612
201918523	chr2:201918523:A:G	1.0084e-05	-1.77941e-10	-1.05462
201919218	chr2:201919218:A:G	7.09962e-06	-1.77941e-10	-1.40553
201919732	chr2:201919732:G:A	1.24633e-05	-1.77941e-10	-0.842785
201919949	chr2:201919949:C:T	9.09117e-06	-1.77941e-10	-1.15827
201920400	chr2:201920400:G:A	6.3269e-06	-1.52076	-7.30438e-10
201920432	chr2:201920432:A:G	1.01145e-05	-1.77941e-10	-1.0516
201920465	chr2:201920465:A:G	4.26287e-06	-0.916701	-0.998926
201920631	chr2:201920631:G:C	8.10978e-06	-1.2725	-7.30438e-10
201921137	chr2:201921137:T:C	1.26023e-05	-1.77941e-10	-0.83169
201921707	chr2:201921707:C:T	7.13373e-06	-1.77941e-10	-1.40074
201921989	chr2:201921989:G:A	1.02649e-05	-1.77941e-10	-1.03684
201922114	chr2:201922114:T:A	4.31949e-06	-0.857539	-1.04489
201922258	chr2:201922258:T:C	7.29492e-06	-1.77941e-10	-1.37839
201922399	chr2:201922399:G:A	2.04599e-06	-1.43593	-1.21376
201922400	chr2:201922400:T:C	2.59194e-05	-1.77941e-10	-0.11058
201922644	chr2:201922644:G:A	3.00905e-06	-1.455	-0.808945
201923197	chr2:201923197:G:A	1.54831e-05	-0.810459	0.184639
201923237	chr2:201923237:G:C	8.44687e-06	-1.77941e-10	-1.23177
201923440	chr2:201923440:C:T	8.88336e-06	-1.77941e-10	-1.18139
201923633	chr2:201923633:A:G	1.32e-05	-1.77941e-10	-0.785354
201923804	chr2:201923804:C:T	2.8017e-06	-1.49643	-0.838917
201924329	chr2:201924329:A:T	4.05069e-06	-0.850866	-1.11582
201924335	chr2:201924335:A:T	2.75872e-06	-1.07347	-1.27734
201924344	chr2:201924344:G:A	1.53171e-05	-1.77941e-10	-0.636597
201924406	chr2:201924406:G:T	2.15304e-06	-1.51755	-1.08114
201924430	chr2:201924430:G:A	7.26264e-06	-1.77941e-10	-1.38283
201924582	chr2:201924582:C:G	1.11613e-05	-1.77941e-10	-0.95312
201924683	chr2:201924683:G:A	2.33115e-05	-1.77941e-10	-0.216622
201924694	chr2:201924694:G:C	7.29314e-06	-1.77941e-10	-1.37863
201925093	chr2:201925093:C:T	1.93839e-05	-1.77941e-10	-0.401128
201925163	chr2:201925163:T:C	2.95799e-06	-0.919608	-1.36145
201925232	chr2:201925232:G:A	1.51687e-05	-1.77941e-10	-0.646338
201925505	chr2:201925505:CTG:C	1.34683e-05	-1.77941e-10	-0.765234
201925962	chr2:201925962:A:C	1.4673e-05	-1.77941e-10	-0.679561
201926127	chr2:201926127:C:T	8.60701e-06	-1.21299	-7.30438e-10
201926252	chr2:201926252:T:G	7.39793e-06	-1.77941e-10	-1.36437
201926264	chr2:201926264:C:A	1.89739e-06	-1.51842	-1.20667
201926497	chr2:201926497:AG:A	7.86025e-06	-1.30375	-7.30438e-10
201926812	chr2:201926812:G:A	1.87497e-06	-1.51692	-1.22006
201927204	chr2:201927204:G:A	7.10914e-06	-1.77941e-10	-1.40419
201927250	chr2:201927250:A:G	1.48328e-05	-1.77941e-10	-0.668726
201927371	chr2:201927371:C:T	2.37919e-06	-1.21482	-1.28399
201928543	chr2:201928543:G:A	1.59269e-05	-0.905532	0.307974
201928697	chr2:201928697:G:A	7.31115e-06	-1.77941e-10	-1.37617
201928797	chr2:201928797:G:A	3.42305e-06	-0.731149	-1.40389
201929060	chr2:201929060:A:G	7.22381e-06	-1.38819	-7.30438e-10
201929193	chr2:201929193:G:A	1.35108e-05	-1.77941e-10	-0.762084
201930520	chr2:201930520:G:C	2.7412e-06	-1.48665	-0.870526
201930814	chr2:201930814:C:T	2.05209e-06	-1.51235	-1.13436
201930970	chr2:201930970:C:T	6.62305e-06	-1.47501	-7.30438e-10
201932086	chr2:201932086:G:A	2.1561e-06	-1.38587	-1.2114
201932238	chr2:201932238:G:A	7.93227e-06	-0.889428	-0.405202
201932721	chr2:201932721:G:A	2.28384e-06	-1.51918	-1.02054
201933125	chr2:201933125:A:G	1.02525e-05	-1.77941e-10	-1.03805
201933245	chr2:201933245:A:C	7.25201e-06	-1.77941e-10	-1.38429
201933294	chr2:201933294:G:A	1.7951e-06	-1.50084	-1.27967
201934036	chr2:201934036:C:A	1.88664e-06	-1.34656	-1.38421
201934061	chr2:201934061:C:T	7.32617e-06	-1.77941e-10	-1.37412
201934497	chr2:201934497:G:T	7.15414e-06	-1.77941e-10	-1.39788
201934574	chr2:201934574:C:T	2.20738e-06	-1.46761	-1.10615
201934817	chr2:201934817:G:A	2.11125e-06	-1.49011	-1.12818
201934881	chr2:201934881:T:C	2.3902e-06	-1.23144	-1.26275
201935025	chr2:201935025:C:G	7.22224e-06	-1.77941e-10	-1.3884
201935201	chr2:201935201:T:C	2.35808e-06	-1.51862	-0.989101
201935228	chr2:201935228:CCT:C	1.78728e-06	-1.45105	-1.33383
201935378	chr2:201935378:T:C	2.40122e-06	-1.51454	-0.975052
201935624	chr2:201935624:C:T	7.22224e-06	-1.77941e-10	-1.3884
201935754	chr2:201935754:T:C	2.06597e-05	-1.77941e-10	-0.337383
201936125	chr2:201936125:G:A	1.84158e-06	-1.51678	-1.23817
201936961	chr2:201936961:T:C	7.31404e-06	-1.77941e-10	-1.37577
201937057	chr2:201937057:G:C	6.34087e-06	-1.51855	-7.30438e-10
201937608	chr2:201937608:C:G	2.12767e-05	-1.77941e-10	-0.307958
201937830	chr2:201937830:G:C	4.54602e-06	-1.00609	-0.845231
201939092	chr2:201939092:T:C	7.74065e-06	-1.31908	-7.30438e-10
201939137	chr2:201939137:G:A	1.8163e-06	-1.51354	-1.25523
201939158	chr2:201939158:A:G	2.60903e-06	-1.03783	-1.36877
201939177	chr2:201939177:C:T	1.59973e-06	-1.49768	-1.39805
201939963	chr2:201939963:G:A	7.13837e-06	-1.77941e-10	-1.40009
201940735	chr2:201940735:C:T	1.62839e-06	-1.48438	-1.39359
201940848	chr2:201940848:G:C	8.03867e-06	-1.77941e-10	-1.28131
201940904	chr2:201940904:G:A	6.90147e-06	-1.43383	-7.30438e-10
201941474	chr2:201941474:T:C	7.4628e-06	-1.35564	-7.30438e-10
201941829	chr2:201941829:G:A	8.00647e-06	-1.77941e-10	-1.28532
201941915	chr2:201941915:A:G	3.10558e-06	-1.41222	-0.820151
201942440	chr2:201942440:A:G	7.65352e-06	-1.77941e-10	-1.3304
201942473	chr2:201942473:C:T	2.38484e-06	-1.18521	-1.31123
201942809	chr2:201942809:T:C	8.97885e-06	-1.77941e-10	-1.1707
201943329	chr2:201943329:G:A	7.49517e-06	-1.77941e-10	-1.35131
201943475	chr2:201943475:C:T	1.12354e-05	-1.77941e-10	-0.946501
201943546	chr2:201943546:C:T	3.07352e-06	-1.35832	-0.88443
201944075	chr2:201944075:TA:T	4.39998e-06	-0.924367	-0.959601
201944776	chr2:201944776:TAAATAG:T	1.8102e-05	-1.77941e-10	-0.469547
201945686	chr2:201945686:A:G	2.01669e-06	-1.48198	-1.18213
201945862	chr2:201945862:C:T	5.41029e-06	-0.271757	-1.40551
201945914	chr2:201945914:C:T	4.41063e-05	-1.77941e-10	0.421033
201946184	chr2:201946184:A:C	3.21481e-06	-1.1194	-1.0784
201946249	chr2:201946249:T:C	6.43413e-06	-1.50395	-7.30438e-10
201946463	chr2:201946463:C:G	7.0993e-06	-1.77941e-10	-1.40557
201946642	chr2:201946642:A:G	7.33463e-06	-1.77941e-10	-1.37296
201946690	chr2:201946690:C:A	1.7173e-05	-0.522229	-7.30438e-10
201946750	chr2:201946750:T:C	7.1473e-06	-1.77941e-10	-1.39884
201947091	chr2:201947091:T:C	8.5968e-06	-1.21418	-7.30438e-10
201947129	chr2:201947129:C:T	3.64779e-05	-1.77941e-10	0.231138
201947158	chr2:201947158:G:A	7.44835e-06	-1.77941e-10	-1.35758
201947888	chr2:201947888:T:C	4.87446e-06	-0.556996	-1.22456
201948176	chr2:201948176:A:G	3.2211e-05	-1.77941e-10	0.106738
201949605	chr2:201949605:T:C	7.11222e-06	-1.77941e-10	-1.40375
201949687	chr2:201949687:G:A	2.95236e-06	-1.01448	-1.26849
201950807	chr2:201950807:G:A	8.48087e-06	0.00918772	-1.23694
201951465	chr2:201951465:A:T	6.22327e-06	-0.2913	-1.24597
201952291	chr2:201952291:GGGAGCTGGTGGT:G	6.19064e-05	1.17152	-0.411461
201953169	chr2:201953169:A:G	7.99864e-06	-1.2863	-7.30438e-10
201954893	chr2:201954893:G:A	7.78068e-06	-1.77941e-10	-1.31393
201955011	chr2:201955011:C:T	7.09432e-06	-1.40628	-7.30438e-10
201955370	chr2:201955370:G:C	2.13562e-05	-1.77941e-10	-0.304229
201955375	chr2:201955375:G:A	7.10546e-06	-1.77941e-10	-1.40471
201955461	chr2:201955461:G:T	2.34315e-06	-1.17315	-1.34092
201955648	chr2:201955648:C:T	7.10088e-06	-1.77941e-10	-1.40535
201956031	chr2:201956031:G:A	7.29885e-06	-1.77941e-10	-1.37785
201956623	chr2:201956623:C:T	3.14456e-06	-1.29338	-0.926518
201956751	chr2:201956751:C:T	1.72794e-06	-1.51104	-1.3076
201958596	chr2:201958596:T:C	2.49148e-06	-1.05945	-1.39324
201960201	chr2:201960201:G:A	1.03251e-05	-1.77941e-10	-1.03099
201960914	chr2:201960914:C:T	9.01137e-06	-1.77941e-10	-1.16708
201961952	chr2:201961952:G:A	3.87461e-06	-0.665644	-1.34548
201962263	chr2:201962263:A:G	7.23001e-06	-1.77941e-10	-1.38733
201962335	chr2:201962335:C:T	9.65749e-06	-1.77941e-10	-1.09784
201962541	chr2:201962541:A:G	7.30962e-06	-1.77941e-10	-1.37638
201962900	chr2:201962900:C:T	2.70898e-06	-1.10492	-1.26407
201962908	chr2:201962908:T:C	1.63906e-06	-1.5197	-1.35175
201962945	chr2:201962945:T:C	8.49308e-06	-1.77941e-10	-1.22632
201963130	chr2:201963130:T:C	6.87081e-06	-1.43829	-7.30438e-10
201963878	chr2:201963878:A:G	7.19258e-06	-1.77941e-10	-1.39252
201963943	chr2:201963943:T:G	2.33247e-05	1.06111	-1.27716
201964529	chr2:201964529:T:A	7.56087e-06	-1.34258	-7.30438e-10
201964705	chr2:201964705:G:A	1.65225e-06	-1.52102	-1.34241
201964945	chr2:201964945:A:T	2.96646e-06	-1.12766	-1.15054
201965294	chr2:201965294:C:G	1.85953e-06	-1.43885	-1.3064
201965344	chr2:201965344:G:A	1.787e-06	-1.50368	-1.28135
201965409	chr2:201965409:C:A	2.48801e-06	-1.08511	-1.36898
201965992	chr2:201965992:C:T	1.98318e-06	-1.34493	-1.33593
201966134	chr2:201966134:G:A	3.3191e-05	-1.77941e-10	0.136711
201966153	chr2:201966153:G:A	1.62871e-06	-1.49323	-1.38456
201966600	chr2:201966600:C:T	1.76835e-06	-1.43742	-1.3581
201967371	chr2:201967371:C:T	7.47668e-06	-1.08424	-0.269536
201967495	chr2:201967495:C:T	7.10024e-06	-1.40544	-7.30438e-10
201967652	chr2:201967652:G:A	1.75554e-06	-1.49935	-1.30345
201968231	chr2:201968231:G:A	2.2634e-05	-0.246116	-7.30438e-10
201968279	chr2:201968279:G:A	2.6405e-06	-1.02163	-1.37297
201968726	chr2:201968726:A:G	3.15154e-06	-1.51462	-0.703053
201968857	chr2:201968857:A:G	0.000426853	-1.77941e-10	2.69087
201968875	chr2:201968875:C:A	9.41449e-05	-1.77941e-10	1.17927
201969115	chr2:201969115:AG:CG	2.53711e-06	-1.37678	-1.05776
201969205	chr2:201969205:G:C	8.35316e-06	-1.77941e-10	-1.24293
201969314	chr2:201969314:T:C	1.34177e-05	0.528923	-1.29792
201969350	chr2:201969350:T:C	3.28435e-05	0.126185	-7.30438e-10
201969405	chr2:201969405:G:A	2.20615e-06	-1.33521	-1.23911
201969478	chr2:201969478:A:T	7.26908e-06	-1.77941e-10	-1.38194
201969526	chr2:201969526:C:T	1.9359e-06	-1.38929	-1.31571
201970162	chr2:201970162:G:A	1.37358e-05	-0.745565	-7.30438e-10
201970400	chr2:201970400:T:C	1.8539e-06	-1.34866	-1.39962
201970434	chr2:201970434:C:T	7.09902e-06	-1.77941e-10	-1.40561
201970606	chr2:201970606:A:G	7.56996e-06	-1.77941e-10	-1.34138
201970614	chr2:201970614:C:T	7.83752e-06	-1.77941e-10	-1.30665
201971291	chr2:201971291:T:A	2.80747e-06	-1.168	-1.16528
201971560	chr2:201971560:T:C	7.63638e-06	-0.220031	-1.11261
201971708	chr2:201971708:G:A	2.58004e-06	-1.48036	-0.937405
201972252	chr2:201972252:T:C	8.31651e-06	-1.77941e-10	-1.24733
201972272	chr2:201972272:T:C	2.94545e-06	-1.26057	-1.02473
201972435	chr2:201972435:G:A	3.12158e-06	-0.833321	-1.39391
201972548	chr2:201972548:T:C	7.12147e-06	-1.77941e-10	-1.40246
201973142	chr2:201973142:G:T	4.14725e-06	-0.570429	-1.37269
201973630	chr2:201973630:G:A	5.2062e-06	-0.310163	-1.40556
201973899	chr2:201973899:A:T	9.48627e-06	-0.499269	-0.616455
201974099	chr2:201974099:G:C	7.58384e-06	-1.77941e-10	-1.33955
201974151	chr2:201974151:T:C	9.48905e-06	0.15891	-1.27434
201974503	chr2:201974503:T:A	9.74935e-06	-1.08837	-7.30438e-10
201974534	chr2:201974534:G:A	1.45337e-05	-0.689097	-7.30438e-10
201974592	chr2:201974592:T:C	2.12173e-06	-1.21459	-1.39875
201974706	chr2:201974706:C:T	3.19222e-06	-1.08281	-1.12204
201974743	chr2:201974743:C:T	3.00966e-06	-0.89815	-1.36559
201974759	chr2:201974759:C:T	7.34088e-06	-1.77941e-10	-1.37211
201974921	chr2:201974921:G:A	2.99618e-06	-0.868518	-1.39971
201974937	chr2:201974937:T:A	7.14401e-06	-1.77941e-10	-1.3993
201974952	chr2:201974952:A:G	2.72635e-06	-1.16116	-1.20145
201974981	chr2:201974981:G:C	7.57673e-06	-1.77941e-10	-1.34049
201975056	chr2:201975056:G:A	7.24547e-06	-1.77941e-10	-1.38519
201975141	chr2:201975141:T:C	1.0353e-05	-1.77941e-10	-1.02829
201975142	chr2:201975142:G:A	3.01049e-06	-1.10338	-1.16008
201975248	chr2:201975248:T:C	2.99129e-06	-1.10565	-1.16421
201975453	chr2:201975453:G:A	1.12442e-05	-0.945714	-7.30438e-10
201975635	chr2:201975635:G:A	3.5932e-05	-1.77941e-10	0.216058
201975806	chr2:201975806:G:A	9.65473e-06	-0.118191	-0.97993
201975820	chr2:201975820:G:A	1.24259e-05	-1.77941e-10	-0.845789
201975871	chr2:201975871:T:C	2.57711e-05	-1.77941e-10	-0.116318
201975949	chr2:201975949:G:A	2.3347e-06	-1.11303	-1.40465
201976320	chr2:201976320:G:T	2.50754e-06	-1.17247	-1.2738
201976822	chr2:201976822:G:A	2.53801e-06	-1.18406	-1.25012
201977394	chr2:201977394:G:A	2.57907e-06	-1.17469	-1.24345
201977441	chr2:201977441:G:A	2.19648e-06	-1.17545	-1.40327
201977628	chr2:201977628:A:G	2.06376e-06	-1.23631	-1.40473
201977644	chr2:201977644:G:C	3.71889e-06	-0.66808	-1.38406
201977676	chr2:201977676:A:G	2.43728e-06	-1.15147	-1.32322
201977982	chr2:201977982:C:T	9.05382e-06	-1.77941e-10	-1.16238
201978024	chr2:201978024:G:A	1.91303e-05	-1.77941e-10	-0.414295
201978123	chr2:201978123:G:A	7.2634e-06	-1.77941e-10	-1.38272
201978270	chr2:201978270:G:T	8.50805e-06	-1.77941e-10	-1.22456
201978281	chr2:201978281:T:C	7.14305e-06	-1.77941e-10	-1.39943
201978345	chr2:201978345:A:C	7.22956e-06	-1.77941e-10	-1.38739
201978435	chr2:201978435:G:A	7.31325e-06	-1.77941e-10	-1.37588
201979061	chr2:201979061:C:T	7.10335e-06	-1.77941e-10	-1.405
201979070	chr2:201979070:T:G	7.0988e-06	-1.77941e-10	-1.40564
201979152	chr2:201979152:G:A	3.32853e-06	-1.19018	-0.972861
201979750	chr2:201979750:G:A	1.61508e-06	-1.51989	-1.36629
201979755	chr2:201979755:C:T	3.14012e-05	-1.77941e-10	0.0812775
201980209	chr2:201980209:T:C	2.29404e-05	-1.77941e-10	-0.232672
201980520	chr2:201980520:G:A	1.15324e-05	-0.92041	-7.30438e-10
201980571	chr2:201980571:T:C	1.60307e-06	-1.51017	-1.38348
201980705	chr2:201980705:C:T	8.01881e-06	-1.77941e-10	-1.28378
201980768	chr2:201980768:C:T	7.17342e-06	-1.77941e-10	-1.39519
201981120	chr2:201981120:C:T	1.70368e-06	-1.47422	-1.35856
201981233	chr2:201981233:C:G	7.64014e-06	-1.77941e-10	-1.33215
201981554	chr2:201981554:G:A	1.67818e-06	-1.47858	-1.36928
201982213	chr2:201982213:C:T	7.18963e-06	-1.77941e-10	-1.39293
201982398	chr2:201982398:C:T	1.87199e-06	-1.51981	-1.21875
201982887	chr2:201982887:C:T	7.30758e-06	-1.77941e-10	-1.37666
201982962	chr2:201982962:A:G	1.72315e-05	-0.51883	-7.30438e-10
201983489	chr2:201983489:A:G	1.97755e-06	-1.3342	-1.34951
201983491	chr2:201983491:A:C	1.98328e-06	-1.33131	-1.34951
201983553	chr2:201983553:C:G	2.17046e-06	-1.35512	-1.23551
201983573	chr2:201983573:C:T	7.12976e-06	-1.77941e-10	-1.40129
201983629	chr2:201983629:T:C	1.02254e-05	-1.77941e-10	-1.0407
201983651	chr2:201983651:T:C	1.23276e-05	-1.77941e-10	-0.853728
201983891	chr2:201983891:A:G	1.95338e-06	-1.40545	-1.29056
201983904	chr2:201983904:A:G	2.86392e-05	-1.77941e-10	-0.0107934
201983939	chr2:201983939:G:A	3.98356e-06	-1.44069	-0.542705
201984180	chr2:201984180:C:T	1.71432e-05	-1.77941e-10	-0.523966
201984396	chr2:201984396:A:T	9.03111e-06	-1.77941e-10	-1.16489
201984454	chr2:201984454:T:C	1.11125e-05	-1.77941e-10	-0.957495
201984825	chr2:201984825:T:C	1.57162e-06	-1.50802	-1.40544
201984932	chr2:201984932:G:A	8.02463e-06	-1.20339	-0.079663
201984933	chr2:201984933:A:G	1.42214e-05	-1.77941e-10	-0.710821
201985569	chr2:201985569:C:T	2.364e-05	-0.202629	-7.30438e-10
201985570	chr2:201985570:C:T	3.25623e-05	-1.77941e-10	0.117586
201985769	chr2:201985769:A:C	1.7529e-06	-1.40385	-1.40045
201985849	chr2:201985849:A:G	1.44219e-05	-0.696822	-7.30438e-10
201986006	chr2:201986006:A:G	1.66207e-05	-1.77941e-10	-0.554921
201986583	chr2:201986583:G:A	6.42955e-06	-1.50466	-7.30438e-10
201986811	chr2:201986811:G:A	2.03821e-06	-1.248	-1.4055
201987805	chr2:201987805:G:A	7.13833e-06	-1.77941e-10	-1.40009
201987824	chr2:201987824:A:C	1.94234e-05	-1.77941e-10	-0.399091
201987839	chr2:201987839:A:G	0.000156418	-1.77941e-10	1.68696
201988089	chr2:201988089:C:G	1.87203e-06	-1.41193	-1.32662
201988240	chr2:201988240:C:T	1.08054e-05	-1.77941e-10	-0.985525
201988325	chr2:201988325:C:T	7.2229e-06	-1.77941e-10	-1.38831
201988408	chr2:201988408:T:C	7.39621e-06	-1.77941e-10	-1.3646
201988581	chr2:201988581:G:A	1.75728e-06	-1.39776	-1.40404
201989242	chr2:201989242:G:A	1.14603e-05	-1.77941e-10	-0.926679
201989349	chr2:201989349:G:A	2.07165e-05	-1.77941e-10	-0.334641
201989350	chr2:201989350:G:A	2.14933e-06	-1.19917	-1.40124
201989397	chr2:201989397:G:A	8.70826e-06	-1.77941e-10	-1.2013
201990045	chr2:201990045:G:A	7.70588e-06	-1.77941e-10	-1.32359
201990471	chr2:201990471:A:G	2.5237e-06	-1.03899	-1.40086
201990503	chr2:201990503:AG:A	7.17018e-06	-1.77941e-10	-1.39564
201990830	chr2:201990830:A:G	2.25749e-05	-1.77941e-10	-0.248731
201991083	chr2:201991083:C:T	2.58114e-05	-1.77941e-10	-0.114755
201991747	chr2:201991747:C:T	1.90888e-06	-1.37363	-1.34542
201992934	chr2:201992934:C:T	6.87588e-06	-1.51348	0.0759287
201993836	chr2:201993836:G:C	8.86068e-06	-1.77941e-10	-1.18395
201994049	chr2:201994049:A:G	1.32376e-05	-1.77941e-10	-0.782509
201994095	chr2:201994095:C:T	2.20927e-05	-1.77941e-10	-0.27032
201994356	chr2:201994356:T:TTTTC	2.03613e-06	-1.24927	-1.40524
201994526	chr2:201994526:T:A	2.53282e-06	-1.03577	-1.40046
201994587	chr2:201994587:G:A	1.0441e-05	-1.77941e-10	-1.01983
201994681	chr2:201994681:C:T	2.24275e-05	-1.77941e-10	-0.25528
201994894	chr2:201994894:G:A	2.01869e-06	-1.286	-1.37712
201994940	chr2:201994940:C:A	2.83454e-06	-1.15346	-1.17023
201995188	chr2:201995188:C:G	3.07695e-06	-0.928439	-1.31319
201995662	chr2:201995662:C:T	1.44866e-05	-1.77941e-10	-0.692346
201996496	chr2:201996496:C:T	1.14467e-05	-0.493202	-0.434669
201997020	chr2:201997020:G:A	3.47895e-06	-0.724144	-1.3947
201998056	chr2:201998056:C:T	8.28089e-06	-1.77941e-10	-1.25162
201998423	chr2:201998423:T:C	2.18481e-05	-1.77941e-10	-0.281454
201998635	chr2:201998635:A:T	1.71377e-06	-1.51124	-1.31563
201998753	chr2:201998753:C:T	2.07239e-06	-1.41691	-1.21996
201999478	chr2:201999478:A:G	2.55674e-06	-1.30492	-1.12191
201999496	chr2:201999496:G:A	2.1682e-06	-1.4308	-1.16086
201999589	chr2:201999589:T:C	9.35144e-06	-1.77941e-10	-1.13004
201999908	chr2:201999908:C:T	1.03292e-05	-1.77941e-10	-1.03059
202000039	chr2:202000039:T:C	1.14881e-05	-1.77941e-10	-0.924258
202000122	chr2:202000122:G:C	7.15448e-06	-1.77941e-10	-1.39783
202001138	chr2:202001138:ATACTTTTT:A	5.65764e-06	-0.353812	-1.27875
202001174	chr2:202001174:A:G	7.55402e-06	-1.77941e-10	-1.34349
202001263	chr2:202001263:C:T	2.1658e-06	-1.48365	-1.10913
202001308	chr2:202001308:G:A	1.64107e-06	-1.47085	-1.39937
202002378	chr2:202002378:A:T	6.32589e-06	-1.52092	-7.30438e-10
202002695	chr2:202002695:C:T	7.35733e-06	-1.36987	-7.30438e-10
202002730	chr2:202002730:T:C	2.72091e-06	-1.46356	-0.901042
202003032	chr2:202003032:G:A	7.92336e-06	-1.29575	-7.30438e-10
202003245	chr2:202003245:T:C	2.8217e-06	-1.4457	-0.882527
202003265	chr2:202003265:C:T	1.523e-05	-1.77941e-10	-0.642303
202003934	chr2:202003934:C:T	2.44627e-06	-1.51142	-0.95959
202004386	chr2:202004386:T:C	8.30283e-06	-1.77941e-10	-1.24897
202004476	chr2:202004476:A:AG	2.72289e-06	-1.49764	-0.86624
202004553	chr2:202004553:C:T	7.28393e-06	-1.77941e-10	-1.3799
202004651	chr2:202004651:T:C	7.11791e-06	-1.77941e-10	-1.40296
202004759	chr2:202004759:G:A	7.43622e-06	-1.77941e-10	-1.35921
202004936	chr2:202004936:T:C	7.19555e-06	-1.77941e-10	-1.39211
202005158	chr2:202005158:T:C	3.26903e-06	-1.47915	-0.701929
202005185	chr2:202005185:TG:T	1.73305e-06	-1.46904	-1.34665
202005188	chr2:202005188:C:A	1.72423e-06	-1.47413	-1.34665
202006797	chr2:202006797:C:A	8.02394e-06	-1.77941e-10	-1.28314
202006910	chr2:202006910:G:A	8.26501e-06	-1.77941e-10	-1.25354
202007026	chr2:202007026:A:G	2.31414e-06	-1.40172	-1.12482
202007082	chr2:202007082:G:A	1.51638e-05	-1.77941e-10	-0.646656
202007214	chr2:202007214:A:G	7.99998e-06	-1.77941e-10	-1.28613
202007489	chr2:202007489:A:G	2.00856e-06	-1.30241	-1.36574
202007537	chr2:202007537:G:T	9.0755e-06	-1.15999	-7.30438e-10
202007708	chr2:202007708:A:G	0.000607615	-1.77941e-10	3.04397
202007728	chr2:202007728:A:C	6.56524e-06	-1.51983	0.0360509
202007871	chr2:202007871:C:T	5.4799e-06	-1.52114	-0.143342
202008145	chr2:202008145:G:C	2.58164e-06	-1.09839	-1.31876
202008192	chr2:202008192:G:A	1.84081e-06	-1.43078	-1.32458
202008475	chr2:202008475:T:G	1.65865e-06	-1.4656	-1.39396
202008655	chr2:202008655:A:G	4.97681e-06	-0.636594	-1.12419
202008715	chr2:202008715:T:C	1.66586e-06	-1.48638	-1.36885
202008721	chr2:202008721:C:T	2.66778e-06	-1.51608	-0.868241
202008829	chr2:202008829:G:A	1.82822e-06	-1.43404	-1.32818
202008849	chr2:202008849:A:G	9.07941e-06	-1.77941e-10	-1.15956
202008861	chr2:202008861:T:C	8.15364e-05	-1.77941e-10	1.03548
202008998	chr2:202008998:G:A	1.93458e-06	-1.43542	-1.27026
202009378	chr2:202009378:G:C	2.01195e-06	-1.26154	-1.40493
202009931	chr2:202009931:T:A	8.40052e-06	-1.77941e-10	-1.23728
202010127	chr2:202010127:A:G	2.79143e-06	-1.51046	-0.828554
202010829	chr2:202010829:G:A	2.77219e-06	-1.5187	-0.827232
202010973	chr2:202010973:A:G	1.66853e-06	-1.45678	-1.39684
202010991	chr2:202010991:A:G	8.15364e-05	-1.77941e-10	1.03548
202011045	chr2:202011045:C:T	2.77717e-06	-1.51423	-0.829912
202011065	chr2:202011065:G:A	0.000112395	1.35645	-7.30438e-10
202011449	chr2:202011449:T:A	6.6983e-06	-1.46372	-7.30438e-10
202011558	chr2:202011558:T:C	1.91051e-06	-1.44757	-1.27063
202012038	chr2:202012038:A:G	2.8334e-06	-1.51552	-0.808573
202012258	chr2:202012258:A:G	2.85886e-06	-1.51528	-0.799866
202012490	chr2:202012490:G:A	9.05266e-06	-1.77941e-10	-1.16251
202012651	chr2:202012651:A:C	8.192e-06	-1.77941e-10	-1.26241
202013476	chr2:202013476:C:T	1.93719e-06	-1.32174	-1.38259
202014038	chr2:202014038:T:G	8.53041e-06	-1.77941e-10	-1.22193
202014614	chr2:202014614:G:A	2.61223e-05	-0.102781	-7.30438e-10
202014657	chr2:202014657:G:A	8.27054e-06	-1.77941e-10	-1.25287
202014720	chr2:202014720:G:A	6.38025e-06	-1.51236	-7.30438e-10
202014841	chr2:202014841:C:T	1.84051e-05	-0.452942	-7.30438e-10
202014946	chr2:202014946:A:G	4.49601e-06	-0.629057	-1.23332
202015365	chr2:202015365:A:T	7.35197e-06	-1.3706	-7.30438e-10
202016105	chr2:202016105:T:C	1.71376e-06	-1.47788	-1.349
202016185	chr2:202016185:A:G	7.60811e-06	-1.77941e-10	-1.33635
202016259	chr2:202016259:G:A	7.38002e-06	-1.77941e-10	-1.36679
202016290	chr2:202016290:G:A	7.37073e-06	-1.77941e-10	-1.36805
202016742	chr2:202016742:C:T	8.18376e-06	-1.77941e-10	-1.26342
202016771	chr2:202016771:C:T	8.96973e-06	-1.77941e-10	-1.17171
202017775	chr2:202017775:G:A	4.06909e-06	-0.876879	-1.08527
202017777	chr2:202017777:G:T	6.58668e-06	-1.48052	-7.30438e-10
202017859	chr2:202017859:T:C	6.23168e-06	-1.29452	-0.241405
202018092	chr2:202018092:G:C	1.78684e-06	-1.51211	-1.27301
202018401	chr2:202018401:A:G	1.05468e-05	-1.00975	-7.30438e-10
202019105	chr2:202019105:G:A	4.54927e-06	-0.463513	-1.38709
202019386	chr2:202019386:C:T	3.39938e-06	-0.971579	-1.1704
202019670	chr2:202019670:G:A	2.14662e-06	-1.28637	-1.31531
202020424	chr2:202020424:AC:A	7.11202e-06	-1.77941e-10	-1.40378
202020624	chr2:202020624:C:T	0.000175888	-1.77941e-10	1.80428
202020649	chr2:202020649:T:C	7.65941e-06	-1.77941e-10	-1.32963
202020783	chr2:202020783:A:G	5.14119e-06	-1.15746	-0.570824
202021589	chr2:202021589:A:G	7.18957e-06	-1.77941e-10	-1.39294
202022071	chr2:202022071:T:C	1.00986e-05	-1.05317	-7.30438e-10
202022243	chr2:202022243:T:C	7.04192e-06	-1.41369	-7.30438e-10
202022430	chr2:202022430:G:A	8.22511e-05	1.04421	-7.30438e-10
202022845	chr2:202022845:C:T	4.02854e-05	-1.77941e-10	0.330419
202023948	chr2:202023948:A:G	2.30821e-06	-1.4644	-1.0647
202024147	chr2:202024147:C:T	3.38228e-05	-1.77941e-10	0.155565
202024898	chr2:202024898:A:G	8.22523e-06	-1.25836	-7.30438e-10
202025116	chr2:202025116:T:C	7.16316e-06	-1.77941e-10	-1.39662
202025299	chr2:202025299:C:T	4.11347e-05	0.351283	-7.30438e-10
202027196	chr2:202027196:T:C	9.73565e-06	-1.08978	-7.30438e-10
202027310	chr2:202027310:AG:A	1.07749e-05	-1.77941e-10	-0.988351
202027433	chr2:202027433:A:G	8.8194e-06	-1.77941e-10	-1.18862
202028384	chr2:202028384:G:A	4.26495e-06	-1.46002	-0.455119
202028862	chr2:202028862:G:A	8.09314e-06	-1.77941e-10	-1.27455
202028934	chr2:202028934:T:C	1.9664e-06	-1.44532	-1.24405
202029242	chr2:202029242:A:G	3.87465e-06	-0.870441	-1.14067
202029243	chr2:202029243:T:G	3.91492e-06	-0.865082	-1.13569
202029366	chr2:202029366:A:G	0.000105521	-1.77941e-10	1.29334
202030227	chr2:202030227:C:A	2.2805e-06	-1.50834	-1.03283
202030416	chr2:202030416:G:A	5.40767e-06	-0.546466	-1.13129
202030440	chr2:202030440:G:A	8.29753e-06	-1.08991	-0.159699
202030793	chr2:202030793:G:C	2.70211e-06	-0.966777	-1.40476
202031506	chr2:202031506:T:A	2.50352e-06	-1.50824	-0.939628
202031732	chr2:202031732:AT:A	4.97987e-06	-0.401221	-1.35894
202031972	chr2:202031972:T:C	5.24942e-05	-1.77941e-10	0.595133
202032326	chr2:202032326:G:A	1.66696e-06	-1.45144	-1.40314
202032645	chr2:202032645:C:T	4.93027e-06	-0.390564	-1.37961
202032796	chr2:202032796:T:A	2.43014e-06	-1.49977	-0.977854
202033414	chr2:202033414:C:T	2.53965e-06	-1.48656	-0.946984
202033804	chr2:202033804:G:T	3.30389e-06	-0.802469	-1.368
202034005	chr2:202034005:C:T	7.20615e-06	-1.77941e-10	-1.39063
202034652	chr2:202034652:G:A	7.11675e-06	-1.77941e-10	-1.40312
202036512	chr2:202036512:C:T	2.36179e-06	-1.48869	-1.01746
202036556	chr2:202036556:G:T	2.35909e-06	-1.48754	-1.01975
202037754	chr2:202037754:T:G	1.01236e-05	-1.77941e-10	-1.0507
202038073	chr2:202038073:A:G	7.10169e-06	-1.40524	-7.30438e-10
202038134	chr2:202038134:A:T	6.84245e-06	-1.44242	-7.30438e-10
202038223	chr2:202038223:C:T	5.90031e-05	-1.77941e-10	0.712021
202038942	chr2:202038942:G:A	5.78254e-06	-0.205198	-1.40553
202039375	chr2:202039375:T:G	2.95549e-06	-1.48803	-0.793873
202039429	chr2:202039429:T:A	6.45369e-06	-1.50092	-7.30438e-10
202040170	chr2:202040170:A:T	1.06281e-05	-1.77941e-10	-1.00207
202040190	chr2:202040190:T:G	4.61615e-06	-0.432711	-1.4033
202040365	chr2:202040365:T:A	5.88783e-06	-0.527579	-1.0651
202040390	chr2:202040390:A:C	4.54639e-06	-0.447613	-1.40362
202040450	chr2:202040450:G:C	9.2526e-06	-1.77941e-10	-1.14066
202040598	chr2:202040598:AG:A	5.64667e-06	-0.244801	-1.3897
202041530	chr2:202041530:A:G	7.71493e-06	-1.77941e-10	-1.32241
202041913	chr2:202041913:G:A	2.65011e-06	-1.46776	-0.923206
202042238	chr2:202042238:G:A	1.91383e-05	-0.413878	-7.30438e-10
202042330	chr2:202042330:C:T	2.62955e-06	-1.47695	-0.921807
202043261	chr2:202043261:C:CA	3.35785e-05	0.148317	-7.30438e-10
202044374	chr2:202044374:T:C	4.8418e-06	-0.653924	-1.13436
202045221	chr2:202045221:A:T	7.09915e-06	-1.77941e-10	-1.40559
202045685	chr2:202045685:AG:A	2.38552e-06	-1.50457	-0.991583
202045710	chr2:202045710:A:C	7.11332e-06	-1.77941e-10	-1.4036
202046342	chr2:202046342:C:T	2.52947e-06	-1.49908	-0.938478
202046400	chr2:202046400:C:T	5.12313e-06	-0.364286	-1.36752
202046825	chr2:202046825:G:A	5.34106e-06	-0.323035	-1.36711
202046984	chr2:202046984:T:C	5.48124e-06	-0.298267	-1.36597
202047078	chr2:202047078:C:G	2.57588e-06	-1.49532	-0.924056
202047213	chr2:202047213:TA:T	9.96645e-06	-1.06634	-7.30438e-10
202047229	chr2:202047229:C:T	2.93862e-06	-1.49855	-0.789081
202047392	chr2:202047392:G:A	3.05638e-06	-1.48632	-0.762022
202047826	chr2:202047826:G:A	1.64634e-06	-1.46673	-1.40029
202047965	chr2:202047965:T:C	2.49648e-06	-1.07094	-1.37975
202047969	chr2:202047969:G:A	7.10494e-06	-1.77941e-10	-1.40478
202047972	chr2:202047972:A:G	1.4224e-05	-0.710637	-7.30438e-10
202047980	chr2:202047980:G:A	2.67546e-06	-1.51146	-0.869985
202048384	chr2:202048384:G:A	7.31908e-06	-0.239215	-1.13587
202048385	chr2:202048385:C:T	3.27784e-06	-1.51306	-0.66532
202048813	chr2:202048813:C:T	1.36308e-05	-1.77941e-10	-0.753236
202048930	chr2:202048930:T:C	7.1001e-06	-1.77941e-10	-1.40546
202048953	chr2:202048953:G:A	7.09907e-06	-1.77941e-10	-1.40561
202049768	chr2:202049768:A:G	2.41438e-06	-1.15882	-1.32531
202049801	chr2:202049801:C:A	7.98645e-06	-0.234552	-1.05327
202050175	chr2:202050175:C:T	6.47596e-06	-0.174845	-1.32263
202050534	chr2:202050534:C:T	1.66281e-06	-1.48569	-1.37137
202050684	chr2:202050684:T:A	9.47278e-06	-1.77941e-10	-1.11715
202051174	chr2:202051174:T:G	1.71826e-06	-1.44588	-1.37837
202051175	chr2:202051175:G:T	1.71503e-06	-1.4482	-1.37793
202052197	chr2:202052197:G:T	4.6537e-06	-0.525941	-1.30197
202052286	chr2:202052286:T:C	1.64579e-05	-0.964925	0.400161
202052348	chr2:202052348:A:G	2.56775e-05	-0.849391	0.729435
202052404	chr2:202052404:G:A	3.77899e-06	-0.661691	-1.37442
202052556	chr2:202052556:C:T	2.70298e-05	-1.52116	1.45253
202052695	chr2:202052695:G:A	0.000161289	-1.77941e-10	1.71763
202052887	chr2:202052887:G:C	7.15836e-06	-1.77941e-10	-1.39729
202053044	chr2:202053044:A:G	3.0918e-06	-1.36878	-0.868032
202053100	chr2:202053100:TC:T	2.06864e-06	-1.23337	-1.40531
202053112	chr2:202053112:T:A	5.32063e-05	0.608608	-7.30438e-10
202053509	chr2:202053509:C:T	3.58431e-06	-0.800658	-1.28835
202053529	chr2:202053529:T:C	4.40981e-06	-1.24974	-0.632
202053879	chr2:202053879:T:C	7.14797e-06	-1.77941e-10	-1.39874
202053979	chr2:202053979:A:G	8.15067e-06	-1.77941e-10	-1.26747
202053985	chr2:202053985:C:T	1.44874e-05	0.167378	-0.859667
202054132	chr2:202054132:C:T	1.38508e-05	-0.737228	-7.30438e-10
202054273	chr2:202054273:G:A	1.95894e-06	-1.30614	-1.38702
202054340	chr2:202054340:GA:G	4.56824e-06	-0.511265	-1.33518
202054344	chr2:202054344:GAAGGAAGGAAGGAGA:G	4.18718e-06	-0.599803	-1.33374
202054605	chr2:202054605:C:T	9.47557e-06	-1.77941e-10	-1.11685
202054681	chr2:202054681:T:C	2.00602e-06	-1.28437	-1.38505
202054881	chr2:202054881:T:C	7.63036e-06	-1.77941e-10	-1.33343
202055011	chr2:202055011:A:G	1.99034e-06	-1.28824	-1.38902
202055035	chr2:202055035:T:C	1.99732e-06	-1.28422	-1.38954
202055275	chr2:202055275:A:AT	7.24979e-06	-1.77941e-10	-1.3846
202055277	chr2:202055277:T:A	8.33822e-06	-1.24472	-7.30438e-10
202055780	chr2:202055780:T:C	8.37767e-06	-1.77941e-10	-1.24
202056217	chr2:202056217:A:G	1.36695e-05	-1.52076	0.770362
202057129	chr2:202057129:T:C	1.70148e-05	-1.52098	0.989499
202057942	chr2:202057942:C:T	2.07054e-06	-1.26712	-1.37064
202059055	chr2:202059055:T:C	3.97144e-05	-1.52032	1.83646
202059202	chr2:202059202:T:C	1.92103e-06	-1.32029	-1.39241
202059949	chr2:202059949:G:A	3.87605e-06	-1.32207	-0.688681
202060105	chr2:202060105:G:A	9.3152e-06	-1.77941e-10	-1.13392
202060134	chr2:202060134:T:C	7.57233e-06	-1.77941e-10	-1.34107
202060196	chr2:202060196:G:A	8.72062e-06	-1.77941e-10	-1.19988
202060254	chr2:202060254:G:C	8.1038e-06	-1.77941e-10	-1.27324
202060340	chr2:202060340:T:C	9.21767e-06	-1.77941e-10	-1.14445
202060673	chr2:202060673:A:G	2.23828e-06	-1.52046	-1.03941
202060761	chr2:202060761:C:T	9.58263e-06	-1.77941e-10	-1.10562
202060919	chr2:202060919:T:A	1.8879e-06	-1.34016	-1.38995
202060952	chr2:202060952:G:A	3.25612e-06	-1.45492	-0.730114
202061167	chr2:202061167:TG:T	2.35996e-05	0.396569	-0.60091
202061182	chr2:202061182:GTGTA:G	7.74404e-06	-1.77941e-10	-1.31865
202061188	chr2:202061188:A:G	7.65837e-06	-1.77941e-10	-1.32977
202061228	chr2:202061228:G:A	1.81359e-05	-1.5192	1.05152
202061413	chr2:202061413:A:G	0.000170694	-1.77941e-10	1.77431
202061522	chr2:202061522:A:G	3.62735e-06	-0.690173	-1.38689
202061614	chr2:202061614:G:A	5.79221e-06	-1.3556	-0.253452
202062045	chr2:202062045:C:T	1.96071e-06	-1.29632	-1.39595
202062068	chr2:202062068:C:A	4.89271e-06	-0.497129	-1.28069
202062208	chr2:202062208:T:C	8.98497e-06	-1.77941e-10	-1.17002
202062568	chr2:202062568:G:A	1.12132e-05	-0.00150343	-0.946971
202062635	chr2:202062635:T:C	1.94058e-06	-1.36853	-1.33405
202063247	chr2:202063247:T:A	1.95674e-06	-1.40745	-1.28684
202063987	chr2:202063987:T:C	8.88764e-06	-1.18091	-7.30438e-10
202064022	chr2:202064022:C:T	9.39357e-06	-1.25539	0.129847
202064217	chr2:202064217:G:T	8.92087e-06	-1.41145	0.234271
202065221	chr2:202065221:G:A	7.30696e-05	-1.77941e-10	0.925843
202065491	chr2:202065491:T:C	7.11462e-06	-1.40342	-7.30438e-10
202065603	chr2:202065603:A:G	3.54262e-06	-1.13884	-0.961866
202066039	chr2:202066039:CT:C	8.87234e-06	-1.40271	0.220074
202066294	chr2:202066294:C:A	7.80113e-06	-1.77941e-10	-1.3113
202066504	chr2:202066504:A:G	1.93271e-06	-1.40736	-1.29929
202066507	chr2:202066507:G:A	7.19015e-06	-1.77941e-10	-1.39286
202067478	chr2:202067478:G:A	9.02198e-06	-1.16591	-7.30438e-10
202067724	chr2:202067724:A:G	7.38469e-06	-0.483069	-0.883091
202068039	chr2:202068039:A:T	0.000163092	-1.77941e-10	1.72874
202068619	chr2:202068619:G:C	3.96332e-06	-1.41727	-0.571218
202068717	chr2:202068717:G:A	4.11665e-06	-1.39664	-0.553894
202068959	chr2:202068959:C:T	7.13163e-06	-1.77941e-10	-1.40103
202069117	chr2:202069117:G:T	1.87976e-06	-1.33189	-1.40254
202069706	chr2:202069706:C:T	4.39481e-06	-1.34899	-0.53615
202070033	chr2:202070033:G:A	7.67491e-06	-1.77941e-10	-1.32761
202070751	chr2:202070751:C:T	2.19657e-05	0.596125	-0.872212
202070955	chr2:202070955:T:C	1.54352e-05	0.474572	-1.10349
202071342	chr2:202071342:G:C	0.000212433	-0.868358	2.86141
202071908	chr2:202071908:T:C	7.02695e-06	-1.20423	-0.211584
202072561	chr2:202072561:G:A	7.42109e-06	-1.12965	-0.23159
202072675	chr2:202072675:C:A	1.90049e-05	-1.14732	0.72645
202072880	chr2:202072880:G:A	2.30019e-05	-1.77941e-10	-0.229994
202073177	chr2:202073177:G:A	7.36312e-06	-1.77941e-10	-1.36909
202073635	chr2:202073635:C:T	7.84775e-06	-1.77941e-10	-1.30534
202073764	chr2:202073764:C:T	0.000180135	-1.77941e-10	1.82813
202073815	chr2:202073815:G:A	7.11148e-06	-1.77941e-10	-1.40386
202073895	chr2:202073895:G:A	7.10379e-06	-1.77941e-10	-1.40494
202074348	chr2:202074348:T:C	7.11148e-06	-1.77941e-10	-1.40386
202074591	chr2:202074591:C:A	1.84017e-06	-1.35115	-1.40456
202074613	chr2:202074613:C:T	1.63687e-05	0.427813	-0.99801
202074931	chr2:202074931:T:C	7.93462e-06	-1.35054	0.0562032
202075068	chr2:202075068:A:G	0.000123401	-1.77941e-10	1.44987
202075113	chr2:202075113:G:C	1.83117e-05	0.441251	-0.899281
202075376	chr2:202075376:T:C	0.00013312	0.200785	1.32489
202076000	chr2:202076000:C:T	2.21855e-06	-1.51471	-1.05401
202076136	chr2:202076136:T:C	1.65184e-05	0.419029	-0.980125
202076218	chr2:202076218:TTGAC:T	1.9025e-06	-1.31731	-1.40509
202076284	chr2:202076284:A:G	0.000125679	-1.77941e-10	1.46816
202076561	chr2:202076561:T:C	8.28545e-06	-1.31981	0.0687397
202077408	chr2:202077408:T:A	8.61728e-06	-1.77941e-10	-1.2118
202078107	chr2:202078107:A:G	7.10757e-06	-1.77941e-10	-1.40441
202078509	chr2:202078509:G:A	8.554e-06	-1.33857	0.119394
202078862	chr2:202078862:A:G	7.97295e-06	-1.32556	0.0360435
202079391	chr2:202079391:C:T	1.40306e-05	0.559222	-1.28355
202079589	chr2:202079589:C:T	7.47988e-06	-1.77941e-10	-1.35335
202079630	chr2:202079630:G:A	0.000126948	-1.77941e-10	1.47821
202079871	chr2:202079871:A:C	8.35454e-06	-1.34463	0.101863
202079926	chr2:202079926:G:T	7.9111e-06	-1.33382	0.0365184
202080530	chr2:202080530:C:T	5.14658e-05	0.575349	-7.30438e-10
202080557	chr2:202080557:G:A	0.000261297	-0.853344	3.05343
202080569	chr2:202080569:A:G	1.83077e-05	0.449472	-0.907722
202080820	chr2:202080820:G:A	7.75241e-06	-1.35075	0.0331802
202081047	chr2:202081047:T:C	7.71815e-06	-1.35877	0.036779
202081211	chr2:202081211:C:T	6.03071e-06	-1.43583	-0.132872
202081286	chr2:202081286:G:A	7.70257e-06	-1.77941e-10	-1.32402
202081578	chr2:202081578:G:A	1.03132e-05	-1.28343	0.25129
202081605	chr2:202081605:T:C	2.17144e-05	0.852195	-1.13979
202081609	chr2:202081609:G:A	2.06577e-05	-0.337481	-7.30438e-10
202081610	chr2:202081610:C:T	0.000135623	-1.77941e-10	1.54431
202082145	chr2:202082145:T:C	6.16839e-06	-1.43131	-0.114821
202082148	chr2:202082148:T:C	1.78847e-05	0.449048	-0.930674
202082198	chr2:202082198:G:T	2.21163e-05	0.644699	-0.913953
202082213	chr2:202082213:G:A	6.61394e-06	-1.4185	-0.0578947
202082551	chr2:202082551:G:A	1.26252e-05	-1.77941e-10	-0.829872
202082609	chr2:202082609:AAG:A	1.11995e-05	-0.949701	-7.30438e-10
202082708	chr2:202082708:C:T	6.01609e-06	-1.43053	-0.140603
202082742	chr2:202082742:G:T	4.53667e-05	-1.77941e-10	0.449209
202083319	chr2:202083319:G:A	7.51529e-06	-1.77941e-10	-1.34863
202084099	chr2:202084099:G:A	3.34956e-06	-1.5085	-0.648236
202084298	chr2:202084298:C:T	7.41465e-06	-1.77941e-10	-1.36211
202084368	chr2:202084368:G:A	7.72391e-06	-1.77941e-10	-1.32125
202084949	chr2:202084949:C:T	4.30622e-06	-0.634436	-1.27107
202085062	chr2:202085062:C:A	7.94406e-06	-1.77941e-10	-1.29315
202085128	chr2:202085128:G:A	4.473e-06	-0.596436	-1.27107
202085375	chr2:202085375:A:G	3.60228e-06	-0.704221	-1.37978
202085620	chr2:202085620:C:T	6.70439e-06	-0.59659	-0.866217
202085754	chr2:202085754:G:C	1.86546e-06	-1.45591	-1.28615
202085865	chr2:202085865:G:C	1.06464e-05	-1.77941e-10	-1.00035
202085880	chr2:202085880:C:T	2.46478e-06	-1.42264	-1.04083
202086390	chr2:202086390:C:T	2.30659e-06	-1.44544	-1.08436
202086949	chr2:202086949:T:A	1.39189e-05	-0.732319	-7.30438e-10
202086957	chr2:202086957:C:T	2.38732e-06	-1.41872	-1.07668
202086958	chr2:202086958:A:G	4.38011e-06	-0.504359	-1.38414
202086989	chr2:202086989:T:C	6.18482e-06	-0.55185	-0.991621
202087058	chr2:202087058:C:A	1.49122e-05	-0.685663	0.0222761
202087085	chr2:202087085:T:C	1.59646e-06	-1.50518	-1.39261
202087175	chr2:202087175:A:G	2.36458e-06	-1.43119	-1.07378
202087373	chr2:202087373:C:T	1.98803e-06	-1.44411	-1.23432
202087406	chr2:202087406:C:T	4.47148e-06	-0.570437	-1.29741
202087416	chr2:202087416:G:T	7.77618e-06	-1.77941e-10	-1.3145
202087955	chr2:202087955:C:A	2.25307e-06	-1.50704	-1.04624
202088145	chr2:202088145:G:A	9.60858e-06	-1.77941e-10	-1.10291
202088504	chr2:202088504:G:A	3.38267e-06	-0.74179	-1.40511
202089064	chr2:202089064:G:T	1.6441e-06	-1.47069	-1.39769
202089181	chr2:202089181:T:C	2.54516e-06	-1.46646	-0.964913
202089583	chr2:202089583:T:A	5.87132e-06	-1.37257	-0.222925
202089784	chr2:202089784:A:C	2.44661e-06	-1.47863	-0.99224
202089788	chr2:202089788:C:T	4.73891e-06	-1.47186	-0.337904
202089888	chr2:202089888:T:A	6.75243e-06	-1.45567	-7.30438e-10
202090731	chr2:202090731:G:C	3.68715e-06	-1.34946	-0.711255
202091097	chr2:202091097:G:A	1.14282e-05	-0.922473	-0.00700959
202091566	chr2:202091566:A:T	3.00178e-05	-1.77941e-10	0.0362215
202091604	chr2:202091604:C:T	9.61267e-06	-1.77941e-10	-1.10249
202091633	chr2:202091633:A:G	3.50328e-06	-1.38327	-0.728599
202091672	chr2:202091672:C:A	3.2172e-06	-1.48073	-0.716328
202091747	chr2:202091747:T:G	1.8629e-06	-1.41127	-1.33217
202091787	chr2:202091787:T:C	3.28317e-06	-1.48607	-0.690688
202092008	chr2:202092008:C:A	5.25857e-06	-1.33002	-0.375686
202092607	chr2:202092607:GC:G	8.7988e-06	-1.19095	-7.30438e-10
202092613	chr2:202092613:T:C	7.64131e-05	-1.77941e-10	0.970585
202093485	chr2:202093485:C:A	3.02995e-06	-1.4733	-0.783724
202093527	chr2:202093527:G:A	6.72657e-06	-1.4595	-7.30438e-10
202093791	chr2:202093791:G:A	5.0986e-06	-1.29195	-0.444648
202094510	chr2:202094510:A:C	1.79646e-05	-1.77941e-10	-0.477166
202094523	chr2:202094523:T:C	3.77693e-06	-1.4548	-0.581859
202094945	chr2:202094945:G:A	6.5144e-06	-1.49155	-7.30438e-10
202095039	chr2:202095039:A:G	2.94614e-06	-1.47834	-0.80673
202095553	chr2:202095553:A:G	6.60012e-06	-1.47848	-7.30438e-10
202095842	chr2:202095842:G:C	1.75987e-05	-1.77941e-10	-0.497746
202096064	chr2:202096064:A:G	9.02885e-06	-1.16514	-7.30438e-10
202096124	chr2:202096124:T:A	2.29416e-06	-1.21374	-1.32146
202096324	chr2:202096324:AC:A	3.49458e-05	0.18823	-7.30438e-10
202096942	chr2:202096942:G:A	5.06906e-06	-0.348597	-1.39382
202097235	chr2:202097235:C:T	3.5224e-06	-1.0506	-1.05583
202097299	chr2:202097299:A:G	7.2834e-06	-0.336658	-1.04331
202097635	chr2:202097635:G:C	9.3315e-06	0.00572191	-1.1379
202097773	chr2:202097773:G:A	8.53917e-06	-0.0715767	-1.14933
202097874	chr2:202097874:G:T	1.76261e-05	0.906211	-1.4024
202098223	chr2:202098223:G:T	9.63293e-06	0.035911	-1.13629
202098379	chr2:202098379:G:A	9.2374e-06	-0.0139996	-1.12831
202098539	chr2:202098539:C:G	7.85439e-06	-1.77941e-10	-1.3045
202099421	chr2:202099421:A:G	7.15e-06	-1.77941e-10	-1.39846
202099464	chr2:202099464:C:T	5.51069e-06	-1.50286	-0.156015
202099657	chr2:202099657:G:A	1.82147e-05	0.520752	-0.984094
202099794	chr2:202099794:G:C	2.98395e-05	1.28285	-1.25258
202100263	chr2:202100263:C:A	1.59353e-05	0.413289	-1.01032
202100637	chr2:202100637:C:T	1.61635e-05	0.400802	-0.983618
202101618	chr2:202101618:C:T	2.25303e-06	-1.38383	-1.16947
202102691	chr2:202102691:C:A	3.33678e-06	-1.13341	-1.02715
202103721	chr2:202103721:A:G	9.09996e-06	0.135596	-1.29289
202104086	chr2:202104086:A:G	0.000140701	0.651694	0.929371
202104215	chr2:202104215:A:G	2.17177e-06	-1.19337	-1.39665
202104964	chr2:202104964:A:G	8.9887e-06	0.197996	-1.3676
202105127	chr2:202105127:AG:A	4.23493e-06	-0.993372	-0.928831
202105253	chr2:202105253:G:C	8.48351e-06	-1.77941e-10	-1.22745
202105413	chr2:202105413:C:A	7.5798e-06	-1.77941e-10	-1.34008
202105527	chr2:202105527:C:T	2.68688e-05	1.3141	-1.3887
202106312	chr2:202106312:C:G	0.000211507	0.787023	1.20167
202106631	chr2:202106631:G:A	8.57682e-06	-1.77941e-10	-1.21651
202106692	chr2:202106692:A:T	9.80543e-06	-1.08263	-7.30438e-10
202107010	chr2:202107010:C:T	7.51706e-06	0.0571092	-1.4055
202107761	chr2:202107761:G:C	6.73548e-06	-1.45818	-7.30438e-10
202107869	chr2:202107869:T:G	4.35274e-06	-0.95269	-0.942074
202107872	chr2:202107872:G:A	2.64699e-05	1.31458	-1.40414
202107966	chr2:202107966:G:A	7.14823e-06	-1.77941e-10	-1.3987
202108288	chr2:202108288:A:G	7.09936e-06	-1.77941e-10	-1.40556
202109108	chr2:202109108:C:T	7.10063e-06	-1.77941e-10	-1.40539
202109309	chr2:202109309:C:A	1.31063e-05	0.569139	-1.36162
202109376	chr2:202109376:G:A	1.95933e-06	-1.30546	-1.3875
202109637	chr2:202109637:T:G	1.69359e-06	-1.49987	-1.33885
202109924	chr2:202109924:G:T	7.10072e-06	-1.77941e-10	-1.40537
202110046	chr2:202110046:A:G	7.24646e-06	-1.77941e-10	-1.38506
202110465	chr2:202110465:C:T	7.09879e-06	-1.77941e-10	-1.40564
202110506	chr2:202110506:G:A	7.09878e-06	-1.77941e-10	-1.40565
202110778	chr2:202110778:G:A	2.08383e-06	-1.26581	-1.36555
202111145	chr2:202111145:G:A	2.35456e-06	-1.12685	-1.38237
202111413	chr2:202111413:G:A	1.34765e-05	-1.77941e-10	-0.764625
202111885	chr2:202111885:G:A	3.03674e-06	-0.874899	-1.37989
202112303	chr2:202112303:G:A	2.13301e-06	-1.20247	-1.40556
202112857	chr2:202112857:A:C	7.1644e-06	-1.77941e-10	-1.39645
202113138	chr2:202113138:G:A	6.24556e-05	0.768886	-7.30438e-10
202113860	chr2:202113860:G:A	7.14644e-06	-1.77941e-10	-1.39896
202115068	chr2:202115068:A:G	2.34481e-06	-1.11497	-1.3984
202115241	chr2:202115241:C:T	1.35349e-05	0.644905	-1.4052
202115628	chr2:202115628:C:T	2.4808e-06	-1.05276	-1.40423
202115798	chr2:202115798:A:G	4.59491e-06	-0.955715	-0.884906
202115995	chr2:202115995:A:G	2.0705e-05	1.07035	-1.40555
202116164	chr2:202116164:A:G	2.1059e-05	1.0874	-1.40565
202116215	chr2:202116215:T:C	7.34146e-06	0.0313534	-1.40338
202116298	chr2:202116298:T:C	4.90519e-06	-0.894285	-0.88099
202117166	chr2:202117166:G:C	6.60182e-06	-1.47822	-7.30438e-10
202117268	chr2:202117268:T:C	7.82165e-06	-1.77941e-10	-1.30867
202117396	chr2:202117396:C:T	2.6369e-06	-0.991182	-1.40478
202118362	chr2:202118362:T:C	8.1871e-06	0.111926	-1.37494
202118600	chr2:202118600:CT:C	3.07748e-05	1.45582	-1.39469
202120535	chr2:202120535:A:G	1.79292e-05	-1.77941e-10	-0.479141
202120985	chr2:202120985:C:T	2.464e-06	-1.15484	-1.30895
202121292	chr2:202121292:CTT:C	7.17016e-06	-1.77941e-10	-1.39564
202121578	chr2:202121578:A:G	7.51267e-06	-1.77941e-10	-1.34898
202121646	chr2:202121646:C:T	2.37645e-06	-1.108	-1.39196
202121931	chr2:202121931:A:T	7.32448e-06	-1.77941e-10	-1.37435
202122583	chr2:202122583:T:C	3.39103e-05	1.42124	-1.26309
202123222	chr2:202123222:G:A	7.91427e-06	-1.47619	0.179291
202123535	chr2:202123535:C:T	8.97035e-06	-1.77941e-10	-1.17164
202124779	chr2:202124779:T:C	7.1262e-06	-1.77941e-10	-1.40179
202124808	chr2:202124808:G:A	5.64709e-06	-1.51969	-0.114742
202125019	chr2:202125019:G:A	3.28576e-06	-0.83026	-1.34571
202125464	chr2:202125464:A:G	2.70274e-06	-1.01115	-1.36015
202126928	chr2:202126928:T:C	0.000165156	1.12286	0.618462
202128145	chr2:202128145:G:T	5.80747e-06	-0.23382	-1.3726
202129094	chr2:202129094:G:A	4.30722e-05	1.08457	-0.687264
202129361	chr2:202129361:G:A	4.08547e-06	-0.759703	-1.19843
202129615	chr2:202129615:T:C	3.99862e-06	-0.795234	-1.18439
202130050	chr2:202130050:C:T	2.66407e-06	-1.11014	-1.27557
202130082	chr2:202130082:A:G	1.58501e-06	-1.52105	-1.38393
202130563	chr2:202130563:A:C	3.94386e-06	-0.755316	-1.23809
202130856	chr2:202130856:G:A	6.33028e-06	-1.52023	-7.30438e-10
202130896	chr2:202130896:A:G	7.59554e-06	-1.77941e-10	-1.33801
202130902	chr2:202130902:C:T	1.63659e-06	-1.48607	-1.38688
202130921	chr2:202130921:T:A	2.35806e-06	-1.2247	-1.28303
202131108	chr2:202131108:G:A	1.59271e-06	-1.50289	-1.39724
202131259	chr2:202131259:C:G	7.37173e-06	-1.77941e-10	-1.36792
202131869	chr2:202131869:A:G	7.10856e-06	-1.77941e-10	-1.40427
202131901	chr2:202131901:T:C	3.31845e-06	-0.951635	-1.21444
202132124	chr2:202132124:C:T	8.54758e-06	-1.77941e-10	-1.21992
202132223	chr2:202132223:T:C	2.76673e-06	-0.976759	-1.37115
202132359	chr2:202132359:A:G	1.58549e-06	-1.5045	-1.40018
202132483	chr2:202132483:A:G	7.09887e-06	-1.77941e-10	-1.40563
202132560	chr2:202132560:G:A	1.60377e-06	-1.49628	-1.39693
202132913	chr2:202132913:G:A	1.61901e-06	-1.50484	-1.37891
202133030	chr2:202133030:A:G	3.6321e-06	-0.886199	-1.18956
202135559	chr2:202135559:T:C	8.56151e-06	-1.77941e-10	-1.21829
202135994	chr2:202135994:A:T	1.55277e-06	-1.52021	-1.40532
202136006	chr2:202136006:A:T	1.89419e-06	-1.33993	-1.38685
202136008	chr2:202136008:T:A	7.97925e-06	-1.77941e-10	-1.28872
202136087	chr2:202136087:G:A	3.96511e-06	-0.813833	-1.1742
202136314	chr2:202136314:A:G	2.55956e-06	-1.17184	-1.2539
202137267	chr2:202137267:A:G	2.24768e-05	1.14882	-1.4019
202137606	chr2:202137606:C:T	8.5551e-06	-1.77941e-10	-1.21904
202137625	chr2:202137625:T:C	8.25508e-06	-1.77941e-10	-1.25474
202138137	chr2:202138137:T:C	1.61942e-06	-1.48494	-1.39857
202139218	chr2:202139218:T:C	2.34097e-06	-1.17552	-1.33949
202139487	chr2:202139487:C:T	2.55808e-06	-1.10488	-1.32144
202139636	chr2:202139636:A:G	1.0966e-05	-0.970774	-7.30438e-10
202139833	chr2:202139833:C:T	3.17488e-05	-1.77941e-10	0.0922864
202139868	chr2:202139868:C:T	3.17488e-05	-1.77941e-10	0.0922864
202140097	chr2:202140097:G:A	7.11981e-06	-1.77941e-10	-1.40269
202140223	chr2:202140223:G:A	7.51872e-06	-1.34817	-7.30438e-10
202140247	chr2:202140247:C:T	0.000197544	1.28129	0.639102
202140260	chr2:202140260:C:A	5.40065e-06	-0.839096	-0.839953
202140328	chr2:202140328:A:T	4.06943e-06	-0.696428	-1.26564
202140417	chr2:202140417:G:A	1.60434e-06	-1.49553	-1.39733
202141106	chr2:202141106:G:A	3.99832e-06	-1.52098	-0.458716
202141233	chr2:202141233:G:A	4.63357e-06	-1.52108	-0.311164
202141976	chr2:202141976:C:G	4.63876e-06	-1.52116	-0.309967
202142066	chr2:202142066:A:G	1.61646e-06	-1.48032	-1.40501
202142423	chr2:202142423:T:C	8.24271e-06	-1.77941e-10	-1.25624
202142530	chr2:202142530:T:G	0.00015406	1.03267	0.639102
202142633	chr2:202142633:G:A	7.25791e-06	-1.77941e-10	-1.38348
202143242	chr2:202143242:T:C	1.79784e-06	-1.4533	-1.32569
202143265	chr2:202143265:T:C	1.61319e-06	-1.48171	-1.40565
202143328	chr2:202143328:T:C	1.63257e-06	-1.46986	-1.40555
202144610	chr2:202144610:G:A	5.80677e-06	-0.566361	-1.04018
202144649	chr2:202144649:T:C	5.9882e-06	-0.543242	-1.03254
202144729	chr2:202144729:C:T	5.91075e-06	-0.574509	-1.01429
202144819	chr2:202144819:A:G	4.12805e-06	-1.04847	-0.899293
202144862	chr2:202144862:C:G	4.31229e-06	-1.01937	-0.884733
202145608	chr2:202145608:G:A	1.7216e-06	-1.41668	-1.40564
202145780	chr2:202145780:A:G	2.20486e-06	-1.19911	-1.37579
202145936	chr2:202145936:T:C	2.49433e-06	-1.06161	-1.38994
202146261	chr2:202146261:G:T	3.45731e-06	-0.80096	-1.32412
202146791	chr2:202146791:TC:T	6.57907e-06	-1.48168	-7.30438e-10
202146993	chr2:202146993:G:A	7.1281e-06	-1.77941e-10	-1.40152
202147883	chr2:202147883:A:C	1.6003e-05	0.436793	-1.02958
202148441	chr2:202148441:AAACT:A	6.21369e-05	1.52365	-0.759878
202149538	chr2:202149538:T:C	9.44419e-06	-1.77941e-10	-1.12017
202150023	chr2:202150023:G:C	9.30775e-06	-0.134816	-0.999906
202150236	chr2:202150236:T:C	0.000196076	1.84707	0.0658614
202151556	chr2:202151556:C:T	9.29939e-06	-1.77941e-10	-1.13562
202151792	chr2:202151792:T:C	9.21737e-06	-1.77941e-10	-1.14448
202151907	chr2:202151907:C:G	1.66361e-06	-1.46112	-1.39546
202152055	chr2:202152055:G:A	7.11163e-06	-1.77941e-10	-1.40384
202152107	chr2:202152107:T:C	2.91362e-05	-1.77941e-10	0.00641154
202152444	chr2:202152444:G:A	4.4157e-05	1.82777	-1.40559
202153670	chr2:202153670:T:C	9.84906e-06	-1.77941e-10	-1.07819
202155043	chr2:202155043:G:A	1.62715e-06	-1.505	-1.37374
202155270	chr2:202155270:G:A	1.0337e-05	-1.77941e-10	-1.02984
202155698	chr2:202155698:T:C	8.37069e-06	-1.77941e-10	-1.24083
202156280	chr2:202156280:A:G	7.1188e-06	-1.77941e-10	-1.40283
202156359	chr2:202156359:G:A	9.58717e-06	-1.77941e-10	-1.10514
202156487	chr2:202156487:T:C	6.76354e-05	-1.77941e-10	0.848563
202156567	chr2:202156567:G:A	1.84119e-06	-1.39783	-1.35733
202156618	chr2:202156618:A:G	8.04289e-06	-1.77941e-10	-1.28078
202156706	chr2:202156706:A:C	8.07665e-06	-1.77941e-10	-1.27659
202156840	chr2:202156840:A:G	9.781e-06	-1.77941e-10	-1.08513
202157011	chr2:202157011:G:C	7.10519e-06	-1.77941e-10	-1.40474
202157979	chr2:202157979:T:C	1.19074e-05	-1.77941e-10	-0.888407
202158275	chr2:202158275:T:C	5.07887e-06	-1.51703	-0.223448
202158283	chr2:202158283:C:T	9.47487e-06	-1.77941e-10	-1.11693
202158500	chr2:202158500:G:A	9.28634e-06	-1.77941e-10	-1.13702
202159297	chr2:202159297:C:T	9.45581e-06	-1.77941e-10	-1.11894
202159396	chr2:202159396:GAATT:G	9.29437e-06	-1.77941e-10	-1.13616
202159701	chr2:202159701:G:A	7.18794e-06	-1.77941e-10	-1.39316
202160021	chr2:202160021:A:G	1.70773e-06	-1.52116	-1.30925
202160367	chr2:202160367:T:G	1.7782e-06	-1.51501	-1.27496
202160375	chr2:202160375:G:A	5.73075e-06	-0.374228	-1.24549
202160514	chr2:202160514:C:T	3.63558e-05	0.227785	-7.30438e-10
202160603	chr2:202160603:A:G	8.22073e-06	-1.77941e-10	-1.25891
202161531	chr2:202161531:C:T	7.91216e-06	-1.29717	-7.30438e-10
202161791	chr2:202161791:G:A	9.68401e-06	-1.77941e-10	-1.09509
202162324	chr2:202162324:G:A	1.03839e-05	-1.77941e-10	-1.02531
202162334	chr2:202162334:T:A	1.50777e-05	-1.77941e-10	-0.652352
202163406	chr2:202163406:A:G	0.000330047	3.64453	-1.21087
202164487	chr2:202164487:C:T	8.38155e-06	-1.77941e-10	-1.23954
202164545	chr2:202164545:G:A	6.82741e-06	-1.44462	-7.30438e-10
202165126	chr2:202165126:C:A	1.43408e-05	-1.77941e-10	-0.702461
202165228	chr2:202165228:T:A	0.000148042	1.86394	-0.232014
202165462	chr2:202165462:C:T	1.06742e-05	-1.77941e-10	-0.997737
202165600	chr2:202165600:A:C	0.000529187	0.929682	1.97609
202165662	chr2:202165662:G:A	7.33589e-06	-1.77941e-10	-1.37279
202166405	chr2:202166405:C:A	1.05894e-05	-1.77941e-10	-1.00572
202166465	chr2:202166465:C:T	6.8007e-06	-1.44854	-7.30438e-10
202167184	chr2:202167184:A:C	8.74808e-06	-1.77941e-10	-1.19674
202167388	chr2:202167388:G:A	0.000140463	2.46283	-0.883455
202167603	chr2:202167603:T:C	1.39988e-05	-1.77941e-10	-0.7266
202167659	chr2:202167659:T:C	8.18747e-05	1.03962	-7.30438e-10
202168445	chr2:202168445:A:G	1.44131e-05	-1.77941e-10	-0.697431
202168786	chr2:202168786:A:G	2.19711e-06	-1.17341	-1.40501
202169888	chr2:202169888:C:T	3.41015e-06	-0.773699	-1.36512
202170130	chr2:202170130:G:A	9.37e-06	-1.77941e-10	-1.12806
202170225	chr2:202170225:C:T	9.2577e-06	-1.77941e-10	-1.14011
202170700	chr2:202170700:G:A	5.32408e-06	-0.364954	-1.32838
202170967	chr2:202170967:C:G	6.30666e-05	1.63192	-0.8533
202171764	chr2:202171764:T:C	1.05281e-05	-1.77941e-10	-1.01152
202171963	chr2:202171963:C:G	1.51412e-05	-1.77941e-10	-0.648148
202171977	chr2:202171977:G:C	1.67109e-05	-1.77941e-10	-0.549508
202173308	chr2:202173308:G:A	3.53752e-05	0.200441	-7.30438e-10
202173340	chr2:202173340:C:T	3.01997e-06	-1.36604	-0.89428
202173542	chr2:202173542:C:A	1.01994e-05	-1.77941e-10	-1.04324
202173565	chr2:202173565:A:G	1.119e-05	-1.77941e-10	-0.950545
202174125	chr2:202174125:C:T	8.30047e-06	-1.77941e-10	-1.24926
202174267	chr2:202174267:G:C	1.07692e-05	-1.77941e-10	-0.988882
202174953	chr2:202174953:C:A	8.47103e-06	-0.493902	-0.735015
202175944	chr2:202175944:T:A	5.7766e-05	1.72832	-1.03749
202176232	chr2:202176232:C:T	5.86935e-06	-0.216022	-1.3798
202177089	chr2:202177089:C:T	6.37838e-06	-1.51265	-7.30438e-10
202177121	chr2:202177121:A:G	7.60964e-06	-1.77941e-10	-1.33615
202177355	chr2:202177355:G:A	5.78206e-05	1.73493	-1.04315
202177621	chr2:202177621:A:G	2.90243e-06	-1.16142	-1.1386
202177915	chr2:202177915:T:C	7.40767e-06	-1.77941e-10	-1.36305
202178554	chr2:202178554:T:C	9.11561e-06	-1.77941e-10	-1.15558
202178596	chr2:202178596:A:G	0.000415942	4.02225	-1.35727
202178966	chr2:202178966:T:C	1.02871e-05	-1.77941e-10	-1.03468
202179215	chr2:202179215:A:G	8.55105e-06	-1.77941e-10	-1.21952
202180007	chr2:202180007:C:T	1.05028e-05	-1.77941e-10	-1.01393
202180186	chr2:202180186:A:C	2.92576e-06	-1.18512	-1.1069
202181258	chr2:202181258:C:A	1.06374e-05	-1.77941e-10	-1.00119
202181399	chr2:202181399:G:C	7.62179e-06	-1.77941e-10	-1.33456
202181695	chr2:202181695:G:T	5.3828e-06	-0.346299	-1.33606
202182020	chr2:202182020:A:G	1.22229e-05	-1.77941e-10	-0.862262
202182331	chr2:202182331:G:A	1.15217e-05	-0.921338	-7.30438e-10
202182657	chr2:202182657:C:A	7.20857e-06	-1.77941e-10	-1.3903
202183149	chr2:202183149:G:T	4.97305e-06	-0.402616	-1.35892
202183584	chr2:202183584:A:G	9.00662e-06	-1.77941e-10	-1.16761
202183641	chr2:202183641:T:C	5.5068e-06	-0.323952	-1.33563
202184241	chr2:202184241:G:A	7.41798e-06	-1.77941e-10	-1.36166
202184332	chr2:202184332:G:A	5.31745e-06	-0.340064	-1.35451
202184472	chr2:202184472:C:G	6.3758e-06	-1.51306	-7.30438e-10
202184983	chr2:202184983:G:T	8.45416e-06	-1.77941e-10	-1.23091
202185027	chr2:202185027:A:G	7.43333e-06	-1.77941e-10	-1.3596
202185955	chr2:202185955:C:T	2.02359e-05	-0.35811	-7.30438e-10
202186578	chr2:202186578:A:ATG	1.01857e-05	-1.77941e-10	-1.04459
202186579	chr2:202186579:C:T	1.02007e-05	-1.77941e-10	-1.04312
202186651	chr2:202186651:A:G	5.78259e-06	-0.245264	-1.36545
202187163	chr2:202187163:C:T	0.000499131	4.19179	-1.34449
202187629	chr2:202187629:T:C	2.11816e-05	-0.312437	-7.30438e-10
202188224	chr2:202188224:G:A	6.36697e-06	-0.155525	-1.35892
202188321	chr2:202188321:G:A	3.29565e-05	0.129618	-7.30438e-10
202189219	chr2:202189219:A:G	1.03117e-05	-1.77941e-10	-1.03229
202189428	chr2:202189428:A:G	5.92868e-06	-0.246341	-1.33943
202190799	chr2:202190799:A:G	0.00059663	1.16812	1.85761
202191108	chr2:202191108:T:C	0.000718696	4.57306	-1.36119
202191191	chr2:202191191:T:G	9.87131e-06	-1.77941e-10	-1.07594
202191231	chr2:202191231:C:T	6.38178e-06	-1.51212	-7.30438e-10
202191520	chr2:202191520:G:A	0.00129082	3.399	0.398462
202191592	chr2:202191592:CAACT:C	2.39678e-05	-0.188857	-7.30438e-10
202192051	chr2:202192051:T:C	5.55749e-06	-0.245941	-1.40448
202192098	chr2:202192098:C:T	6.75898e-06	-1.4547	-7.30438e-10
202192264	chr2:202192264:A:G	7.35346e-06	-0.0454121	-1.32499
202192370	chr2:202192370:C:T	1.38338e-05	-1.77941e-10	-0.738455
202192543	chr2:202192543:T:C	1.01319e-05	-1.77941e-10	-1.04989
202192571	chr2:202192571:C:T	1.09604e-05	-0.251703	-0.719582
202192882	chr2:202192882:C:G	8.5635e-05	2.47772	-1.39319
202193065	chr2:202193065:A:T	9.61417e-06	-0.273849	-0.828482
202193123	chr2:202193123:T:C	9.15531e-06	-0.265779	-0.885457
202193510	chr2:202193510:T:C	9.29933e-06	-0.227331	-0.908296
202193900	chr2:202193900:C:T	1.05567e-05	-0.21121	-0.797597
202194048	chr2:202194048:A:G	7.38666e-06	-1.77941e-10	-1.36589
202194138	chr2:202194138:A:G	1.05615e-05	-0.204721	-0.803634
202194699	chr2:202194699:C:T	1.38328e-05	-1.77941e-10	-0.738528
202194708	chr2:202194708:G:A	0.00102396	3.27662	0.289236
202195347	chr2:202195347:G:A	2.97997e-06	-0.908172	-1.36548
202195425	chr2:202195425:G:A	0.00148617	3.45138	0.487013
202195456	chr2:202195456:A:G	0.000480186	4.13371	-1.32511
202195576	chr2:202195576:A:G	3.87046e-06	-0.789081	-1.22312
202195601	chr2:202195601:G:GC	7.54633e-06	-1.77941e-10	-1.34451
202195977	chr2:202195977:C:A	7.5834e-06	-0.199931	-1.13968
202196359	chr2:202196359:T:A	2.39678e-05	1.21628	-1.40514
202196363	chr2:202196363:T:C	3.32004e-05	1.52439	-1.3874
202196377	chr2:202196377:A:G	3.08426e-06	-0.902728	-1.33653
202197092	chr2:202197092:C:T	7.61252e-06	-1.77941e-10	-1.33577
202197355	chr2:202197355:C:T	3.37169e-06	-0.909372	-1.24078
202197380	chr2:202197380:T:C	8.96772e-06	-0.17798	-0.993958
202197496	chr2:202197496:G:A	8.99688e-06	-1.77941e-10	-1.16869
202197779	chr2:202197779:A:G	0.000507612	4.21216	-1.34801
202197815	chr2:202197815:A:G	8.81161e-06	-0.15329	-1.03621
202197896	chr2:202197896:G:A	7.48034e-06	-1.77941e-10	-1.35329
202198238	chr2:202198238:G:A	3.35778e-06	-0.799706	-1.35458
202198689	chr2:202198689:G:A	7.49035e-06	-1.77941e-10	-1.35195
202199096	chr2:202199096:G:C	7.57907e-06	-1.77941e-10	-1.34018
202199125	chr2:202199125:C:T	9.22938e-06	-0.548942	-0.594236
202199288	chr2:202199288:T:C	1.70563e-05	-1.77941e-10	-0.529047
202199771	chr2:202199771:C:G	0.000430105	3.92141	-1.22295
202199869	chr2:202199869:T:C	9.08666e-06	-1.77941e-10	-1.15876
202200615	chr2:202200615:GA:G	6.72643e-06	-0.141951	-1.31757
202200793	chr2:202200793:G:A	0.000198716	1.92631	-7.30438e-10
202200997	chr2:202200997:C:T	8.86613e-06	-1.77941e-10	-1.18333
202201054	chr2:202201054:C:T	7.26222e-06	-1.77941e-10	-1.38288
202201235	chr2:202201235:T:C	6.32677e-06	-1.52078	-7.30438e-10
202201327	chr2:202201327:G:C	7.38356e-05	2.32714	-1.39087
202201563	chr2:202201563:G:T	4.30715e-05	1.38391	-0.986619
202201696	chr2:202201696:C:T	3.60649e-06	-0.842185	-1.24065
202202454	chr2:202202454:T:C	7.50581e-06	-1.77941e-10	-1.34989
202202780	chr2:202202780:A:G	1.71517e-05	0.740527	-1.264
202202840	chr2:202202840:T:C	2.33384e-05	1.18956	-1.40503
202202871	chr2:202202871:G:A	1.18175e-05	-1.77941e-10	-0.895987
202203068	chr2:202203068:T:C	8.34954e-06	-1.77941e-10	-1.24336
202203334	chr2:202203334:AACC:A	9.70581e-06	-1.77941e-10	-1.09284
202203863	chr2:202203863:G:A	7.80114e-06	-1.77941e-10	-1.3113
202203950	chr2:202203950:T:C	6.92888e-06	-1.42987	-7.30438e-10
202204264	chr2:202204264:A:G	9.7087e-05	2.39609	-1.18606
202204542	chr2:202204542:C:T	6.64855e-06	-0.30944	-1.16173
202204757	chr2:202204757:AAC:A	0.00225903	5.22613	-0.869005
202204820	chr2:202204820:C:T	1.3558e-05	-1.77941e-10	-0.758595
202205662	chr2:202205662:T:C	7.10028e-06	-1.77941e-10	-1.40544
202207901	chr2:202207901:G:A	2.86447e-05	-0.0106006	-7.30438e-10
202207970	chr2:202207970:A:G	7.72984e-05	1.13867	-0.156562
202208233	chr2:202208233:A:G	7.03418e-06	-0.126393	-1.2884
202208257	chr2:202208257:G:A	7.70558e-06	-0.0672624	-1.25636
202208330	chr2:202208330:C:A	2.37957e-05	-1.77941e-10	-0.196065
202209031	chr2:202209031:A:G	7.55473e-06	-1.77941e-10	-1.3434
202209154	chr2:202209154:T:C	7.61555e-06	-1.77941e-10	-1.33538
202209634	chr2:202209634:G:A	1.12459e-05	-1.77941e-10	-0.945568
202209788	chr2:202209788:G:A	7.76805e-06	-1.77941e-10	-1.31555
202209822	chr2:202209822:C:T	1.84896e-06	-1.34674	-1.40421
202209863	chr2:202209863:AC:GC	1.81772e-06	-1.36234	-1.40565
202211385	chr2:202211385:C:T	8.58406e-06	-1.77941e-10	-1.21566
202211416	chr2:202211416:G:A	2.70491e-05	-0.0679175	-7.30438e-10
202212006	chr2:202212006:A:G	0.000334691	3.8276	-1.37997
202212053	chr2:202212053:G:A	7.10751e-06	-1.77941e-10	-1.40442
202212391	chr2:202212391:G:A	6.42808e-06	-1.50489	-7.30438e-10
202212445	chr2:202212445:T:C	8.3234e-05	2.21117	-1.15509
202212813	chr2:202212813:TA:T	0.000308826	3.72255	-1.35534
202213260	chr2:202213260:G:A	9.06872e-06	-1.77941e-10	-1.16074
202214069	chr2:202214069:C:T	0.000646816	2.71613	0.390361
202214584	chr2:202214584:T:C	0.000290418	3.64414	-1.33839
202214857	chr2:202214857:G:A	0.000223864	3.38213	-1.33666
202214912	chr2:202214912:A:G	3.63229e-06	-0.838526	-1.23718
202215571	chr2:202215571:C:T	1.86473e-06	-1.39481	-1.34764
202215624	chr2:202215624:A:G	0.000266722	3.55707	-1.33643
202216713	chr2:202216713:A:T	6.33727e-06	-1.51912	-7.30438e-10
202217469	chr2:202217469:C:T	0.000370601	3.90112	-1.35156
202217519	chr2:202217519:T:C	2.48978e-05	1.25388	-1.40467
202218170	chr2:202218170:C:A	7.45393e-06	-1.77941e-10	-1.35683
202218376	chr2:202218376:A:AC	7.98439e-06	-1.77941e-10	-1.28808
202218752	chr2:202218752:A:T	8.25697e-06	-1.77941e-10	-1.25451
202218942	chr2:202218942:G:A	2.36578e-06	-1.50385	-1.00061
202220233	chr2:202220233:C:T	2.05475e-05	-0.342829	-7.30438e-10
202220426	chr2:202220426:A:G	3.0924e-05	0.0659621	-7.30438e-10
202220520	chr2:202220520:C:T	1.87367e-06	-1.3327	-1.40497
202220930	chr2:202220930:C:T	0.000280123	3.63499	-1.36533
202220976	chr2:202220976:G:A	9.82736e-06	-1.77941e-10	-1.0804
202221314	chr2:202221314:T:C	6.58534e-05	1.06677	-0.244905
202221744	chr2:202221744:GACTATTACAGCAGCA:G	1.39923e-05	-1.77941e-10	-0.727063
202221970	chr2:202221970:G:A	0.000699728	2.79254	0.392586
202222148	chr2:202222148:G:A	8.94976e-05	2.40429	-1.27564
202222980	chr2:202222980:G:T	0.000317312	3.61849	-1.22417
202223250	chr2:202223250:A:T	8.75335e-06	-1.77941e-10	-1.19613
202223315	chr2:202223315:T:C	8.7635e-06	-1.77941e-10	-1.19497
202223324	chr2:202223324:T:C	8.52282e-06	-1.77941e-10	-1.22282
202223702	chr2:202223702:GT:G	7.75814e-06	-1.77941e-10	-1.31683
202224008	chr2:202224008:G:A	8.09623e-06	0.100472	-1.37464
202224233	chr2:202224233:G:A	2.03667e-06	-1.24956	-1.40469
202224425	chr2:202224425:CTT:C	1.19955e-05	-0.881038	-7.30438e-10
202224482	chr2:202224482:T:C	6.87521e-06	-1.43765	-7.30438e-10
202224545	chr2:202224545:G:A	1.90032e-06	-1.32484	-1.39871
202224585	chr2:202224585:C:T	7.50101e-06	-1.77941e-10	-1.35053
202225464	chr2:202225464:G:A	7.53923e-06	-1.77941e-10	-1.34545
202225508	chr2:202225508:G:A	7.20605e-06	-0.110713	-1.27994
202225540	chr2:202225540:G:A	1.19079e-05	-1.77941e-10	-0.888366
202225543	chr2:202225543:G:A	1.78751e-06	-1.4276	-1.35715
202225870	chr2:202225870:C:G	9.21241e-05	2.33752	-1.17995
202226164	chr2:202226164:A:G	7.45393e-06	-1.77941e-10	-1.35683
202228288	chr2:202228288:C:T	6.17225e-06	-0.236004	-1.3095
202228453	chr2:202228453:A:T	2.85909e-05	1.38044	-1.39292
202229878	chr2:202229878:A:C	7.53574e-06	-1.77941e-10	-1.34591
202230180	chr2:202230180:T:C	7.29854e-06	-0.1243	-1.25359
202230547	chr2:202230547:G:C	6.70458e-06	-1.46278	-7.30438e-10
202230656	chr2:202230656:T:C	7.79214e-06	-1.77941e-10	-1.31245
202231195	chr2:202231195:T:C	2.26518e-05	1.15703	-1.40236
202231225	chr2:202231225:AAATT:A	7.076e-06	-0.234674	-1.17419
202231725	chr2:202231725:A:C	6.98349e-06	-1.42202	-7.30438e-10
202233456	chr2:202233456:T:G	1.10198e-05	-1.77941e-10	-0.965879
202233836	chr2:202233836:C:T	9.60124e-05	2.40496	-1.20605
202234133	chr2:202234133:CCT:C	7.3714e-06	-1.77941e-10	-1.36796
202234310	chr2:202234310:A:G	0.000287291	3.63618	-1.34126
202234483	chr2:202234483:C:CA	1.06757e-05	-1.77941e-10	-0.997603
202234640	chr2:202234640:T:G	1.78597e-06	-1.45817	-1.32744
202234756	chr2:202234756:CCT:C	1.00047e-05	-1.06251	-7.30438e-10
202236195	chr2:202236195:T:C	8.50374e-05	2.45688	-1.37936
202236436	chr2:202236436:G:A	0.000670383	2.88406	0.258217
202236830	chr2:202236830:G:A	1.8652e-06	-1.33803	-1.40417
202237002	chr2:202237002:A:C	7.53906e-06	-1.77941e-10	-1.34547
202237528	chr2:202237528:C:T	9.81273e-06	-1.77941e-10	-1.08189
202237622	chr2:202237622:G:A	1.84557e-06	-1.3511	-1.40168
202237675	chr2:202237675:C:T	0.00023971	3.46768	-1.35382
202237685	chr2:202237685:T:C	1.03085e-05	-1.77941e-10	-1.0326
202237873	chr2:202237873:T:C	1.42603e-05	-1.77941e-10	-0.708089
202238189	chr2:202238189:A:G	7.76537e-06	-1.77941e-10	-1.3159
202239835	chr2:202239835:T:C	6.5558e-06	-1.48522	-7.30438e-10
202240769	chr2:202240769:A:T	2.86603e-05	-0.0100575	-7.30438e-10
202241019	chr2:202241019:C:G	7.27206e-06	-1.77941e-10	-1.38153
202241108	chr2:202241108:A:G	7.95544e-06	-1.77941e-10	-1.29171
202242450	chr2:202242450:C:T	8.39076e-06	-1.77941e-10	-1.23844
202243017	chr2:202243017:A:G	0.000324176	3.59911	-1.18339
202243145	chr2:202243145:C:T	0.00032959	3.73599	-1.30371
202244162	chr2:202244162:A:T	2.3299e-05	1.18643	-1.40359
202244878	chr2:202244878:G:A	8.04082e-06	0.0341219	-1.31516
202245456	chr2:202245456:C:A	1.32139e-05	-1.77941e-10	-0.784297
202245490	chr2:202245490:G:A	2.0975e-06	-1.21922	-1.4056
202245574	chr2:202245574:C:T	6.6455e-05	-1.77941e-10	0.830955
202245645	chr2:202245645:G:C	2.15646e-06	-1.19145	-1.40565
202245691	chr2:202245691:A:G	7.84903e-06	-1.77941e-10	-1.30518
202245892	chr2:202245892:C:T	2.15802e-06	-1.26459	-1.33179
202245907	chr2:202245907:A:G	7.07257e-06	-0.093403	-1.31594
202246102	chr2:202246102:C:T	0.000403984	3.81522	-1.17941
202246572	chr2:202246572:G:A	7.0991e-06	-1.77941e-10	-1.4056
202247434	chr2:202247434:T:A	8.71619e-06	-1.77941e-10	-1.20039
202247899	chr2:202247899:A:G	7.73506e-06	-1.77941e-10	-1.31981
202247938	chr2:202247938:A:T	0.000387449	2.85369	-0.25968
202248836	chr2:202248836:G:A	2.9025e-05	0.00258772	-7.30438e-10
202249159	chr2:202249159:AAAG:A	8.39341e-06	-1.77941e-10	-1.23812
202250071	chr2:202250071:C:T	6.4848e-05	1.9436	-1.13713
202250262	chr2:202250262:C:T	0.000396927	3.83034	-1.21216
202250610	chr2:202250610:G:C	0.00135777	2.96133	0.886701
202252042	chr2:202252042:G:C	8.38644e-06	-1.77941e-10	-1.23895
202252329	chr2:202252329:G:A	1.40964e-05	-1.77941e-10	-0.719648
202252658	chr2:202252658:T:C	7.15154e-06	-1.77941e-10	-1.39824
202252864	chr2:202252864:G:A	1.03729e-05	-1.77941e-10	-1.02637
202252883	chr2:202252883:G:A	1.11728e-05	-1.77941e-10	-0.952091
202253274	chr2:202253274:A:G	7.97329e-06	-1.77941e-10	-1.28947
202254021	chr2:202254021:T:C	7.11864e-06	-1.77941e-10	-1.40285
202254095	chr2:202254095:C:T	7.05004e-05	2.01928	-1.12923
202254401	chr2:202254401:T:C	1.03075e-05	-1.77941e-10	-1.0327
202254454	chr2:202254454:T:A	1.9411e-06	-1.29762	-1.4047
202254560	chr2:202254560:TTTTC:T	7.11358e-06	-1.77941e-10	-1.40356
202254785	chr2:202254785:C:G	0.000405769	3.95648	-1.31626
202258614	chr2:202258614:G:C	8.82366e-06	0.0967376	-1.28487
202258948	chr2:202258948:T:C	1.29406e-05	-1.77941e-10	-0.805201
202259194	chr2:202259194:C:T	8.02158e-06	0.0623551	-1.34579
202259195	chr2:202259195:G:A	2.9861e-05	0.0309829	-7.30438e-10
202259281	chr2:202259281:A:G	0.00024499	2.92051	-0.784866
202259683	chr2:202259683:T:C	7.554e-06	-1.77941e-10	-1.34349
202260664	chr2:202260664:C:T	8.00466e-06	-1.77941e-10	-1.28555
202261098	chr2:202261098:C:T	8.08844e-06	-1.77941e-10	-1.27513
202261282	chr2:202261282:C:A	1.05257e-05	-1.77941e-10	-1.01175
202261394	chr2:202261394:T:C	7.61643e-06	-1.77941e-10	-1.33526
202261730	chr2:202261730:C:T	2.34561e-06	-1.38435	-1.12868
202262034	chr2:202262034:T:C	1.88944e-06	-1.42659	-1.3027
202262706	chr2:202262706:C:T	8.65597e-06	-1.77941e-10	-1.20732
202264016	chr2:202264016:T:C	7.7326e-06	-0.371191	-0.948933
202264235	chr2:202264235:A:G	0.000204907	2.99666	-1.03967
202264396	chr2:202264396:A:C	3.25671e-06	-0.78514	-1.39971
202264562	chr2:202264562:G:A	7.43384e-06	-1.77941e-10	-1.35953
202265844	chr2:202265844:C:T	7.96883e-06	-1.77941e-10	-1.29003
202265909	chr2:202265909:G:C	3.85532e-05	0.28647	-7.30438e-10
202266218	chr2:202266218:G:A	9.89344e-06	-1.77941e-10	-1.0737
202266284	chr2:202266284:T:G	7.30176e-06	-1.77941e-10	-1.37745
202266399	chr2:202266399:A:G	1.07941e-05	-1.77941e-10	-0.986574
202266571	chr2:202266571:C:T	1.08665e-05	-1.77941e-10	-0.979886
202266806	chr2:202266806:G:A	5.2257e-05	0.590605	-7.30438e-10
202266917	chr2:202266917:A:G	7.7953e-06	-1.77941e-10	-1.31205
202267214	chr2:202267214:A:G	1.22484e-05	0.462517	-1.32269
202267942	chr2:202267942:C:A	1.4344e-05	-0.702236	-7.30438e-10
202268689	chr2:202268689:A:G	3.2175e-05	1.5112	-1.40558
202269011	chr2:202269011:G:T	8.37144e-06	-0.321341	-0.919403
202269093	chr2:202269093:AT:A	7.81714e-06	-1.77941e-10	-1.30925
202269413	chr2:202269413:G:A	8.77306e-06	-1.19388	-7.30438e-10
202269705	chr2:202269705:C:T	7.53665e-06	-0.0572914	-1.2885
202269926	chr2:202269926:TTAC:T	6.42658e-06	-1.50513	-7.30438e-10
202270116	chr2:202270116:A:G	2.52461e-05	1.2564	-1.39329
202270312	chr2:202270312:A:G	9.58793e-06	-1.10506	-7.30438e-10
202270712	chr2:202270712:T:C	7.6029e-06	-1.77941e-10	-1.33704
202271385	chr2:202271385:G:A	7.89982e-06	-1.77941e-10	-1.29873
202271844	chr2:202271844:C:T	8.72182e-06	-0.25476	-0.944981
202272624	chr2:202272624:G:A	7.21815e-05	2.24492	-1.33131
202272743	chr2:202272743:A:G	6.45131e-06	-1.50129	-7.30438e-10
202273117	chr2:202273117:TC:T	0.000177355	1.37585	0.436733
202273120	chr2:202273120:G:A	7.4157e-06	-1.36197	-7.30438e-10
202273166	chr2:202273166:A:T	6.69552e-05	2.14977	-1.31132
202273272	chr2:202273272:A:G	7.82086e-06	-1.77941e-10	-1.30878
202273629	chr2:202273629:T:C	1.06814e-05	-1.77941e-10	-0.997067
202273922	chr2:202273922:A:G	0.000775279	4.00563	-0.71798
202274274	chr2:202274274:T:C	0.000727349	4.59656	-1.37272
202274313	chr2:202274313:T:C	7.29726e-06	-1.77941e-10	-1.37807
202274609	chr2:202274609:G:A	4.12692e-05	-1.77941e-10	0.354547
202275121	chr2:202275121:T:C	0.00380067	4.45133	0.426035
202275169	chr2:202275169:T:C	7.47937e-06	-1.77941e-10	-1.35342
202275404	chr2:202275404:C:T	7.94945e-06	-1.77941e-10	-1.29247
202275691	chr2:202275691:CAG:C	0.000899777	4.2165	-0.779921
202276273	chr2:202276273:G:A	1.6952e-05	-0.465903	-0.0692801
202277116	chr2:202277116:T:C	0.000131427	1.29332	0.219565
202277739	chr2:202277739:T:C	8.3797e-06	-1.77941e-10	-1.23976
202277887	chr2:202277887:G:A	7.68027e-06	-1.77941e-10	-1.32691
202278033	chr2:202278033:T:G	7.88302e-06	-1.77941e-10	-1.30086
202278881	chr2:202278881:T:C	9.33544e-06	-1.77941e-10	-1.13175
202278920	chr2:202278920:G:T	9.00652e-06	-0.304445	-0.863176
202279098	chr2:202279098:T:C	9.15321e-06	-1.77941e-10	-1.15147
202279132	chr2:202279132:A:C	7.09885e-06	-1.77941e-10	-1.40564
202280300	chr2:202280300:A:G	8.13468e-06	-1.77941e-10	-1.26943
202280521	chr2:202280521:C:T	4.63714e-05	-1.77941e-10	0.471113
202280549	chr2:202280549:C:G	4.74319e-05	0.493725	-7.30438e-10
202280942	chr2:202280942:C:T	1.05104e-05	-1.77941e-10	-1.01321
202281428	chr2:202281428:G:C	7.2485e-06	-1.77941e-10	-1.38477
202281997	chr2:202281997:T:C	0.000792739	4.30973	-0.999806
202282060	chr2:202282060:G:A	0.000999235	4.50934	-0.967922
202282595	chr2:202282595:A:G	9.51187e-06	-1.77941e-10	-1.11303
202282837	chr2:202282837:T:C	8.05492e-06	-1.77941e-10	-1.27929
202283385	chr2:202283385:A:G	1.55292e-05	-1.77941e-10	-0.622848
202283431	chr2:202283431:C:T	1.71224e-05	-0.525183	-7.30438e-10
202283483	chr2:202283483:T:C	2.72447e-05	-1.77941e-10	-0.0607096
202283671	chr2:202283671:C:T	6.54264e-06	-1.48723	-7.30438e-10
202283787	chr2:202283787:C:T	0.000512076	4.00123	-1.12833
202284443	chr2:202284443:A:G	7.10912e-06	-1.77941e-10	-1.40419
202284640	chr2:202284640:A:G	7.1182e-06	-1.77941e-10	-1.40291
202285061	chr2:202285061:A:G	7.66645e-06	-1.77941e-10	-1.32872
202285525	chr2:202285525:T:C	7.90818e-06	-1.77941e-10	-1.29767
202285639	chr2:202285639:T:C	0.000774459	4.07804	-0.79144
202285715	chr2:202285715:T:C	1.24839e-05	-1.77941e-10	-0.841127
202286226	chr2:202286226:C:T	3.52997e-05	1.57872	-1.38041
202287040	chr2:202287040:T:A	6.11653e-05	2.09892	-1.35091
202287163	chr2:202287163:C:T	8.31242e-06	-1.77941e-10	-1.24782
202287214	chr2:202287214:G:A	9.78279e-06	-1.77941e-10	-1.08495
202287356	chr2:202287356:A:G	0.000782234	4.10772	-0.811136
202287632	chr2:202287632:G:A	0.000362478	3.93214	-1.40475
202287993	chr2:202287993:A:T	0.000665991	3.94084	-0.805129
202288044	chr2:202288044:G:C	0.000999166	4.31819	-0.776835
202288159	chr2:202288159:G:A	7.87623e-06	-1.77941e-10	-1.30172
202288169	chr2:202288169:G:A	5.35527e-05	1.95717	-1.34207
202288359	chr2:202288359:C:T	0.000431919	3.65067	-0.947997
202288403	chr2:202288403:G:T	0.000740111	4.17784	-0.936606
202289528	chr2:202289528:C:T	0.000345216	3.18723	-0.708634
202289964	chr2:202289964:A:T	1.33645e-05	-1.77941e-10	-0.772967
202290195	chr2:202290195:A:C	2.95179e-05	1.34175	-1.32232
202290230	chr2:202290230:G:A	0.000316175	3.09812	-0.707397
202290336	chr2:202290336:C:T	7.83499e-06	-1.77941e-10	-1.30697
202291096	chr2:202291096:C:G	1.69075e-05	-1.77941e-10	-0.537813
202291596	chr2:202291596:A:G	0.000237654	3.06866	-0.96341
202291604	chr2:202291604:G:A	7.33977e-06	-1.37226	-7.30438e-10
202291699	chr2:202291699:C:T	2.23629e-06	-1.4657	-1.09505
202291827	chr2:202291827:AAAG:A	8.22925e-06	-1.77941e-10	-1.25787
202292238	chr2:202292238:T:C	8.97295e-06	-1.77941e-10	-1.17136
202292261	chr2:202292261:G:T	0.000262639	2.98672	-0.781512
202292515	chr2:202292515:G:T	1.15085e-05	-1.77941e-10	-0.922481
202292524	chr2:202292524:G:T	2.51242e-05	-0.499644	0.357905
202292639	chr2:202292639:T:G	8.3793e-06	-1.77941e-10	-1.23981
202292815	chr2:202292815:A:G	1.15243e-05	-0.921116	-7.30438e-10
202293790	chr2:202293790:G:A	1.09122e-05	-0.104788	-0.870897
202294041	chr2:202294041:G:A	1.08174e-05	-1.77941e-10	-0.984412
202294216	chr2:202294216:T:G	0.000172305	3.1829	-1.3992
202294401	chr2:202294401:G:A	8.86289e-06	-1.1837	-7.30438e-10
202294487	chr2:202294487:C:G	9.24087e-06	-0.275467	-0.866466
202294659	chr2:202294659:A:G	8.35757e-06	-1.2424	-7.30438e-10
202295226	chr2:202295226:A:C	1.09589e-05	-1.77941e-10	-0.971421
202296293	chr2:202296293:T:G	6.86577e-06	-1.43902	-7.30438e-10
202296298	chr2:202296298:C:T	0.000279611	2.95101	-0.683186
202296491	chr2:202296491:G:A	9.84617e-06	-1.77941e-10	-1.07849
202297040	chr2:202297040:G:A	0.000300448	3.66054	-1.32083
202298279	chr2:202298279:A:G	8.24208e-06	0.148057	-1.40437
202298337	chr2:202298337:C:T	7.22678e-06	-1.77941e-10	-1.38778
202298850	chr2:202298850:G:T	1.08315e-05	-1.77941e-10	-0.983112
202298858	chr2:202298858:A:G	9.53686e-06	-0.229418	-0.880987
202299026	chr2:202299026:T:C	7.62349e-05	2.36172	-1.39347
202299165	chr2:202299165:G:A	3.11317e-06	-0.852724	-1.3772
202299346	chr2:202299346:A:T	9.47126e-06	-0.356684	-0.760624
202300710	chr2:202300710:C:T	2.67717e-05	1.27866	-1.35688
202300753	chr2:202300753:C:T	8.10598e-06	-1.77941e-10	-1.27297
202301641	chr2:202301641:T:C	0.000256885	3.06201	-0.878953
202301968	chr2:202301968:C:T	8.8536e-06	-1.77941e-10	-1.18475
202302173	chr2:202302173:C:T	7.46596e-06	-0.0744634	-1.28075
202302524	chr2:202302524:T:C	8.36898e-06	-1.77941e-10	-1.24104
202303464	chr2:202303464:G:A	7.94831e-06	-1.77941e-10	-1.29261
202303512	chr2:202303512:C:G	0.000324805	3.12505	-0.707397
202303714	chr2:202303714:G:A	0.000329625	3.73818	-1.30579
202304501	chr2:202304501:A:G	8.22403e-06	0.0283818	-1.28689
202304557	chr2:202304557:C:T	7.94352e-06	-1.77941e-10	-1.29321
202304789	chr2:202304789:A:G	6.32439e-06	-1.52116	-7.30438e-10
202305288	chr2:202305288:C:T	8.12315e-06	-1.77941e-10	-1.27085
202305892	chr2:202305892:A:G	1.04657e-05	0.352358	-1.36982
202306444	chr2:202306444:A:G	6.87005e-06	-1.4384	-7.30438e-10
202306493	chr2:202306493:T:G	8.66985e-06	0.0931585	-1.29888
202306976	chr2:202306976:A:G	7.10378e-06	-1.77941e-10	-1.40494
202307263	chr2:202307263:G:A	8.40395e-06	-1.77941e-10	-1.23687
202307690	chr2:202307690:A:C	0.000299624	2.92362	-0.586662
202307839	chr2:202307839:C:G	7.31235e-06	-1.77941e-10	-1.376
202308159	chr2:202308159:C:G	1.46908e-05	-1.77941e-10	-0.67835
202308747	chr2:202308747:C:T	1.67281e-05	-1.77941e-10	-0.548477
202308774	chr2:202308774:C:T	0.000309544	3.15037	-0.78084
202309161	chr2:202309161:A:G	9.70278e-06	0.180151	-1.27331
202309382	chr2:202309382:C:A	1.59251e-06	-1.51282	-1.38744
202309597	chr2:202309597:A:G	0.000310609	2.87643	-0.503467
202309753	chr2:202309753:G:A	4.6407e-05	-1.77941e-10	0.471881
202309883	chr2:202309883:G:A	1.30257e-05	-1.77941e-10	-0.798647
202309888	chr2:202309888:G:A	0.000228714	3.1418	-1.07489
202309905	chr2:202309905:A:G	2.47337e-05	1.21889	-1.3763
202310052	chr2:202310052:A:G	7.10392e-06	-1.77941e-10	-1.40492
202310107	chr2:202310107:G:A	8.08936e-06	-1.77941e-10	-1.27502
202310686	chr2:202310686:T:A	0.000275829	3.00702	-0.75281
202311344	chr2:202311344:C:G	1.06457e-05	-1.77941e-10	-1.00041
202311478	chr2:202311478:A:G	8.33034e-06	0.0369221	-1.28259
202311615	chr2:202311615:ATTTGAG:A	2.61377e-06	-1.32808	-1.07669
202311907	chr2:202311907:C:A	8.73682e-06	-1.77941e-10	-1.19802
202312116	chr2:202312116:ATCAG:A	1.30257e-05	-1.77941e-10	-0.798647
202312372	chr2:202312372:G:A	8.64096e-06	-1.77941e-10	-1.20906
202312445	chr2:202312445:T:A	0.000198423	3.3276	-1.40277
202312922	chr2:202312922:C:T	8.04658e-06	-1.77941e-10	-1.28032
202313723	chr2:202313723:T:C	7.65795e-06	-1.77941e-10	-1.32982
202313915	chr2:202313915:C:T	0.000267605	3.60613	-1.38219
202314010	chr2:202314010:G:A	8.08833e-06	-1.77941e-10	-1.27515
202315145	chr2:202315145:A:G	0.000243128	3.01627	-0.888256
202315249	chr2:202315249:G:A	7.15018e-06	-1.39843	-7.30438e-10
202315335	chr2:202315335:A:G	1.0972e-05	-1.77941e-10	-0.97022
202315477	chr2:202315477:C:T	7.11569e-06	-1.77941e-10	-1.40327
202315559	chr2:202315559:TA:T	2.97988e-05	1.42828	-1.39938
202315561	chr2:202315561:TA:T	2.7921e-05	1.35769	-1.39388
202316169	chr2:202316169:G:C	8.49971e-06	-1.77941e-10	-1.22554
202316233	chr2:202316233:G:A	0.000271413	3.05489	-0.816814
202316443	chr2:202316443:C:T	2.28992e-05	-1.77941e-10	-0.23447
202316793	chr2:202316793:C:T	0.000230004	2.993	-0.920472
202317226	chr2:202317226:T:G	3.59539e-05	0.216667	-7.30438e-10
202317317	chr2:202317317:G:A	0.000272714	3.03294	-0.790083
202317852	chr2:202317852:C:G	1.37375e-05	-0.745439	-7.30438e-10
202317970	chr2:202317970:A:G	9.51104e-06	-1.77941e-10	-1.11312
202318044	chr2:202318044:C:T	0.000857946	2.90019	0.488777
202318629	chr2:202318629:C:T	9.499e-06	-1.77941e-10	-1.11438
202318949	chr2:202318949:G:A	8.20844e-06	-1.77941e-10	-1.26041
202319434	chr2:202319434:TG:T	1.30403e-05	0.60514	-1.40267
202319696	chr2:202319696:TG:T	4.47479e-05	-0.255834	0.691308
202319699	chr2:202319699:T:C	7.10445e-06	-1.77941e-10	-1.40485
202320963	chr2:202320963:C:CA	7.42187e-06	-1.77941e-10	-1.36114
202321330	chr2:202321330:G:A	7.95396e-06	-1.77941e-10	-1.2919
202321658	chr2:202321658:T:G	1.19127e-05	-1.77941e-10	-0.88796
202322116	chr2:202322116:C:T	7.13479e-06	-1.77941e-10	-1.40059
202322334	chr2:202322334:C:T	1.15666e-05	-1.77941e-10	-0.917448
202322512	chr2:202322512:C:A	5.46284e-06	-0.632161	-1.03544
202323117	chr2:202323117:G:A	9.42446e-06	-1.77941e-10	-1.12226
202323202	chr2:202323202:C:T	1.03155e-05	-1.77941e-10	-1.03192
202323293	chr2:202323293:G:A	7.7419e-06	-1.31892	-7.30438e-10
202325480	chr2:202325480:TC:T	3.61286e-06	-0.686872	-1.3942
202325675	chr2:202325675:G:GT	4.63984e-05	-1.77941e-10	0.471696
202327007	chr2:202327007:T:C	8.47132e-06	-1.77941e-10	-1.22888
202327129	chr2:202327129:C:T	2.54302e-05	1.25185	-1.38148
202327430	chr2:202327430:A:G	6.94609e-06	-1.42739	-7.30438e-10
202327690	chr2:202327690:G:GAGAA	2.7593e-05	1.30551	-1.35352
202329068	chr2:202329068:A:G	5.99682e-06	-0.385857	-1.18848
202329339	chr2:202329339:G:A	8.69048e-05	2.45545	-1.35621
202329533	chr2:202329533:A:C	0.000320475	3.71065	-1.30642
202329547	chr2:202329547:G:T	0.000235509	2.85567	-0.759487
202329998	chr2:202329998:A:T	0.00028907	2.90112	-0.600022
202330001	chr2:202330001:G:A	7.79871e-06	-1.77941e-10	-1.31161
202330369	chr2:202330369:G:T	2.39939e-05	1.20857	-1.39634
202330373	chr2:202330373:TTTC:T	6.20344e-06	-0.438515	-1.10195
202330448	chr2:202330448:G:A	0.000267575	2.85411	-0.630284
202330577	chr2:202330577:C:T	7.85122e-06	-1.77941e-10	-1.3049
202330737	chr2:202330737:A:G	6.01805e-06	-0.17672	-1.39409
202331112	chr2:202331112:C:T	0.000211189	3.0892	-1.10201
202331467	chr2:202331467:C:A	7.88394e-06	-1.77941e-10	-1.30074
202332878	chr2:202332878:G:A	0.000313809	2.9545	-0.571282
202333424	chr2:202333424:A:G	0.000200339	3.3325	-1.39806
202333731	chr2:202333731:AAGAAAGAG:A	0.000228778	2.95904	-0.891855
202333933	chr2:202333933:A:ACGATCT	6.63001e-06	-1.47396	-7.30438e-10
202334044	chr2:202334044:G:A	7.4647e-06	-1.77941e-10	-1.35538
202334165	chr2:202334165:G:C	3.10203e-05	1.46982	-1.40075
202334216	chr2:202334216:T:C	7.19458e-06	-1.77941e-10	-1.39224
202334368	chr2:202334368:T:C	1.02949e-05	-1.77941e-10	-1.03392
202334607	chr2:202334607:C:T	1.0085e-05	-1.77941e-10	-1.05452
202334714	chr2:202334714:T:C	1.09503e-05	-1.77941e-10	-0.972201
202335095	chr2:202335095:G:C	7.1978e-06	-1.77941e-10	-1.39179
202335101	chr2:202335101:A:G	0.000343635	2.98888	-0.514869
202335318	chr2:202335318:T:C	4.17361e-05	-1.77941e-10	0.365797
202335348	chr2:202335348:G:A	8.04872e-06	-1.77941e-10	-1.28006
202335776	chr2:202335776:T:A	7.58168e-06	-1.77941e-10	-1.33983
202335853	chr2:202335853:G:A	7.58633e-06	-1.77941e-10	-1.33922
202336237	chr2:202336237:G:A	0.000330539	3.00047	-0.565317
202336531	chr2:202336531:G:C	7.09508e-06	-1.40617	-7.30438e-10
202337443	chr2:202337443:A:G	0.0003418	2.98709	-0.518431
202337491	chr2:202337491:GA:G	3.19884e-05	1.4849	-1.3851
202337694	chr2:202337694:G:A	7.25179e-06	-1.77941e-10	-1.38432
202338365	chr2:202338365:A:G	9.89504e-06	-1.77941e-10	-1.07354
202339404	chr2:202339404:C:T	8.63565e-06	-1.77941e-10	-1.20967
202339786	chr2:202339786:C:T	7.92049e-06	-1.77941e-10	-1.29612
202339844	chr2:202339844:G:A	2.61716e-06	-1.48837	-0.915114
202339988	chr2:202339988:TG:T	7.1e-06	-1.77941e-10	-1.40548
202340269	chr2:202340269:T:C	7.44482e-06	-1.77941e-10	-1.35805
202340282	chr2:202340282:T:G	2.94665e-05	0.0176845	-7.30438e-10
202340445	chr2:202340445:G:A	2.81457e-06	-1.45281	-0.877947
202340588	chr2:202340588:G:T	2.88567e-06	-1.40934	-0.896477
202341390	chr2:202341390:C:T	7.89241e-06	-1.77941e-10	-1.29967
202341448	chr2:202341448:G:A	7.40277e-06	-1.77941e-10	-1.36372
202341524	chr2:202341524:AT:A	2.17041e-06	-1.4051	-1.18555
202342687	chr2:202342687:T:C	7.60468e-06	-1.77941e-10	-1.33681
202342801	chr2:202342801:A:G	9.50689e-06	0.0923443	-1.2059
202342908	chr2:202342908:G:A	1.80968e-05	-0.469835	-7.30438e-10
202343211	chr2:202343211:G:T	7.43395e-06	-0.169692	-1.18982
202344153	chr2:202344153:C:G	9.71593e-06	0.0923852	-1.18419
202344270	chr2:202344270:T:C	6.42144e-06	-1.50593	-7.30438e-10
202345088	chr2:202345088:T:C	1.02636e-05	0.142974	-1.17994
202345222	chr2:202345222:C:T	7.71411e-06	-1.32252	-7.30438e-10
202345306	chr2:202345306:G:A	3.35688e-06	-0.919213	-1.23535
202345852	chr2:202345852:A:C	7.50686e-06	-1.77941e-10	-1.34975
202345957	chr2:202345957:C:T	9.4654e-06	-1.77941e-10	-1.11793
202346425	chr2:202346425:AG:A	9.99188e-06	0.0858914	-1.14969
202346546	chr2:202346546:T:TA	7.49718e-06	-1.77941e-10	-1.35104
202346662	chr2:202346662:T:C	3.5772e-06	-0.882609	-1.20838
202346737	chr2:202346737:C:G	9.65001e-06	0.0892236	-1.18783
202346998	chr2:202346998:T:C	8.76093e-06	-1.19527	-7.30438e-10
202347506	chr2:202347506:A:C	3.64159e-06	-0.896863	-1.17629
202347582	chr2:202347582:T:C	1.11152e-05	0.21876	-1.17601
202348074	chr2:202348074:C:T	1.0778e-05	-0.988058	-7.30438e-10
202348338	chr2:202348338:T:C	0.000178401	3.0869	-1.26844
202348370	chr2:202348370:T:C	0.000163739	2.95379	-1.22108
202349404	chr2:202349404:A:G	7.14465e-06	-1.77941e-10	-1.39921
202349647	chr2:202349647:G:A	7.01413e-06	-1.41764	-7.30438e-10
202349728	chr2:202349728:T:C	7.99733e-06	-0.575829	-0.710633
202350016	chr2:202350016:A:G	0.000344829	2.92787	-0.45039
202350605	chr2:202350605:G:A	1.35573e-05	-1.77941e-10	-0.758647
202351108	chr2:202351108:G:A	1.39195e-05	-1.77941e-10	-0.732276
202351296	chr2:202351296:C:T	4.81618e-05	-1.77941e-10	0.508997
202352260	chr2:202352260:T:C	7.21287e-06	-1.77941e-10	-1.3897
202352347	chr2:202352347:T:C	5.21005e-05	-1.77941e-10	0.587605
202352413	chr2:202352413:G:T	1.55161e-05	-1.77941e-10	-0.623688
202352749	chr2:202352749:G:A	7.70965e-06	-1.3231	-7.30438e-10
202354092	chr2:202354092:T:G	8.18337e-06	-1.77941e-10	-1.26347
202354102	chr2:202354102:A:C	2.40409e-06	-1.3731	-1.11529
202354661	chr2:202354661:C:G	2.30119e-06	-1.39962	-1.13252
202354683	chr2:202354683:G:A	1.15468e-05	-1.77941e-10	-0.919157
202355332	chr2:202355332:A:T	5.32606e-06	-0.681979	-1.01098
202355546	chr2:202355546:C:T	7.19874e-06	-1.77941e-10	-1.39166
202355634	chr2:202355634:TTAA:T	7.42132e-06	-1.77941e-10	-1.36121
202356711	chr2:202356711:C:T	1.28589e-05	-1.77941e-10	-0.811534
202356745	chr2:202356745:A:G	1.87136e-06	-1.42988	-1.30902
202356851	chr2:202356851:A:G	5.16783e-06	-0.329507	-1.39361
202356871	chr2:202356871:T:C	0.000151632	0.820044	0.835842
202357197	chr2:202357197:G:A	8.01139e-06	-1.77941e-10	-1.28471
202357685	chr2:202357685:G:A	4.74155e-05	0.865081	-0.3717
202358243	chr2:202358243:G:A	0.000552749	3.00452	-0.0551874
202358572	chr2:202358572:A:G	7.88592e-06	-0.33919	-0.9613
202358622	chr2:202358622:C:T	1.04975e-05	-1.01443	-7.30438e-10
202358842	chr2:202358842:G:A	6.38622e-06	-1.51143	-7.30438e-10
202358890	chr2:202358890:A:T	8.4086e-06	-1.77941e-10	-1.23631
202359214	chr2:202359214:A:G	1.0862e-05	-0.980298	-7.30438e-10
202359438	chr2:202359438:C:A	0.000362501	2.63811	-0.110656
202359473	chr2:202359473:T:C	3.82298e-05	0.278045	-7.30438e-10
202359499	chr2:202359499:G:C	3.72296e-06	-0.65364	-1.39741
202359885	chr2:202359885:G:A	8.20002e-06	-1.77941e-10	-1.26143
202360505	chr2:202360505:G:A	9.15362e-06	-1.77941e-10	-1.15142
202360853	chr2:202360853:G:A	7.80433e-06	-1.77941e-10	-1.31089
202361481	chr2:202361481:T:G	1.08847e-05	-1.77941e-10	-0.978211
202361562	chr2:202361562:G:C	7.79718e-06	-1.77941e-10	-1.31181
202361626	chr2:202361626:G:A	1.47648e-05	-1.77941e-10	-0.67332
202361648	chr2:202361648:G:A	2.05731e-05	-0.0535683	-0.288017
202361887	chr2:202361887:G:C	1.67875e-05	-1.77941e-10	-0.544932
202362625	chr2:202362625:G:C	1.9268e-05	-0.407122	-7.30438e-10
202362815	chr2:202362815:G:A	8.81818e-06	-1.77941e-10	-1.18875
202363957	chr2:202363957:C:T	9.24876e-06	-1.77941e-10	-1.14108
202364661	chr2:202364661:T:C	1.35037e-05	-1.77941e-10	-0.762606
202365082	chr2:202365082:G:A	7.24331e-06	-1.77941e-10	-1.38549
202365831	chr2:202365831:T:C	7.25242e-06	-1.77941e-10	-1.38423
202366019	chr2:202366019:A:G	3.14839e-06	-0.816165	-1.40251
202366927	chr2:202366927:A:G	3.56387e-05	-0.685368	0.893232
202367281	chr2:202367281:G:A	2.23942e-05	0.0125734	-0.269341
202367646	chr2:202367646:T:G	7.97859e-06	-1.77941e-10	-1.28881
202367950	chr2:202367950:T:C	7.3005e-06	-1.77941e-10	-1.37763
202368280	chr2:202368280:A:G	8.91683e-06	-1.77941e-10	-1.17763
202368302	chr2:202368302:C:G	7.39037e-06	-1.77941e-10	-1.36539
202368419	chr2:202368419:C:A	1.404e-05	-1.77941e-10	-0.723657
202368443	chr2:202368443:T:C	9.32202e-06	-1.77941e-10	-1.13319
202369084	chr2:202369084:G:A	3.03874e-05	0.0759657	-0.0275061
202369529	chr2:202369529:A:G	8.14608e-06	-0.378945	-0.889087
202370102	chr2:202370102:T:C	7.23899e-06	-1.77941e-10	-1.38609
202370416	chr2:202370416:G:A	0.000362673	3.41655	-0.888622
202370754	chr2:202370754:C:A	1.22425e-05	-1.77941e-10	-0.860655
202371162	chr2:202371162:G:A	4.40007e-05	0.418636	-7.30438e-10
202371288	chr2:202371288:G:A	7.97631e-06	-1.77941e-10	-1.28909
202371316	chr2:202371316:G:A	0.000325234	3.5061	-1.08712
202371440	chr2:202371440:C:T	7.1555e-06	-1.77941e-10	-1.39769
202373767	chr2:202373767:C:T	9.08753e-06	-1.77941e-10	-1.15867
202373784	chr2:202373784:G:A	9.05147e-05	-0.789981	1.92992
202376551	chr2:202376551:A:G	7.10089e-06	-1.77941e-10	-1.40535
202377174	chr2:202377174:G:A	9.03259e-06	-1.16473	-7.30438e-10
202378294	chr2:202378294:C:A	7.26668e-06	-1.77941e-10	-1.38227
202378414	chr2:202378414:G:A	1.0656e-05	-1.77941e-10	-0.999447
202378694	chr2:202378694:A:T	1.00928e-05	-1.05374	-7.30438e-10
202379168	chr2:202379168:G:C	4.92568e-06	-0.595932	-1.17518
202379700	chr2:202379700:A:G	1.30577e-05	-1.77941e-10	-0.796189
202379787	chr2:202379787:A:C	1.64825e-06	-1.51631	-1.34955
202380492	chr2:202380492:A:G	8.67114e-05	0.489981	0.607035
202380554	chr2:202380554:C:T	7.24519e-06	-1.77941e-10	-1.38523
202381581	chr2:202381581:G:A	0.000114562	-0.550877	1.92642
202381617	chr2:202381617:T:A	0.000100719	0.532667	0.714101
202381688	chr2:202381688:G:A	2.74958e-05	-0.0271479	-0.0243885
202382011	chr2:202382011:C:T	1.27019e-05	-1.77941e-10	-0.823815
202382414	chr2:202382414:C:T	0.00094028	3.10983	0.370775
202382526	chr2:202382526:A:G	8.26829e-05	-0.58286	1.6323
202382786	chr2:202382786:C:A	0.000871624	3.04069	0.364098
202383362	chr2:202383362:C:T	7.83584e-06	-1.77941e-10	-1.30686
202383368	chr2:202383368:G:A	1.42789e-05	-1.77941e-10	-0.706789
202383496	chr2:202383496:C:T	5.77177e-06	-0.547156	-1.06544
202383605	chr2:202383605:C:T	7.18851e-06	-1.77941e-10	-1.39309
202383670	chr2:202383670:G:A	1.58963e-05	-0.599485	-7.30438e-10
202384157	chr2:202384157:G:A	1.89778e-05	-1.77941e-10	-0.422301
202384753	chr2:202384753:C:A	1.45929e-05	-1.77941e-10	-0.685036
202385082	chr2:202385082:T:A	9.49592e-06	-1.11471	-7.30438e-10
202385514	chr2:202385514:C:T	7.17345e-06	-1.77941e-10	-1.39518
202385548	chr2:202385548:T:A	1.09011e-05	-1.77941e-10	-0.976703
202386534	chr2:202386534:C:CT	6.68363e-06	-1.46591	-7.30438e-10
202386783	chr2:202386783:T:C	4.28463e-06	-0.520425	-1.39011
202387704	chr2:202387704:A:G	1.85675e-05	-1.77941e-10	-0.444157
202389652	chr2:202389652:T:A	0.000132237	0.187499	1.33153
202389859	chr2:202389859:C:T	7.17348e-06	-1.77941e-10	-1.39518
202390018	chr2:202390018:G:A	7.73401e-06	-1.77941e-10	-1.31994
202390118	chr2:202390118:T:C	1.16289e-05	-1.77941e-10	-0.912073
202390551	chr2:202390551:C:T	1.27059e-05	-1.77941e-10	-0.823507
202390762	chr2:202390762:A:C	7.79443e-05	1.84104	-0.850611
202391532	chr2:202391532:C:T	0.00010196	-0.590499	1.84951
202391822	chr2:202391822:C:T	7.24695e-06	-1.77941e-10	-1.38499
202392451	chr2:202392451:AAAGT:A	0.000893065	3.05153	0.377555
202392953	chr2:202392953:T:C	8.33316e-06	-1.77941e-10	-1.24533
202393571	chr2:202393571:C:T	2.67077e-05	-0.0806179	-7.30438e-10
202394357	chr2:202394357:A:C	7.01015e-06	-1.41821	-7.30438e-10
202395036	chr2:202395036:AC:A	9.63128e-05	-0.626926	1.82896
202395108	chr2:202395108:T:C	9.53223e-05	-0.59846	1.79015
202395565	chr2:202395565:G:A	4.27276e-05	0.389276	-7.30438e-10
202395905	chr2:202395905:C:G	1.48811e-05	-1.77941e-10	-0.665475
202395978	chr2:202395978:A:G	6.1821e-06	-0.609369	-0.934543
202396555	chr2:202396555:A:G	2.09232e-05	-0.0766293	-0.24808
202397655	chr2:202397655:C:T	5.54686e-05	-0.468088	1.11834
202398049	chr2:202398049:C:T	1.90779e-05	-1.77941e-10	-0.41704
202398619	chr2:202398619:A:G	4.9704e-05	-0.523082	1.0636
202398850	chr2:202398850:C:T	0.000939126	3.13186	0.347523
202398996	chr2:202398996:C:T	7.18473e-06	-1.77941e-10	-1.39361
202400379	chr2:202400379:G:A	1.50175e-05	-1.77941e-10	-0.656354
202400919	chr2:202400919:C:T	1.92479e-06	-1.30535	-1.4054
202401069	chr2:202401069:C:T	7.97301e-06	-1.77941e-10	-1.28951
202403117	chr2:202403117:C:T	1.17747e-05	-1.77941e-10	-0.899613
202403732	chr2:202403732:C:T	9.1128e-05	-0.621209	1.7679
202404453	chr2:202404453:C:G	7.24146e-06	-1.77941e-10	-1.38575
202404727	chr2:202404727:T:A	7.24146e-06	-1.77941e-10	-1.38575
202405127	chr2:202405127:G:A	0.00019112	-0.622425	2.50976
202405369	chr2:202405369:A:G	0.000190676	3.11817	-1.23317
202405746	chr2:202405746:T:C	7.30033e-06	-1.77941e-10	-1.37765
202405970	chr2:202405970:C:T	1.09667e-05	-1.77941e-10	-0.970704
202406007	chr2:202406007:ACT:A	3.99212e-06	-0.775637	-1.20561
202406019	chr2:202406019:C:T	1.15986e-05	-1.77941e-10	-0.914682
202406544	chr2:202406544:T:C	0.000306914	3.43207	-1.07107
202407499	chr2:202407499:G:A	1.29236e-05	-1.77941e-10	-0.806511
202407781	chr2:202407781:A:G	1.80318e-05	-0.174105	-0.299328
202408034	chr2:202408034:C:T	1.13403e-05	-1.77941e-10	-0.937208
202408836	chr2:202408836:A:G	4.3689e-06	-0.494311	-1.39675
202408838	chr2:202408838:A:G	8.45409e-05	-0.641392	1.71306
202409162	chr2:202409162:C:T	4.43758e-06	-0.485313	-1.39015
202409856	chr2:202409856:TA:T	0.000143347	-0.598124	2.19783
202410240	chr2:202410240:T:C	5.91502e-06	-0.196849	-1.39123
202410315	chr2:202410315:A:T	7.36915e-06	-1.77941e-10	-1.36827
202410397	chr2:202410397:C:T	7.38989e-06	-1.77941e-10	-1.36546
202410430	chr2:202410430:A:G	6.3665e-06	-1.51452	-7.30438e-10
202410875	chr2:202410875:A:G	0.00013364	-0.627251	2.15683
202411226	chr2:202411226:C:G	8.14839e-06	-1.77941e-10	-1.26775
202412087	chr2:202412087:A:T	6.57302e-05	-0.53352	1.35351
202412294	chr2:202412294:T:C	7.34142e-06	-1.77941e-10	-1.37204
202412577	chr2:202412577:C:T	8.03435e-06	-1.77941e-10	-1.28184
202412608	chr2:202412608:C:T	0.000100698	-0.697256	1.94381
202413653	chr2:202413653:ATG:A	1.03688e-05	-1.02677	-7.30438e-10
202413872	chr2:202413872:C:G	7.17354e-06	-1.77941e-10	-1.39517
202413973	chr2:202413973:T:C	0.000861296	3.08093	0.311942
202414318	chr2:202414318:A:G	6.53253e-06	-1.48877	-7.30438e-10
202414691	chr2:202414691:C:T	2.96393e-05	-0.109028	0.132561
202414979	chr2:202414979:C:G	4.04659e-06	-0.568801	-1.39889
202415308	chr2:202415308:A:G	7.38133e-06	-1.77941e-10	-1.36662
202416238	chr2:202416238:T:C	0.000110641	-0.568878	1.9096
202416790	chr2:202416790:G:A	0.000913818	3.11981	0.332255
202417252	chr2:202417252:T:C	0.000100753	-0.553016	1.80011
202417788	chr2:202417788:G:A	0.000105697	-0.544667	1.83967
202417810	chr2:202417810:C:G	2.8083e-05	0.231708	-0.262112
202418223	chr2:202418223:C:T	7.3839e-06	-1.77941e-10	-1.36627
202418520	chr2:202418520:A:G	1.50718e-05	-1.77941e-10	-0.652743
202418759	chr2:202418759:T:C	1.61128e-05	-1.77941e-10	-0.585956
202419349	chr2:202419349:T:A	1.04e-05	-1.77941e-10	-1.02376
202419543	chr2:202419543:G:C	7.96859e-05	1.95974	-0.947217
202419630	chr2:202419630:C:T	1.36256e-05	-1.77941e-10	-0.753618
202419632	chr2:202419632:G:A	8.33564e-06	-1.77941e-10	-1.24503
202419978	chr2:202419978:G:A	4.23356e-06	-0.522693	-1.39983
202420267	chr2:202420267:T:C	3.65483e-05	0.233064	-7.30438e-10
202420434	chr2:202420434:T:G	3.92686e-06	-0.596665	-1.40106
202420717	chr2:202420717:T:C	7.11154e-06	-1.77941e-10	-1.40385
202421323	chr2:202421323:A:G	1.026e-05	-1.77941e-10	-1.03731
202421478	chr2:202421478:A:T	9.35366e-06	-1.77941e-10	-1.1298
202421621	chr2:202421621:G:A	1.14755e-05	-1.77941e-10	-0.925359
202421699	chr2:202421699:G:A	0.000213463	-0.45161	2.4495
202421835	chr2:202421835:G:C	6.52745e-06	-1.48955	-7.30438e-10
202421932	chr2:202421932:T:G	1.42987e-05	-1.77941e-10	-0.705403
202422002	chr2:202422002:A:G	0.000249538	3.39304	-1.239
202422075	chr2:202422075:A:C	7.93689e-05	-0.430064	1.4386
202422360	chr2:202422360:G:A	1.13016e-05	-1.77941e-10	-0.940625
202422904	chr2:202422904:C:G	9.80019e-06	-1.77941e-10	-1.08317
202423821	chr2:202423821:G:A	1.73588e-05	-1.77941e-10	-0.511468
202423979	chr2:202423979:G:A	7.30083e-06	-1.37758	-7.30438e-10
202424124	chr2:202424124:A:T	1.7397e-05	-1.77941e-10	-0.509274
202424260	chr2:202424260:G:A	7.1107e-06	-1.77941e-10	-1.40397
202425140	chr2:202425140:T:C	7.97588e-06	-1.77941e-10	-1.28915
202425714	chr2:202425714:T:C	6.33399e-05	-0.515113	1.29806
202426059	chr2:202426059:G:C	7.88456e-06	-1.77941e-10	-1.30066
202426137	chr2:202426137:A:T	7.24053e-06	-1.77941e-10	-1.38588
202426381	chr2:202426381:A:G	4.16655e-06	-0.537846	-1.40063
202426809	chr2:202426809:G:C	1.58824e-05	-0.600357	-7.30438e-10
202427116	chr2:202427116:C:T	0.000800314	3.0698	0.249638
202427192	chr2:202427192:A:G	5.46171e-05	-0.471165	1.10594
202427316	chr2:202427316:C:T	1.97482e-06	-1.47436	-1.21074
202427621	chr2:202427621:T:C	0.00110266	3.30998	0.329925
202427705	chr2:202427705:T:C	7.18146e-06	-1.77941e-10	-1.39407
202427887	chr2:202427887:G:A	8.7234e-05	-0.625718	1.72874
202428405	chr2:202428405:TC:T	2.03839e-06	-1.5211	-1.13231
202428451	chr2:202428451:C:T	1.59022e-05	-0.59911	-7.30438e-10
202428555	chr2:202428555:C:T	1.51031e-05	-1.77941e-10	-0.650669
202428912	chr2:202428912:G:A	7.4074e-05	0.353935	0.58556
202429210	chr2:202429210:T:G	5.67773e-06	-0.466363	-1.16265
202429273	chr2:202429273:C:G	1.44906e-05	-1.77941e-10	-0.692073
202429679	chr2:202429679:T:G	1.09667e-05	-1.77941e-10	-0.970704
202429732	chr2:202429732:G:A	8.15646e-06	-1.26676	-7.30438e-10
202430530	chr2:202430530:C:T	1.20146e-05	-1.77941e-10	-0.879444
202430725	chr2:202430725:T:C	1.76432e-05	-1.77941e-10	-0.49522
202431067	chr2:202431067:T:C	1.61661e-05	-0.57342	-0.00923435
202431133	chr2:202431133:G:T	7.33132e-06	-1.77941e-10	-1.37341
202431685	chr2:202431685:CAT:C	7.43929e-06	-1.77941e-10	-1.35879
202431747	chr2:202431747:A:G	8.30254e-06	-1.77941e-10	-1.24901
202432345	chr2:202432345:T:G	1.59718e-05	-0.594742	-7.30438e-10
202433092	chr2:202433092:G:C	2.53439e-05	-0.890094	0.757064
202434244	chr2:202434244:T:C	7.35173e-06	-1.77941e-10	-1.37063
202435703	chr2:202435703:C:G	3.75947e-05	0.0342999	0.226993
202435717	chr2:202435717:C:T	8.32988e-06	-1.77941e-10	-1.24572
202436408	chr2:202436408:C:T	9.4026e-06	-1.77941e-10	-1.12458
202437810	chr2:202437810:T:A	7.84084e-06	-1.77941e-10	-1.30622
202437904	chr2:202437904:G:A	0.000574981	2.98877	-7.30438e-10
202438036	chr2:202438036:A:G	7.89169e-06	-1.77941e-10	-1.29976
202438367	chr2:202438367:T:C	8.06727e-06	-1.77941e-10	-1.27775
202438594	chr2:202438594:T:C	8.07258e-06	-1.77941e-10	-1.2771
202438603	chr2:202438603:G:A	9.49603e-06	-1.77941e-10	-1.1147
202438776	chr2:202438776:A:G	1.06743e-05	-1.77941e-10	-0.997728
202438998	chr2:202438998:G:A	1.1602e-05	-1.77941e-10	-0.914389
202439264	chr2:202439264:C:T	9.04957e-06	-1.16285	-7.30438e-10
202440327	chr2:202440327:C:T	4.10787e-05	-0.668091	1.01801
202440398	chr2:202440398:C:T	7.18933e-06	-1.77941e-10	-1.39297
202440690	chr2:202440690:G:A	4.90019e-06	-0.680605	-1.09569
202440793	chr2:202440793:G:A	1.15269e-05	-1.77941e-10	-0.920887
202441132	chr2:202441132:T:C	1.6262e-05	-0.533781	-0.0429592
202441430	chr2:202441430:T:C	3.99871e-06	-1.01479	-0.964813
202442209	chr2:202442209:A:G	1.34581e-05	-0.765986	-7.30438e-10
202442754	chr2:202442754:T:C	1.52358e-05	-0.641922	-7.30438e-10
202443422	chr2:202443422:C:T	9.23445e-06	-1.77941e-10	-1.14263
202444304	chr2:202444304:CAT:C	7.59637e-06	-1.3379	-7.30438e-10
202444540	chr2:202444540:A:T	9.14785e-06	-1.15205	-7.30438e-10
202444892	chr2:202444892:A:G	7.38556e-06	-1.77941e-10	-1.36604
202445168	chr2:202445168:G:A	0.000562274	2.862	0.104424
202445350	chr2:202445350:C:T	9.93196e-06	-1.77941e-10	-1.06981
202446056	chr2:202446056:A:G	7.10332e-06	-1.77941e-10	-1.40501
202446150	chr2:202446150:C:T	6.33151e-06	-1.52003	-7.30438e-10
202446562	chr2:202446562:CAG:C	9.60435e-06	-1.77941e-10	-1.10335
202446647	chr2:202446647:C:T	2.39137e-05	-0.297372	0.106255
202447143	chr2:202447143:T:TA	7.24087e-06	-1.77941e-10	-1.38583
202447274	chr2:202447274:C:A	1.66174e-05	-0.555122	-7.30438e-10
202447952	chr2:202447952:G:A	7.15163e-06	-1.77941e-10	-1.39823
202448082	chr2:202448082:G:C	7.10904e-06	-1.77941e-10	-1.4042
202448309	chr2:202448309:G:A	1.30676e-05	0.33733	-1.13276
202448311	chr2:202448311:C:T	1.25231e-05	0.325625	-1.16362
202448915	chr2:202448915:T:C	0.000168986	2.89308	-1.12883
202449918	chr2:202449918:C:T	6.54176e-06	-1.48736	-7.30438e-10
202450297	chr2:202450297:C:T	9.81701e-06	-1.77941e-10	-1.08145
202450329	chr2:202450329:C:T	1.02712e-05	-1.77941e-10	-1.03623
202450418	chr2:202450418:G:A	9.62504e-06	-1.1012	-7.30438e-10
202450817	chr2:202450817:A:G	9.20642e-05	-0.649656	1.80657
202450889	chr2:202450889:T:C	0.000244238	3.23628	-1.1037
202451075	chr2:202451075:C:T	8.46171e-06	-1.77941e-10	-1.23002
202451290	chr2:202451290:C:T	1.64214e-05	-1.77941e-10	-0.566986
202452715	chr2:202452715:A:T	7.42211e-06	-1.77941e-10	-1.36111
202453583	chr2:202453583:T:C	2.7416e-05	-1.77941e-10	-0.0544435
202453895	chr2:202453895:C:T	1.10058e-05	-0.967146	-7.30438e-10
202454243	chr2:202454243:G:A	7.38649e-06	-1.77941e-10	-1.36592
202455419	chr2:202455419:T:C	7.24352e-06	-1.77941e-10	-1.38546
202455700	chr2:202455700:G:A	6.14201e-05	0.576422	0.175745
202455804	chr2:202455804:G:A	7.20259e-06	-1.77941e-10	-1.39113
202456162	chr2:202456162:TTG:T	7.16276e-06	-1.77941e-10	-1.39667
202456298	chr2:202456298:A:G	7.44075e-06	-1.77941e-10	-1.3586
202456494	chr2:202456494:G:A	7.11171e-06	-1.77941e-10	-1.40383
202456851	chr2:202456851:G:A	7.2326e-06	-1.77941e-10	-1.38697
202458043	chr2:202458043:T:C	1.72924e-05	-1.77941e-10	-0.515304
202458654	chr2:202458654:G:A	7.66019e-06	-1.77941e-10	-1.32953
202458664	chr2:202458664:CT:C	1.55499e-05	-1.77941e-10	-0.621518
202460027	chr2:202460027:A:G	0.00115928	3.43349	0.256494
202460390	chr2:202460390:GTT:G	3.60658e-06	-1.01312	-1.06969
202461117	chr2:202461117:T:C	1.6957e-05	-1.77941e-10	-0.534888
202461253	chr2:202461253:C:T	8.33564e-06	-1.77941e-10	-1.24503
202461254	chr2:202461254:A:G	8.35383e-06	-1.77941e-10	-1.24285
202462932	chr2:202462932:C:T	9.27866e-06	-1.13785	-7.30438e-10
202463637	chr2:202463637:A:G	9.27572e-05	-1.77941e-10	1.16442
202464196	chr2:202464196:T:C	3.35811e-05	-0.14082	0.289216
202464210	chr2:202464210:T:C	0.000388416	2.5165	0.080006
202465217	chr2:202465217:C:T	1.37672e-05	-1.77941e-10	-0.743282
202465227	chr2:202465227:A:G	5.36894e-06	-0.557842	-1.1271
202466191	chr2:202466191:G:A	8.43599e-06	-1.77941e-10	-1.23306
202466388	chr2:202466388:G:A	1.85675e-06	-1.5114	-1.23535
202466491	chr2:202466491:T:G	1.04103e-05	-1.77941e-10	-1.02277
202466496	chr2:202466496:A:G	1.05566e-05	-1.77941e-10	-1.00882
202466645	chr2:202466645:T:C	1.36363e-05	-1.77941e-10	-0.752835
202467723	chr2:202467723:C:T	1.37274e-05	-1.77941e-10	-0.746177
202467744	chr2:202467744:A:G	7.3306e-06	-1.77941e-10	-1.37351
202467771	chr2:202467771:G:A	7.33734e-06	-1.77941e-10	-1.37259
202468770	chr2:202468770:A:G	6.29926e-06	-0.617074	-0.908064
202469060	chr2:202469060:C:T	8.14448e-05	-0.613847	1.6482
202469110	chr2:202469110:A:G	2.95163e-05	-1.77941e-10	0.0193744
202469133	chr2:202469133:C:T	7.90095e-06	-0.342754	-0.955833
202469758	chr2:202469758:C:T	7.72754e-06	-1.77941e-10	-1.32078
202469849	chr2:202469849:A:G	1.89873e-06	-1.50983	-1.21455
202470196	chr2:202470196:G:C	7.60491e-05	-0.727128	1.69294
202470214	chr2:202470214:T:C	1.14372e-05	-1.77941e-10	-0.928701
202470586	chr2:202470586:C:T	7.23236e-06	-1.77941e-10	-1.387
202470720	chr2:202470720:C:T	1.26003e-05	-1.77941e-10	-0.83185
202470910	chr2:202470910:A:C	7.84648e-05	-0.64194	1.63902
202471251	chr2:202471251:A:G	8.35458e-06	-1.77941e-10	-1.24276
202471853	chr2:202471853:C:T	7.20756e-06	-1.77941e-10	-1.39044
202472016	chr2:202472016:T:G	7.44131e-05	-0.673446	1.61751
202472278	chr2:202472278:A:G	0.000925283	3.27656	0.187968
202472437	chr2:202472437:T:C	8.45138e-05	-0.69007	1.76141
202472796	chr2:202472796:G:A	3.07111e-05	-1.77941e-10	0.0590552
202473172	chr2:202473172:G:A	2.95838e-05	0.0216574	-7.30438e-10
202473434	chr2:202473434:A:G	9.27422e-05	-0.728795	1.89305
202473574	chr2:202473574:T:A	7.68167e-05	0.33916	0.636693
202473872	chr2:202473872:C:T	1.1225e-05	-0.947425	-7.30438e-10
202474275	chr2:202474275:G:A	5.77597e-05	-0.670625	1.36135
202474285	chr2:202474285:C:T	1.9564e-06	-1.48825	-1.20621
202475166	chr2:202475166:G:GT	7.44216e-06	-1.35841	-7.30438e-10
202475199	chr2:202475199:T:C	8.04413e-06	-1.77941e-10	-1.28063
202475845	chr2:202475845:C:A	8.66515e-05	-0.669068	1.76539
202476004	chr2:202476004:G:T	7.79869e-06	-1.77941e-10	-1.31161
202476006	chr2:202476006:G:A	8.34582e-06	-1.77941e-10	-1.24381
202478739	chr2:202478739:G:A	9.97331e-06	-1.77941e-10	-1.06566
202478850	chr2:202478850:C:T	7.20189e-06	-1.77941e-10	-1.39123
202480209	chr2:202480209:T:C	5.29555e-05	0.603882	-7.30438e-10
202480215	chr2:202480215:C:G	5.74524e-05	-0.638598	1.32399
202480770	chr2:202480770:G:A	7.16366e-06	-1.77941e-10	-1.39655
202481170	chr2:202481170:TC:T	7.26691e-06	-1.77941e-10	-1.38224
202481172	chr2:202481172:TCTTC:T	7.27762e-06	-1.77941e-10	-1.38077
202481651	chr2:202481651:C:G	2.99942e-06	-1.13161	-1.13554
202481772	chr2:202481772:C:G	9.35472e-06	-1.12969	-7.30438e-10
202482561	chr2:202482561:C:T	0.000887091	3.00986	0.412518
202482737	chr2:202482737:C:T	5.60317e-05	2.06431	-1.40396
202483029	chr2:202483029:G:A	7.99688e-06	-1.77941e-10	-1.28652
202484172	chr2:202484172:G:C	7.5072e-06	-1.77941e-10	-1.34971
202484987	chr2:202484987:AAG:A	1.52622e-05	-0.640191	-7.30438e-10
202485032	chr2:202485032:A:G	5.3415e-05	-0.645699	1.25822
202485060	chr2:202485060:C:T	1.46608e-05	-0.680389	-7.30438e-10
202485224	chr2:202485224:T:C	9.86809e-06	-1.77941e-10	-1.07626
202485807	chr2:202485807:A:G	8.43666e-05	-0.652713	1.72232
202486075	chr2:202486075:G:A	1.21765e-05	-1.77941e-10	-0.86606
202486874	chr2:202486874:A:T	9.12589e-06	-1.77941e-10	-1.15445
202486973	chr2:202486973:A:G	0.00115266	2.98191	0.702346
202487099	chr2:202487099:C:T	6.14512e-05	0.206834	0.545839
202487354	chr2:202487354:G:A	3.8872e-05	-0.222896	0.517601
202487907	chr2:202487907:G:A	9.40064e-05	-0.649119	1.82691
202488016	chr2:202488016:A:G	8.0068e-06	-1.77941e-10	-1.28528
202488214	chr2:202488214:A:G	5.30017e-06	-0.292224	-1.40561
202488724	chr2:202488724:T:C	0.000159745	2.68383	-0.97582
202489008	chr2:202489008:T:TC	1.46058e-05	-1.77941e-10	-0.684154
202489029	chr2:202489029:T:C	7.19862e-06	-1.77941e-10	-1.39168
202489087	chr2:202489087:T:C	1.73008e-06	-1.41863	-1.39876
202489119	chr2:202489119:A:G	1.48972e-05	-1.77941e-10	-0.664395
202489393	chr2:202489393:G:A	5.50278e-05	-0.512487	1.15476
202489540	chr2:202489540:G:A	3.38438e-05	0.156186	-7.30438e-10
202490962	chr2:202490962:T:G	9.52564e-06	-1.77941e-10	-1.11158
202491848	chr2:202491848:T:A	8.43144e-06	-1.77941e-10	-1.2336
202492542	chr2:202492542:G:A	6.56449e-05	-0.563056	1.38175
202492977	chr2:202492977:C:G	3.61998e-05	-0.214545	0.43803
202493199	chr2:202493199:T:C	1.87733e-05	-0.844086	0.410954
202493491	chr2:202493491:T:C	1.64585e-06	-1.51493	-1.35239
202493870	chr2:202493870:A:G	1.00646e-05	-1.05654	-7.30438e-10
202494089	chr2:202494089:C:T	8.31217e-05	-0.699948	1.75468
202494843	chr2:202494843:T:A	3.36185e-05	-0.340384	0.489892
202494895	chr2:202494895:A:G	1.36256e-05	-1.77941e-10	-0.753618
202494973	chr2:202494973:A:C	7.15207e-06	-1.77941e-10	-1.39817
202495173	chr2:202495173:G:A	8.73968e-06	-1.77941e-10	-1.1977
202495405	chr2:202495405:G:A	8.10519e-05	-0.649085	1.6786
202495569	chr2:202495569:G:T	8.41446e-06	-1.77941e-10	-1.23562
202496307	chr2:202496307:C:T	7.65254e-05	-0.632168	1.60422
202496868	chr2:202496868:G:A	1.5206e-05	-1.77941e-10	-0.643881
202496988	chr2:202496988:G:A	9.39423e-06	-1.77941e-10	-1.12547
202497172	chr2:202497172:C:T	1.06012e-05	-1.77941e-10	-1.00461
202497253	chr2:202497253:G:A	3.38857e-05	-0.257458	0.414881
202497255	chr2:202497255:C:T	1.07136e-05	-1.77941e-10	-0.994058
202497314	chr2:202497314:C:T	1.66219e-05	-1.77941e-10	-0.554846
202497345	chr2:202497345:G:A	2.0789e-05	-0.331144	-7.30438e-10
202497655	chr2:202497655:A:G	5.54331e-05	-0.499497	1.1491
202497885	chr2:202497885:A:C	6.40814e-06	-1.508	-7.30438e-10
202498307	chr2:202498307:C:T	3.44553e-05	0.174093	-7.30438e-10
202499211	chr2:202499211:A:G	3.98397e-06	-0.655824	-1.32747
202499212	chr2:202499212:T:C	1.53667e-05	-1.77941e-10	-0.633368
202499390	chr2:202499390:C:G	8.176e-06	-1.26437	-7.30438e-10
202499493	chr2:202499493:C:T	6.6593e-05	-0.618906	1.45194
202499593	chr2:202499593:G:A	7.33722e-06	-1.77941e-10	-1.37261
202499742	chr2:202499742:A:G	0.000146974	-1.77941e-10	1.62469
202500821	chr2:202500821:G:A	7.76027e-06	-1.77941e-10	-1.31655
202500843	chr2:202500843:T:G	7.20459e-06	-1.77941e-10	-1.39085
202501509	chr2:202501509:C:G	3.04843e-05	0.191147	-0.139506
202501539	chr2:202501539:A:G	7.23113e-06	-1.77941e-10	-1.38717
202501850	chr2:202501850:C:T	7.32428e-06	-1.77941e-10	-1.37437
202501967	chr2:202501967:G:T	6.50892e-06	-1.4924	-7.30438e-10
202502146	chr2:202502146:T:A	1.89522e-05	0.926919	-1.35057
202502900	chr2:202502900:C:T	8.85002e-06	-1.77941e-10	-1.18515
202503080	chr2:202503080:T:G	7.92413e-06	-1.77941e-10	-1.29566
202503241	chr2:202503241:C:T	3.777e-06	-0.92186	-1.11478
202503404	chr2:202503404:G:A	7.16465e-06	-1.77941e-10	-1.39641
202503488	chr2:202503488:C:T	0.0004478	2.4187	0.32008
202503489	chr2:202503489:G:A	0.000102924	-0.59007	1.85849
202503646	chr2:202503646:C:T	1.1816e-05	-1.77941e-10	-0.896118
202503845	chr2:202503845:G:A	9.93473e-05	1.23305	-7.30438e-10
202503848	chr2:202503848:A:T	7.20375e-06	-1.77941e-10	-1.39097
202504322	chr2:202504322:G:A	7.20593e-06	-1.77941e-10	-1.39067
202504328	chr2:202504328:G:C	3.35243e-05	1.55046	-1.40376
202504754	chr2:202504754:A:G	7.18124e-06	-1.77941e-10	-1.3941
202504869	chr2:202504869:C:T	8.3486e-05	-0.661289	1.7204
202504870	chr2:202504870:G:A	1.09032e-05	-1.77941e-10	-0.976509
202505143	chr2:202505143:C:T	8.47343e-05	-0.612123	1.68607
202507003	chr2:202507003:G:A	6.39504e-05	-0.624843	1.41738
202507666	chr2:202507666:G:A	3.14164e-06	-1.5031	-0.717725
202507669	chr2:202507669:A:G	6.36087e-06	-1.5154	-7.30438e-10
202507697	chr2:202507697:ATCT:A	7.71365e-06	-1.77941e-10	-1.32258
202507792	chr2:202507792:C:T	1.14437e-05	-0.928131	-7.30438e-10
202508161	chr2:202508161:T:C	3.76961e-05	-0.680102	0.944089
202508196	chr2:202508196:G:A	6.45926e-06	-1.50005	-7.30438e-10
202508307	chr2:202508307:A:G	2.90459e-06	-0.89409	-1.40519
202509219	chr2:202509219:A:T	8.4078e-06	-1.77941e-10	-1.23641
202509616	chr2:202509616:A:G	7.23934e-06	-1.77941e-10	-1.38604
202509656	chr2:202509656:C:A	8.41045e-06	-1.77941e-10	-1.23609
202509997	chr2:202509997:C:CA	1.27453e-05	-0.820406	-7.30438e-10
202510082	chr2:202510082:C:T	3.44463e-06	-0.728216	-1.40054
202510178	chr2:202510178:G:A	7.20584e-06	-1.77941e-10	-1.39068
202510774	chr2:202510774:G:A	8.3453e-05	-0.597339	1.65605
202510978	chr2:202510978:T:C	3.45494e-06	-0.736385	-1.38938
202511341	chr2:202511341:C:T	8.0004e-06	-1.77941e-10	-1.28608
202511342	chr2:202511342:G:A	8.67194e-05	-0.591305	1.68841
202511476	chr2:202511476:G:A	0.000522886	2.55257	0.341224
202511543	chr2:202511543:A:C	5.17446e-05	-0.437306	1.01806
202511824	chr2:202511824:G:A	0.000430658	2.35451	0.345235
202512354	chr2:202512354:A:G	3.57361e-06	-0.69425	-1.39774
202512516	chr2:202512516:T:G	9.21982e-05	-1.77941e-10	1.15837
202512649	chr2:202512649:AG:A	7.20401e-06	-1.77941e-10	-1.39093
202513312	chr2:202513312:C:T	7.20299e-06	-1.77941e-10	-1.39107
202513675	chr2:202513675:CT:C	6.02373e-05	-0.516661	1.24938
202513893	chr2:202513893:C:T	9.97109e-05	-0.645696	1.8824
202514360	chr2:202514360:TCTC:T	7.23575e-06	-1.77941e-10	-1.38654
202514667	chr2:202514667:G:A	4.7917e-05	-0.514154	1.01806
202515868	chr2:202515868:A:G	8.5448e-06	-1.77941e-10	-1.22025
202516412	chr2:202516412:C:T	4.07582e-05	1.74658	-1.4045
202516453	chr2:202516453:T:C	9.39423e-06	-1.77941e-10	-1.12547
202516552	chr2:202516552:C:T	6.19978e-06	-0.487011	-1.05404
202516582	chr2:202516582:G:A	8.03412e-05	-0.666399	1.68711
202516590	chr2:202516590:A:G	8.44367e-06	-1.77941e-10	-1.23215
202516800	chr2:202516800:C:T	3.83632e-05	0.281529	-7.30438e-10
202517151	chr2:202517151:C:T	6.16333e-05	-0.581225	1.33686
202517167	chr2:202517167:C:T	4.13543e-05	0.356607	-7.30438e-10
202517290	chr2:202517290:A:G	0.000684198	2.77871	0.383973
202517414	chr2:202517414:G:A	7.20656e-06	-1.77941e-10	-1.39058
202517428	chr2:202517428:C:T	6.09275e-05	-0.242168	0.986283
202518078	chr2:202518078:AG:A	3.22149e-05	-0.750654	0.857514
202518540	chr2:202518540:T:C	6.52864e-06	-1.48937	-7.30438e-10
202519115	chr2:202519115:A:T	1.02349e-05	-1.77941e-10	-1.03976
202519140	chr2:202519140:T:C	7.82417e-06	-1.30835	-7.30438e-10
202519337	chr2:202519337:TG:T	1.86093e-05	-0.441909	-7.30438e-10
202519615	chr2:202519615:TTTGA:T	7.5089e-06	-1.77941e-10	-1.34948
202520750	chr2:202520750:C:T	7.20375e-06	-1.77941e-10	-1.39097
202520930	chr2:202520930:A:G	1.09667e-05	-1.77941e-10	-0.970704
202522030	chr2:202522030:G:A	7.67407e-06	-1.32772	-7.30438e-10
202522162	chr2:202522162:A:G	7.15278e-06	-1.77941e-10	-1.39807
202522276	chr2:202522276:G:A	8.11849e-06	-1.77941e-10	-1.27143
202522596	chr2:202522596:G:A	1.39058e-05	-1.77941e-10	-0.733261
202522604	chr2:202522604:T:A	1.10146e-05	-1.77941e-10	-0.966349
202522608	chr2:202522608:C:T	8.54611e-05	-0.629701	1.71219
202523530	chr2:202523530:G:A	5.89729e-06	-0.63354	-0.957538
202523814	chr2:202523814:A:C	0.000485596	2.50065	0.319157
202523934	chr2:202523934:T:C	4.58945e-05	-0.50178	0.962557
202524084	chr2:202524084:C:T	8.29306e-06	-1.77941e-10	-1.25015
202524134	chr2:202524134:A:G	1.54942e-05	-1.77941e-10	-0.625103
202524287	chr2:202524287:G:A	9.87348e-06	-1.77941e-10	-1.07572
202524484	chr2:202524484:CCT:C	7.95971e-06	-1.77941e-10	-1.29118
202524703	chr2:202524703:A:T	7.20044e-06	-1.77941e-10	-1.39143
202525062	chr2:202525062:G:A	8.82732e-06	-1.77941e-10	-1.18772
202525306	chr2:202525306:G:A	1.58641e-05	-1.77941e-10	-0.601509
202526092	chr2:202526092:C:G	4.60952e-05	-0.525681	0.990819
202526870	chr2:202526870:G:A	1.53024e-05	-1.77941e-10	-0.637561
202527719	chr2:202527719:G:A	7.82109e-06	-1.30875	-7.30438e-10
202528178	chr2:202528178:C:T	7.52848e-05	-0.677141	1.63285
202528248	chr2:202528248:C:T	7.1514e-06	-1.77941e-10	-1.39826
202528494	chr2:202528494:C:T	8.37061e-06	-1.77941e-10	-1.24084
202528723	chr2:202528723:C:T	0.000101022	-1.77941e-10	1.24976
202528861	chr2:202528861:C:T	8.22752e-05	-0.651285	1.69579
202528908	chr2:202528908:T:A	7.14474e-06	-1.77941e-10	-1.39919
202529115	chr2:202529115:C:A	8.58973e-05	-0.624926	1.71251
202529331	chr2:202529331:A:G	3.75486e-05	-0.204829	0.464895
202530177	chr2:202530177:A:C	7.14752e-06	-1.77941e-10	-1.3988
202530669	chr2:202530669:CTCT:C	4.8731e-05	-0.554011	1.07476
202531176	chr2:202531176:A:C	7.17503e-06	-1.77941e-10	-1.39496
202531183	chr2:202531183:A:G	8.52334e-06	-1.22276	-7.30438e-10
202531324	chr2:202531324:C:A	3.54805e-05	-0.241871	0.445284
202531561	chr2:202531561:A:G	1.61764e-05	-0.582015	-7.30438e-10
202531836	chr2:202531836:T:TAGTC	3.89972e-05	-0.656874	0.954795
202531919	chr2:202531919:C:T	3.46164e-06	-0.76932	-1.35451
202532349	chr2:202532349:G:T	1.3944e-05	-1.77941e-10	-0.730523
202532794	chr2:202532794:AC:A	1.46493e-05	-1.77941e-10	-0.681177
202533253	chr2:202533253:A:G	3.81594e-06	-0.75139	-1.27499
202533591	chr2:202533591:A:G	7.21461e-06	-1.77941e-10	-1.38946
202533630	chr2:202533630:C:G	7.26889e-06	-1.77941e-10	-1.38197
202533707	chr2:202533707:C:T	4.54713e-06	-0.714396	-1.13668
202534285	chr2:202534285:A:C	1.59657e-06	-1.49282	-1.4049
202534615	chr2:202534615:G:T	3.62337e-05	-0.268367	0.492788
202535252	chr2:202535252:G:A	1.63954e-05	-1.77941e-10	-0.568569
202535452	chr2:202535452:G:A	6.55748e-06	-1.48496	-7.30438e-10
202536405	chr2:202536405:C:G	7.10516e-06	-1.77941e-10	-1.40475
202537823	chr2:202537823:A:G	1.30431e-05	-0.797309	-7.30438e-10
202537921	chr2:202537921:G:A	6.41077e-06	-1.50759	-7.30438e-10
202538444	chr2:202538444:G:A	4.36236e-06	-0.651052	-1.2415
202538587	chr2:202538587:T:G	7.17572e-06	-1.77941e-10	-1.39487
202538724	chr2:202538724:G:A	9.7916e-06	-1.77941e-10	-1.08404
202540435	chr2:202540435:A:G	8.04434e-05	-0.651442	1.67343
202540817	chr2:202540817:A:T	3.96303e-05	-0.151957	0.465982
202541117	chr2:202541117:C:T	7.20375e-06	-1.77941e-10	-1.39097
202541674	chr2:202541674:AT:A	7.54735e-06	-1.77941e-10	-1.34437
202541714	chr2:202541714:A:C	3.01397e-05	-1.77941e-10	0.0402736
202542016	chr2:202542016:C:T	7.5554e-06	-1.77941e-10	-1.34331
202542263	chr2:202542263:A:G	8.54018e-06	-1.77941e-10	-1.22079
202542765	chr2:202542765:C:T	8.80234e-06	-1.77941e-10	-1.19055
202542976	chr2:202542976:C:T	3.73994e-05	-0.232452	0.488537
202543038	chr2:202543038:G:A	3.88409e-06	-0.898439	-1.11024
202543046	chr2:202543046:G:A	4.84309e-05	-0.534932	1.0495
202543574	chr2:202543574:A:G	4.91154e-06	-0.656921	-1.11706
202543773	chr2:202543773:A:G	1.01566e-05	-1.04744	-7.30438e-10
202544013	chr2:202544013:T:A	4.48529e-06	-0.575984	-1.28878
202544097	chr2:202544097:G:A	9.34096e-06	-1.77941e-10	-1.13116
202544156	chr2:202544156:A:C	8.14362e-06	-1.77941e-10	-1.26834
202545637	chr2:202545637:CATT:C	6.63617e-06	-1.47303	-7.30438e-10
202546053	chr2:202546053:T:C	6.57878e-05	0.252865	0.568
202546229	chr2:202546229:C:T	7.20375e-06	-1.77941e-10	-1.39097
202546235	chr2:202546235:T:G	9.0592e-06	-1.16179	-7.30438e-10
202546476	chr2:202546476:T:A	8.10068e-06	-1.77941e-10	-1.27362
202546583	chr2:202546583:T:G	7.17014e-06	-1.77941e-10	-1.39564
202547464	chr2:202547464:T:C	9.60623e-06	-1.77941e-10	-1.10316
202549042	chr2:202549042:C:T	6.79826e-05	0.312652	0.54103
202549118	chr2:202549118:T:A	8.26637e-06	-1.77941e-10	-1.25337
202549637	chr2:202549637:T:C	9.92762e-06	-1.77941e-10	-1.07025
202549936	chr2:202549936:C:G	8.11971e-06	-1.77941e-10	-1.27128
202550604	chr2:202550604:C:T	7.59365e-05	-0.64886	1.61319
202551254	chr2:202551254:T:C	0.000158324	2.53235	-0.833277
202551350	chr2:202551350:A:T	9.10641e-06	-1.77941e-10	-1.15659
202551441	chr2:202551441:T:C	7.60539e-05	-0.734815	1.70069
202551952	chr2:202551952:T:C	7.17215e-06	-1.77941e-10	-1.39536
202552099	chr2:202552099:C:T	7.19738e-06	-1.77941e-10	-1.39185
202552192	chr2:202552192:A:G	4.93763e-05	-0.162569	0.69647
202553060	chr2:202553060:T:A	2.68335e-05	0.121514	-0.197433
202553178	chr2:202553178:A:G	6.39217e-06	-1.5105	-7.30438e-10
202553731	chr2:202553731:C:G	8.11849e-06	-1.77941e-10	-1.27143
202553803	chr2:202553803:C:T	7.16895e-06	-1.77941e-10	-1.39581
202553814	chr2:202553814:G:A	3.87227e-05	1.69594	-1.40508
202553916	chr2:202553916:G:A	5.50169e-05	-0.172885	0.814956
202554459	chr2:202554459:A:G	1.19571e-05	-1.77941e-10	-0.884245
202554771	chr2:202554771:C:G	7.50413e-06	-1.35012	-7.30438e-10
202555136	chr2:202555136:A:G	4.84136e-06	-0.666311	-1.12206
202555989	chr2:202555989:G:A	1.67423e-05	-0.547632	-7.30438e-10
202556413	chr2:202556413:T:C	9.70669e-06	-1.77941e-10	-1.09275
202556720	chr2:202556720:G:C	1.03847e-05	-1.77941e-10	-1.02524
202556759	chr2:202556759:C:T	0.000136451	1.71355	-0.163156
202557012	chr2:202557012:A:G	7.71317e-06	-1.77941e-10	-1.32264
202557850	chr2:202557850:A:G	7.09924e-06	-1.77941e-10	-1.40558
202557882	chr2:202557882:A:G	7.20375e-06	-1.77941e-10	-1.39097
202558834	chr2:202558834:G:A	7.93454e-06	-1.77941e-10	-1.29434
202559054	chr2:202559054:C:T	4.72231e-06	-0.554316	-1.25896
202560167	chr2:202560167:C:T	7.17504e-06	-1.77941e-10	-1.39496
202560421	chr2:202560421:T:C	7.20204e-06	-1.77941e-10	-1.3912
202560752	chr2:202560752:C:T	0.000166571	2.60507	-0.855221
202561412	chr2:202561412:T:G	7.16168e-05	-0.784464	1.69023
202561945	chr2:202561945:T:G	6.04776e-05	-0.564209	1.30091
202563296	chr2:202563296:G:T	8.12391e-06	-1.77941e-10	-1.27076
202563853	chr2:202563853:G:C	3.92165e-05	-0.550387	0.853916
202564977	chr2:202564977:C:T	7.10807e-06	-1.40434	-7.30438e-10
202567081	chr2:202567081:A:G	0.000749134	3.00266	0.250686
202568522	chr2:202568522:C:T	1.76591e-05	-1.77941e-10	-0.494318
202568759	chr2:202568759:A:C	5.56418e-05	-0.520352	1.17372
202571834	chr2:202571834:C:T	7.1807e-06	-1.77941e-10	-1.39417
202571901	chr2:202571901:G:A	7.65069e-06	-1.77941e-10	-1.33077
202572852	chr2:202572852:T:C	9.23473e-06	-1.77941e-10	-1.1426
202573367	chr2:202573367:C:T	5.72556e-06	-0.397834	-1.2228
202573440	chr2:202573440:C:T	1.36256e-05	-1.77941e-10	-0.753618
202574311	chr2:202574311:A:G	3.31635e-05	1.53433	-1.39845
202574358	chr2:202574358:A:C	7.25895e-06	-1.77941e-10	-1.38333
202575029	chr2:202575029:T:C	7.55331e-06	-1.77941e-10	-1.34358
202576128	chr2:202576128:C:A	8.61811e-06	-1.77941e-10	-1.2117
202576501	chr2:202576501:T:C	2.738e-05	-0.33874	0.282984
202576582	chr2:202576582:G:A	7.18948e-06	-1.77941e-10	-1.39295
202577785	chr2:202577785:A:G	9.18536e-06	-1.14796	-7.30438e-10
202577828	chr2:202577828:G:T	7.76483e-05	-0.761794	1.74841
202577958	chr2:202577958:T:C	7.38845e-06	-1.36565	-7.30438e-10
202578027	chr2:202578027:G:A	7.13678e-06	-1.77941e-10	-1.40031
202578504	chr2:202578504:A:T	7.09936e-06	-1.77941e-10	-1.40556
202579150	chr2:202579150:TTACTC:T	8.9267e-06	-1.77941e-10	-1.17652
202579337	chr2:202579337:G:A	7.12154e-06	-1.77941e-10	-1.40245
202580476	chr2:202580476:T:C	7.12053e-06	-1.77941e-10	-1.40259
202580600	chr2:202580600:A:T	8.2264e-06	-1.77941e-10	-1.25822
202580827	chr2:202580827:G:A	8.00056e-06	-1.77941e-10	-1.28606
202581503	chr2:202581503:T:C	3.75771e-05	-0.726477	0.987301
202581515	chr2:202581515:C:T	7.12275e-06	-1.77941e-10	-1.40228
202581704	chr2:202581704:T:C	7.10335e-06	-1.77941e-10	-1.405
202581913	chr2:202581913:A:T	0.000484763	2.37011	0.447976
202582341	chr2:202582341:T:C	7.20777e-05	-0.754842	1.66702
202582534	chr2:202582534:T:C	8.11795e-06	-1.77941e-10	-1.27149
202582785	chr2:202582785:C:T	7.78996e-06	-1.77941e-10	-1.31273
202583152	chr2:202583152:G:A	0.000361548	2.2762	0.24862
202583567	chr2:202583567:T:C	3.3306e-05	-0.68798	0.828149
202583610	chr2:202583610:A:G	1.05353e-05	-1.01083	-7.30438e-10
202584442	chr2:202584442:C:T	8.01129e-06	-1.77941e-10	-1.28472
202584549	chr2:202584549:A:G	3.5448e-05	-0.627841	0.830338
202584853	chr2:202584853:G:T	7.12965e-06	-1.77941e-10	-1.40131
202585549	chr2:202585549:T:C	7.23798e-06	-1.77941e-10	-1.38623
202587625	chr2:202587625:G:A	1.21375e-05	-1.77941e-10	-0.869272
202587789	chr2:202587789:T:C	1.98123e-06	-1.30626	-1.37559
202588805	chr2:202588805:T:C	8.44482e-06	-1.77941e-10	-1.23202
202589065	chr2:202589065:G:T	8.35805e-06	0.0186884	-1.26103
202589700	chr2:202589700:C:A	7.842e-06	-1.30608	-7.30438e-10
202589784	chr2:202589784:C:T	3.29373e-05	-0.199705	0.328742
202590294	chr2:202590294:G:A	1.25635e-05	-1.77941e-10	-0.834775
202590573	chr2:202590573:TCTC:T	1.32579e-05	-0.780974	-7.30438e-10
202590817	chr2:202590817:G:A	8.45581e-06	-1.77941e-10	-1.23072
202591177	chr2:202591177:T:G	9.84459e-06	-1.77941e-10	-1.07865
202591258	chr2:202591258:A:G	7.35196e-06	-1.77941e-10	-1.3706
202591443	chr2:202591443:G:A	8.2115e-06	-1.77941e-10	-1.26003
202591822	chr2:202591822:C:G	1.18181e-05	-1.77941e-10	-0.895937
202591879	chr2:202591879:C:T	3.90712e-05	1.66586	-1.36605
202591995	chr2:202591995:A:T	7.28013e-06	-1.77941e-10	-1.38042
202592059	chr2:202592059:C:T	7.71939e-06	-1.77941e-10	-1.32183
202592329	chr2:202592329:A:G	7.10223e-06	-1.77941e-10	-1.40516
202592702	chr2:202592702:G:A	1.02362e-05	-1.03964	-7.30438e-10
202593004	chr2:202593004:T:C	3.28503e-06	-1.45215	-0.724049
202593160	chr2:202593160:C:T	1.95448e-05	-0.392858	-7.30438e-10
202593440	chr2:202593440:C:G	5.00173e-05	1.88288	-1.33608
202593771	chr2:202593771:T:C	2.09335e-06	-1.27106	-1.35574
202593785	chr2:202593785:G:A	1.16723e-05	-0.908355	-7.30438e-10
202594121	chr2:202594121:C:T	9.84866e-06	-1.77941e-10	-1.07823
202594420	chr2:202594420:C:G	7.81835e-06	-1.77941e-10	-1.3091
202594456	chr2:202594456:C:G	1.76589e-06	-1.48062	-1.3163
202594898	chr2:202594898:T:C	7.16411e-06	-1.39649	-7.30438e-10
202595946	chr2:202595946:T:C	8.84437e-06	-1.77941e-10	-1.18579
202596581	chr2:202596581:A:G	7.13384e-06	-1.77941e-10	-1.40072
202596809	chr2:202596809:C:G	8.27751e-06	-1.77941e-10	-1.25203
202597530	chr2:202597530:C:T	1.21354e-05	-1.77941e-10	-0.86944
202597569	chr2:202597569:G:A	1.20645e-05	-1.77941e-10	-0.875299
202597838	chr2:202597838:T:G	1.95407e-05	-0.393068	-7.30438e-10
202598001	chr2:202598001:G:T	1.00481e-05	-1.77941e-10	-1.05819
202598266	chr2:202598266:G:T	9.02452e-06	-1.77941e-10	-1.16562
202598557	chr2:202598557:T:C	8.99414e-06	-1.77941e-10	-1.169
202598760	chr2:202598760:AC:A	2.78803e-05	-1.77941e-10	-0.0376485
202600068	chr2:202600068:T:C	9.48416e-06	-1.77941e-10	-1.11595
202600204	chr2:202600204:A:G	8.20651e-06	-1.77941e-10	-1.26064
202600463	chr2:202600463:GACCT:G	1.06337e-05	0.402535	-1.40407
202600634	chr2:202600634:C:T	5.98612e-06	-0.793867	-0.782258
202601807	chr2:202601807:T:C	9.16188e-06	-1.77941e-10	-1.15052
202602615	chr2:202602615:A:T	8.7671e-06	-1.77941e-10	-1.19456
202602747	chr2:202602747:G:T	1.98184e-05	0.260904	-0.639863
202602889	chr2:202602889:G:T	6.10257e-06	-0.609139	-0.94772
202603936	chr2:202603936:A:G	8.93571e-06	-1.77941e-10	-1.17551
202603991	chr2:202603991:C:T	8.95666e-06	-1.77941e-10	-1.17317
202604713	chr2:202604713:CTT:C	4.91989e-05	0.556497	-0.0261952
202604744	chr2:202604744:C:T	7.09964e-06	-1.77941e-10	-1.40553
202604963	chr2:202604963:G:A	7.4236e-06	-1.36091	-7.30438e-10
202605131	chr2:202605131:T:C	1.97587e-05	-1.77941e-10	-0.381974
202605237	chr2:202605237:G:T	3.44068e-06	-0.740272	-1.38963
202606314	chr2:202606314:C:T	7.5071e-06	-1.77941e-10	-1.34972
202607303	chr2:202607303:G:A	7.09933e-06	-1.77941e-10	-1.40557
202608201	chr2:202608201:C:A	1.19201e-05	-1.77941e-10	-0.887341
202608399	chr2:202608399:T:A	1.17096e-05	-1.77941e-10	-0.905163
202608666	chr2:202608666:G:A	8.42048e-06	-1.77941e-10	-1.2349
202608683	chr2:202608683:C:G	7.97033e-06	-1.77941e-10	-1.28984
202608887	chr2:202608887:A:G	1.16393e-05	-1.77941e-10	-0.911178
202609608	chr2:202609608:ATATT:A	8.49526e-06	-1.77941e-10	-1.22606
202609916	chr2:202609916:G:A	7.11592e-06	-1.77941e-10	-1.40323
202610317	chr2:202610317:A:G	8.24534e-06	-1.77941e-10	-1.25592
202611035	chr2:202611035:G:A	7.20833e-06	-1.77941e-10	-1.39033
202611349	chr2:202611349:A:G	7.22829e-06	-1.77941e-10	-1.38757
202612512	chr2:202612512:A:G	1.28478e-05	-1.77941e-10	-0.812395
202613093	chr2:202613093:C:T	7.1061e-06	-1.77941e-10	-1.40462
202613363	chr2:202613363:A:G	7.45774e-06	-1.77941e-10	-1.35632
202613440	chr2:202613440:T:C	6.42963e-06	-1.50465	-7.30438e-10
202614754	chr2:202614754:C:G	8.14173e-06	-1.77941e-10	-1.26857
202615520	chr2:202615520:C:T	7.92673e-06	-0.45475	-0.840579
202618027	chr2:202618027:A:G	7.31764e-06	-1.77941e-10	-1.37528
202618114	chr2:202618114:A:G	4.56326e-06	-0.454453	-1.39308
202619998	chr2:202619998:T:A	6.78617e-06	-1.45068	-7.30438e-10
202620013	chr2:202620013:G:A	0.000281354	2.63067	-0.35663
202620190	chr2:202620190:T:C	1.08498e-05	-1.77941e-10	-0.981423
202620363	chr2:202620363:G:T	0.000252161	2.56837	-0.403872
202620892	chr2:202620892:T:TG	1.06476e-05	-1.77941e-10	-1.00023
202621379	chr2:202621379:G:A	7.41364e-06	-1.77941e-10	-1.36225
202621573	chr2:202621573:A:G	8.12136e-06	-1.27107	-7.30438e-10
202622300	chr2:202622300:G:C	0.000221067	2.47409	-0.441197
202623419	chr2:202623419:A:G	7.96364e-06	-1.77941e-10	-1.29068
202623726	chr2:202623726:G:A	0.000292044	2.63424	-0.322905
202623870	chr2:202623870:C:T	7.27616e-06	-1.77941e-10	-1.38097
202623871	chr2:202623871:G:A	0.0133735	6.28255	-0.147087
202624435	chr2:202624435:C:T	1.05423e-05	-1.77941e-10	-1.01018
202624512	chr2:202624512:C:T	1.30106e-05	-1.77941e-10	-0.799807
202624566	chr2:202624566:T:A	7.41371e-06	-1.77941e-10	-1.36224
202625200	chr2:202625200:AG:A	0.000381095	2.57748	-7.30438e-10
202625203	chr2:202625203:AAGGATCAATAAACCAAAAGAGG:A	0.000336828	2.454	-7.30438e-10
202625236	chr2:202625236:A:G	1.42999e-05	-1.77941e-10	-0.705317
202625646	chr2:202625646:C:T	7.99429e-06	-1.77941e-10	-1.28684
202625687	chr2:202625687:C:T	8.10838e-06	-1.27267	-7.30438e-10
202625718	chr2:202625718:T:G	0.000358731	2.88282	-0.365817
202626259	chr2:202626259:G:C	7.54939e-06	-1.77941e-10	-1.3441
202626502	chr2:202626502:TA:T	1.51862e-05	-1.77941e-10	-0.645185
202626976	chr2:202626976:G:C	0.000298357	2.73245	-0.399729
202628432	chr2:202628432:T:C	4.8175e-06	-0.457769	-1.33555
202628570	chr2:202628570:C:A	0.000278238	2.39466	-0.131749
202628909	chr2:202628909:T:A	7.1125e-06	-1.77941e-10	-1.40372
202629245	chr2:202629245:CTA:C	7.83882e-06	-1.77941e-10	-1.30648
202630335	chr2:202630335:G:A	0.000272459	2.39616	-0.154239
202630615	chr2:202630615:G:GT	6.33332e-06	-1.51975	-7.30438e-10
202631289	chr2:202631289:T:C	2.21703e-06	-1.39049	-1.17891
202631494	chr2:202631494:T:C	7.19173e-06	-1.77941e-10	-1.39264
202631617	chr2:202631617:A:G	6.78521e-06	-1.45082	-7.30438e-10
202631711	chr2:202631711:T:C	1.15425e-05	-1.77941e-10	-0.919534
202631786	chr2:202631786:C:T	7.78309e-06	-1.77941e-10	-1.31362
202631852	chr2:202631852:A:C	0.0134461	6.66203	-0.521159
202632193	chr2:202632193:T:G	6.38397e-06	-1.51178	-7.30438e-10
202632488	chr2:202632488:C:G	7.11007e-06	-1.77941e-10	-1.40406
202632642	chr2:202632642:C:T	7.11454e-06	-1.77941e-10	-1.40343
202632737	chr2:202632737:T:C	7.4091e-06	-1.77941e-10	-1.36286
202632849	chr2:202632849:G:C	1.3126e-05	-0.162021	-0.628953
202633063	chr2:202633063:A:C	8.14818e-05	1.36579	-0.330979
202633644	chr2:202633644:A:G	7.34138e-06	-1.77941e-10	-1.37204
202633722	chr2:202633722:G:A	8.79442e-06	-1.77941e-10	-1.19145
202634097	chr2:202634097:G:C	8.78963e-06	-1.77941e-10	-1.192
202634296	chr2:202634296:A:C	9.67887e-06	-1.77941e-10	-1.09562
202635123	chr2:202635123:T:TC	1.10735e-05	-1.77941e-10	-0.961018
202636224	chr2:202636224:T:C	7.11078e-06	-1.77941e-10	-1.40396
202636968	chr2:202636968:C:T	1.13956e-05	0.291765	-1.2241
202637148	chr2:202637148:T:C	8.41238e-06	0.169622	-1.40549
202637184	chr2:202637184:A:C	9.62557e-06	-1.77941e-10	-1.10115
202637738	chr2:202637738:A:G	6.00806e-06	-0.177682	-1.39479
202638889	chr2:202638889:A:C	4.93915e-06	-0.368799	-1.39958
202638911	chr2:202638911:C:T	1.00431e-05	-1.77941e-10	-1.05869
202639438	chr2:202639438:C:T	8.31255e-06	-1.77941e-10	-1.2478
202639665	chr2:202639665:G:A	7.34332e-06	-1.77941e-10	-1.37178
202639786	chr2:202639786:T:G	7.16104e-06	-1.77941e-10	-1.39691
202639992	chr2:202639992:G:A	1.15609e-05	-1.77941e-10	-0.917944
202640130	chr2:202640130:G:A	7.57543e-06	-1.34066	-7.30438e-10
202640462	chr2:202640462:G:A	9.37274e-06	-1.77941e-10	-1.12776
202640803	chr2:202640803:G:A	1.27571e-05	-1.77941e-10	-0.819483
202641266	chr2:202641266:T:A	1.27339e-05	-1.77941e-10	-0.821304
202641475	chr2:202641475:C:T	5.94235e-06	-0.183562	-1.3999
202642541	chr2:202642541:G:C	7.34849e-06	-1.77941e-10	-1.37107
202642759	chr2:202642759:G:C	1.38151e-05	-1.77941e-10	-0.739804
202642940	chr2:202642940:C:T	0.000733181	3.21972	0.0121043
202643157	chr2:202643157:A:G	6.52112e-06	-1.49052	-7.30438e-10
202643910	chr2:202643910:G:A	8.66908e-06	-1.77941e-10	-1.20581
202644722	chr2:202644722:T:C	1.25482e-05	-1.77941e-10	-0.83599
202645147	chr2:202645147:T:G	8.3789e-06	-1.77941e-10	-1.23985
202645359	chr2:202645359:G:A	3.69059e-06	-0.977242	-1.08254
202645837	chr2:202645837:C:T	7.28384e-06	-1.77941e-10	-1.37991
202646050	chr2:202646050:G:GA	0.000512156	4.25713	-1.38407
202646137	chr2:202646137:C:G	1.20578e-05	-1.77941e-10	-0.875854
202646288	chr2:202646288:A:G	1.57943e-05	-1.77941e-10	-0.60592
202646691	chr2:202646691:T:A	1.20578e-05	-1.77941e-10	-0.875854
202646825	chr2:202646825:A:G	1.09443e-05	-1.77941e-10	-0.972748
202646848	chr2:202646848:A:C	3.59413e-06	-0.72601	-1.36026
202647023	chr2:202647023:T:G	8.2014e-06	-1.77941e-10	-1.26126
202647415	chr2:202647415:C:A	0.000651946	3.32869	-0.214299
202647420	chr2:202647420:A:T	1.20418e-05	-1.77941e-10	-0.877182
202647759	chr2:202647759:G:A	4.51019e-06	-0.455185	-1.40404
202649008	chr2:202649008:C:CCT	4.50492e-06	-0.455325	-1.40507
202649106	chr2:202649106:G:T	7.74062e-06	-0.0337996	-1.28529
202649760	chr2:202649760:C:G	1.40106e-05	-1.77941e-10	-0.725757
202650898	chr2:202650898:C:T	7.52176e-06	-1.77941e-10	-1.34777
202650929	chr2:202650929:T:C	1.51624e-05	-1.77941e-10	-0.646753
202651217	chr2:202651217:A:G	2.05168e-05	-1.77941e-10	-0.344323
202651218	chr2:202651218:C:T	5.62139e-06	-0.238723	-1.40027
202651829	chr2:202651829:G:A	8.43058e-06	-1.77941e-10	-1.2337
202652488	chr2:202652488:A:G	6.32439e-06	-1.52116	-7.30438e-10
202652572	chr2:202652572:T:C	1.20316e-05	-1.77941e-10	-0.878033
202652864	chr2:202652864:G:A	0.000128781	1.49254	-7.30438e-10
202653318	chr2:202653318:G:A	4.37027e-06	-0.49017	-1.40057
202653400	chr2:202653400:C:T	7.52176e-06	-1.77941e-10	-1.34777
202654527	chr2:202654527:G:A	4.0584e-06	-0.559254	-1.40553
202654541	chr2:202654541:G:T	0.000561458	3.07022	-0.105251
202654870	chr2:202654870:C:A	1.01244e-05	-1.77941e-10	-1.05062
202654950	chr2:202654950:CTT:C	6.38521e-06	-1.51159	-7.30438e-10
202655060	chr2:202655060:T:G	0.000879593	3.28361	0.13028
202655077	chr2:202655077:A:AAATT	4.20572e-06	-0.525634	-1.40349
202655122	chr2:202655122:G:A	4.20427e-06	-0.525147	-1.40432
202655250	chr2:202655250:G:C	4.17172e-06	-0.537222	-1.40002
202655549	chr2:202655549:A:G	2.39951e-06	-1.13885	-1.35146
202655552	chr2:202655552:T:C	1.20578e-05	-1.77941e-10	-0.875854
202655722	chr2:202655722:G:C	9.03584e-06	-1.16437	-7.30438e-10
202655726	chr2:202655726:G:C	0.000133261	1.52674	-7.30438e-10
202656444	chr2:202656444:T:C	1.20472e-05	-1.77941e-10	-0.87674
202656468	chr2:202656468:G:A	8.69656e-06	-1.77941e-10	-1.20264
202657055	chr2:202657055:ATTG:A	1.05877e-05	-1.77941e-10	-1.00587
202657087	chr2:202657087:T:A	1.37147e-05	0.537127	-1.28423
202657484	chr2:202657484:T:C	7.29205e-06	-1.77941e-10	-1.37878
202657561	chr2:202657561:C:T	8.65055e-06	-1.77941e-10	-1.20795
202657626	chr2:202657626:C:T	3.66447e-05	1.43316	-1.19746
202657832	chr2:202657832:C:T	8.93782e-06	-1.77941e-10	-1.17528
202658319	chr2:202658319:A:G	3.34822e-06	-1.01966	-1.13748
202658338	chr2:202658338:C:T	1.01884e-05	-1.77941e-10	-1.04432
202659062	chr2:202659062:A:AGT	1.30017e-05	-0.80049	-7.30438e-10
202659297	chr2:202659297:C:T	5.05861e-06	-0.951177	-0.7933
202659918	chr2:202659918:C:T	8.19526e-06	0.00635333	-1.26837
202660699	chr2:202660699:A:G	6.6972e-06	-1.46388	-7.30438e-10
202661586	chr2:202661586:C:T	7.38343e-06	-1.77941e-10	-1.36633
202661744	chr2:202661744:C:T	7.22703e-06	-1.38774	-7.30438e-10
202661864	chr2:202661864:C:T	7.87576e-06	-0.0386375	-1.26314
202662380	chr2:202662380:AGAG:A	2.24144e-05	-0.255864	-7.30438e-10
202663256	chr2:202663256:T:C	0.00320919	6.07749	-1.36929
202663836	chr2:202663836:G:A	2.77679e-05	-0.0416876	-7.30438e-10
202664159	chr2:202664159:T:G	4.50537e-06	-0.456256	-1.40404
202664438	chr2:202664438:G:T	9.99225e-06	-1.77941e-10	-1.06376
202664463	chr2:202664463:A:G	4.28566e-06	-0.505949	-1.40435
202664738	chr2:202664738:C:T	0.000438613	2.71805	-7.30438e-10
202664787	chr2:202664787:T:A	7.20716e-06	-1.77941e-10	-1.39049
202665609	chr2:202665609:T:C	0.000735698	3.33575	-0.100502
202666403	chr2:202666403:C:T	7.35522e-06	-0.69189	-0.678269
202666500	chr2:202666500:T:C	1.27518e-05	-1.77941e-10	-0.819901
202667347	chr2:202667347:C:T	8.63701e-06	0.0872371	-1.29675
202667581	chr2:202667581:A:G	4.40561e-06	-0.917475	-0.965216
202668075	chr2:202668075:A:G	0.000592091	4.15914	-1.14105
202668099	chr2:202668099:AT:A	1.5639e-05	-1.77941e-10	-0.6158
202668155	chr2:202668155:TA:T	2.88597e-06	-0.994138	-1.31157
202668259	chr2:202668259:A:G	1.08828e-05	-1.77941e-10	-0.978382
202668539	chr2:202668539:A:G	8.98343e-06	-1.77941e-10	-1.17019
202668578	chr2:202668578:T:C	4.21157e-06	-0.524229	-1.40351
202669517	chr2:202669517:C:T	1.53009e-05	-1.77941e-10	-0.637659
202670257	chr2:202670257:C:G	8.38495e-06	0.0130353	-1.25217
202670634	chr2:202670634:A:G	7.96619e-06	-1.77941e-10	-1.29036
202671092	chr2:202671092:C:T	4.16269e-05	1.47273	-1.10956
202671174	chr2:202671174:T:G	9.99225e-06	-1.77941e-10	-1.06376
202671362	chr2:202671362:C:T	1.16627e-05	-1.77941e-10	-0.909175
202671597	chr2:202671597:C:T	7.56316e-06	-0.0550376	-1.28724
202672258	chr2:202672258:G:A	7.29205e-06	-1.77941e-10	-1.37878
202672281	chr2:202672281:C:T	7.78925e-06	-1.77941e-10	-1.31282
202672340	chr2:202672340:G:A	2.22316e-05	-1.77941e-10	-0.264055
202672570	chr2:202672570:G:A	4.50073e-06	-0.455867	-1.40546
202672948	chr2:202672948:T:C	9.14412e-06	-1.77941e-10	-1.15246
202673605	chr2:202673605:A:G	4.53535e-06	-0.448056	-1.40561
202673651	chr2:202673651:T:G	1.27842e-05	-1.77941e-10	-0.817361
202673893	chr2:202673893:A:T	7.22456e-06	-1.77941e-10	-1.38808
202673974	chr2:202673974:T:C	1.0419e-05	-1.77941e-10	-1.02194
202674343	chr2:202674343:C:T	4.27445e-06	-0.512006	-1.40091
202674580	chr2:202674580:C:T	1.36611e-05	-0.751019	-7.30438e-10
202675090	chr2:202675090:C:G	8.52785e-06	0.00171518	-1.22395
202675101	chr2:202675101:G:A	7.11223e-06	-1.77941e-10	-1.40375
202675180	chr2:202675180:A:C	6.74977e-06	-1.45606	-7.30438e-10
202675630	chr2:202675630:G:T	4.20832e-06	-0.523212	-1.40529
202675737	chr2:202675737:A:C	4.03428e-06	-0.565107	-1.40563
202675741	chr2:202675741:C:T	5.89964e-06	-0.193143	-1.39754
202676109	chr2:202676109:A:G	8.56043e-06	-1.77941e-10	-1.21842
202676931	chr2:202676931:T:C	3.97508e-06	-0.997783	-0.987742
202677093	chr2:202677093:C:T	8.27517e-06	-1.77941e-10	-1.25231
202677308	chr2:202677308:C:T	1.38389e-05	-1.77941e-10	-0.738085
202677781	chr2:202677781:A:G	1.30029e-05	-1.77941e-10	-0.800399
202677862	chr2:202677862:A:G	1.29381e-05	-1.77941e-10	-0.805392
202678139	chr2:202678139:A:G	1.1022e-05	-1.77941e-10	-0.965673
202679151	chr2:202679151:A:G	6.67743e-06	-1.46684	-7.30438e-10
202679406	chr2:202679406:G:A	4.54963e-06	-0.448053	-1.40247
202679479	chr2:202679479:T:C	6.80633e-06	-0.15267	-1.29505
202679491	chr2:202679491:C:G	1.07824e-05	-1.77941e-10	-0.987652
202679627	chr2:202679627:G:A	9.32708e-06	-1.77941e-10	-1.13265
202680010	chr2:202680010:G:A	4.13777e-06	-0.543507	-1.4019
202680221	chr2:202680221:C:T	4.21705e-06	-0.525646	-1.40079
202680283	chr2:202680283:G:C	1.0879e-05	-1.77941e-10	-0.978734
202680404	chr2:202680404:A:T	0.000785908	3.34437	-0.0430995
202680420	chr2:202680420:TTAAA:T	7.10818e-06	-1.77941e-10	-1.40432
202680421	chr2:202680421:T:A	2.5967e-06	-1.11929	-1.29203
202680543	chr2:202680543:C:T	7.85227e-06	-0.0207631	-1.284
202681476	chr2:202681476:C:T	1.78303e-05	-1.77941e-10	-0.484667
202681531	chr2:202681531:A:G	7.66943e-06	-1.32833	-7.30438e-10
202682037	chr2:202682037:C:T	1.59049e-05	-1.77941e-10	-0.598945
202682150	chr2:202682150:C:T	2.34092e-06	-1.14925	-1.36578
202682383	chr2:202682383:C:T	0.000903293	3.3385	0.101977
202682739	chr2:202682739:G:A	7.10101e-06	-1.77941e-10	-1.40533
202682902	chr2:202682902:TATA:T	9.38768e-06	-1.77941e-10	-1.12617
202683093	chr2:202683093:C:T	0.00148939	3.391	0.549559
202683098	chr2:202683098:C:T	7.47718e-06	-1.77941e-10	-1.35371
202683114	chr2:202683114:G:C	7.6811e-06	-1.77941e-10	-1.32681
202683184	chr2:202683184:C:T	3.47175e-06	-1.00425	-1.11666
202683812	chr2:202683812:T:G	1.3068e-05	-1.77941e-10	-0.795404
202684437	chr2:202684437:T:C	4.52189e-06	-0.454467	-1.40217
202684465	chr2:202684465:C:T	1.18835e-05	-0.890421	-7.30438e-10
202684494	chr2:202684494:G:A	4.5183e-06	-0.454117	-1.40332
202684685	chr2:202684685:T:TTA	7.94756e-06	-0.0335252	-1.25918
202685234	chr2:202685234:C:T	1.41334e-05	-1.77941e-10	-0.717028
202685302	chr2:202685302:C:T	2.93574e-06	-1.08663	-1.20198
202685475	chr2:202685475:G:A	7.88101e-06	-0.0283135	-1.2728
202685751	chr2:202685751:C:T	8.06575e-06	-0.0329346	-1.24501
202685779	chr2:202685779:A:C	8.07444e-06	-0.0325441	-1.24432
202686163	chr2:202686163:T:C	1.3068e-05	-1.77941e-10	-0.795404
202686825	chr2:202686825:T:C	7.80131e-06	-1.31128	-7.30438e-10
202686899	chr2:202686899:A:G	6.59519e-06	-1.47923	-7.30438e-10
202689027	chr2:202689027:G:A	7.98329e-06	-1.77941e-10	-1.28822
202690484	chr2:202690484:C:T	1.34066e-05	-1.77941e-10	-0.769825
202690620	chr2:202690620:G:T	0.00317841	5.95391	-1.25534
202690981	chr2:202690981:CT:C	0.000233123	2.97349	-0.887492
202691105	chr2:202691105:C:T	3.01753e-06	-0.970816	-1.29031
202691803	chr2:202691803:T:C	0.000648723	3.30668	-0.197244
202692428	chr2:202692428:T:C	0.00070104	3.19541	-0.00841155
202692746	chr2:202692746:G:A	8.95693e-06	-1.77941e-10	-1.17314
202692785	chr2:202692785:A:G	2.10026e-05	-0.320924	-7.30438e-10
202692887	chr2:202692887:G:C	1.04462e-05	-1.01933	-7.30438e-10
202693718	chr2:202693718:G:C	5.39494e-06	-0.275676	-1.40443
202693800	chr2:202693800:G:A	5.96554e-06	-0.175196	-1.40437
202694177	chr2:202694177:A:C	8.79051e-06	-1.77941e-10	-1.1919
202694282	chr2:202694282:T:C	2.00752e-06	-1.32193	-1.34674
202694528	chr2:202694528:C:G	1.12869e-05	-1.77941e-10	-0.941931
202695055	chr2:202695055:G:A	1.07798e-05	-1.77941e-10	-0.987897
202696353	chr2:202696353:C:T	1.81185e-05	0.573156	-1.04179
202696507	chr2:202696507:C:T	1.97708e-05	-0.381365	-7.30438e-10
202696832	chr2:202696832:G:A	1.10884e-05	-1.77941e-10	-0.959666
202697099	chr2:202697099:A:G	1.52689e-05	-0.639755	-7.30438e-10
202697573	chr2:202697573:T:G	1.02425e-05	-1.77941e-10	-1.03902
202697590	chr2:202697590:G:A	1.02731e-05	0.136585	-1.17263
202698549	chr2:202698549:A:G	1.111e-05	-1.77941e-10	-0.957721
202698669	chr2:202698669:C:T	1.33936e-05	-1.77941e-10	-0.770793
202698713	chr2:202698713:G:A	1.09041e-05	-1.77941e-10	-0.976428
202699752	chr2:202699752:C:A	9.83679e-06	0.0793595	-1.1588
202700713	chr2:202700713:G:A	9.53395e-06	0.0495466	-1.16026
202700800	chr2:202700800:C:A	7.13796e-06	-1.40014	-7.30438e-10
202701355	chr2:202701355:C:A	4.02693e-05	1.34515	-1.01513
202701998	chr2:202701998:A:G	8.44245e-06	-1.77941e-10	-1.2323
202702055	chr2:202702055:G:T	1.0573e-05	0.141122	-1.14839
202702198	chr2:202702198:C:T	5.10238e-06	-0.710808	-1.02505
202702227	chr2:202702227:T:C	5.00473e-06	-0.350926	-1.40426
202702313	chr2:202702313:C:T	1.11063e-05	-1.77941e-10	-0.958057
202702414	chr2:202702414:T:G	1.28532e-05	0.122763	-0.934739
202702821	chr2:202702821:G:A	9.5918e-06	-1.77941e-10	-1.10466
202702868	chr2:202702868:A:G	7.97958e-06	-1.28868	-7.30438e-10
202703095	chr2:202703095:A:G	7.21881e-06	-1.77941e-10	-1.38888
202703359	chr2:202703359:A:G	1.57626e-05	0.364502	-0.97243
202703510	chr2:202703510:A:ATG	1.03627e-05	-1.77941e-10	-1.02735
202704564	chr2:202704564:T:C	7.53862e-06	-1.77941e-10	-1.34553
202704907	chr2:202704907:T:A	7.92979e-06	-1.77941e-10	-1.29494
202705306	chr2:202705306:CAAAGAAA:C	7.04291e-06	-1.41355	-7.30438e-10
202705537	chr2:202705537:C:CTGAG	1.20147e-05	-1.77941e-10	-0.87944
202705575	chr2:202705575:G:T	7.16419e-06	-1.77941e-10	-1.39647
202705764	chr2:202705764:A:G	3.87971e-06	-1.08954	-0.92027
202706098	chr2:202706098:A:T	8.23144e-06	-1.25761	-7.30438e-10
202706456	chr2:202706456:A:G	8.46581e-06	-1.77941e-10	-1.22953
202706772	chr2:202706772:G:A	7.40116e-06	-1.77941e-10	-1.36393
202706919	chr2:202706919:C:T	1.02788e-05	-1.77941e-10	-1.03549
202706928	chr2:202706928:TGA:T	1.02758e-05	-1.77941e-10	-1.03578
202707471	chr2:202707471:C:T	1.80755e-05	-0.471011	-7.30438e-10
202707672	chr2:202707672:A:G	1.07543e-05	-1.77941e-10	-0.990265
202708091	chr2:202708091:GA:G	8.47916e-06	-1.77941e-10	-1.22796
202708432	chr2:202708432:T:A	4.58185e-06	-0.82535	-1.01812
202708665	chr2:202708665:G:A	3.37178e-06	-0.967561	-1.18257
202708667	chr2:202708667:G:A	1.02051e-05	-1.77941e-10	-1.04268
202708901	chr2:202708901:C:T	4.30175e-06	-1.02487	-0.881675
202710273	chr2:202710273:G:A	7.93619e-06	-1.29414	-7.30438e-10
202710383	chr2:202710383:A:G	5.01543e-06	-0.69177	-1.06128
202710715	chr2:202710715:G:A	5.53478e-06	-0.254728	-1.39979
202711229	chr2:202711229:C:T	1.02788e-05	-1.77941e-10	-1.03549
202711276	chr2:202711276:A:G	1.08883e-05	0.0430127	-1.02089
202712166	chr2:202712166:A:C	1.56011e-05	-1.77941e-10	-0.618226
202712199	chr2:202712199:T:C	1.03681e-05	-1.77941e-10	-1.02684
202712729	chr2:202712729:A:G	1.03281e-05	-1.77941e-10	-1.0307
202713173	chr2:202713173:C:T	8.57702e-06	-1.77941e-10	-1.21648
202713285	chr2:202713285:A:G	0.00225791	3.84006	0.516563
202713511	chr2:202713511:A:T	8.05336e-06	-1.77941e-10	-1.27948
202713583	chr2:202713583:C:G	0.00555378	6.61098	-1.35431
202713967	chr2:202713967:C:T	1.02697e-05	-1.77941e-10	-1.03637
202714312	chr2:202714312:A:G	7.13453e-06	-1.77941e-10	-1.40062
202714367	chr2:202714367:T:G	1.02708e-05	-1.77941e-10	-1.03627
202714443	chr2:202714443:CTATT:C	1.01876e-05	-1.77941e-10	-1.0444
202715190	chr2:202715190:C:T	8.66021e-06	-1.77941e-10	-1.20683
202715365	chr2:202715365:C:T	9.65536e-06	-1.77941e-10	-1.09806
202716655	chr2:202716655:T:C	1.0278e-05	-1.77941e-10	-1.03556
202716759	chr2:202716759:A:G	1.60443e-05	-1.77941e-10	-0.590215
202717424	chr2:202717424:A:G	1.41519e-05	-1.77941e-10	-0.715721
202717466	chr2:202717466:T:C	0.00075873	4.64229	-1.37621
202718152	chr2:202718152:G:A	1.19007e-05	-1.77941e-10	-0.888976
202718159	chr2:202718159:G:A	1.05688e-05	-1.77941e-10	-1.00766
202718531	chr2:202718531:G:A	5.7575e-05	1.51371	-0.826193
202718673	chr2:202718673:T:G	5.28701e-06	-0.681094	-1.01922
202719391	chr2:202719391:TTTTTA:T	4.02087e-06	-0.883651	-1.09042
202719733	chr2:202719733:G:A	1.2127e-05	0.0704341	-0.940573
202720032	chr2:202720032:A:G	7.36807e-06	-1.77941e-10	-1.36841
202720241	chr2:202720241:T:C	7.49327e-06	-1.77941e-10	-1.35156
202720863	chr2:202720863:T:C	7.21999e-06	-1.77941e-10	-1.38872
202720985	chr2:202720985:T:G	4.49622e-05	0.440252	-7.30438e-10
202721036	chr2:202721036:A:T	3.7869e-06	-0.921358	-1.11266
202721127	chr2:202721127:A:T	0.000704432	4.56276	-1.37094
202721313	chr2:202721313:A:G	1.07904e-05	-1.77941e-10	-0.986916
202721321	chr2:202721321:A:T	3.04887e-05	0.990267	-0.938479
202721380	chr2:202721380:T:G	7.31886e-06	-1.77941e-10	-1.37512
202721383	chr2:202721383:TC:T	9.96893e-06	-1.77941e-10	-1.0661
202721386	chr2:202721386:G:T	1.00065e-05	-1.77941e-10	-1.06234
202721616	chr2:202721616:A:G	8.05168e-06	-1.27969	-7.30438e-10
202723474	chr2:202723474:A:G	4.2681e-06	-0.982038	-0.932363
202724089	chr2:202724089:CCT:C	0.00368633	4.40718	0.439637
202724334	chr2:202724334:C:T	9.1397e-06	-1.77941e-10	-1.15294
202724338	chr2:202724338:C:T	1.16976e-05	-1.77941e-10	-0.906189
202726817	chr2:202726817:G:A	0.000202978	1.94753	-7.30438e-10
202727244	chr2:202727244:A:G	0.000598857	4.08011	-1.05065
202727265	chr2:202727265:G:A	1.04103e-05	-1.77941e-10	-1.02277
202727457	chr2:202727457:A:G	0.00493136	6.43321	-1.29541
202727577	chr2:202727577:T:C	7.35627e-06	-1.77941e-10	-1.37002
202728049	chr2:202728049:GA:G	5.57038e-06	-0.253717	-1.39439
202728051	chr2:202728051:T:C	5.55343e-06	-0.253964	-1.39719
202729669	chr2:202729669:A:G	1.04849e-05	0.0313893	-1.04702
202729724	chr2:202729724:T:C	5.18129e-05	1.43847	-0.856399
202729836	chr2:202729836:A:G	0.00371917	4.09598	0.759707
202730435	chr2:202730435:C:T	1.50351e-05	-0.655184	-7.30438e-10
202730647	chr2:202730647:G:A	5.93384e-06	-0.702981	-0.881918
202730736	chr2:202730736:C:T	1.94815e-06	-1.33127	-1.36742
202731761	chr2:202731761:G:A	1.43342e-05	-1.77941e-10	-0.702921
202732546	chr2:202732546:C:T	0.00318539	4.03762	0.663137
202732691	chr2:202732691:C:T	0.000494594	4.24011	-1.40195
202732752	chr2:202732752:C:T	1.18868e-05	-1.77941e-10	-0.89014
202732763	chr2:202732763:C:G	1.11981e-05	-1.77941e-10	-0.949827
202732939	chr2:202732939:T:C	7.13432e-06	-1.77941e-10	-1.40065
202733606	chr2:202733606:A:G	9.04948e-06	-1.77941e-10	-1.16286
202733651	chr2:202733651:C:T	1.51567e-05	-1.77941e-10	-0.647124
202733739	chr2:202733739:C:T	1.21333e-05	-1.77941e-10	-0.869619
202733936	chr2:202733936:T:A	3.57957e-06	-0.900416	-1.18991
202734054	chr2:202734054:G:A	1.10714e-05	-1.77941e-10	-0.961206
202734221	chr2:202734221:A:G	1.52845e-05	-0.638728	-7.30438e-10
202734422	chr2:202734422:A:G	7.70266e-06	-1.77941e-10	-1.324
202734440	chr2:202734440:G:A	9.56021e-06	-1.77941e-10	-1.10796
202735145	chr2:202735145:T:C	1.25036e-05	0.0704124	-0.909964
202735366	chr2:202735366:A:G	1.05057e-05	-1.77941e-10	-1.01365
202735394	chr2:202735394:G:A	8.23756e-06	-1.77941e-10	-1.25687
202736586	chr2:202736586:C:T	2.07274e-06	-1.3699	-1.26679
202736873	chr2:202736873:C:T	1.24968e-05	-1.77941e-10	-0.840093
202737338	chr2:202737338:A:G	2.24463e-05	-0.254446	-7.30438e-10
202738458	chr2:202738458:G:A	1.11536e-05	-1.77941e-10	-0.953811
202738732	chr2:202738732:A:G	5.71433e-06	-0.713499	-0.909094
202738908	chr2:202738908:G:A	1.07612e-05	-1.77941e-10	-0.98962
202739257	chr2:202739257:A:G	7.51251e-06	-1.77941e-10	-1.349
202739307	chr2:202739307:G:A	1.58369e-05	-1.77941e-10	-0.603226
202739645	chr2:202739645:C:T	1.08031e-05	-1.77941e-10	-0.985741
202740994	chr2:202740994:T:TG	9.29305e-06	-1.77941e-10	-1.1363
202741191	chr2:202741191:G:A	7.10501e-06	-1.77941e-10	-1.40477
202741231	chr2:202741231:T:G	1.13435e-05	-1.77941e-10	-0.936924
202741492	chr2:202741492:G:A	3.13334e-05	0.079115	-7.30438e-10
202741553	chr2:202741553:T:TCA	7.14962e-06	-1.77941e-10	-1.39851
202741557	chr2:202741557:G:A	7.27909e-06	-1.77941e-10	-1.38056
202741605	chr2:202741605:C:T	8.4576e-06	0.0880001	-1.3185
202742031	chr2:202742031:T:C	7.80372e-06	0.0917486	-1.40272
202742132	chr2:202742132:A:C	7.76793e-06	-1.31557	-7.30438e-10
202742278	chr2:202742278:C:T	7.11457e-06	-1.77941e-10	-1.40343
202742566	chr2:202742566:C:T	7.5629e-06	-1.77941e-10	-1.34232
202742599	chr2:202742599:T:A	8.39125e-06	0.0538398	-1.29222
202742600	chr2:202742600:C:A	8.37909e-06	0.0434734	-1.2833
202742732	chr2:202742732:CAG:C	1.17116e-05	-1.77941e-10	-0.904987
202742752	chr2:202742752:T:C	7.41019e-06	-1.36271	-7.30438e-10
202742896	chr2:202742896:A:G	1.12088e-05	-1.77941e-10	-0.948867
202743385	chr2:202743385:A:G	8.79352e-06	-1.77941e-10	-1.19155
202743467	chr2:202743467:A:G	2.34678e-05	0.237676	-0.447616
202743595	chr2:202743595:T:C	7.1035e-06	-1.77941e-10	-1.40498
202744019	chr2:202744019:T:C	7.54704e-06	0.0327781	-1.37719
202744155	chr2:202744155:T:TCTTA	6.38712e-06	-0.11263	-1.39866
202745570	chr2:202745570:CAATT:C	8.34388e-06	-1.77941e-10	-1.24404
202745682	chr2:202745682:T:C	7.20479e-06	-1.77941e-10	-1.39082
202746107	chr2:202746107:A:G	0.00117985	2.89958	0.807993
202746217	chr2:202746217:A:C	2.77517e-06	-0.939644	-1.40521
202746379	chr2:202746379:A:T	4.86903e-06	-0.4339	-1.34878
202747001	chr2:202747001:C:G	2.03427e-05	-1.77941e-10	-0.352849
202747078	chr2:202747078:G:A	1.4368e-05	-1.77941e-10	-0.700568
202747374	chr2:202747374:G:A	7.31297e-06	-1.37592	-7.30438e-10
202747530	chr2:202747530:A:G	7.1027e-06	-1.77941e-10	-1.40509
202747681	chr2:202747681:A:C	4.11815e-06	-0.566588	-1.38358
202747766	chr2:202747766:A:G	7.89028e-06	-1.77941e-10	-1.29994
202747916	chr2:202747916:G:C	7.37855e-06	-1.77941e-10	-1.36699
202748543	chr2:202748543:A:T	1.24182e-05	-1.77941e-10	-0.84641
202749054	chr2:202749054:AAAAT:A	2.64716e-05	-1.77941e-10	-0.0894982
202750231	chr2:202750231:G:C	4.19271e-06	-0.559381	-1.37284
202750555	chr2:202750555:C:T	1.47853e-05	-1.77941e-10	-0.671934
202751920	chr2:202751920:C:G	1.14047e-05	-1.77941e-10	-0.931544
202752206	chr2:202752206:C:T	6.6729e-06	-1.46752	-7.30438e-10
202752316	chr2:202752316:T:C	8.68142e-06	-1.77941e-10	-1.20438
202752317	chr2:202752317:C:G	1.17949e-05	-1.77941e-10	-0.897899
202752718	chr2:202752718:G:A	7.17854e-06	-1.77941e-10	-1.39447
202752999	chr2:202752999:C:T	7.63472e-06	-1.77941e-10	-1.33286
202753240	chr2:202753240:A:G	8.67091e-06	-1.77941e-10	-1.2056
202753408	chr2:202753408:A:G	6.32525e-06	-1.52102	-7.30438e-10
202753548	chr2:202753548:A:C	1.24004e-05	-1.77941e-10	-0.847844
202754954	chr2:202754954:C:T	0.000645622	2.08885	1.01579
202755245	chr2:202755245:C:T	7.09876e-06	-1.77941e-10	-1.40565
202755510	chr2:202755510:C:T	8.97214e-05	-1.77941e-10	1.13114
202756234	chr2:202756234:T:C	1.14291e-05	-1.77941e-10	-0.929404
202757033	chr2:202757033:C:T	7.53391e-06	0.0190171	-1.36517
202757077	chr2:202757077:A:C	4.14686e-06	-0.566763	-1.37646
202757179	chr2:202757179:T:C	1.00063e-05	-1.77941e-10	-1.06236
202757305	chr2:202757305:G:A	1.16573e-05	-1.77941e-10	-0.909635
202757386	chr2:202757386:C:T	8.00638e-06	-1.77941e-10	-1.28533
202757698	chr2:202757698:A:G	7.10304e-06	-1.77941e-10	-1.40505
202757927	chr2:202757927:A:G	7.81743e-06	-1.77941e-10	-1.30921
202758543	chr2:202758543:T:C	7.30662e-06	-1.77941e-10	-1.37679
202759543	chr2:202759543:C:A	8.49037e-06	-1.77941e-10	-1.22664
202759746	chr2:202759746:AT:A	1.14381e-05	-1.77941e-10	-0.928616
202759789	chr2:202759789:C:A	9.40534e-06	-1.12429	-7.30438e-10
202760760	chr2:202760760:G:A	1.74077e-05	-0.508656	-7.30438e-10
202761143	chr2:202761143:T:C	5.78816e-06	-0.206683	-1.40307
202761520	chr2:202761520:G:GT	7.35294e-06	-1.77941e-10	-1.37047
202762114	chr2:202762114:C:T	6.32415e-06	-0.155778	-1.36542
202762689	chr2:202762689:C:T	1.28155e-05	-0.309981	-0.504936
202762716	chr2:202762716:A:G	9.45331e-06	-1.1192	-7.30438e-10
202763164	chr2:202763164:C:T	0.000496093	2.71884	0.122354
202763455	chr2:202763455:CT:C	1.02243e-05	-1.77941e-10	-1.0408
202764034	chr2:202764034:G:A	5.64151e-06	-0.232122	-1.4033
202764254	chr2:202764254:G:A	1.30612e-05	-1.77941e-10	-0.79592
202765121	chr2:202765121:C:T	6.16898e-06	-0.151175	-1.39486
202765149	chr2:202765149:G:A	7.38763e-06	-1.77941e-10	-1.36576
202765181	chr2:202765181:T:C	8.68901e-06	-1.77941e-10	-1.20351
202765387	chr2:202765387:T:A	1.06536e-05	-1.77941e-10	-0.999669
202765839	chr2:202765839:C:T	0.000123545	1.45104	-7.30438e-10
202766180	chr2:202766180:A:T	1.78539e-05	-0.483348	-7.30438e-10
202766645	chr2:202766645:C:T	1.04619e-05	-1.77941e-10	-1.01783
202766646	chr2:202766646:G:A	7.41572e-06	-1.77941e-10	-1.36197
202766722	chr2:202766722:T:C	6.03677e-06	-0.183056	-1.38464
202766744	chr2:202766744:T:G	1.0789e-05	-1.77941e-10	-0.987044
202766833	chr2:202766833:G:A	3.31866e-06	-0.823584	-1.34243
202767301	chr2:202767301:CAG:C	1.0052e-05	-1.77941e-10	-1.05779
202767344	chr2:202767344:T:G	6.60596e-06	-0.900671	-0.576927
202767564	chr2:202767564:C:T	8.29303e-06	-1.77941e-10	-1.25015
202767787	chr2:202767787:T:C	6.13301e-06	-0.156498	-1.39539
202768070	chr2:202768070:G:GT	3.44631e-06	-0.772295	-1.35597
202768522	chr2:202768522:A:C	4.38663e-06	-0.599258	-1.28775
202769650	chr2:202769650:A:G	1.01914e-05	-1.77941e-10	-1.04403
202769714	chr2:202769714:G:A	1.08485e-05	-1.77941e-10	-0.981539
202769842	chr2:202769842:G:A	8.90268e-06	-1.77941e-10	-1.17922
202770707	chr2:202770707:G:A	7.10035e-06	-1.77941e-10	-1.40543
202770882	chr2:202770882:T:C	0.000138914	1.08084	0.487447
202770946	chr2:202770946:A:G	1.04077e-05	-1.77941e-10	-1.02303
202771289	chr2:202771289:G:A	2.19478e-06	-1.50384	-1.07565
202771344	chr2:202771344:T:A	1.00478e-05	-1.77941e-10	-1.05822
202771599	chr2:202771599:C:T	2.69815e-05	1.2075	-1.27792
202773150	chr2:202773150:A:T	2.9255e-06	-1.46175	-0.830356
202773460	chr2:202773460:A:G	9.47963e-06	0.166989	-1.28341
202773473	chr2:202773473:ATC:A	9.2423e-06	-1.77941e-10	-1.14178
202774353	chr2:202774353:C:G	7.51882e-06	-1.77941e-10	-1.34816
202774672	chr2:202774672:T:C	0.00118843	4.5233	-0.808479
202774848	chr2:202774848:A:G	1.78981e-05	-0.480874	-7.30438e-10
202775116	chr2:202775116:T:C	0.00190775	5.58699	-1.39888
202775123	chr2:202775123:T:A	0.00109186	4.38649	-0.756418
202775160	chr2:202775160:C:T	1.84343e-05	0.898535	-1.34989
202776296	chr2:202776296:CAA:C	7.51416e-06	-1.77941e-10	-1.34878
202776419	chr2:202776419:T:C	7.62803e-06	0.0272813	-1.36102
202776815	chr2:202776815:A:G	7.09946e-06	-1.77941e-10	-1.40555
202776844	chr2:202776844:G:A	8.82522e-06	-1.77941e-10	-1.18796
202777521	chr2:202777521:T:G	0.000970034	4.33531	-0.823552
202777607	chr2:202777607:C:G	9.7592e-06	-1.77941e-10	-1.08736
202778587	chr2:202778587:G:A	8.27895e-05	1.05073	-7.30438e-10
202778919	chr2:202778919:A:G	7.88352e-06	-1.77941e-10	-1.30079
202779144	chr2:202779144:AT:A	1.46606e-05	-1.77941e-10	-0.680406
202779810	chr2:202779810:T:G	0.000699881	4.43999	-1.25465
202779812	chr2:202779812:T:G	7.46059e-06	-1.77941e-10	-1.35593
202779904	chr2:202779904:G:A	8.22403e-06	-1.77941e-10	-1.25851
202781310	chr2:202781310:C:T	2.87561e-05	1.39452	-1.40124
202782391	chr2:202782391:G:T	1.29328e-05	-1.77941e-10	-0.805799
202782553	chr2:202782553:C:T	0.00268202	5.93419	-1.40544
202782696	chr2:202782696:C:T	7.49281e-06	-1.77941e-10	-1.35163
202782923	chr2:202782923:A:G	0.000963025	4.35889	-0.854378
202783509	chr2:202783509:G:C	1.44868e-05	-1.77941e-10	-0.692331
202783536	chr2:202783536:A:G	1.4509e-05	-1.77941e-10	-0.6908
202783637	chr2:202783637:T:C	9.17863e-06	-1.77941e-10	-1.14869
202784306	chr2:202784306:G:A	8.76529e-06	-1.77941e-10	-1.19477
202784310	chr2:202784310:T:C	8.07188e-06	-1.77941e-10	-1.27718
202784618	chr2:202784618:G:A	0.000581537	3.88669	-0.886587
202784778	chr2:202784778:G:C	0.000397984	3.84175	-1.22091
202784909	chr2:202784909:A:G	4.57803e-06	-1.49414	-0.350164
202785393	chr2:202785393:T:G	7.10447e-06	-1.77941e-10	-1.40484
202785687	chr2:202785687:A:G	0.000784717	4.03057	-0.730818
202785835	chr2:202785835:TA:T	1.48067e-05	0.65227	-1.32276
202786478	chr2:202786478:A:G	0.000757185	4.09386	-0.829819
202786702	chr2:202786702:G:A	8.19617e-06	-1.77941e-10	-1.2619
202786956	chr2:202786956:T:C	8.98524e-06	-1.77941e-10	-1.16999
202787629	chr2:202787629:A:C	7.52348e-06	-1.77941e-10	-1.34754
202787748	chr2:202787748:T:G	9.52077e-06	-1.77941e-10	-1.11209
202789677	chr2:202789677:C:T	7.68713e-06	-1.77941e-10	-1.32602
202789817	chr2:202789817:G:A	0.000681547	3.95774	-0.79894
202789944	chr2:202789944:C:G	9.49581e-06	-1.77941e-10	-1.11472
202791398	chr2:202791398:T:C	3.47968e-05	0.50909	-0.325133
202791480	chr2:202791480:T:C	7.86992e-06	-1.30252	-7.30438e-10
202791524	chr2:202791524:G:A	7.01094e-06	-1.4181	-7.30438e-10
202791801	chr2:202791801:T:C	8.49894e-06	-0.346988	-0.87864
202792123	chr2:202792123:C:A	0.000693677	3.94643	-0.769997
202792488	chr2:202792488:A:G	6.36045e-06	-1.51547	-7.30438e-10
202792812	chr2:202792812:A:T	7.10736e-06	-1.77941e-10	-1.40444
202793428	chr2:202793428:G:A	7.35022e-06	-1.77941e-10	-1.37084
202795472	chr2:202795472:G:A	8.58168e-06	-1.77941e-10	-1.21594
202796202	chr2:202796202:C:A	1.00841e-05	-1.77941e-10	-1.05461
202796325	chr2:202796325:A:T	0.000906191	4.21211	-0.768428
202796470	chr2:202796470:A:G	9.49581e-06	-1.77941e-10	-1.11472
202796915	chr2:202796915:T:G	8.24792e-06	-1.77941e-10	-1.25561
202797056	chr2:202797056:A:G	7.6451e-06	-0.176674	-1.15483
202797670	chr2:202797670:C:T	9.34282e-06	-1.77941e-10	-1.13096
202798000	chr2:202798000:T:C	8.23611e-06	-1.77941e-10	-1.25704
202798165	chr2:202798165:A:C	0.000906469	4.20925	-0.765258
202798413	chr2:202798413:A:T	2.03094e-05	-1.77941e-10	-0.354488
202799008	chr2:202799008:TTATC:T	2.48504e-06	-1.05101	-1.40427
202799023	chr2:202799023:T:C	0.000268923	2.22886	-7.30438e-10
202799521	chr2:202799521:G:T	4.39215e-06	-1.48577	-0.399982
202799817	chr2:202799817:C:T	7.10453e-06	-1.77941e-10	-1.40484
202799902	chr2:202799902:G:A	1.51929e-05	-0.14961	-0.49513
202800206	chr2:202800206:C:G	0.000470027	3.47808	-0.690864
202800605	chr2:202800605:T:C	1.66049e-06	-1.52033	-1.33812
202801059	chr2:202801059:T:C	5.72669e-06	-0.494541	-1.12589
202801712	chr2:202801712:G:A	7.09883e-06	-1.77941e-10	-1.40564
202803093	chr2:202803093:T:C	2.22687e-05	-1.77941e-10	-0.262385
202804698	chr2:202804698:A:C	1.24533e-05	-1.77941e-10	-0.843583
202804838	chr2:202804838:G:T	8.9429e-06	-1.77941e-10	-1.17471
202806700	chr2:202806700:T:G	4.19831e-05	0.350918	0.0207801
202807683	chr2:202807683:C:T	0.000830675	4.17671	-0.820038
202807705	chr2:202807705:A:G	8.14187e-06	-1.77941e-10	-1.26855
202807891	chr2:202807891:A:C	3.4882e-06	-0.894966	-1.22122
202807965	chr2:202807965:C:T	1.21214e-05	-1.77941e-10	-0.8706
202808349	chr2:202808349:A:C	0.000929937	4.23238	-0.762829
202808350	chr2:202808350:G:A	0.000929937	4.23238	-0.762829
202809565	chr2:202809565:G:A	0.00080106	4.27917	-0.958807
202811382	chr2:202811382:C:T	0.000474178	3.76388	-0.967866
202811521	chr2:202811521:GCAT:G	2.98029e-05	-1.77941e-10	0.0290373
202811747	chr2:202811747:T:G	1.19313e-05	-1.77941e-10	-0.886408
202813935	chr2:202813935:A:T	0.00090012	4.22267	-0.785715
202813975	chr2:202813975:A:G	7.19064e-06	-1.77941e-10	-1.39279
202814120	chr2:202814120:T:C	8.34858e-06	-1.24348	-7.30438e-10
202814349	chr2:202814349:T:A	8.8275e-06	-1.77941e-10	-1.1877
202814416	chr2:202814416:A:T	9.18613e-06	-1.77941e-10	-1.14788
202814460	chr2:202814460:C:T	0.000743319	4.0725	-0.82694
202814583	chr2:202814583:T:C	0.00092208	4.30298	-0.84192
202815568	chr2:202815568:C:T	5.26281e-06	-0.437738	-1.26717
202816231	chr2:202816231:T:C	0.000996802	4.32709	-0.788108
202816378	chr2:202816378:A:C	1.21059e-05	-1.77941e-10	-0.871878
202816984	chr2:202816984:C:T	2.97529e-05	-1.77941e-10	0.027357
202817983	chr2:202817983:T:C	7.45377e-06	-1.77941e-10	-1.35685
202819645	chr2:202819645:C:G	8.94757e-06	-1.77941e-10	-1.17419
202819761	chr2:202819761:C:T	1.24345e-05	-1.77941e-10	-0.845097
202820716	chr2:202820716:T:C	1.65596e-06	-1.51655	-1.34463
202820769	chr2:202820769:G:A	8.49029e-06	-1.77941e-10	-1.22665
202821058	chr2:202821058:T:C	7.00729e-06	-1.41862	-7.30438e-10
202821336	chr2:202821336:A:G	9.80254e-06	-1.08293	-7.30438e-10
202821511	chr2:202821511:GTTTCC:G	0.00183791	4.75329	-0.602481
202821977	chr2:202821977:G:A	8.48714e-06	-1.77941e-10	-1.22702
202823312	chr2:202823312:C:G	1.61862e-05	-1.47706	0.895656
202823577	chr2:202823577:A:T	0.00136834	4.4749	-0.619119
202823583	chr2:202823583:C:T	5.44841e-05	0.480451	0.151889
202825021	chr2:202825021:A:G	4.22026e-06	-0.811314	-1.11436
202825191	chr2:202825191:A:G	0.00108273	4.32127	-0.699592
202825324	chr2:202825324:T:G	0.00117854	4.41117	-0.704707
202825664	chr2:202825664:G:A	1.38124e-05	0.646696	-1.3867
202826447	chr2:202826447:A:C	4.80119e-06	-0.391888	-1.40482
202826558	chr2:202826558:A:G	2.18351e-05	1.10959	-1.39164
202827287	chr2:202827287:A:G	2.05946e-05	1.04638	-1.38692
202827750	chr2:202827750:T:C	8.41193e-06	-1.23592	-7.30438e-10
202827792	chr2:202827792:G:A	1.11613e-05	-1.77941e-10	-0.953117
202827940	chr2:202827940:C:A	7.19001e-06	-1.77941e-10	-1.39288
202828419	chr2:202828419:ACT:A	9.03977e-06	-1.77941e-10	-1.16394
202828554	chr2:202828554:G:A	2.94064e-05	0.0156446	-7.30438e-10
202828836	chr2:202828836:C:G	1.40448e-05	0.65452	-1.37784
202829191	chr2:202829191:A:C	0.00113668	4.5049	-0.834607
202829384	chr2:202829384:C:A	3.33724e-05	0.112585	0.0295748
202829755	chr2:202829755:G:A	1.62958e-05	-0.574662	-7.30438e-10
202830194	chr2:202830194:G:A	7.16346e-06	-1.77941e-10	-1.39658
202830847	chr2:202830847:GGAA:G	7.10016e-06	-1.77941e-10	-1.40545
202831103	chr2:202831103:G:C	0.00117865	4.40609	-0.699532
202831558	chr2:202831558:A:C	1.68151e-06	-1.51123	-1.33464
202831734	chr2:202831734:T:C	8.45922e-06	-1.77941e-10	-1.23031
202831884	chr2:202831884:A:G	3.81809e-05	0.0796058	0.197161
202832596	chr2:202832596:TAC:T	7.10009e-06	-1.77941e-10	-1.40546
202833577	chr2:202833577:C:T	0.00280459	4.8899	-0.316453
202833747	chr2:202833747:A:G	0.00319093	4.82759	-0.125094
202834014	chr2:202834014:T:C	0.00279065	4.78262	-0.214159
202834605	chr2:202834605:G:T	5.05627e-05	0.142555	0.415091
202834656	chr2:202834656:C:T	0.00285378	4.80514	-0.21431
202835017	chr2:202835017:G:C	6.0489e-05	0.345539	0.391352
202835264	chr2:202835264:G:A	0.00257537	4.92032	-0.432136
202836024	chr2:202836024:A:G	7.37926e-06	-1.77941e-10	-1.3669
202836147	chr2:202836147:C:T	0.00237326	4.7879	-0.381446
202836281	chr2:202836281:T:G	0.00268471	4.90524	-0.375484
202836312	chr2:202836312:T:A	7.32316e-06	-1.37453	-7.30438e-10
202836546	chr2:202836546:T:A	8.87939e-06	-1.77941e-10	-1.18184
202836834	chr2:202836834:C:T	2.16292e-05	1.0756	-1.36713
202838889	chr2:202838889:A:G	4.34348e-06	-1.47413	-0.422761
202839938	chr2:202839938:A:G	7.49671e-06	-1.77941e-10	-1.3511
202840466	chr2:202840466:G:A	2.16506e-05	0.961312	-1.25185
202840836	chr2:202840836:T:A	1.34133e-05	-0.769321	-7.30438e-10
202841450	chr2:202841450:A:C	7.19317e-06	-1.77941e-10	-1.39244
202841710	chr2:202841710:C:T	0.0020997	4.72815	-0.444171
202843029	chr2:202843029:A:G	0.00288015	4.95177	-0.351745
202843155	chr2:202843155:G:A	0.00256034	4.93173	-0.449405
202843263	chr2:202843263:A:G	8.13553e-06	-1.77941e-10	-1.26933
202843428	chr2:202843428:G:A	7.17809e-06	-1.77941e-10	-1.39454
202843584	chr2:202843584:A:G	0.0208999	7.97953	-1.3976
202843945	chr2:202843945:CCT:C	1.06298e-05	-1.77941e-10	-1.00191
202845053	chr2:202845053:C:G	0.00239683	4.95423	-0.537901
202845274	chr2:202845274:G:C	0.00292347	4.97027	-0.355309
202845342	chr2:202845342:TG:T	8.66723e-06	-1.77941e-10	-1.20602
202845495	chr2:202845495:C:T	6.55248e-06	-1.48573	-7.30438e-10
202846858	chr2:202846858:T:A	0.00240608	4.86436	-0.444171
202846938	chr2:202846938:G:A	7.25494e-06	-1.77941e-10	-1.38389
202847028	chr2:202847028:A:G	1.71738e-05	-1.77941e-10	-0.522182
202847302	chr2:202847302:G:A	7.10116e-06	-1.77941e-10	-1.40531
202848254	chr2:202848254:C:T	1.35791e-05	-0.499032	-0.258005
202848557	chr2:202848557:C:A	0.00249602	4.90778	-0.450895
202849547	chr2:202849547:G:A	1.19752e-05	-0.268428	-0.614301
202850696	chr2:202850696:C:T	0.00248559	4.89687	-0.444171
202850733	chr2:202850733:G:C	7.94344e-06	-1.77941e-10	-1.29322
202850789	chr2:202850789:C:T	2.13319e-05	0.864521	-1.16989
202850791	chr2:202850791:C:T	0.00254324	4.95344	-0.477818
202850859	chr2:202850859:G:A	7.11266e-06	-1.77941e-10	-1.40369
202851408	chr2:202851408:T:C	1.09588e-05	-1.77941e-10	-0.971424
202851717	chr2:202851717:A:G	7.94344e-06	-1.77941e-10	-1.29322
202852100	chr2:202852100:G:T	3.27537e-05	0.489849	-0.366402
202852587	chr2:202852587:G:A	4.21304e-05	0.184666	0.190534
202852612	chr2:202852612:G:A	3.41363e-05	-0.78686	0.951653
202853035	chr2:202853035:T:C	7.89636e-06	-1.29917	-7.30438e-10
202853959	chr2:202853959:T:C	0.00285091	5.03586	-0.446032
202854146	chr2:202854146:A:G	0.00257045	4.92712	-0.440857
202854305	chr2:202854305:G:A	0.00269422	4.96911	-0.435815
202854669	chr2:202854669:G:T	8.60535e-06	-1.21319	-7.30438e-10
202856022	chr2:202856022:G:A	0.0146839	7.5621	-1.33316
202856051	chr2:202856051:T:C	0.00502242	5.1561	-7.30438e-10
202856591	chr2:202856591:C:T	0.00264588	4.95936	-0.444171
202856616	chr2:202856616:G:A	7.07677e-06	-0.246536	-1.16222
202857010	chr2:202857010:A:T	0.00234706	4.838	-0.442649
202857232	chr2:202857232:T:C	7.82574e-06	-1.77941e-10	-1.30815
202858097	chr2:202858097:T:G	0.000189884	1.88084	-7.30438e-10
202858446	chr2:202858446:G:A	5.83251e-05	0.535146	0.165318
202858770	chr2:202858770:C:T	7.29824e-06	-1.77941e-10	-1.37794
202859266	chr2:202859266:A:T	3.34448e-06	-1.2923	-0.865955
202859689	chr2:202859689:A:G	1.56719e-06	-1.52102	-1.39527
202859772	chr2:202859772:T:A	0.00419573	5.50249	-0.526235
202860167	chr2:202860167:G:T	1.55675e-06	-1.51877	-1.4042
202860222	chr2:202860222:C:T	8.83629e-06	-1.77941e-10	-1.1867
202860292	chr2:202860292:AATAATG:A	0.000408764	1.26431	1.38325
202860954	chr2:202860954:A:G	0.00224451	4.73621	-0.385536
202860955	chr2:202860955:A:C	0.00133144	4.2175	-0.389058
202861260	chr2:202861260:T:C	0.00247498	4.88993	-0.441508
202861778	chr2:202861778:G:C	0.00259554	4.91851	-0.422534
202861779	chr2:202861779:G:A	0.00210703	4.69293	-0.40547
202862092	chr2:202862092:A:C	2.0673e-05	1.03344	-1.37018
202862291	chr2:202862291:A:C	1.6859e-06	-1.44871	-1.39456
202863724	chr2:202863724:G:A	0.00226494	4.82018	-0.460449
202863752	chr2:202863752:G:A	7.68897e-06	-1.77941e-10	-1.32578
202864267	chr2:202864267:G:A	6.63541e-06	-0.0860869	-1.38706
202865040	chr2:202865040:G:A	0.00272038	4.98713	-0.444171
202865191	chr2:202865191:G:A	1.07763e-05	-1.77941e-10	-0.988225
202865690	chr2:202865690:C:A	6.19949e-05	-1.77941e-10	0.761483
202866387	chr2:202866387:A:G	1.04351e-05	-1.0204	-7.30438e-10
202866445	chr2:202866445:T:C	1.19578e-05	-0.88419	-7.30438e-10
202866685	chr2:202866685:C:T	7.59122e-06	-1.77941e-10	-1.33858
202866802	chr2:202866802:C:G	5.55156e-05	0.651095	-7.30438e-10
202868828	chr2:202868828:C:T	6.21341e-06	-0.534014	-1.00485
202869266	chr2:202869266:G:A	0.00241591	4.86227	-0.438005
202869642	chr2:202869642:A:T	0.00334192	5.00741	-0.258681
202870143	chr2:202870143:C:A	0.0024324	4.81715	-0.386083
202871516	chr2:202871516:GC:G	6.33384e-06	-1.51966	-7.30438e-10
202871777	chr2:202871777:C:T	8.86374e-06	-1.1836	-7.30438e-10
202872657	chr2:202872657:G:A	8.30483e-06	-1.77941e-10	-1.24873
202872818	chr2:202872818:C:T	8.87947e-06	-1.77941e-10	-1.18183
202873012	chr2:202873012:T:C	6.38969e-06	-1.51088	-7.30438e-10
202873047	chr2:202873047:A:G	0.00311654	4.93397	-0.255065
202873128	chr2:202873128:A:G	7.45825e-06	-1.77941e-10	-1.35625
202873458	chr2:202873458:G:A	3.53467e-05	0.199636	-7.30438e-10
202873519	chr2:202873519:A:G	8.39365e-06	-1.77941e-10	-1.23809
202873941	chr2:202873941:G:A	0.00365919	5.04494	-0.205514
202874034	chr2:202874034:C:T	1.64945e-06	-1.51366	-1.35147
202874260	chr2:202874260:C:G	7.09904e-06	-1.77941e-10	-1.40561
202874289	chr2:202874289:C:T	1.75095e-05	0.690668	-1.19349
202874630	chr2:202874630:A:G	7.04205e-06	-1.41367	-7.30438e-10
202875133	chr2:202875133:C:G	0.0034655	5.02945	-0.244412
202875287	chr2:202875287:C:T	0.00367832	5.0983	-0.253659
202875422	chr2:202875422:CTT:C	7.18144e-06	-1.77941e-10	-1.39407
202875949	chr2:202875949:T:G	4.68321e-05	0.706699	-0.225699
202876009	chr2:202876009:T:C	7.0796e-06	-1.40835	-7.30438e-10
202876075	chr2:202876075:C:T	0.00346535	5.04006	-0.255065
202876138	chr2:202876138:T:C	0.00349502	5.05281	-0.259284
202876392	chr2:202876392:T:C	7.57541e-06	-1.77941e-10	-1.34066
202876639	chr2:202876639:A:T	0.002883	4.84418	-0.243165
202876855	chr2:202876855:C:T	1.1715e-05	-1.77941e-10	-0.9047
202876890	chr2:202876890:C:T	8.56948e-06	-1.77941e-10	-1.21736
202877031	chr2:202877031:C:T	1.0505e-05	-1.77941e-10	-1.01371
202877259	chr2:202877259:C:G	6.88653e-06	-1.436	-7.30438e-10
202877376	chr2:202877376:G:A	9.60067e-06	-1.77941e-10	-1.10374
202877510	chr2:202877510:TA:T	6.88686e-06	-1.43595	-7.30438e-10
202877899	chr2:202877899:G:A	7.51746e-06	-1.77941e-10	-1.34834
202878024	chr2:202878024:C:G	7.74894e-05	-1.77941e-10	0.984571
202878140	chr2:202878140:A:G	7.1203e-06	-1.77941e-10	-1.40262
202878320	chr2:202878320:T:C	8.56562e-06	-1.77941e-10	-1.21781
202878716	chr2:202878716:TC:T	0.00332776	4.99955	-0.255065
202878980	chr2:202878980:A:T	9.33563e-06	-1.77941e-10	-1.13173
202879321	chr2:202879321:G:A	1.04148e-05	-1.77941e-10	-1.02234
202879722	chr2:202879722:G:A	0.00305428	4.91114	-0.252412
202879784	chr2:202879784:C:A	6.32442e-06	-1.52115	-7.30438e-10
202879854	chr2:202879854:G:A	7.43774e-05	-1.77941e-10	0.943582
202880604	chr2:202880604:T:C	0.00310202	4.92038	-0.246139
202880662	chr2:202880662:C:T	7.43774e-05	-1.77941e-10	0.943582
202881162	chr2:202881162:T:C	0.00365608	5.09364	-0.255065
202881897	chr2:202881897:A:G	1.42175e-05	-1.77941e-10	-0.711099
202882036	chr2:202882036:A:G	7.6132e-06	-1.77941e-10	-1.33569
202882474	chr2:202882474:G:A	1.1257e-05	-1.77941e-10	-0.944581
202882587	chr2:202882587:C:T	1.4116e-05	-0.718263	-7.30438e-10
202882799	chr2:202882799:A:G	0.00243837	4.97716	-0.543644
202883871	chr2:202883871:A:G	2.03e-05	1.013	-1.36795
202884053	chr2:202884053:T:C	0.00277141	5.00571	-0.444171
202884063	chr2:202884063:G:A	2.08195e-06	-1.37885	-1.25341
202884716	chr2:202884716:T:C	0.00328593	5.17004	-0.438204
202884793	chr2:202884793:C:T	2.25119e-05	-1.77941e-10	-0.251526
202884876	chr2:202884876:T:A	7.43334e-05	-1.77941e-10	0.942991
202885326	chr2:202885326:T:C	1.38767e-05	-0.901742	0.166384
202885549	chr2:202885549:C:T	0.00270277	4.98063	-0.444171
202885714	chr2:202885714:A:G	2.80661e-06	-1.17776	-1.15583
202886349	chr2:202886349:C:T	6.44114e-06	-1.50286	-7.30438e-10
202887127	chr2:202887127:G:A	5.49536e-05	0.473878	0.167042
202887209	chr2:202887209:C:G	0.00261806	4.94717	-0.442552
202887258	chr2:202887258:A:G	0.00326972	5.1512	-0.424312
202887305	chr2:202887305:C:A	2.43688e-05	0.824762	-0.997028
202887306	chr2:202887306:C:G	2.39103e-05	0.825006	-1.01626
202887615	chr2:202887615:G:A	7.48265e-06	-1.77941e-10	-1.35298
202887627	chr2:202887627:G:A	0.000404607	2.63735	-7.30438e-10
202887817	chr2:202887817:A:G	1.1017e-05	-1.77941e-10	-0.96613
202888198	chr2:202888198:G:A	1.03504e-05	-1.77941e-10	-1.02854
202888293	chr2:202888293:G:A	0.00297148	5.08032	-0.449068
202888442	chr2:202888442:T:C	9.84797e-06	-1.77941e-10	-1.0783
202888721	chr2:202888721:T:C	7.96662e-06	-1.29031	-7.30438e-10
202888768	chr2:202888768:A:C	1.25772e-05	-1.77941e-10	-0.833686
202888839	chr2:202888839:A:G	7.59883e-06	-1.77941e-10	-1.33758
202888912	chr2:202888912:G:A	1.24133e-05	-0.846805	-7.30438e-10
202888957	chr2:202888957:G:A	1.08605e-05	-0.980436	-7.30438e-10
202889219	chr2:202889219:A:G	7.40319e-06	-1.77941e-10	-1.36366
202889831	chr2:202889831:G:T	6.39756e-06	-1.50965	-7.30438e-10
202890015	chr2:202890015:C:T	1.66542e-05	0.843706	-1.39661
202890069	chr2:202890069:A:T	9.07542e-06	-1.16	-7.30438e-10
202890384	chr2:202890384:T:A	1.78174e-06	-1.5095	-1.27848
202890536	chr2:202890536:G:A	7.55402e-06	-1.77941e-10	-1.34349
202890899	chr2:202890899:T:C	7.61849e-06	-1.44736	0.112368
202891020	chr2:202891020:G:A	0.00865283	6.20571	-0.505635
202891149	chr2:202891149:A:T	1.55601e-06	-1.52107	-1.40237
202891424	chr2:202891424:A:G	1.39306e-05	-0.731481	-7.30438e-10
202891784	chr2:202891784:A:G	7.43774e-05	-1.77941e-10	0.943582
202891954	chr2:202891954:G:A	0.00238001	4.85373	-0.444438
202892157	chr2:202892157:T:C	7.47438e-06	-1.77941e-10	-1.35409
202893008	chr2:202893008:C:T	1.15298e-05	-1.77941e-10	-0.920639
202893245	chr2:202893245:A:C	1.40434e-05	-1.77941e-10	-0.723418
202893673	chr2:202893673:T:C	0.00300045	5.05443	-0.413477
202893828	chr2:202893828:C:T	0.00330632	5.1971	-0.459074
202894029	chr2:202894029:A:T	7.94142e-06	-1.77941e-10	-1.29348
202894058	chr2:202894058:T:C	1.01671e-05	-1.77941e-10	-1.04641
202894411	chr2:202894411:G:A	9.49585e-06	-1.77941e-10	-1.11472
202894447	chr2:202894447:C:T	7.12553e-06	-1.77941e-10	-1.40189
202895487	chr2:202895487:A:C	1.12576e-05	-1.77941e-10	-0.944523
202895846	chr2:202895846:A:C	7.41962e-06	-1.36144	-7.30438e-10
202896433	chr2:202896433:TA:T	0.0030262	5.09367	-0.444171
202896851	chr2:202896851:A:G	2.2078e-05	0.75486	-1.02585
202896954	chr2:202896954:G:A	0.00301414	5.16951	-0.524007
202897418	chr2:202897418:A:G	7.60883e-06	-1.77941e-10	-1.33626
202897600	chr2:202897600:C:G	7.51605e-06	-1.77941e-10	-1.34853
202898019	chr2:202898019:C:G	6.78693e-06	-1.45057	-7.30438e-10
202898078	chr2:202898078:CA:C	1.95857e-05	0.570198	-0.960966
202898353	chr2:202898353:T:G	0.00298001	5.08883	-0.454713
202899141	chr2:202899141:C:T	2.12051e-05	-0.311328	-7.30438e-10
202899990	chr2:202899990:A:C	7.20271e-06	-1.39111	-7.30438e-10
202900787	chr2:202900787:A:C	7.51287e-06	-1.77941e-10	-1.34895
202901444	chr2:202901444:G:C	7.15789e-06	-1.77941e-10	-1.39735
202901620	chr2:202901620:C:T	7.93209e-06	-1.77941e-10	-1.29465
202901644	chr2:202901644:T:C	5.57699e-05	0.52714	0.128524
202901840	chr2:202901840:T:C	0.00339123	5.11321	-0.349826
202902131	chr2:202902131:G:A	0.000223459	2.04366	-7.30438e-10
202902160	chr2:202902160:ACT:A	6.50046e-06	-1.4937	-7.30438e-10
202902901	chr2:202902901:C:T	2.25119e-05	-1.77941e-10	-0.251526
202903737	chr2:202903737:G:T	7.27489e-06	-1.38114	-7.30438e-10
202904389	chr2:202904389:C:T	0.00343771	5.15322	-0.376231
202904520	chr2:202904520:A:G	1.3627e-05	-1.77941e-10	-0.753514
202905080	chr2:202905080:C:T	0.00298895	5.08569	-0.448583
202905306	chr2:202905306:T:C	5.45052e-05	0.587468	0.045259
202905920	chr2:202905920:G:A	1.10657e-05	-0.961718	-7.30438e-10
202905969	chr2:202905969:CT:C	7.1131e-06	-1.77941e-10	-1.40363
202906422	chr2:202906422:C:T	9.51091e-06	-1.77941e-10	-1.11313
202906537	chr2:202906537:G:A	0.00319041	5.13917	-0.43683
202906701	chr2:202906701:A:G	1.28201e-05	-1.77941e-10	-0.814557
202907138	chr2:202907138:G:A	7.75804e-06	-1.77941e-10	-1.31684
202907587	chr2:202907587:A:G	7.43241e-06	-1.77941e-10	-1.35972
202908113	chr2:202908113:T:C	9.98955e-06	-1.77941e-10	-1.06403
202908181	chr2:202908181:G:A	1.62428e-06	-1.51872	-1.36178
202908261	chr2:202908261:C:T	0.00241839	4.84226	-0.416974
202908388	chr2:202908388:G:A	1.15623e-05	-1.77941e-10	-0.917816
202908514	chr2:202908514:G:A	0.00321993	5.0604	-0.348852
202908673	chr2:202908673:G:A	1.53724e-05	-1.77941e-10	-0.632996
202908780	chr2:202908780:G:T	7.53215e-06	-1.34639	-7.30438e-10
202908963	chr2:202908963:A:G	0.00294774	5.06198	-0.438757
202909125	chr2:202909125:C:G	9.18438e-06	-1.77941e-10	-1.14807
202910011	chr2:202910011:G:C	0.00281529	5.1209	-0.543644
202910025	chr2:202910025:G:A	0.00313459	5.06541	-0.38073
202910134	chr2:202910134:G:A	9.95766e-06	-1.06723	-7.30438e-10
202910752	chr2:202910752:G:A	0.00305821	5.04074	-0.38073
202910988	chr2:202910988:A:G	5.62075e-06	-0.234203	-1.4049
202910989	chr2:202910989:G:A	0.00328679	5.1163	-0.384201
202912242	chr2:202912242:G:C	6.88941e-06	-1.43558	-7.30438e-10
202913175	chr2:202913175:C:T	7.36059e-06	-1.77941e-10	-1.36943
202913180	chr2:202913180:G:A	0.00282862	5.01461	-0.432637
202913477	chr2:202913477:A:T	0.00399641	5.28183	-0.354251
202913522	chr2:202913522:T:C	1.62385e-06	-1.50549	-1.37527
202913882	chr2:202913882:A:G	9.52197e-06	-1.77941e-10	-1.11197
202914553	chr2:202914553:T:C	0.00316611	5.0774	-0.38271
202914795	chr2:202914795:AC:A	7.20919e-06	-1.77941e-10	-1.39021
202915381	chr2:202915381:T:G	1.07243e-05	-1.77941e-10	-0.993059
202915496	chr2:202915496:A:G	7.86418e-06	-1.77941e-10	-1.30325
202915580	chr2:202915580:C:T	1.17503e-05	-1.77941e-10	-0.901694
202915792	chr2:202915792:A:G	0.0028931	4.98633	-0.38182
202916095	chr2:202916095:G:T	1.15157e-05	-1.77941e-10	-0.921856
202916288	chr2:202916288:C:T	1.21109e-05	-1.77941e-10	-0.871464
202916397	chr2:202916397:G:T	6.16847e-05	-1.77941e-10	0.756466
202917018	chr2:202917018:G:A	0.00309694	4.98025	-0.307648
202917247	chr2:202917247:G:T	6.12383e-05	-1.77941e-10	0.749204
202918286	chr2:202918286:C:T	0.00107912	4.72278	-1.10444
202918347	chr2:202918347:C:T	1.33765e-05	-1.77941e-10	-0.772072
202918486	chr2:202918486:T:C	2.89856e-05	1.09574	-1.09451
202918645	chr2:202918645:G:A	9.78691e-06	-1.77941e-10	-1.08452
202918761	chr2:202918761:G:A	0.0025076	5.05216	-0.590649
202919479	chr2:202919479:A:G	3.15658e-05	0.319005	-0.2325
202919721	chr2:202919721:G:A	7.89329e-06	-1.77941e-10	-1.29956
202919910	chr2:202919910:AAAAGGGTT:A	7.19666e-06	-1.39195	-7.30438e-10
202920149	chr2:202920149:T:C	7.10124e-06	-1.77941e-10	-1.4053
202920353	chr2:202920353:C:T	1.16527e-05	-1.77941e-10	-0.91003
202921551	chr2:202921551:A:G	1.18029e-05	0.480203	-1.37743
202922088	chr2:202922088:C:A	8.03753e-06	-1.77941e-10	-1.28145
202922397	chr2:202922397:A:G	0.00239016	4.97322	-0.559675
202922682	chr2:202922682:A:G	0.00285403	4.87575	-0.284832
202922802	chr2:202922802:C:T	1.40333e-05	-1.77941e-10	-0.724139
202923190	chr2:202923190:G:A	6.65821e-06	-1.46972	-7.30438e-10
202924205	chr2:202924205:T:G	8.34565e-06	-1.77941e-10	-1.24383
202924227	chr2:202924227:T:C	0.00269636	5.13121	-0.597123
202924956	chr2:202924956:C:T	0.00235434	4.99877	-0.600328
202924969	chr2:202924969:C:G	1.11875e-05	-1.77941e-10	-0.950776
202925080	chr2:202925080:A:G	1.19056e-05	-0.88856	-7.30438e-10
202925975	chr2:202925975:C:A	7.60288e-06	-1.77941e-10	-1.33704
202926166	chr2:202926166:T:C	0.00272184	5.14201	-0.598516
202926596	chr2:202926596:C:T	7.54606e-06	-1.77941e-10	-1.34454
202926610	chr2:202926610:G:A	0.0026272	5.03102	-0.522915
202926845	chr2:202926845:C:G	1.19937e-05	-1.77941e-10	-0.881185
202927189	chr2:202927189:G:A	0.00316711	5.23166	-0.536656
202927326	chr2:202927326:T:C	8.3511e-06	-1.77941e-10	-1.24318
202927408	chr2:202927408:T:G	1.11111e-05	-1.77941e-10	-0.957621
202927905	chr2:202927905:A:G	0.00220334	4.92949	-0.597331
202928084	chr2:202928084:T:C	9.77137e-06	-1.77941e-10	-1.08611
202928093	chr2:202928093:C:T	9.8762e-05	1.72416	-0.497019
202928364	chr2:202928364:G:C	1.34195e-05	-1.77941e-10	-0.768864
202928653	chr2:202928653:C:A	2.50939e-05	0.644713	-0.787658
202928664	chr2:202928664:G:A	7.53741e-06	-1.77941e-10	-1.34569
202928786	chr2:202928786:A:G	8.99443e-06	-1.77941e-10	-1.16896
202929020	chr2:202929020:AC:A	2.3182e-05	0.156162	-0.378357
202929219	chr2:202929219:A:G	7.40953e-06	-1.3628	-7.30438e-10
202929539	chr2:202929539:T:C	0.00305809	5.01748	-0.3575
202929716	chr2:202929716:G:A	0.00242205	5.02546	-0.598658
202929757	chr2:202929757:T:C	1.6157e-05	-1.77941e-10	-0.583214
202931039	chr2:202931039:G:A	0.00233408	5.00292	-0.613117
202931267	chr2:202931267:C:T	1.75141e-06	-1.47228	-1.33287
202932091	chr2:202932091:C:G	0.00116925	4.68161	-0.983058
202932131	chr2:202932131:T:C	7.75038e-06	-1.77941e-10	-1.31783
202932265	chr2:202932265:C:T	6.91324e-05	0.870454	-7.30438e-10
202932472	chr2:202932472:G:A	1.8652e-05	-0.439614	-7.30438e-10
202933484	chr2:202933484:T:G	2.23843e-05	-1.77941e-10	-0.257209
202933595	chr2:202933595:C:T	0.00201611	4.93905	-0.695697
202933642	chr2:202933642:TC:T	0.00271551	4.89647	-0.355309
202934632	chr2:202934632:G:A	6.52212e-06	-0.230679	-1.25969
202934665	chr2:202934665:G:A	3.90798e-05	-1.77941e-10	0.300037
202935730	chr2:202935730:T:C	6.32606e-06	-1.52089	-7.30438e-10
202935800	chr2:202935800:TC:T	7.1202e-06	-1.77941e-10	-1.40263
202936276	chr2:202936276:T:G	9.62413e-06	-1.77941e-10	-1.1013
202936503	chr2:202936503:T:G	0.00250208	5.01116	-0.551855
202937458	chr2:202937458:TA:T	7.47396e-06	-1.77941e-10	-1.35414
202938057	chr2:202938057:G:A	7.12153e-06	-1.77941e-10	-1.40245
202938144	chr2:202938144:T:A	1.23658e-05	-1.77941e-10	-0.850633
202938353	chr2:202938353:A:G	7.10018e-06	-1.77941e-10	-1.40545
202939198	chr2:202939198:T:G	1.23658e-05	-1.77941e-10	-0.850633
202940311	chr2:202940311:A:G	7.22211e-05	1.27372	-0.359555
202940741	chr2:202940741:T:C	6.32643e-06	-1.52083	-7.30438e-10
202940829	chr2:202940829:G:A	0.00223133	4.91132	-0.566541
202941216	chr2:202941216:T:C	3.31854e-05	0.637313	-0.500772
202941351	chr2:202941351:A:T	4.93459e-05	1.57882	-1.04554
202942144	chr2:202942144:C:T	1.29393e-05	-0.805298	-7.30438e-10
202942360	chr2:202942360:A:T	0.00252776	4.93268	-0.463163
202942710	chr2:202942710:C:T	7.11296e-06	-1.77941e-10	-1.40365
202944394	chr2:202944394:T:G	6.32477e-06	-1.5211	-7.30438e-10
202944555	chr2:202944555:A:G	7.12104e-06	-1.77941e-10	-1.40252
202944650	chr2:202944650:C:T	8.67952e-06	-1.77941e-10	-1.2046
202944661	chr2:202944661:A:G	7.1815e-06	-1.77941e-10	-1.39406
202945109	chr2:202945109:C:T	9.14312e-06	-1.77941e-10	-1.15257
202945915	chr2:202945915:T:C	7.43774e-05	-1.77941e-10	0.943582
202946905	chr2:202946905:G:A	0.0023638	5.08209	-0.679633
202946920	chr2:202946920:G:A	7.88812e-06	-1.77941e-10	-1.30021
202947124	chr2:202947124:T:C	4.29467e-05	1.52958	-1.13519
202947189	chr2:202947189:A:C	0.00224535	5.04228	-0.691231
202947441	chr2:202947441:AC:A	8.82438e-06	-1.77941e-10	-1.18805
202948200	chr2:202948200:C:A	3.46046e-05	0.305512	-0.127095
202948783	chr2:202948783:C:T	1.00735e-05	-1.77941e-10	-1.05566
202948784	chr2:202948784:G:A	7.55907e-06	-1.77941e-10	-1.34282
202948912	chr2:202948912:CT:C	1.01837e-05	-1.77941e-10	-1.04478
202949033	chr2:202949033:AT:A	7.15905e-06	-1.77941e-10	-1.39719
202949619	chr2:202949619:C:G	7.42334e-06	-1.77941e-10	-1.36094
202949756	chr2:202949756:G:A	8.14781e-06	-1.77941e-10	-1.26782
202949971	chr2:202949971:A:T	0.00235747	4.95178	-0.552003
202950092	chr2:202950092:A:C	8.84065e-06	-1.77941e-10	-1.18621
202950324	chr2:202950324:T:G	7.47496e-06	-1.35401	-7.30438e-10
202950745	chr2:202950745:A:G	3.42524e-05	-1.77941e-10	0.168188
202951017	chr2:202951017:T:A	0.00262014	5.06969	-0.564277
202951131	chr2:202951131:T:C	5.81474e-05	1.73679	-1.03938
202951771	chr2:202951771:G:A	0.00324013	5.25521	-0.537416
202952758	chr2:202952758:C:A	1.00407e-05	-1.77941e-10	-1.05892
202953852	chr2:202953852:A:G	2.7729e-05	1.06771	-1.11079
202953971	chr2:202953971:T:C	6.91415e-05	-1.77941e-10	0.870585
202954748	chr2:202954748:A:G	0.00289335	5.23251	-0.627911
202954800	chr2:202954800:G:A	6.32461e-06	-1.52112	-7.30438e-10
202955476	chr2:202955476:T:C	6.35553e-06	-1.51624	-7.30438e-10
202955552	chr2:202955552:T:C	4.88992e-05	0.663817	-0.139626
202956200	chr2:202956200:T:C	0.000135629	1.54435	-7.30438e-10
202956261	chr2:202956261:T:G	1.29712e-05	-1.77941e-10	-0.80284
202956542	chr2:202956542:C:T	1.58554e-05	-1.77941e-10	-0.602061
202957166	chr2:202957166:T:G	7.55648e-06	-1.77941e-10	-1.34316
202957775	chr2:202957775:C:T	1.31712e-05	-1.77941e-10	-0.787537
202958350	chr2:202958350:G:A	1.01879e-05	-1.77941e-10	-1.04437
202958677	chr2:202958677:C:T	0.00227924	5.04232	-0.676293
202958723	chr2:202958723:GGTAAAACCCT:G	1.18266e-05	-1.77941e-10	-0.895218
202958984	chr2:202958984:CTT:C	2.96364e-05	0.222064	-0.198629
202959236	chr2:202959236:T:TAA	4.84652e-05	-1.22827	1.74354
202960075	chr2:202960075:T:C	1.60196e-05	-0.591757	-7.30438e-10
202960383	chr2:202960383:A:G	0.0026579	5.08329	-0.56357
202961673	chr2:202961673:G:A	0.00248205	4.96985	-0.518578
202961730	chr2:202961730:T:C	1.33826e-05	-1.77941e-10	-0.771616
202962709	chr2:202962709:A:G	0.0027111	5.09695	-0.557406
202962757	chr2:202962757:T:C	0.00251061	5.01471	-0.552003
202962952	chr2:202962952:C:G	0.00244769	4.98933	-0.552003
202962967	chr2:202962967:T:TA	0.00230924	4.93111	-0.552003
202963029	chr2:202963029:G:A	6.38881e-06	-1.51102	-7.30438e-10
202963469	chr2:202963469:G:A	0.00306205	5.01658	-0.355309
202964074	chr2:202964074:T:TATAA	0.00246129	4.99487	-0.552003
202964210	chr2:202964210:G:A	7.79908e-06	-1.77941e-10	-1.31156
202964301	chr2:202964301:T:A	2.09372e-05	0.518876	-0.842918
202964502	chr2:202964502:A:C	0.0025183	4.95829	-0.49252
202964561	chr2:202964561:A:G	0.00246779	4.99447	-0.548964
202964950	chr2:202964950:A:G	5.94088e-05	0.718872	-7.30438e-10
202965505	chr2:202965505:T:C	0.00243699	4.98498	-0.552026
202965666	chr2:202965666:G:A	6.33061e-06	-1.52017	-7.30438e-10
202965761	chr2:202965761:T:C	6.72819e-06	-1.45926	-7.30438e-10
202966073	chr2:202966073:A:C	1.85097e-05	0.662187	-1.10946
202966128	chr2:202966128:A:G	0.0024987	5.05646	-0.598507
202966253	chr2:202966253:T:C	1.10536e-05	-0.96281	-7.30438e-10
202966442	chr2:202966442:G:T	2.17048e-05	-0.288035	-7.30438e-10
202966489	chr2:202966489:T:A	0.00235799	4.99184	-0.59184
202966529	chr2:202966529:A:T	0.0025001	5.05643	-0.597912
202966723	chr2:202966723:T:A	1.049e-05	-1.77941e-10	-1.01514
202966918	chr2:202966918:T:C	8.0816e-06	-1.77941e-10	-1.27598
202967397	chr2:202967397:A:G	0.000737437	4.08485	-0.847234
202967529	chr2:202967529:T:C	1.00152e-05	-1.77941e-10	-1.06147
202967850	chr2:202967850:T:C	5.75822e-05	1.19441	-0.506766
202967851	chr2:202967851:G:A	7.44491e-06	-1.77941e-10	-1.35804
202968144	chr2:202968144:C:T	0.000166615	1.75012	-7.30438e-10
202968295	chr2:202968295:G:A	0.0010987	4.44686	-0.810549
202968767	chr2:202968767:C:T	7.90093e-06	-1.77941e-10	-1.29859
202969110	chr2:202969110:T:G	7.61099e-06	-1.77941e-10	-1.33598
202969673	chr2:202969673:A:C	7.52219e-06	-1.77941e-10	-1.34771
202969854	chr2:202969854:TGATAA:T	7.26662e-06	-1.77941e-10	-1.38228
202970454	chr2:202970454:A:C	0.0025203	5.01021	-0.543644
202970892	chr2:202970892:T:A	6.34524e-06	-1.51786	-7.30438e-10
202971067	chr2:202971067:C:T	3.24079e-05	0.112833	-7.30438e-10
202971784	chr2:202971784:G:C	0.0026252	4.86678	-0.359438
202973022	chr2:202973022:C:G	6.85419e-06	-1.44071	-7.30438e-10
202973452	chr2:202973452:A:G	9.89392e-06	-1.07365	-7.30438e-10
202973669	chr2:202973669:A:G	9.87089e-06	-1.77941e-10	-1.07598
202973825	chr2:202973825:C:T	1.33613e-05	-1.77941e-10	-0.773207
202973859	chr2:202973859:G:A	8.42092e-06	-1.77941e-10	-1.23485
202974136	chr2:202974136:T:C	1.27034e-05	-1.77941e-10	-0.823696
202974170	chr2:202974170:CTA:C	1.45599e-05	-1.77941e-10	-0.687301
202974238	chr2:202974238:T:C	0.00231967	4.93562	-0.552003
202974905	chr2:202974905:T:A	0.0010214	4.05843	-0.495075
202975076	chr2:202975076:C:T	7.35958e-06	-1.77941e-10	-1.36957
202975842	chr2:202975842:C:T	0.00248581	5.02894	-0.576156
202976028	chr2:202976028:G:A	3.54675e-05	0.56196	-0.358913
202976091	chr2:202976091:A:C	4.28286e-05	0.711974	-0.320337
202976099	chr2:202976099:A:C	6.15854e-05	0.718154	0.0367016
202976335	chr2:202976335:C:T	1.21925e-05	0.529161	-1.39391
202977292	chr2:202977292:G:A	8.27218e-05	-1.77941e-10	1.04991
202978410	chr2:202978410:G:T	4.60598e-05	0.58023	-0.115859
202979757	chr2:202979757:C:T	0.00256635	5.09205	-0.607377
202980164	chr2:202980164:C:T	6.32439e-06	-1.52116	-7.30438e-10
202980808	chr2:202980808:T:G	9.22276e-06	-1.77941e-10	-1.14389
202980923	chr2:202980923:T:C	2.10929e-05	0.482036	-0.798667
202981105	chr2:202981105:A:G	0.00205964	4.81672	-0.552003
202981273	chr2:202981273:T:C	0.00249227	5.00218	-0.546798
202981509	chr2:202981509:T:C	7.56293e-06	-1.77941e-10	-1.34231
202982094	chr2:202982094:A:T	0.00257069	5.08348	-0.597123
202982401	chr2:202982401:G:A	7.45324e-06	-1.77941e-10	-1.35692
202982659	chr2:202982659:G:A	0.00241719	5.02192	-0.597123
202983619	chr2:202983619:A:G	7.47838e-06	-1.77941e-10	-1.35355
202983679	chr2:202983679:G:A	0.00254047	5.02654	-0.552003
202983780	chr2:202983780:A:G	1.1134e-05	-1.77941e-10	-0.955567
202984001	chr2:202984001:G:A	5.0436e-05	0.508413	0.0467226
202984605	chr2:202984605:T:C	1.18468e-05	-1.77941e-10	-0.893508
202984813	chr2:202984813:T:C	7.72466e-06	-1.77941e-10	-1.32115
202985785	chr2:202985785:G:A	2.51677e-05	0.567899	-0.707906
202986013	chr2:202986013:A:T	6.91226e-06	-1.43227	-7.30438e-10
202986568	chr2:202986568:A:G	1.68813e-05	-0.539363	-7.30438e-10
202987905	chr2:202987905:G:C	3.19955e-05	0.870641	-0.770617
202988089	chr2:202988089:C:T	1.05722e-05	-1.77941e-10	-1.00734
202989863	chr2:202989863:G:A	6.44577e-06	-1.50214	-7.30438e-10
202990587	chr2:202990587:T:A	8.45115e-06	-1.77941e-10	-1.23127
202991172	chr2:202991172:G:A	2.68095e-05	-1.77941e-10	-0.0768118
202991383	chr2:202991383:G:A	5.2658e-05	-1.77941e-10	0.598249
202991734	chr2:202991734:A:G	2.3344e-05	0.719883	-0.935111
202991767	chr2:202991767:C:T	7.4062e-06	-1.77941e-10	-1.36325
202992245	chr2:202992245:CACTT:C	7.4269e-06	0.039393	-1.39985
202992285	chr2:202992285:A:G	1.3443e-05	-1.77941e-10	-0.767113
202993243	chr2:202993243:C:T	6.38145e-06	-1.51217	-7.30438e-10
202994032	chr2:202994032:T:C	7.12049e-06	-1.77941e-10	-1.40259
202994595	chr2:202994595:G:A	3.35656e-05	1.50295	-1.35502
202994668	chr2:202994668:T:C	0.00209807	4.87509	-0.591885
202994968	chr2:202994968:A:G	9.28212e-06	-1.77941e-10	-1.13748
202995779	chr2:202995779:A:AT	3.17066e-05	-1.77941e-10	0.0909548
202995993	chr2:202995993:G:A	2.43094e-05	0.582575	-0.75728
202996143	chr2:202996143:G:C	2.80922e-05	0.916453	-0.946531
202996390	chr2:202996390:T:G	0.00203949	4.94102	-0.686133
202997187	chr2:202997187:G:A	0.00252217	5.11072	-0.643417
202997310	chr2:202997310:G:A	2.03163e-05	-0.354146	-7.30438e-10
202997930	chr2:202997930:C:G	7.95098e-06	-1.29227	-7.30438e-10
202998001	chr2:202998001:T:A	7.49737e-05	0.787022	0.164546
202998733	chr2:202998733:T:C	7.41134e-06	-1.77941e-10	-1.36256
202998820	chr2:202998820:C:T	9.66281e-06	-1.77941e-10	-1.09728
202999013	chr2:202999013:C:T	0.00185	4.71039	-0.553017
202999391	chr2:202999391:G:A	1.60581e-05	-0.589355	-7.30438e-10
202999743	chr2:202999743:A:C	7.10018e-06	-1.77941e-10	-1.40545
203000792	chr2:203000792:T:C	0.00209787	4.89536	-0.612257
203001041	chr2:203001041:A:C	9.56345e-06	-1.77941e-10	-1.10762
203001322	chr2:203001322:C:G	8.14518e-06	-1.77941e-10	-1.26814
203001613	chr2:203001613:T:C	0.00170977	4.71164	-0.633101
203001956	chr2:203001956:G:GT	6.90523e-05	-1.77941e-10	0.869295
203002134	chr2:203002134:A:G	0.00241755	5.01153	-0.586592
203002855	chr2:203002855:C:T	7.44213e-06	-1.77941e-10	-1.35841
203002975	chr2:203002975:G:C	4.1915e-06	-1.4163	-0.516215
203003634	chr2:203003634:T:A	2.91926e-05	0.872384	-0.864038
203004003	chr2:203004003:G:T	7.17013e-06	-1.77941e-10	-1.39565
203004654	chr2:203004654:G:A	7.46635e-06	-1.77941e-10	-1.35516
203004715	chr2:203004715:C:T	1.59759e-05	-1.77941e-10	-0.594489
203005124	chr2:203005124:C:T	0.00216293	4.99918	-0.685531
203006223	chr2:203006223:A:C	1.48993e-05	0.427363	-1.09162
203007036	chr2:203007036:C:T	7.808e-06	-1.31042	-7.30438e-10
203007481	chr2:203007481:C:T	7.11352e-06	-1.77941e-10	-1.40357
203008260	chr2:203008260:G:A	6.37625e-06	-1.51299	-7.30438e-10
203008454	chr2:203008454:C:T	7.11692e-06	-1.77941e-10	-1.4031
203008788	chr2:203008788:C:T	2.10398e-05	-1.77941e-10	-0.319153
203008816	chr2:203008816:T:C	6.32439e-06	-1.52116	-7.30438e-10
203009020	chr2:203009020:G:A	0.00176725	4.79719	-0.685578
203009189	chr2:203009189:A:G	2.13818e-05	0.563008	-0.866035
203009309	chr2:203009309:A:G	2.72113e-05	-0.0619353	-7.30438e-10
203009410	chr2:203009410:G:T	8.49342e-06	0.179202	-1.40548
203010100	chr2:203010100:G:T	1.96042e-05	-0.389825	-7.30438e-10
203010207	chr2:203010207:A:G	7.60622e-06	-1.77941e-10	-1.3366
203010306	chr2:203010306:G:A	1.26996e-05	-1.77941e-10	-0.823998
203011162	chr2:203011162:A:G	9.57555e-06	-1.77941e-10	-1.10636
203011489	chr2:203011489:A:G	7.88575e-06	-1.30051	-7.30438e-10
203012510	chr2:203012510:C:T	0.00317542	5.14847	-0.450847
203012882	chr2:203012882:T:C	8.86664e-06	-1.77941e-10	-1.18327
203013429	chr2:203013429:C:T	3.34909e-05	1.29113	-1.14543
203014780	chr2:203014780:A:G	2.51584e-05	0.742755	-0.883132
203016111	chr2:203016111:G:A	0.00143477	4.71393	-0.810741
203016269	chr2:203016269:T:C	0.00132982	4.74152	-0.914298
203016775	chr2:203016775:G:A	6.95383e-05	-1.77941e-10	0.876309
203017835	chr2:203017835:C:T	1.06022e-05	0.23949	-1.244
203017870	chr2:203017870:A:C	2.18721e-05	0.716663	-0.997022
203018470	chr2:203018470:C:G	0.00349435	5.07251	-0.279176
203018943	chr2:203018943:T:A	7.19316e-06	-1.77941e-10	-1.39244
203018972	chr2:203018972:C:T	1.65014e-05	0.473792	-1.03591
203019927	chr2:203019927:G:A	9.24169e-06	0.263746	-1.40559
203020020	chr2:203020020:A:ATAAT	0.00302233	5.08558	-0.437372
203021219	chr2:203021219:C:T	8.48908e-06	-1.77941e-10	-1.22679
203023115	chr2:203023115:G:T	7.79136e-05	-1.77941e-10	0.990031
203023165	chr2:203023165:A:C	6.32691e-06	-1.52076	-7.30438e-10
203023892	chr2:203023892:A:C	1.73788e-05	-1.77941e-10	-0.510319
203023985	chr2:203023985:T:G	1.91257e-05	-0.414538	-7.30438e-10
203024087	chr2:203024087:T:C	2.24248e-05	-1.77941e-10	-0.255402
203024135	chr2:203024135:A:G	7.89241e-06	0.105658	-1.40533
203024557	chr2:203024557:A:G	3.0239e-05	-1.77941e-10	0.0435638
203024940	chr2:203024940:AAG:A	8.44639e-06	-1.77941e-10	-1.23183
203025050	chr2:203025050:T:A	1.07639e-05	-1.77941e-10	-0.98937
203025270	chr2:203025270:C:T	3.28558e-05	-1.77941e-10	0.126558
203025983	chr2:203025983:G:A	1.58993e-05	-0.599292	-7.30438e-10
203027164	chr2:203027164:A:G	1.31443e-05	-1.77941e-10	-0.789582
203027647	chr2:203027647:A:G	6.94137e-05	-1.77941e-10	0.874515
203028044	chr2:203028044:T:C	0.003609	5.29075	-0.465135
203028233	chr2:203028233:A:G	1.95406e-05	0.52106	-0.914135
203028268	chr2:203028268:C:T	7.11678e-06	-1.77941e-10	-1.40311
203028335	chr2:203028335:T:A	7.70145e-06	-1.77941e-10	-1.32416
203028336	chr2:203028336:A:T	7.68269e-06	-1.77941e-10	-1.3266
203028588	chr2:203028588:T:C	7.14281e-06	-1.77941e-10	-1.39946
203028927	chr2:203028927:C:T	1.26996e-05	-1.77941e-10	-0.823998
203029269	chr2:203029269:C:T	7.97835e-06	-1.77941e-10	-1.28884
203029276	chr2:203029276:C:A	0.00306347	5.17344	-0.511706
203029300	chr2:203029300:GCTT:G	7.77825e-06	-1.31424	-7.30438e-10
203029504	chr2:203029504:G:A	1.04824e-05	0.311026	-1.32689
203029991	chr2:203029991:G:A	1.6522e-05	-1.77941e-10	-0.560876
203030410	chr2:203030410:C:T	1.07824e-05	-1.77941e-10	-0.987651
203030526	chr2:203030526:G:A	7.98682e-06	-1.77941e-10	-1.28778
203030625	chr2:203030625:C:T	1.42693e-05	-1.77941e-10	-0.707456
203031342	chr2:203031342:T:C	7.18223e-06	-1.77941e-10	-1.39396
203032054	chr2:203032054:A:G	9.9052e-06	-1.77941e-10	-1.07251
203032881	chr2:203032881:T:C	1.05023e-05	-1.77941e-10	-1.01398
203033006	chr2:203033006:A:T	8.09959e-06	-1.77941e-10	-1.27376
203033040	chr2:203033040:G:A	7.15844e-06	-1.77941e-10	-1.39728
203033223	chr2:203033223:A:G	0.00377786	5.16663	-0.295289
203033807	chr2:203033807:T:C	1.13376e-05	0.332934	-1.27038
203034435	chr2:203034435:G:C	7.10452e-06	-1.77941e-10	-1.40484
203034541	chr2:203034541:C:T	7.89816e-06	-1.77941e-10	-1.29894
203036661	chr2:203036661:T:C	8.14695e-06	-1.77941e-10	-1.26793
203038030	chr2:203038030:G:T	1.07334e-05	-1.77941e-10	-0.992206
203038124	chr2:203038124:G:A	8.1508e-06	-1.77941e-10	-1.26745
203038500	chr2:203038500:C:A	8.10474e-06	-1.77941e-10	-1.27312
203038880	chr2:203038880:A:G	1.23857e-05	-1.77941e-10	-0.849028
203039582	chr2:203039582:T:C	0.00293833	4.31876	0.301263
203039583	chr2:203039583:G:A	0.00340532	4.55477	0.212759
203039940	chr2:203039940:T:A	7.85284e-06	-1.77941e-10	-1.30469
203040452	chr2:203040452:G:T	2.91064e-05	0.860483	-0.855094
203040787	chr2:203040787:G:T	1.89631e-05	-1.77941e-10	-0.423073
203040995	chr2:203040995:C:A	1.70543e-05	0.576629	-1.10579
203042066	chr2:203042066:A:G	7.62286e-06	-1.33442	-7.30438e-10
203042510	chr2:203042510:A:G	7.37813e-06	-1.77941e-10	-1.36705
203042920	chr2:203042920:A:G	8.64168e-06	-1.77941e-10	-1.20897
203043600	chr2:203043600:G:A	6.63708e-05	-1.77941e-10	0.829688
203044051	chr2:203044051:G:T	1.02526e-05	-1.77941e-10	-1.03804
203044582	chr2:203044582:G:A	2.23968e-06	-1.15533	-1.40391
203046309	chr2:203046309:G:A	7.34552e-06	-1.37148	-7.30438e-10
203046491	chr2:203046491:C:T	1.45948e-05	0.219685	-0.904587
203047507	chr2:203047507:A:G	8.5732e-06	-1.77941e-10	-1.21693
203048266	chr2:203048266:C:T	1.03046e-05	-1.77941e-10	-1.03298
203048330	chr2:203048330:T:C	1.61925e-05	0.385949	-0.966969
203048342	chr2:203048342:A:G	7.69409e-06	-1.32512	-7.30438e-10
203048829	chr2:203048829:A:G	2.19303e-06	-1.17768	-1.40261
203049061	chr2:203049061:C:T	7.26889e-06	-1.77941e-10	-1.38197
203049110	chr2:203049110:G:A	9.73785e-06	-1.77941e-10	-1.08955
203049219	chr2:203049219:C:T	2.21458e-06	-1.16692	-1.40358
203049309	chr2:203049309:G:A	7.10441e-06	-1.40485	-7.30438e-10
203049544	chr2:203049544:C:G	7.26004e-06	-1.77941e-10	-1.38318
203049673	chr2:203049673:G:A	7.27933e-06	-1.77941e-10	-1.38053
203050640	chr2:203050640:T:C	6.55803e-06	-1.48488	-7.30438e-10
203051585	chr2:203051585:T:C	2.80074e-05	-1.77941e-10	-0.0331006
203051643	chr2:203051643:A:G	2.08956e-05	-0.326029	-7.30438e-10
203051693	chr2:203051693:A:T	7.2623e-06	-1.77941e-10	-1.38287
203051764	chr2:203051764:T:G	0.00577681	5.35423	-0.058195
203051990	chr2:203051990:C:T	2.14572e-05	-0.299508	-7.30438e-10
203052627	chr2:203052627:G:A	8.25628e-06	-1.77941e-10	-1.2546
203053367	chr2:203053367:C:T	7.25118e-06	-1.77941e-10	-1.38441
203054254	chr2:203054254:C:T	9.56472e-06	-1.77941e-10	-1.10749
203056547	chr2:203056547:A:G	2.48154e-05	0.823246	-0.97735
203056641	chr2:203056641:A:C	7.0993e-06	-1.77941e-10	-1.40557
203056725	chr2:203056725:G:A	2.47203e-05	0.937638	-1.09558
203057011	chr2:203057011:A:G	0.000383011	2.58249	-7.30438e-10
203057849	chr2:203057849:C:T	1.80502e-05	0.743262	-1.21567
203058004	chr2:203058004:C:T	9.45697e-06	-1.77941e-10	-1.11882
203059419	chr2:203059419:A:G	7.19205e-06	-1.77941e-10	-1.39259
203059715	chr2:203059715:G:A	1.03115e-05	-1.77941e-10	-1.03231
203060637	chr2:203060637:G:A	0.00536414	5.47288	-0.250958
203060866	chr2:203060866:C:T	7.11188e-06	-1.77941e-10	-1.4038
203061548	chr2:203061548:A:G	0.00385076	5.27358	-0.383121
203061614	chr2:203061614:C:T	7.3066e-06	-1.77941e-10	-1.37679
203062828	chr2:203062828:G:A	3.17531e-05	0.925012	-0.832592
203062864	chr2:203062864:T:C	0.00417851	5.37273	-0.400589
203063669	chr2:203063669:T:C	7.22448e-06	-1.77941e-10	-1.38809
203064115	chr2:203064115:G:A	2.26033e-06	-1.16728	-1.38278
203064535	chr2:203064535:T:A	7.12213e-06	-1.77941e-10	-1.40236
203064712	chr2:203064712:C:T	7.16554e-06	-1.77941e-10	-1.39629
203064987	chr2:203064987:G:A	2.14347e-06	-1.20525	-1.3979
203065564	chr2:203065564:A:G	8.35741e-06	-1.77941e-10	-1.24242
203065621	chr2:203065621:G:A	7.10932e-06	-1.77941e-10	-1.40416
203066180	chr2:203066180:T:G	1.38953e-05	-0.734022	-7.30438e-10
203066289	chr2:203066289:A:G	2.31462e-05	0.804318	-1.02806
203066859	chr2:203066859:G:A	1.10352e-05	-0.964477	-7.30438e-10
203066865	chr2:203066865:G:A	7.09978e-06	-1.77941e-10	-1.40551
203067453	chr2:203067453:A:G	0.00468542	5.25675	-0.170114
203067788	chr2:203067788:C:T	6.61957e-06	-1.47554	-7.30438e-10
203068271	chr2:203068271:A:G	8.6686e-06	-0.320742	-0.88512
203068616	chr2:203068616:A:G	0.000769267	4.21671	-0.936836
203068665	chr2:203068665:G:A	6.32465e-06	-1.52111	-7.30438e-10
203069449	chr2:203069449:A:G	7.09878e-06	-1.77941e-10	-1.40565
203069961	chr2:203069961:G:T	9.48804e-06	-1.77941e-10	-1.11554
203070256	chr2:203070256:A:G	1.34127e-05	-1.77941e-10	-0.769366
203070519	chr2:203070519:A:G	7.11433e-06	-1.77941e-10	-1.40346
203070841	chr2:203070841:C:T	6.55101e-06	-0.188981	-1.29697
203070895	chr2:203070895:G:A	7.00682e-06	-1.41868	-7.30438e-10
203072452	chr2:203072452:A:G	1.10939e-05	0.373382	-1.33255
203074917	chr2:203074917:A:G	0.00527909	5.56014	-0.354197
203075246	chr2:203075246:C:G	1.07219e-05	0.231621	-1.22491
203076740	chr2:203076740:C:T	2.05364e-05	-0.343372	-7.30438e-10
203077148	chr2:203077148:A:G	7.27714e-06	-1.38083	-7.30438e-10
203077156	chr2:203077156:A:G	6.61135e-06	-1.47678	-7.30438e-10
203077524	chr2:203077524:A:G	1.04879e-05	-1.01535	-7.30438e-10
203077555	chr2:203077555:G:A	7.16295e-06	-1.77941e-10	-1.39665
203078445	chr2:203078445:A:G	0.00538002	5.43063	-0.205749
203078576	chr2:203078576:C:T	1.08916e-05	0.304563	-1.28214
203079154	chr2:203079154:A:C	7.60113e-06	-1.77941e-10	-1.33727
203079305	chr2:203079305:A:G	5.20706e-06	-0.357944	-1.35761
203081146	chr2:203081146:A:T	8.42555e-06	-1.77941e-10	-1.2343
203081273	chr2:203081273:T:A	7.57613e-06	-1.77941e-10	-1.34057
203081997	chr2:203081997:A:G	1.12481e-05	-1.77941e-10	-0.945369
203082098	chr2:203082098:A:G	8.59668e-06	-1.77941e-10	-1.21419
203082161	chr2:203082161:G:T	1.12196e-05	-1.77941e-10	-0.947907
203084168	chr2:203084168:G:A	9.35422e-06	-1.77941e-10	-1.12974
203084584	chr2:203084584:T:C	8.61537e-06	-1.77941e-10	-1.21202
203084952	chr2:203084952:C:T	7.10635e-06	-1.77941e-10	-1.40458
203085233	chr2:203085233:C:T	8.1525e-06	0.0375978	-1.30484
203085240	chr2:203085240:C:G	1.27212e-05	-1.77941e-10	-0.822303
203085869	chr2:203085869:G:A	7.01503e-06	-0.131325	-1.28619
203086827	chr2:203086827:G:C	5.46504e-06	-0.290575	-1.37662
203087123	chr2:203087123:T:C	0.00727274	5.87986	-0.353538
203087336	chr2:203087336:C:G	0.0083155	5.79795	-0.137645
203087371	chr2:203087371:G:A	0.000100724	-1.77941e-10	1.24681
203087693	chr2:203087693:A:G	8.35996e-06	-1.77941e-10	-1.24212
203087800	chr2:203087800:A:C	1.44116e-05	-0.697534	-7.30438e-10
203088214	chr2:203088214:A:G	6.33177e-06	-1.51999	-7.30438e-10
203088405	chr2:203088405:CAAAT:C	1.24761e-05	-1.77941e-10	-0.841754
203088511	chr2:203088511:G:C	5.93872e-06	-0.262865	-1.32121
203088768	chr2:203088768:T:G	7.13607e-06	-1.77941e-10	-1.40041
203088777	chr2:203088777:C:T	1.47874e-05	-1.77941e-10	-0.671796
203088905	chr2:203088905:G:A	1.47578e-05	-1.77941e-10	-0.673797
203090550	chr2:203090550:T:C	6.03701e-06	-0.346251	-1.22141
203091204	chr2:203091204:T:C	7.14407e-06	-1.77941e-10	-1.39929
203092662	chr2:203092662:C:G	7.47959e-06	-1.77941e-10	-1.35339
203093125	chr2:203093125:G:T	4.60298e-05	-1.77941e-10	0.463719
203093418	chr2:203093418:G:A	7.169e-06	-1.77941e-10	-1.3958
203093840	chr2:203093840:G:T	7.4152e-06	-1.77941e-10	-1.36204
203094847	chr2:203094847:C:T	5.94974e-06	-0.319221	-1.263
203095353	chr2:203095353:G:A	1.04291e-05	-1.77941e-10	-1.02097
203096223	chr2:203096223:C:T	3.25769e-06	-0.846039	-1.33851
203096915	chr2:203096915:C:G	1.02935e-05	-1.77941e-10	-1.03406
203097307	chr2:203097307:A:G	8.66285e-06	0.16993	-1.37646
203097369	chr2:203097369:C:G	8.67478e-06	0.196733	-1.40188
203097423	chr2:203097423:T:C	6.11246e-06	-0.170653	-1.38459
203098247	chr2:203098247:C:T	8.36207e-06	-1.77941e-10	-1.24186
203098811	chr2:203098811:TATTTA:T	7.28705e-06	-1.77941e-10	-1.37947
203099005	chr2:203099005:T:C	6.14333e-05	-1.77941e-10	0.752383
203099414	chr2:203099414:T:C	2.14735e-06	-1.24638	-1.35496
203099763	chr2:203099763:G:A	1.19264e-05	-1.77941e-10	-0.886817
203100665	chr2:203100665:G:A	7.6193e-06	-1.77941e-10	-1.33489
203100717	chr2:203100717:T:G	1.86166e-05	-0.441518	-7.30438e-10
203100807	chr2:203100807:A:G	5.27231e-06	-0.566561	-1.13654
203101468	chr2:203101468:C:T	8.49089e-06	-1.22658	-7.30438e-10
203102086	chr2:203102086:G:A	1.26996e-05	-1.77941e-10	-0.823998
203102474	chr2:203102474:A:G	0.00716462	5.70933	-0.197987
203102787	chr2:203102787:G:T	7.98667e-06	-0.257795	-1.03
203103259	chr2:203103259:A:G	1.63652e-05	0.830631	-1.40104
203103334	chr2:203103334:C:T	1.10106e-05	-1.77941e-10	-0.966714
203103757	chr2:203103757:C:T	3.87663e-05	0.291981	-7.30438e-10
203104250	chr2:203104250:T:C	0.00583606	5.58613	-0.279892
203104386	chr2:203104386:G:C	7.14585e-06	-1.77941e-10	-1.39904
203104713	chr2:203104713:C:T	9.03216e-06	-0.348112	-0.816666
203104781	chr2:203104781:G:A	0.00805942	5.76448	-0.135449
203104841	chr2:203104841:T:C	7.23472e-06	-1.77941e-10	-1.38668
203105195	chr2:203105195:G:A	7.21308e-06	-1.77941e-10	-1.38967
203105855	chr2:203105855:A:G	6.51554e-06	-1.49138	-7.30438e-10
203105960	chr2:203105960:A:G	7.1465e-06	-1.77941e-10	-1.39895
203106364	chr2:203106364:G:A	8.46851e-06	0.175093	-1.40431
203109537	chr2:203109537:TAGAC:T	7.0994e-06	-1.77941e-10	-1.40556
203109718	chr2:203109718:C:T	1.0925e-05	-1.77941e-10	-0.974515
203110068	chr2:203110068:G:A	1.37333e-05	-1.77941e-10	-0.745744
203110654	chr2:203110654:A:G	8.11319e-06	-1.27208	-7.30438e-10
203110723	chr2:203110723:C:T	8.06421e-06	-1.77941e-10	-1.27813
203110811	chr2:203110811:T:G	7.28409e-05	0.922708	-7.30438e-10
203111151	chr2:203111151:G:A	9.73393e-06	0.178638	-1.26859
203111235	chr2:203111235:G:T	0.0072687	5.69809	-0.172324
203112133	chr2:203112133:T:C	1.01525e-05	-1.77941e-10	-1.04785
203112260	chr2:203112260:C:T	2.18935e-05	-1.77941e-10	-0.279381
203112792	chr2:203112792:A:T	7.19465e-06	-1.77941e-10	-1.39223
203113065	chr2:203113065:T:C	2.07819e-05	-1.77941e-10	-0.331488
203113971	chr2:203113971:G:A	8.61555e-06	-0.382254	-0.829747
203113981	chr2:203113981:C:T	8.94236e-06	-0.359271	-0.815499
203114298	chr2:203114298:T:C	7.38615e-06	-1.77941e-10	-1.36596
203114755	chr2:203114755:G:T	7.74604e-06	-1.77941e-10	-1.31839
203114855	chr2:203114855:GTT:G	6.47047e-06	-0.421102	-1.07722
203115309	chr2:203115309:C:T	7.7462e-06	-1.77941e-10	-1.31837
203115310	chr2:203115310:G:A	0.00613515	5.53578	-0.179564
203115341	chr2:203115341:C:G	7.14272e-06	-1.77941e-10	-1.39948
203115382	chr2:203115382:T:C	8.68291e-06	-0.326498	-0.877714
203115474	chr2:203115474:T:A	5.91446e-06	-0.34043	-1.24774
203116550	chr2:203116550:C:T	6.12052e-06	-1.43824	-0.115679
203117239	chr2:203117239:C:T	8.98482e-06	-1.77941e-10	-1.17003
203118423	chr2:203118423:T:C	3.55962e-05	0.206668	-7.30438e-10
203118941	chr2:203118941:T:G	8.45156e-06	-1.77941e-10	-1.23122
203119217	chr2:203119217:C:A	0.0071412	5.63482	-0.12675
203120254	chr2:203120254:C:A	9.03977e-06	-1.77941e-10	-1.16394
203120947	chr2:203120947:C:T	1.1371e-05	-1.77941e-10	-0.934507
203121183	chr2:203121183:A:G	7.11482e-06	-1.77941e-10	-1.40339
203121588	chr2:203121588:G:A	8.93826e-06	-1.77941e-10	-1.17523
203121977	chr2:203121977:G:A	9.15279e-06	-1.77941e-10	-1.15151
203122831	chr2:203122831:C:T	1.09541e-05	-0.150167	-0.821685
203123629	chr2:203123629:C:T	1.09912e-05	-1.77941e-10	-0.96847
203124095	chr2:203124095:G:T	8.71093e-06	0.153586	-1.35458
203124183	chr2:203124183:G:A	7.41235e-06	-1.77941e-10	-1.36242
203124590	chr2:203124590:A:G	1.56189e-06	-1.51917	-1.4005
203124624	chr2:203124624:G:A	1.18817e-05	-0.17733	-0.713239
203124641	chr2:203124641:A:C	7.10702e-06	-1.77941e-10	-1.40449
203124730	chr2:203124730:G:T	7.13036e-06	-1.77941e-10	-1.40121
203125355	chr2:203125355:A:G	7.12958e-06	-1.77941e-10	-1.40132
203125700	chr2:203125700:A:C	6.54556e-06	-0.150275	-1.33651
203126066	chr2:203126066:T:G	0.000845211	4.26773	-0.893713
203126233	chr2:203126233:C:A	7.77107e-06	-1.31516	-7.30438e-10
203127095	chr2:203127095:T:C	4.32122e-06	-0.581431	-1.3206
203127482	chr2:203127482:G:A	7.11027e-06	-1.77941e-10	-1.40403
203127984	chr2:203127984:T:G	0.000157343	1.69286	-7.30438e-10
203128786	chr2:203128786:T:C	9.85414e-06	-0.152287	-0.925391
203128789	chr2:203128789:G:A	0.00736469	5.66803	-0.12915
203129182	chr2:203129182:C:T	7.24584e-06	-1.77941e-10	-1.38514
203129602	chr2:203129602:C:T	7.09985e-06	-1.77941e-10	-1.4055
203129654	chr2:203129654:G:A	9.29808e-06	-1.77941e-10	-1.13576
203130091	chr2:203130091:A:G	8.32961e-06	0.0327288	-1.27848
203130637	chr2:203130637:A:G	7.17289e-06	-1.77941e-10	-1.39526
203130682	chr2:203130682:G:A	0.0051732	5.74871	-0.563035
203132011	chr2:203132011:G:A	1.15771e-05	-1.77941e-10	-0.916536
203132147	chr2:203132147:A:G	1.22031e-05	0.189912	-1.05379
203133481	chr2:203133481:G:A	9.18348e-06	-1.14816	-7.30438e-10
203133613	chr2:203133613:C:G	1.13715e-05	0.0301461	-0.964608
203134517	chr2:203134517:A:G	1.07007e-05	-1.77941e-10	-0.995257
203135419	chr2:203135419:A:C	7.10988e-06	-1.77941e-10	-1.40408
203136798	chr2:203136798:C:T	1.16324e-05	-1.77941e-10	-0.911774
203137001	chr2:203137001:G:A	1.48882e-05	-0.863899	0.198899
203137018	chr2:203137018:A:G	1.53276e-05	0.766528	-1.40244
203137767	chr2:203137767:T:G	7.62077e-06	-1.77941e-10	-1.33469
203137954	chr2:203137954:G:A	1.56549e-05	-1.77941e-10	-0.614789
203139826	chr2:203139826:C:G	1.10597e-05	-0.962262	-7.30438e-10
203139853	chr2:203139853:A:G	6.32648e-06	-1.52083	-7.30438e-10
203140349	chr2:203140349:A:G	0.00650749	5.65727	-0.24213
203140686	chr2:203140686:T:A	7.88847e-06	0.0174504	-1.31762
203140894	chr2:203140894:G:A	2.03722e-05	-1.77941e-10	-0.351397
203141154	chr2:203141154:T:C	7.41712e-06	-0.0344388	-1.32734
203141197	chr2:203141197:A:G	9.68895e-06	-1.09458	-7.30438e-10
203141914	chr2:203141914:T:G	7.12427e-06	-0.159356	-1.24271
203142828	chr2:203142828:C:T	8.49082e-06	-1.77941e-10	-1.22658
203143016	chr2:203143016:G:C	8.1474e-06	0.00566362	-1.27353
203143711	chr2:203143711:C:T	1.23754e-05	0.305493	-1.15535
203144736	chr2:203144736:A:T	1.02713e-05	-1.77941e-10	-1.03621
203145550	chr2:203145550:C:G	8.00268e-06	-1.77941e-10	-1.28579
203145938	chr2:203145938:A:C	1.56672e-05	-1.77941e-10	-0.614001
203147377	chr2:203147377:T:G	1.10444e-05	-1.77941e-10	-0.963645
203147571	chr2:203147571:A:G	7.11073e-06	-1.77941e-10	-1.40396
203147987	chr2:203147987:A:C	5.31318e-05	-1.77941e-10	0.607206
203148067	chr2:203148067:A:G	6.22306e-06	-0.133601	-1.40371
203148148	chr2:203148148:CA:C	7.12137e-06	-1.77941e-10	-1.40247
203148182	chr2:203148182:A:G	7.57868e-05	-1.77941e-10	0.962355
203148387	chr2:203148387:T:C	7.1599e-06	-1.77941e-10	-1.39707
203148389	chr2:203148389:A:G	6.30114e-06	-0.184898	-1.33994
203148730	chr2:203148730:A:G	7.10966e-06	-1.77941e-10	-1.40412
203148776	chr2:203148776:A:G	7.10064e-06	-1.77941e-10	-1.40538
203149223	chr2:203149223:C:T	7.22994e-06	-1.77941e-10	-1.38734
203149932	chr2:203149932:G:A	5.84669e-06	-0.295188	-1.30451
203151067	chr2:203151067:C:T	7.52016e-05	-1.77941e-10	0.954604
203151249	chr2:203151249:T:C	0.000835636	4.27487	-0.91225
203152235	chr2:203152235:G:A	7.69232e-05	-1.77941e-10	0.977238
203153089	chr2:203153089:T:C	7.13822e-05	-1.77941e-10	0.902479
203153214	chr2:203153214:C:T	0.00355287	5.51982	-0.709882
203153806	chr2:203153806:C:T	7.62971e-06	-0.314924	-1.0186
203154168	chr2:203154168:G:A	7.11536e-06	-1.77941e-10	-1.40331
203154852	chr2:203154852:T:A	8.35834e-06	-1.77941e-10	-1.24231
203155039	chr2:203155039:G:A	0.00698311	5.62608	-0.140404
203155121	chr2:203155121:G:A	6.81778e-06	-0.137932	-1.3081
203156074	chr2:203156074:A:G	1.44436e-05	0.624851	-1.32017
203156196	chr2:203156196:G:T	7.10966e-06	-1.77941e-10	-1.40412
203156713	chr2:203156713:A:G	5.43663e-06	-0.381976	-1.29043
203157051	chr2:203157051:C:T	7.20665e-06	-1.77941e-10	-1.39057
203157297	chr2:203157297:G:A	7.20194e-06	-0.0743238	-1.31689
203158269	chr2:203158269:C:T	7.52187e-05	-1.77941e-10	0.954831
203159001	chr2:203159001:C:T	7.16873e-06	-1.77941e-10	-1.39584
203160038	chr2:203160038:A:G	7.73282e-06	-1.3201	-7.30438e-10
203160328	chr2:203160328:G:A	7.23022e-06	-0.40201	-0.98529
203160665	chr2:203160665:A:G	1.14194e-05	0.452368	-1.38262
203161055	chr2:203161055:C:T	5.98316e-06	-0.459711	-1.11691
203161308	chr2:203161308:T:C	6.43836e-06	-0.329883	-1.17341
203161357	chr2:203161357:G:A	1.99563e-05	-0.372023	-7.30438e-10
203161853	chr2:203161853:G:A	1.09363e-05	-1.77941e-10	-0.973486
203163436	chr2:203163436:T:G	7.13107e-06	-1.77941e-10	-1.40111
203163841	chr2:203163841:C:T	3.73838e-06	-0.808702	-1.23821
203164430	chr2:203164430:T:C	3.62325e-06	-0.831721	-1.24648
203164572	chr2:203164572:G:T	3.72324e-06	-0.825991	-1.22498
203165293	chr2:203165293:T:C	7.4204e-06	-1.36134	-7.30438e-10
203166020	chr2:203166020:C:G	7.19983e-06	-1.77941e-10	-1.39151
203166414	chr2:203166414:G:A	0.0113678	5.95672	0.0162498
203166507	chr2:203166507:A:T	0.000158417	1.69966	-7.30438e-10
203166559	chr2:203166559:T:A	7.10834e-06	-1.77941e-10	-1.4043
203166637	chr2:203166637:C:T	7.11714e-06	-1.77941e-10	-1.40306
203166785	chr2:203166785:A:C	1.33786e-05	0.198217	-0.970127
203167600	chr2:203167600:C:T	1.17485e-05	0.0979533	-0.999798
203168302	chr2:203168302:T:C	7.9823e-06	-1.28834	-7.30438e-10
203168801	chr2:203168801:G:A	2.04871e-05	-1.77941e-10	-0.345775
203169128	chr2:203169128:A:G	1.57433e-06	-1.52017	-1.39158
203169460	chr2:203169460:A:G	1.55826e-05	0.600653	-1.22007
203169555	chr2:203169555:T:A	6.46139e-06	-1.49972	-7.30438e-10
203170244	chr2:203170244:C:T	3.54614e-06	-0.872406	-1.2273
203171119	chr2:203171119:A:G	1.22303e-05	-1.77941e-10	-0.861653
203171289	chr2:203171289:TAATAA:T	9.9691e-06	0.278113	-1.34419
203171340	chr2:203171340:T:C	1.32199e-05	0.516785	-1.30063
203172409	chr2:203172409:A:C	1.30179e-05	0.488144	-1.28739
203173353	chr2:203173353:C:T	4.51312e-05	-1.77941e-10	0.444005
203173516	chr2:203173516:G:T	6.32441e-06	-1.52115	-7.30438e-10
203174502	chr2:203174502:C:G	7.59499e-06	-0.0643346	-1.27375
203174675	chr2:203174675:A:G	1.17121e-05	0.341019	-1.24597
203176258	chr2:203176258:G:A	2.43679e-05	-0.172303	-7.30438e-10
203176343	chr2:203176343:T:C	6.1714e-06	-0.412979	-1.13266
203176645	chr2:203176645:T:A	7.09902e-06	-1.77941e-10	-1.40561
203176910	chr2:203176910:G:A	8.14493e-06	-1.77941e-10	-1.26817
203178343	chr2:203178343:A:T	1.24969e-05	0.112512	-0.952598
203178883	chr2:203178883:T:C	5.00659e-06	-0.528057	-1.22676
203178953	chr2:203178953:G:A	1.40437e-05	0.235868	-0.959262
203179293	chr2:203179293:C:T	7.71719e-06	-1.32212	-7.30438e-10
203179490	chr2:203179490:G:A	3.48033e-06	-0.818527	-1.29991
203179896	chr2:203179896:C:T	7.31136e-06	-1.37614	-7.30438e-10
203180021	chr2:203180021:A:G	1.07433e-05	0.270988	-1.26228
203180049	chr2:203180049:T:C	1.10811e-05	0.345009	-1.30534
203180053	chr2:203180053:C:T	5.27618e-05	-1.77941e-10	0.600218
203180816	chr2:203180816:T:C	1.26839e-05	0.394685	-1.21992
203181433	chr2:203181433:T:C	1.24129e-05	-0.846831	-7.30438e-10
203181530	chr2:203181530:A:C	7.43828e-06	-1.77941e-10	-1.35893
203181673	chr2:203181673:C:T	8.43289e-06	-1.77941e-10	-1.23343
203181737	chr2:203181737:C:G	1.14475e-05	0.393459	-1.32126
203181803	chr2:203181803:A:G	1.00334e-05	0.200599	-1.26025
203182865	chr2:203182865:A:G	1.14789e-05	0.353119	-1.27818
203182882	chr2:203182882:A:C	1.07251e-05	0.282847	-1.27583
203184897	chr2:203184897:A:T	6.27912e-06	-0.176317	-1.35202
203185506	chr2:203185506:A:G	7.22184e-06	-1.77941e-10	-1.38846
203185751	chr2:203185751:T:G	0.00751614	6.30321	-0.743976
203186025	chr2:203186025:C:G	9.68078e-06	-1.77941e-10	-1.09543
203186165	chr2:203186165:T:G	4.28668e-05	-1.77941e-10	0.392529
203186347	chr2:203186347:G:A	1.53539e-05	-1.77941e-10	-0.634202
203187105	chr2:203187105:C:G	9.76283e-06	-1.77941e-10	-1.08699
203187173	chr2:203187173:TC:T	1.77807e-05	-1.77941e-10	-0.487455
203187207	chr2:203187207:G:A	8.35217e-06	-0.0308734	-1.21217
203187790	chr2:203187790:C:T	1.84209e-05	-0.452085	-7.30438e-10
203188148	chr2:203188148:A:G	7.09969e-06	-1.77941e-10	-1.40552
203188267	chr2:203188267:T:A	5.79772e-06	-0.765722	-0.842383
203189019	chr2:203189019:A:G	1.53931e-05	0.144479	-0.77613
203189418	chr2:203189418:C:T	0.0247404	6.49054	0.260086
203189629	chr2:203189629:C:T	7.26135e-06	-1.77941e-10	-1.383
203189874	chr2:203189874:G:A	3.07795e-06	-0.840625	-1.40068
203190098	chr2:203190098:T:C	1.16806e-05	0.495933	-1.40357
203190794	chr2:203190794:C:T	7.57191e-06	-1.77941e-10	-1.34112
203191177	chr2:203191177:T:C	7.50406e-06	-1.77941e-10	-1.35013
203191924	chr2:203191924:C:T	1.34847e-05	-0.764011	-7.30438e-10
203191955	chr2:203191955:T:C	0.02293	6.39194	0.282691
203192878	chr2:203192878:G:T	3.28468e-06	-0.80519	-1.37111
203194809	chr2:203194809:C:T	7.36858e-06	-1.77941e-10	-1.36834
203195054	chr2:203195054:A:G	1.02596e-05	0.246219	-1.28358
203195168	chr2:203195168:G:A	7.85283e-06	-1.77941e-10	-1.3047
203195222	chr2:203195222:CAAAT:C	8.06482e-06	-1.27806	-7.30438e-10
203195425	chr2:203195425:G:T	2.85791e-06	-0.912664	-1.40281
203195957	chr2:203195957:A:G	2.02226e-05	-0.358768	-7.30438e-10
203196166	chr2:203196166:A:G	3.51946e-06	-1.12635	-0.980916
203196499	chr2:203196499:T:G	9.66607e-06	-1.77941e-10	-1.09695
203197338	chr2:203197338:A:G	1.2762e-05	0.380564	-1.19966
203197606	chr2:203197606:T:C	8.90559e-06	0.127504	-1.30639
203197751	chr2:203197751:T:C	9.40162e-06	-1.12469	-7.30438e-10
203198283	chr2:203198283:C:T	1.11018e-05	-1.77941e-10	-0.958466
203198627	chr2:203198627:G:A	1.75429e-05	0.738998	-1.23992
203199543	chr2:203199543:TA:T	7.87985e-06	-1.77941e-10	-1.30126
203200116	chr2:203200116:C:T	0.0237174	6.43677	0.271623
203200203	chr2:203200203:C:T	7.24478e-06	-1.77941e-10	-1.38529
203200363	chr2:203200363:AT:A	9.00122e-06	-1.77941e-10	-1.16821
203200930	chr2:203200930:A:G	7.70217e-06	-1.77941e-10	-1.32407
203201533	chr2:203201533:G:A	1.06666e-05	-1.77941e-10	-0.998455
203201948	chr2:203201948:G:A	1.39522e-05	-0.72993	-7.30438e-10
203202121	chr2:203202121:T:C	7.70531e-06	-1.77941e-10	-1.32366
203202545	chr2:203202545:A:G	1.15356e-05	0.276044	-1.19617
203203612	chr2:203203612:G:A	8.72671e-06	-1.77941e-10	-1.19918
203204245	chr2:203204245:A:T	1.19303e-05	-1.77941e-10	-0.88649
203204678	chr2:203204678:G:A	1.3842e-05	0.124046	-0.861908
203204883	chr2:203204883:T:C	7.41783e-06	-1.77941e-10	-1.36168
203205764	chr2:203205764:A:G	1.70511e-05	8.54711e-05	-0.529441
203205780	chr2:203205780:T:C	9.0043e-06	-1.77941e-10	-1.16787
203206233	chr2:203206233:A:G	0.00928295	6.05425	-0.283884
203206743	chr2:203206743:T:G	7.3035e-06	-1.77941e-10	-1.37722
203207251	chr2:203207251:A:G	2.07621e-05	0.68937	-1.02181
203207580	chr2:203207580:C:T	7.1285e-06	-1.77941e-10	-1.40147
203208148	chr2:203208148:G:C	1.47995e-05	0.116426	-0.787402
203208691	chr2:203208691:A:G	8.96508e-05	1.13035	-7.30438e-10
203208811	chr2:203208811:C:T	7.161e-06	-1.77941e-10	-1.39692
203209007	chr2:203209007:G:C	2.33875e-05	-1.77941e-10	-0.213368
203209096	chr2:203209096:C:T	7.51893e-06	-1.77941e-10	-1.34815
203209494	chr2:203209494:C:T	9.7547e-06	-1.77941e-10	-1.08782
203210136	chr2:203210136:G:A	6.62411e-06	-1.47485	-7.30438e-10
203210624	chr2:203210624:A:G	7.15903e-06	-1.77941e-10	-1.3972
203210778	chr2:203210778:G:A	1.44757e-05	-0.693098	-7.30438e-10
203210933	chr2:203210933:T:G	7.34003e-06	-1.77941e-10	-1.37223
203211644	chr2:203211644:A:G	7.94772e-06	-1.77941e-10	-1.29268
203211924	chr2:203211924:G:C	7.11913e-06	-1.77941e-10	-1.40278
203212023	chr2:203212023:A:C	7.36846e-06	-1.77941e-10	-1.36836
203214372	chr2:203214372:A:C	7.137e-06	-1.77941e-10	-1.40028
203214590	chr2:203214590:C:T	4.253e-06	-0.518105	-1.39984
203215352	chr2:203215352:A:T	1.82017e-05	-1.77941e-10	-0.464054
203216588	chr2:203216588:A:G	1.08763e-05	0.239568	-1.21855
203216952	chr2:203216952:C:T	0.0105368	5.91643	-0.0193761
203219333	chr2:203219333:G:A	7.16196e-06	-1.77941e-10	-1.39679
203219969	chr2:203219969:T:C	8.41337e-06	-1.77941e-10	-1.23575
203220054	chr2:203220054:A:G	1.14967e-05	0.28052	-1.20403
203220221	chr2:203220221:C:T	2.01459e-05	-1.77941e-10	-0.362568
203220912	chr2:203220912:C:T	4.71156e-06	-1.25498	-0.560573
203221401	chr2:203221401:G:T	7.09901e-06	-1.77941e-10	-1.40561
203221606	chr2:203221606:C:A	7.23792e-06	-1.77941e-10	-1.38624
203222136	chr2:203222136:G:A	6.30632e-06	-0.340101	-1.18392
203222255	chr2:203222255:A:G	8.36934e-06	-1.77941e-10	-1.24099
203222314	chr2:203222314:A:G	1.03823e-05	0.219631	-1.2451
203222747	chr2:203222747:AC:A	2.09928e-06	-1.43606	-1.18792
203223239	chr2:203223239:A:T	1.21376e-05	-1.77941e-10	-0.869264
203223799	chr2:203223799:G:A	1.00736e-05	0.303728	-1.35938
203224807	chr2:203224807:C:T	1.01477e-05	-1.77941e-10	-1.04832
203225007	chr2:203225007:G:A	1.62992e-05	-1.77941e-10	-0.574451
203226374	chr2:203226374:A:G	7.25631e-06	-1.3837	-7.30438e-10
203226503	chr2:203226503:A:G	1.00595e-05	0.107462	-1.16451
203226838	chr2:203226838:G:A	6.32642e-06	-1.52084	-7.30438e-10
203228041	chr2:203228041:G:A	1.10836e-05	0.264807	-1.22491
203228685	chr2:203228685:G:A	5.42327e-05	-1.77941e-10	0.627714
203229032	chr2:203229032:T:C	4.20777e-06	-1.35965	-0.568987
203229206	chr2:203229206:C:T	1.38361e-05	-1.77941e-10	-0.738287
203229716	chr2:203229716:G:A	4.70261e-05	-1.77941e-10	0.485134
203229858	chr2:203229858:G:A	4.87662e-06	-0.848879	-0.932239
203230242	chr2:203230242:G:A	3.64973e-06	-0.681229	-1.38969
203231264	chr2:203231264:G:A	7.19186e-06	-1.77941e-10	-1.39262
203231666	chr2:203231666:G:C	7.40669e-06	-1.36319	-7.30438e-10
203232216	chr2:203232216:T:A	7.83428e-06	-1.30706	-7.30438e-10
203232604	chr2:203232604:A:T	2.21126e-05	1.04919	-1.31862
203233537	chr2:203233537:C:G	1.70147e-05	0.800726	-1.33222
203233625	chr2:203233625:T:C	1.00763e-05	-1.77941e-10	-1.05538
203234017	chr2:203234017:T:C	1.01206e-05	-1.77941e-10	-1.05099
203234499	chr2:203234499:A:G	5.41045e-05	1.98797	-1.36262
203234522	chr2:203234522:G:T	1.01172e-05	-1.77941e-10	-1.05133
203235041	chr2:203235041:C:A	8.36934e-06	-1.77941e-10	-1.24099
203235546	chr2:203235546:G:A	7.14084e-06	-1.77941e-10	-1.39974
203236270	chr2:203236270:T:G	7.13167e-06	-1.77941e-10	-1.40102
203236434	chr2:203236434:C:T	7.79507e-06	0.0616081	-1.37369
203236605	chr2:203236605:A:C	1.28523e-05	0.537362	-1.34941
203236963	chr2:203236963:C:T	7.10511e-06	-1.77941e-10	-1.40475
203237043	chr2:203237043:C:G	7.10253e-06	-1.77941e-10	-1.40512
203237234	chr2:203237234:G:A	3.13644e-05	-1.77941e-10	0.0801027
203238758	chr2:203238758:C:T	7.20414e-06	-1.77941e-10	-1.39091
203239509	chr2:203239509:C:T	7.40329e-06	-1.77941e-10	-1.36365
203239883	chr2:203239883:G:T	2.97374e-05	-1.77941e-10	0.0268359
203240680	chr2:203240680:C:T	1.05153e-05	0.316805	-1.32955
203241273	chr2:203241273:G:A	1.58175e-05	0.623429	-1.22788
203241441	chr2:203241441:A:G	1.41707e-05	0.677863	-1.39226
203241458	chr2:203241458:A:G	7.09883e-06	-1.77941e-10	-1.40564
203241955	chr2:203241955:C:T	7.10344e-06	-1.77941e-10	-1.40499
203242001	chr2:203242001:A:C	1.5573e-05	0.577106	-1.19714
203242130	chr2:203242130:C:A	3.6829e-05	-1.77941e-10	0.240717
203242302	chr2:203242302:G:A	5.48444e-06	-1.00417	-0.659481
203242939	chr2:203242939:T:C	2.55211e-05	-0.126064	-7.30438e-10
203243451	chr2:203243451:C:T	7.43787e-06	-1.77941e-10	-1.35899
203243786	chr2:203243786:C:T	1.40332e-05	0.405049	-1.1292
203243804	chr2:203243804:C:T	7.33024e-06	-0.466262	-0.9073
203244009	chr2:203244009:C:A	1.71446e-05	0.330593	-0.854479
203244032	chr2:203244032:G:C	9.19949e-06	-1.77941e-10	-1.14642
203244423	chr2:203244423:C:T	9.93906e-06	0.274509	-1.34361
203244848	chr2:203244848:T:C	3.67944e-05	0.239777	-7.30438e-10
203245123	chr2:203245123:G:A	2.26336e-05	-1.77941e-10	-0.246134
203245187	chr2:203245187:C:T	8.96634e-06	-1.77941e-10	-1.17209
203246025	chr2:203246025:G:A	1.08639e-05	0.405747	-1.38587
203246497	chr2:203246497:G:C	2.87954e-06	-0.91323	-1.39471
203246600	chr2:203246600:A:G	8.68074e-06	-1.77941e-10	-1.20446
203246671	chr2:203246671:T:C	2.14811e-05	0.887886	-1.18628
203246675	chr2:203246675:GTTAA:G	1.36441e-05	0.528865	-1.28112
203246712	chr2:203246712:CAAATT:C	7.54885e-06	-1.77941e-10	-1.34417
203246720	chr2:203246720:A:G	1.31745e-05	0.606508	-1.3938
203246989	chr2:203246989:G:A	7.19559e-06	-1.77941e-10	-1.3921
203247192	chr2:203247192:C:T	7.29963e-06	-1.77941e-10	-1.37775
203247274	chr2:203247274:G:A	1.51203e-05	0.72545	-1.37498
203247837	chr2:203247837:A:G	1.29843e-05	0.566477	-1.36831
203248235	chr2:203248235:A:G	8.16636e-06	-1.77941e-10	-1.26555
203248907	chr2:203248907:T:C	1.87726e-05	0.739366	-1.17253
203249280	chr2:203249280:C:T	1.24754e-05	0.439333	-1.28114
203249734	chr2:203249734:A:G	8.69212e-06	-1.20315	-7.30438e-10
203250127	chr2:203250127:T:C	7.09941e-06	-1.77941e-10	-1.40556
203250242	chr2:203250242:C:T	1.68288e-05	0.821083	-1.36356
203251178	chr2:203251178:A:G	1.53813e-05	0.755841	-1.38825
203251937	chr2:203251937:A:T	1.16697e-05	0.277407	-1.18598
203251967	chr2:203251967:C:T	1.04505e-05	0.355877	-1.37479
203252164	chr2:203252164:T:G	1.14524e-05	0.453499	-1.38087
203252949	chr2:203252949:G:A	1.40676e-05	0.66554	-1.38723
203253337	chr2:203253337:C:T	1.25585e-05	0.551763	-1.38694
203253516	chr2:203253516:C:T	1.51338e-05	0.329713	-0.978355
203253585	chr2:203253585:G:A	1.33693e-05	0.30276	-1.07536
203254108	chr2:203254108:AG:A	1.55232e-05	0.732015	-1.35525
203255305	chr2:203255305:A:T	7.5071e-06	-1.77941e-10	-1.34972
203255920	chr2:203255920:T:C	8.96675e-06	-1.77941e-10	-1.17205
203256085	chr2:203256085:G:T	1.99325e-05	0.83755	-1.21077
203256131	chr2:203256131:T:C	7.1434e-06	-1.77941e-10	-1.39938
203256236	chr2:203256236:T:C	1.11767e-05	0.427673	-1.37941
203256264	chr2:203256264:C:T	7.11954e-06	-1.77941e-10	-1.40273
203256340	chr2:203256340:C:G	0.00996401	5.81519	0.0259798
203256396	chr2:203256396:G:C	2.02074e-05	-1.77941e-10	-0.359518
203256422	chr2:203256422:C:G	0.0213076	6.12513	0.476117
203257074	chr2:203257074:G:A	7.24169e-06	-1.77941e-10	-1.38571
203257203	chr2:203257203:A:C	1.13423e-05	-0.937027	-7.30438e-10
203257499	chr2:203257499:T:A	7.11991e-06	-1.77941e-10	-1.40267
203259109	chr2:203259109:T:C	2.86406e-06	-0.907682	-1.40565
203260037	chr2:203260037:C:T	1.35505e-05	-1.77941e-10	-0.759145
203260270	chr2:203260270:C:T	1.37834e-05	0.632402	-1.37451
203260378	chr2:203260378:A:G	6.53431e-06	-1.4885	-7.30438e-10
203260545	chr2:203260545:G:T	1.03204e-05	0.357136	-1.38858
203260612	chr2:203260612:C:T	7.32197e-06	-1.77941e-10	-1.37469
203260703	chr2:203260703:T:C	5.51285e-06	-0.850767	-0.80772
203261138	chr2:203261138:G:T	6.32636e-06	-1.52084	-7.30438e-10
203261249	chr2:203261249:G:A	3.73386e-05	-1.77941e-10	0.254457
203261270	chr2:203261270:G:A	1.34243e-05	-0.768506	-7.30438e-10
203261740	chr2:203261740:A:G	1.25515e-05	0.433104	-1.26884
203262273	chr2:203262273:G:A	8.82746e-06	-1.77941e-10	-1.1877
203262513	chr2:203262513:T:C	1.06551e-05	-1.77941e-10	-0.999528
203262597	chr2:203262597:AAC:A	0.00281235	5.04534	-0.469131
203262742	chr2:203262742:G:A	1.0426e-05	-1.77941e-10	-1.02126
203262868	chr2:203262868:T:C	1.20986e-05	-1.77941e-10	-0.872477
203264717	chr2:203264717:AT:A	2.32619e-05	0.782289	-1.00104
203265173	chr2:203265173:G:A	3.56998e-06	-1.17415	-0.918854
203265318	chr2:203265318:A:G	1.62254e-05	-1.77941e-10	-0.578988
203265472	chr2:203265472:T:C	1.00755e-05	-1.05546	-7.30438e-10
203265995	chr2:203265995:C:T	1.13376e-05	0.428484	-1.36593
203266222	chr2:203266222:G:A	1.76549e-05	0.753435	-1.24799
203266777	chr2:203266777:T:TA	2.68495e-05	-0.0753223	-7.30438e-10
203268654	chr2:203268654:C:G	1.58623e-05	0.740964	-1.34259
203268842	chr2:203268842:A:G	9.03799e-06	0.146519	-1.31065
203269041	chr2:203269041:T:C	7.72223e-06	-1.77941e-10	-1.32147
203269586	chr2:203269586:C:T	1.78026e-05	-0.486227	-7.30438e-10
203269774	chr2:203269774:G:A	8.00797e-06	-0.117049	-1.16808
203269875	chr2:203269875:C:T	7.15571e-06	-1.77941e-10	-1.39766
203269954	chr2:203269954:G:A	7.25355e-06	-1.77941e-10	-1.38408
203270325	chr2:203270325:C:T	8.56869e-06	-1.77941e-10	-1.21745
203270547	chr2:203270547:A:G	4.27232e-06	-1.14153	-0.771879
203270735	chr2:203270735:TC:T	1.87569e-05	-1.77941e-10	-0.434007
203271309	chr2:203271309:T:C	9.24355e-06	-1.77941e-10	-1.14164
203271691	chr2:203271691:A:G	9.63233e-06	-1.77941e-10	-1.10044
203272030	chr2:203272030:G:A	1.32189e-05	0.299848	-1.08377
203273644	chr2:203273644:T:A	8.19299e-06	-1.77941e-10	-1.26229
203273682	chr2:203273682:A:G	8.54701e-06	-1.21999	-7.30438e-10
203274214	chr2:203274214:C:G	7.13062e-06	-1.77941e-10	-1.40117
203276941	chr2:203276941:A:G	7.10072e-06	-1.77941e-10	-1.40537
203276972	chr2:203276972:A:G	4.7026e-06	-0.418183	-1.39927
203277279	chr2:203277279:T:C	9.7647e-06	0.25682	-1.34362
203277529	chr2:203277529:T:C	7.44938e-06	-1.77941e-10	-1.35744
203277805	chr2:203277805:C:T	1.18609e-05	0.48377	-1.37609
203277836	chr2:203277836:G:A	2.65774e-05	1.25215	-1.33766
203278168	chr2:203278168:G:A	7.2067e-06	-1.77941e-10	-1.39056
203278403	chr2:203278403:T:C	1.62512e-05	-1.05229	0.47489
203279121	chr2:203279121:C:T	7.41195e-06	-1.77941e-10	-1.36248
203279204	chr2:203279204:G:T	7.10934e-06	-1.77941e-10	-1.40416
203279515	chr2:203279515:G:A	1.14239e-05	-0.929862	-7.30438e-10
203280193	chr2:203280193:A:G	7.09954e-06	-1.77941e-10	-1.40554
203281822	chr2:203281822:G:A	0.000131328	1.51213	-7.30438e-10
203282568	chr2:203282568:C:T	7.21271e-06	-1.77941e-10	-1.38972
203283119	chr2:203283119:T:G	7.29499e-06	-1.77941e-10	-1.37838
203283124	chr2:203283124:T:C	2.21316e-05	1.08491	-1.35347
203283516	chr2:203283516:A:G	3.25804e-06	-0.842972	-1.34147
203284178	chr2:203284178:G:A	1.7268e-06	-1.52014	-1.29916
203284264	chr2:203284264:T:G	1.16135e-05	0.442764	-1.35616
203285982	chr2:203285982:C:A	1.84854e-05	0.694723	-1.14331
203286421	chr2:203286421:A:G	1.73248e-05	-1.77941e-10	-0.513428
203286620	chr2:203286620:T:C	7.35156e-06	-1.77941e-10	-1.37066
203286747	chr2:203286747:G:A	8.11821e-06	-1.77941e-10	-1.27146
203286780	chr2:203286780:A:G	0.0202535	6.35974	0.190772
203287412	chr2:203287412:C:T	1.16572e-05	0.48617	-1.39582
203287658	chr2:203287658:G:T	1.17226e-05	0.213531	-1.11758
203287810	chr2:203287810:C:T	5.44223e-06	-1.10996	-0.561424
203288923	chr2:203288923:G:A	1.71786e-05	0.824278	-1.34618
203289062	chr2:203289062:T:C	2.72762e-06	-0.977291	-1.38485
203289602	chr2:203289602:G:A	1.46814e-05	0.521644	-1.20063
203289637	chr2:203289637:A:C	1.06379e-05	-1.77941e-10	-1.00115
203289852	chr2:203289852:T:G	2.09627e-05	-1.77941e-10	-0.322826
203289942	chr2:203289942:A:G	6.98715e-06	-1.4215	-7.30438e-10
203289954	chr2:203289954:A:T	0.00378961	5.21411	-0.339659
203289963	chr2:203289963:A:G	1.67654e-05	0.808518	-1.35477
203290003	chr2:203290003:C:T	8.33903e-06	-1.24462	-7.30438e-10
203290065	chr2:203290065:C:T	4.19844e-06	-0.527569	-1.40329
203291140	chr2:203291140:G:A	1.21942e-05	0.518335	-1.38294
203291292	chr2:203291292:C:A	9.89933e-06	-1.77941e-10	-1.0731
203291497	chr2:203291497:C:T	2.29614e-05	-1.77941e-10	-0.231755
203292034	chr2:203292034:G:A	1.91282e-05	0.782267	-1.19667
203292092	chr2:203292092:C:G	4.29716e-06	-0.503406	-1.40421
203293652	chr2:203293652:G:A	0.00144863	4.3619	-0.449097
203293712	chr2:203293712:G:A	7.93395e-06	-1.77941e-10	-1.29442
203293904	chr2:203293904:A:G	1.03984e-05	-1.77941e-10	-1.02392
203294101	chr2:203294101:C:T	1.93497e-05	-0.402894	-7.30438e-10
203294430	chr2:203294430:G:A	1.61713e-05	-0.84439	0.262059
203294720	chr2:203294720:C:T	9.55318e-06	-1.77941e-10	-1.1087
203294727	chr2:203294727:C:T	1.00658e-05	-0.44869	-0.607739
203295311	chr2:203295311:G:A	2.00447e-05	-0.367604	-7.30438e-10
203296114	chr2:203296114:A:G	6.47484e-06	-1.49765	-7.30438e-10
203296432	chr2:203296432:C:T	1.1611e-05	-1.77941e-10	-0.913614
203298114	chr2:203298114:A:C	6.36413e-06	-1.51489	-7.30438e-10
203298191	chr2:203298191:C:T	7.09955e-06	-1.77941e-10	-1.40554
203298430	chr2:203298430:A:T	6.46687e-06	-1.49888	-7.30438e-10
203298710	chr2:203298710:A:G	6.74945e-06	-1.45611	-7.30438e-10
203298763	chr2:203298763:G:A	3.80255e-05	-1.77941e-10	0.272687
203299029	chr2:203299029:T:C	8.74056e-06	-1.77941e-10	-1.19759
203299328	chr2:203299328:C:T	8.94472e-06	-1.77941e-10	-1.17451
203299675	chr2:203299675:G:A	0.000123717	-1.77941e-10	1.45242
203299830	chr2:203299830:C:T	8.05382e-06	-1.77941e-10	-1.27942
203300448	chr2:203300448:T:C	1.13978e-05	0.0940775	-1.02623
203300541	chr2:203300541:A:G	1.05661e-05	-1.77941e-10	-1.00792
203301004	chr2:203301004:C:G	8.26294e-06	-1.77941e-10	-1.25379
203301627	chr2:203301627:T:A	3.17511e-05	-1.77941e-10	0.0923566
203302651	chr2:203302651:G:A	1.62265e-05	0.74253	-1.32145
203302706	chr2:203302706:G:T	2.76192e-05	-0.0470579	-7.30438e-10
203303407	chr2:203303407:T:C	1.251e-05	-1.77941e-10	-0.839039
203303522	chr2:203303522:T:C	8.17781e-06	-1.77941e-10	-1.26414
203304362	chr2:203304362:T:G	9.10973e-06	-0.897755	-0.258472
203304804	chr2:203304804:C:T	1.79756e-05	0.92553	-1.40209
203305107	chr2:203305107:T:G	1.88288e-05	0.934026	-1.36421
203305492	chr2:203305492:G:A	4.19915e-06	-0.551911	-1.37878
203306293	chr2:203306293:C:T	1.83277e-05	0.945513	-1.40267
203306839	chr2:203306839:T:C	3.51592e-05	1.59161	-1.39729
203308848	chr2:203308848:C:T	1.01043e-05	0.328026	-1.38063
203309668	chr2:203309668:C:T	1.22679e-05	0.5133	-1.37188
203309669	chr2:203309669:A:T	1.27644e-05	0.553972	-1.37288
203310540	chr2:203310540:C:T	7.94663e-06	-1.29282	-7.30438e-10
203310541	chr2:203310541:G:A	3.40637e-05	-1.77941e-10	0.162661
203310898	chr2:203310898:A:G	7.11774e-06	-1.77941e-10	-1.40298
203312090	chr2:203312090:A:G	2.03701e-06	-1.48525	-1.16884
203312237	chr2:203312237:G:A	2.1282e-06	-1.43457	-1.17572
203312337	chr2:203312337:G:A	1.29831e-05	-1.77941e-10	-0.80192
203312411	chr2:203312411:G:A	2.23834e-06	-1.50299	-1.05685
203312893	chr2:203312893:G:A	8.55238e-06	-1.77941e-10	-1.21936
203313083	chr2:203313083:A:G	7.11702e-06	-1.77941e-10	-1.40308
203313754	chr2:203313754:A:G	7.11934e-06	-1.40275	-7.30438e-10
203313979	chr2:203313979:C:T	1.17226e-05	-1.77941e-10	-0.904054
203314974	chr2:203314974:A:G	9.84749e-06	-1.07835	-7.30438e-10
203315360	chr2:203315360:T:A	6.93611e-06	-1.42883	-7.30438e-10
203315727	chr2:203315727:A:T	7.51847e-06	-1.15587	-0.192333
203316028	chr2:203316028:C:T	2.25983e-06	-1.5076	-1.04268
203316198	chr2:203316198:A:G	1.30881e-05	0.609502	-1.40337
203316609	chr2:203316609:G:A	2.14948e-06	-1.50504	-1.0953
203317013	chr2:203317013:A:G	8.98271e-06	-1.77941e-10	-1.17027
203318577	chr2:203318577:G:A	4.36826e-05	-1.77941e-10	0.41138
203319372	chr2:203319372:A:C	3.01423e-06	-0.866816	-1.39541
203320615	chr2:203320615:T:C	1.17355e-05	-0.902953	-7.30438e-10
203320681	chr2:203320681:TTTTTAAATTATTTGTGCTA:T	2.12467e-06	-1.51617	-1.09579
203321072	chr2:203321072:G:A	7.42484e-06	-1.77941e-10	-1.36074
203321542	chr2:203321542:G:T	7.19284e-06	-1.77941e-10	-1.39248
203322391	chr2:203322391:T:G	2.54563e-05	-1.77941e-10	-0.128607
203322657	chr2:203322657:T:C	7.4424e-06	-1.77941e-10	-1.35838
203323029	chr2:203323029:C:T	1.24872e-05	-1.77941e-10	-0.840862
203323598	chr2:203323598:T:G	1.02669e-05	0.348168	-1.38481
203325017	chr2:203325017:C:T	9.22752e-05	1.15921	-7.30438e-10
203325106	chr2:203325106:T:C	7.10284e-06	-1.77941e-10	-1.40507
203325472	chr2:203325472:A:T	2.34339e-05	-0.211384	-7.30438e-10
203325476	chr2:203325476:A:G	2.38667e-05	-0.193085	-7.30438e-10
203326184	chr2:203326184:T:C	1.96514e-05	0.781557	-1.16898
203326834	chr2:203326834:T:C	7.09939e-06	-1.77941e-10	-1.40556
203326982	chr2:203326982:T:G	5.70691e-06	-1.23355	-0.390347
203327033	chr2:203327033:C:T	7.86838e-06	-1.77941e-10	-1.30272
203327698	chr2:203327698:G:A	7.83779e-06	-1.77941e-10	-1.30661
203327909	chr2:203327909:A:C	7.26468e-06	-1.38255	-7.30438e-10
203328965	chr2:203328965:T:G	9.0856e-06	-1.02065	-0.138233
203329314	chr2:203329314:AAT:A	1.64156e-06	-1.50307	-1.36685
203329470	chr2:203329470:A:G	7.1132e-06	-1.77941e-10	-1.40362
203329808	chr2:203329808:C:G	1.90193e-06	-1.52107	-1.20163
203330205	chr2:203330205:TGACCC:T	2.14112e-06	-1.5176	-1.08663
203330869	chr2:203330869:A:G	7.4548e-06	-1.77941e-10	-1.35671
203331560	chr2:203331560:T:G	7.58064e-06	-1.77941e-10	-1.33997
203331895	chr2:203331895:C:T	0.00137792	4.39288	-0.530121
203332493	chr2:203332493:C:T	7.4424e-06	-1.77941e-10	-1.35838
203333530	chr2:203333530:CTG:C	7.09958e-06	-1.77941e-10	-1.40553
203333580	chr2:203333580:T:G	9.04881e-06	-1.10087	-0.0620704
203333947	chr2:203333947:T:C	4.60561e-05	1.77575	-1.31146
203334877	chr2:203334877:T:C	2.0365e-05	0.888158	-1.23991
203334982	chr2:203334982:T:C	7.11331e-06	-1.77941e-10	-1.4036
203336050	chr2:203336050:A:G	8.97203e-06	-1.77941e-10	-1.17146
203336104	chr2:203336104:C:A	1.34855e-05	-1.77941e-10	-0.763952
203336250	chr2:203336250:G:A	3.40775e-05	-1.77941e-10	0.163069
203336319	chr2:203336319:A:C	5.57415e-06	-1.01931	-0.628122
203336342	chr2:203336342:A:G	1.44876e-05	0.707184	-1.39946
203336560	chr2:203336560:A:G	4.72145e-06	-0.997904	-0.815549
203336600	chr2:203336600:T:A	7.42273e-06	-1.77941e-10	-1.36102
203336601	chr2:203336601:A:G	7.4229e-06	-1.77941e-10	-1.361
203336845	chr2:203336845:G:A	2.16163e-06	-1.51781	-1.07689
203339095	chr2:203339095:G:A	6.53036e-06	-1.48911	-7.30438e-10
203339233	chr2:203339233:G:A	7.38975e-06	-1.77941e-10	-1.36548
203339749	chr2:203339749:A:G	8.04753e-06	-1.77941e-10	-1.2802
203340531	chr2:203340531:T:C	7.14735e-06	-1.77941e-10	-1.39883
203340547	chr2:203340547:G:A	7.44843e-06	-1.77941e-10	-1.35757
203341359	chr2:203341359:G:A	7.26194e-06	-1.77941e-10	-1.38292
203342254	chr2:203342254:C:T	8.04753e-06	-1.77941e-10	-1.2802
203342704	chr2:203342704:T:C	2.05485e-06	-1.48688	-1.15849
203342847	chr2:203342847:C:CA	7.13004e-06	-1.77941e-10	-1.40125
203342860	chr2:203342860:T:C	7.43603e-06	-1.77941e-10	-1.35923
203343310	chr2:203343310:G:C	7.83779e-06	-1.77941e-10	-1.30661
203343381	chr2:203343381:A:G	2.04569e-06	-1.51507	-1.13476
203344637	chr2:203344637:G:A	6.39689e-06	-1.50976	-7.30438e-10
203344970	chr2:203344970:C:G	6.44697e-06	-1.50196	-7.30438e-10
203346438	chr2:203346438:A:C	7.11686e-06	-1.77941e-10	-1.4031
203347033	chr2:203347033:A:G	1.99867e-06	-1.51034	-1.16274
203347338	chr2:203347338:C:T	7.7506e-06	-1.77941e-10	-1.3178
203347768	chr2:203347768:A:G	2.01351e-06	-1.51842	-1.14727
203348109	chr2:203348109:C:T	6.76492e-06	-1.45382	-7.30438e-10
203348291	chr2:203348291:T:C	9.85668e-06	-1.07742	-7.30438e-10
203348584	chr2:203348584:A:G	7.55647e-06	-1.77941e-10	-1.34316
203348757	chr2:203348757:C:T	7.4424e-06	-1.77941e-10	-1.35838
203348780	chr2:203348780:T:C	9.99009e-06	0.108314	-1.17229
203349669	chr2:203349669:T:C	1.13896e-05	-1.77941e-10	-0.932867
203350303	chr2:203350303:T:C	1.88892e-06	-1.5047	-1.22487
203350959	chr2:203350959:T:G	8.40929e-06	-1.77941e-10	-1.23623
203351201	chr2:203351201:A:G	7.45287e-06	-1.77941e-10	-1.35697
203351351	chr2:203351351:C:T	6.32464e-06	-1.52112	-7.30438e-10
203351657	chr2:203351657:T:C	7.44583e-06	-1.77941e-10	-1.35791
203351836	chr2:203351836:G:A	5.16693e-06	-0.835402	-0.887889
203353737	chr2:203353737:G:A	2.06015e-06	-1.4972	-1.14559
203353752	chr2:203353752:C:T	7.11192e-06	-1.77941e-10	-1.4038
203354150	chr2:203354150:A:G	2.23741e-06	-1.50009	-1.06016
203354509	chr2:203354509:G:C	1.13694e-05	-1.77941e-10	-0.934646
203355703	chr2:203355703:C:T	1.12698e-05	0.300307	-1.24375
203355704	chr2:203355704:G:A	7.12797e-06	-1.77941e-10	-1.40154
203355926	chr2:203355926:T:C	7.1064e-06	-1.77941e-10	-1.40457
203357043	chr2:203357043:ATTT:A	1.63723e-05	0.778801	-1.34878
203358234	chr2:203358234:A:G	7.10882e-06	-1.77941e-10	-1.40423
203358482	chr2:203358482:C:T	7.11192e-06	-1.77941e-10	-1.4038
203358789	chr2:203358789:C:T	7.11878e-06	-1.77941e-10	-1.40283
203361608	chr2:203361608:A:G	1.94275e-05	0.746519	-1.1454
203361940	chr2:203361940:A:G	9.20983e-06	-1.77941e-10	-1.1453
203362744	chr2:203362744:C:G	4.57678e-05	-1.77941e-10	0.458012
203362996	chr2:203362996:A:G	4.54081e-05	-1.77941e-10	0.450122
203363152	chr2:203363152:TA:T	7.27048e-06	-1.77941e-10	-1.38175
203363334	chr2:203363334:G:A	8.20437e-06	-1.77941e-10	-1.2609
203363525	chr2:203363525:C:T	8.78709e-06	-1.77941e-10	-1.19229
203363578	chr2:203363578:T:C	7.09901e-06	-1.77941e-10	-1.40561
203364474	chr2:203364474:A:G	7.25515e-06	-1.77941e-10	-1.38386
203365089	chr2:203365089:A:G	7.59052e-06	-1.77941e-10	-1.33867
203365224	chr2:203365224:A:T	7.11578e-06	-1.77941e-10	-1.40325
203365601	chr2:203365601:C:T	1.18184e-05	-1.77941e-10	-0.895915
203365830	chr2:203365830:C:T	6.3264e-06	-1.52084	-7.30438e-10
203366643	chr2:203366643:G:T	7.16865e-06	-1.77941e-10	-1.39585
203367088	chr2:203367088:A:G	2.34956e-05	-1.77941e-10	-0.208757
203367873	chr2:203367873:G:A	8.39491e-06	-1.01246	-0.225479
203367876	chr2:203367876:C:T	8.23874e-06	-1.77941e-10	-1.25672
203368585	chr2:203368585:T:G	7.1135e-06	-1.77941e-10	-1.40357
203369203	chr2:203369203:A:G	3.43669e-05	-1.77941e-10	0.171525
203369592	chr2:203369592:G:A	5.34562e-06	-0.861165	-0.828127
203370122	chr2:203370122:TTTG:T	7.19708e-06	-1.77941e-10	-1.39189
203370753	chr2:203370753:G:A	2.03345e-06	-1.5048	-1.15104
203371940	chr2:203371940:TA:T	7.11277e-06	-1.77941e-10	-1.40368
203371941	chr2:203371941:A:T	1.04908e-05	0.18558	-1.20065
203372019	chr2:203372019:C:T	7.09893e-06	-1.77941e-10	-1.40563
203372261	chr2:203372261:A:T	1.16402e-05	0.486481	-1.39759
203372812	chr2:203372812:C:T	1.68115e-06	-1.49653	-1.34956
203372865	chr2:203372865:G:A	8.1567e-06	-1.77941e-10	-1.26673
203373198	chr2:203373198:T:C	6.44216e-06	-0.261654	-1.24105
203373679	chr2:203373679:C:A	2.93359e-06	-0.897142	-1.3922
203373710	chr2:203373710:T:C	5.02817e-06	-0.473023	-1.27749
203373714	chr2:203373714:C:G	4.81736e-06	-0.515851	-1.27749
203373881	chr2:203373881:G:A	7.42099e-06	-1.77941e-10	-1.36126
203374065	chr2:203374065:G:A	1.65319e-06	-1.51306	-1.3498
203374222	chr2:203374222:G:C	1.02966e-05	-1.03376	-7.30438e-10
203375000	chr2:203375000:G:C	0.000149956	-1.77941e-10	1.64478
203375280	chr2:203375280:T:C	1.13802e-05	-1.77941e-10	-0.93369
203375980	chr2:203375980:A:G	7.76696e-06	-1.77941e-10	-1.31569
203376168	chr2:203376168:TC:T	1.8462e-06	-1.46927	-1.28317
203377184	chr2:203377184:A:G	8.04753e-06	-1.77941e-10	-1.2802
203377282	chr2:203377282:C:G	6.7523e-06	-1.45569	-7.30438e-10
203377404	chr2:203377404:TTTCATTTCTGAA:T	7.22692e-06	-1.77941e-10	-1.38776
203378207	chr2:203378207:G:A	1.98495e-06	-1.42538	-1.2546
203378258	chr2:203378258:A:G	2.29754e-05	0.903071	-1.13422
203378401	chr2:203378401:A:G	1.21017e-05	-1.77941e-10	-0.872226
203378865	chr2:203378865:C:T	1.28963e-05	-1.77941e-10	-0.808631
203379036	chr2:203379036:A:T	1.93255e-05	0.590329	-0.994474
203379128	chr2:203379128:G:A	7.31215e-06	-1.37603	-7.30438e-10
203379235	chr2:203379235:T:C	1.11538e-05	-1.77941e-10	-0.95379
203379649	chr2:203379649:G:A	7.48929e-06	-1.77941e-10	-1.3521
203379706	chr2:203379706:T:A	2.07882e-06	-1.49217	-1.1416
203380777	chr2:203380777:G:C	2.01785e-06	-1.48242	-1.18112
203381821	chr2:203381821:T:A	2.04987e-06	-1.42652	-1.22128
203382007	chr2:203382007:C:T	7.96223e-06	-1.77941e-10	-1.29086
203383768	chr2:203383768:C:T	8.57552e-06	-1.21666	-7.30438e-10
203383949	chr2:203383949:C:G	7.14554e-06	-1.77941e-10	-1.39908
203384676	chr2:203384676:A:G	1.91887e-05	0.873805	-1.28505
203384888	chr2:203384888:G:A	3.15141e-05	-1.77941e-10	0.0848648
203385288	chr2:203385288:C:T	7.17194e-06	-1.77941e-10	-1.39539
203386366	chr2:203386366:C:T	0.000254946	2.17548	-7.30438e-10
203386393	chr2:203386393:G:A	1.83155e-06	-1.50649	-1.25392
203387602	chr2:203387602:A:G	9.79932e-06	0.308759	-1.39202
203387854	chr2:203387854:G:C	6.36318e-06	-1.51504	-7.30438e-10
203388185	chr2:203388185:C:T	3.52272e-06	-0.703145	-1.40319
203388186	chr2:203388186:G:A	2.13954e-06	-1.47867	-1.12631
203388687	chr2:203388687:T:A	7.59269e-06	-1.77941e-10	-1.33838
203388885	chr2:203388885:T:C	4.26701e-05	-1.77941e-10	0.387929
203388955	chr2:203388955:G:A	7.10187e-06	-1.77941e-10	-1.40521
203389919	chr2:203389919:G:C	7.32321e-06	-1.77941e-10	-1.37452
203390443	chr2:203390443:G:A	7.42998e-06	-1.77941e-10	-1.36005
203390447	chr2:203390447:C:T	7.62885e-06	-1.77941e-10	-1.33363
203391714	chr2:203391714:G:A	1.58483e-06	-1.51956	-1.38553
203392500	chr2:203392500:T:G	6.99119e-06	-1.42092	-7.30438e-10
203393203	chr2:203393203:C:T	2.05009e-05	0.92397	-1.26907
203394018	chr2:203394018:T:A	1.99857e-05	0.919014	-1.28957
203394400	chr2:203394400:G:GA	8.02376e-06	-1.08771	-0.195453
203394957	chr2:203394957:A:G	1.58196e-05	-1.77941e-10	-0.604317
203396509	chr2:203396509:G:A	9.43994e-06	-1.77941e-10	-1.12062
203396712	chr2:203396712:T:C	2.1677e-06	-1.43534	-1.15657
203397000	chr2:203397000:G:C	2.01358e-06	-1.50085	-1.16481
203397903	chr2:203397903:G:C	1.4717e-05	0.721425	-1.39799
203398313	chr2:203398313:A:G	0.000190131	1.88214	-7.30438e-10
203398632	chr2:203398632:G:A	7.87356e-06	-1.77941e-10	-1.30206
203399999	chr2:203399999:C:T	7.47536e-06	-1.77941e-10	-1.35396
203401335	chr2:203401335:C:T	7.17361e-06	-1.39516	-7.30438e-10
203401620	chr2:203401620:T:C	2.40619e-05	1.21642	-1.40136
203402171	chr2:203402171:A:G	1.86412e-06	-1.4629	-1.27988
203402240	chr2:203402240:G:A	9.35989e-06	-1.12914	-7.30438e-10
203402310	chr2:203402310:C:T	4.57975e-05	-1.77941e-10	0.45866
203402367	chr2:203402367:A:G	7.94904e-06	-1.77941e-10	-1.29252
203402831	chr2:203402831:G:T	1.08458e-05	0.22545	-1.20724
203403179	chr2:203403179:C:T	8.92273e-06	-1.77941e-10	-1.17697
203403475	chr2:203403475:T:C	7.36808e-06	-1.77941e-10	-1.36841
203403645	chr2:203403645:T:TTA	2.04949e-06	-1.45357	-1.19441
203403782	chr2:203403782:C:T	7.60686e-05	0.966066	-7.30438e-10
203404102	chr2:203404102:T:G	1.2069e-05	-1.77941e-10	-0.874929
203404442	chr2:203404442:A:G	9.54848e-06	-1.10919	-7.30438e-10
203404546	chr2:203404546:C:T	8.43292e-06	-1.77941e-10	-1.23343
203404700	chr2:203404700:A:G	6.9416e-06	-1.42804	-7.30438e-10
203404764	chr2:203404764:G:A	8.12533e-06	0.121469	-1.39205
203405045	chr2:203405045:C:T	2.12163e-06	-1.44531	-1.16808
203405197	chr2:203405197:C:A	7.11554e-06	-1.77941e-10	-1.40329
203405769	chr2:203405769:A:G	7.1212e-06	-1.77941e-10	-1.40249
203406231	chr2:203406231:G:A	1.94776e-06	-1.47223	-1.22666
203406573	chr2:203406573:G:C	1.98667e-05	-1.77941e-10	-0.376525
203407367	chr2:203407367:C:T	2.07298e-05	0.88023	-1.21423
203407717	chr2:203407717:A:G	5.93756e-06	-0.901174	-0.683098
203407857	chr2:203407857:A:G	7.58759e-06	-1.33906	-7.30438e-10
203408095	chr2:203408095:A:C	2.21655e-05	-1.77941e-10	-0.267032
203408251	chr2:203408251:C:T	3.35253e-05	-1.77941e-10	0.146731
203408288	chr2:203408288:G:A	9.91923e-06	-1.07109	-7.30438e-10
203408635	chr2:203408635:T:C	3.23585e-06	-0.84169	-1.34959
203408995	chr2:203408995:C:T	6.63237e-06	-1.47361	-7.30438e-10
203409772	chr2:203409772:G:A	9.19949e-06	-1.77941e-10	-1.14642
203409857	chr2:203409857:T:C	7.10482e-06	-1.77941e-10	-1.4048
203410306	chr2:203410306:T:C	1.86214e-06	-1.38175	-1.36209
203412579	chr2:203412579:T:C	6.34091e-06	-1.51855	-7.30438e-10
203412617	chr2:203412617:GT:G	1.64632e-06	-1.48861	-1.37842
203412755	chr2:203412755:A:G	2.32588e-06	-1.50997	-1.0115
203412920	chr2:203412920:T:A	9.19949e-06	-1.77941e-10	-1.14642
203412926	chr2:203412926:C:T	1.91069e-06	-1.36398	-1.35412
203413068	chr2:203413068:G:A	2.1145e-06	-1.46688	-1.14987
203413150	chr2:203413150:G:C	8.44117e-06	-1.77941e-10	-1.23245
203413596	chr2:203413596:C:T	1.97627e-06	-1.49537	-1.18899
203413897	chr2:203413897:C:CCAG	2.14338e-05	0.9498	-1.2504
203413985	chr2:203413985:T:A	1.86814e-05	0.796576	-1.23462
203414005	chr2:203414005:T:C	7.49936e-06	-1.77941e-10	-1.35075
203415542	chr2:203415542:G:A	4.04712e-05	-1.77941e-10	0.33502
203415929	chr2:203415929:T:A	1.64274e-06	-1.48713	-1.38207
203416040	chr2:203416040:C:T	0.00158683	4.00392	-7.30438e-10
203416219	chr2:203416219:C:T	2.02746e-06	-1.48384	-1.17495
203416239	chr2:203416239:C:G	7.38006e-06	-1.36679	-7.30438e-10
203416397	chr2:203416397:G:A	2.63366e-05	0.870575	-0.965186
203417014	chr2:203417014:G:C	7.35322e-06	-1.77941e-10	-1.37043
203417307	chr2:203417307:G:A	7.92899e-06	-1.77941e-10	-1.29504
203419913	chr2:203419913:C:A	1.8729e-06	-1.38216	-1.35592
203420107	chr2:203420107:T:C	2.23483e-05	-1.77941e-10	-0.258821
203421051	chr2:203421051:G:A	3.09705e-05	0.742908	-0.675441
203421603	chr2:203421603:T:G	7.17129e-06	-1.77941e-10	-1.39548
203422410	chr2:203422410:G:A	1.63446e-06	-1.48111	-1.39315
203422828	chr2:203422828:T:C	7.36934e-06	-1.77941e-10	-1.36824
203423307	chr2:203423307:T:C	1.24686e-05	-0.842357	-7.30438e-10
203423530	chr2:203423530:A:G	2.70639e-05	-1.77941e-10	-0.0673683
203423753	chr2:203423753:A:G	3.64351e-05	-1.77941e-10	0.229964
203423890	chr2:203423890:A:G	6.32916e-06	-1.5204	-7.30438e-10
203424079	chr2:203424079:T:G	7.11025e-06	-1.77941e-10	-1.40403
203424091	chr2:203424091:A:G	7.20471e-06	-1.77941e-10	-1.39083
203424146	chr2:203424146:C:T	8.89555e-06	-1.77941e-10	-1.18002
203425008	chr2:203425008:C:T	8.65505e-06	-1.20743	-7.30438e-10
203425044	chr2:203425044:G:T	8.82812e-06	-1.77941e-10	-1.18763
203425314	chr2:203425314:T:C	0.000347946	2.67427	-0.18779
203425626	chr2:203425626:A:G	8.20755e-06	-1.26052	-7.30438e-10
203425806	chr2:203425806:G:C	1.85658e-06	-1.46532	-1.28151
203425935	chr2:203425935:C:T	4.27562e-06	-1.48603	-0.426608
203426040	chr2:203426040:C:A	7.20211e-06	-1.77941e-10	-1.3912
203426516	chr2:203426516:T:C	2.79674e-05	-1.77941e-10	-0.0345301
203426890	chr2:203426890:A:G	9.03422e-06	-1.77941e-10	-1.16455
203428187	chr2:203428187:T:C	1.19605e-05	-1.77941e-10	-0.883957
203429380	chr2:203429380:G:C	7.18818e-06	-1.77941e-10	-1.39313
203429689	chr2:203429689:A:G	1.19691e-05	-0.733397	-0.149845
203430169	chr2:203430169:A:G	7.11537e-06	-1.77941e-10	-1.40331
203432743	chr2:203432743:G:A	6.35383e-06	-1.51651	-7.30438e-10
203433026	chr2:203433026:A:C	7.22638e-06	-1.77941e-10	-1.38783
203433123	chr2:203433123:G:GTGAT	1.9212e-05	-0.410033	-7.30438e-10
203433372	chr2:203433372:G:C	6.83908e-06	-1.44292	-7.30438e-10
203433554	chr2:203433554:C:T	8.74344e-06	-1.19727	-7.30438e-10
203433574	chr2:203433574:C:T	6.56629e-06	-1.48362	-7.30438e-10
203434062	chr2:203434062:A:C	4.77352e-06	-0.765533	-1.03695
203434533	chr2:203434533:C:T	1.78393e-05	-0.056263	-0.4279
203434611	chr2:203434611:C:T	7.22989e-06	-1.77941e-10	-1.38735
203434784	chr2:203434784:A:G	6.36867e-06	-1.51418	-7.30438e-10
203434817	chr2:203434817:A:G	2.30398e-06	-1.51718	-1.01375
203434835	chr2:203434835:A:ACTT	6.33586e-06	-1.51934	-7.30438e-10
203435213	chr2:203435213:G:A	7.10462e-06	-1.77941e-10	-1.40482
203436573	chr2:203436573:G:A	2.55986e-05	-0.613703	0.49067
203437027	chr2:203437027:G:GAC	2.68862e-05	-0.528097	0.45414
203437068	chr2:203437068:GTGT:G	8.28248e-06	-1.77941e-10	-1.25143
203437071	chr2:203437071:T:TCAGGCA	8.42736e-06	-1.77941e-10	-1.23409
203437358	chr2:203437358:ACT:A	8.0858e-06	-1.77941e-10	-1.27546
203437593	chr2:203437593:C:T	7.40565e-06	-1.77941e-10	-1.36333
203437664	chr2:203437664:T:G	6.34262e-06	-1.51828	-7.30438e-10
203437673	chr2:203437673:T:C	1.08798e-05	0.359283	-1.33794
203438073	chr2:203438073:A:G	8.21186e-06	-1.77941e-10	-1.25999
203438376	chr2:203438376:TTTTG:T	1.58992e-06	-1.52115	-1.38074
203439491	chr2:203439491:G:A	1.83047e-05	0.891232	-1.34964
203439794	chr2:203439794:G:A	7.11282e-06	-1.77941e-10	-1.40367
203440235	chr2:203440235:A:G	7.2163e-06	-1.77941e-10	-1.38923
203441703	chr2:203441703:G:A	1.31398e-05	-1.77941e-10	-0.789921
203441710	chr2:203441710:T:C	8.40094e-06	-0.169525	-1.0677
203442280	chr2:203442280:G:A	9.76543e-06	0.261582	-1.3483
203442443	chr2:203442443:G:T	1.30181e-05	0.505907	-1.30514
203442493	chr2:203442493:C:T	7.39344e-06	-1.77941e-10	-1.36498
203442728	chr2:203442728:G:C	6.32918e-06	-1.5204	-7.30438e-10
203443330	chr2:203443330:T:G	7.14137e-06	-1.77941e-10	-1.39967
203444357	chr2:203444357:G:A	3.08091e-05	-1.77941e-10	0.0622419
203444602	chr2:203444602:G:A	8.95089e-06	-0.961978	-0.211839
203444611	chr2:203444611:A:G	7.10638e-06	-1.77941e-10	-1.40458
203444696	chr2:203444696:C:A	9.86375e-06	-1.77941e-10	-1.0767
203444741	chr2:203444741:T:C	0.000187466	1.86803	-7.30438e-10
203444754	chr2:203444754:A:G	7.79899e-06	-1.77941e-10	-1.31158
203445952	chr2:203445952:TC:T	9.26167e-06	-1.13968	-7.30438e-10
203445954	chr2:203445954:TCCTTTGGGG:T	9.25853e-06	-1.14002	-7.30438e-10
203446445	chr2:203446445:G:A	7.10515e-06	-1.77941e-10	-1.40475
203446795	chr2:203446795:G:T	7.10456e-06	-1.77941e-10	-1.40483
203447128	chr2:203447128:G:C	7.09451e-06	-1.40625	-7.30438e-10
203447432	chr2:203447432:A:G	7.24591e-06	-1.77941e-10	-1.38513
203447525	chr2:203447525:T:C	7.11283e-06	-1.77941e-10	-1.40367
203447984	chr2:203447984:C:T	7.33842e-06	-1.77941e-10	-1.37245
203449099	chr2:203449099:G:A	1.78706e-05	0.871736	-1.35415
203449472	chr2:203449472:C:G	9.63073e-06	-1.77941e-10	-1.10061
203450513	chr2:203450513:G:A	3.55198e-05	-1.77941e-10	0.204521
203450671	chr2:203450671:G:A	1.72775e-05	0.759304	-1.27547
203451809	chr2:203451809:C:T	1.75032e-05	0.748686	-1.25187
203451910	chr2:203451910:A:G	1.04302e-05	0.305389	-1.32626
203452830	chr2:203452830:C:T	1.47079e-05	0.586863	-1.26405
203455116	chr2:203455116:C:G	2.05558e-05	0.972779	-1.31521
203456033	chr2:203456033:AAAACAAAAAC:A	8.59472e-06	-1.77941e-10	-1.21442
203456592	chr2:203456592:G:A	8.92944e-06	-1.77941e-10	-1.17622
203456597	chr2:203456597:T:A	9.6732e-06	-1.77941e-10	-1.09621
203456807	chr2:203456807:A:G	9.52363e-06	0.194915	-1.30671
203456920	chr2:203456920:A:G	9.46694e-06	0.182329	-1.30009
203457245	chr2:203457245:T:C	9.1076e-06	0.166785	-1.32325
203457441	chr2:203457441:C:T	6.4106e-06	-1.50762	-7.30438e-10
203457575	chr2:203457575:T:C	1.02565e-05	-0.799594	-0.238065
203457664	chr2:203457664:C:T	9.50541e-06	0.172884	-1.28659
203458259	chr2:203458259:T:C	3.78879e-05	0.304305	-0.0352425
203458373	chr2:203458373:AAAAC:A	1.10107e-05	-1.77941e-10	-0.966704
203458586	chr2:203458586:T:C	7.11215e-06	-1.77941e-10	-1.40376
203459717	chr2:203459717:G:A	6.45842e-06	-1.50018	-7.30438e-10
203460050	chr2:203460050:G:A	8.38529e-06	0.108885	-1.34798
203460843	chr2:203460843:G:A	9.8722e-06	-1.77941e-10	-1.07585
203460942	chr2:203460942:C:T	0.00023312	2.08598	-7.30438e-10
203461769	chr2:203461769:T:C	8.33283e-06	-1.77941e-10	-1.24537
203462332	chr2:203462332:T:C	9.27017e-06	0.211266	-1.35003
203462694	chr2:203462694:A:G	6.42354e-06	-1.5056	-7.30438e-10
203463225	chr2:203463225:A:G	1.1157e-05	0.35905	-1.31255
203463443	chr2:203463443:A:G	1.09792e-05	0.352509	-1.32208
203463903	chr2:203463903:A:G	1.01173e-05	0.277989	-1.32931
203464188	chr2:203464188:T:C	1.35303e-05	-1.77941e-10	-0.760637
203465805	chr2:203465805:A:C	9.35349e-06	0.17672	-1.30654
203466356	chr2:203466356:A:C	8.06416e-06	0.0641935	-1.34233
203466685	chr2:203466685:T:C	7.1153e-06	-1.77941e-10	-1.40332
203467704	chr2:203467704:T:C	8.65157e-06	0.135553	-1.34338
203467735	chr2:203467735:A:C	1.037e-05	-1.02665	-7.30438e-10
203470834	chr2:203470834:T:G	2.02762e-06	-1.4342	-1.22451
203471977	chr2:203471977:C:T	1.04966e-05	0.324037	-1.33855
203473627	chr2:203473627:T:TA	8.88226e-06	-1.77941e-10	-1.18151
203473761	chr2:203473761:C:T	1.14596e-05	0.388928	-1.31567
203474936	chr2:203474936:C:T	6.34242e-06	-1.51831	-7.30438e-10
203475271	chr2:203475271:G:A	3.45932e-05	-1.77941e-10	0.178087
203478135	chr2:203478135:G:A	6.3636e-06	-1.51498	-7.30438e-10
203478330	chr2:203478330:G:A	8.4301e-06	-1.77941e-10	-1.23376
203482019	chr2:203482019:C:A	7.5352e-06	-1.77941e-10	-1.34598
203482453	chr2:203482453:C:T	7.16544e-06	-1.77941e-10	-1.3963
203483393	chr2:203483393:T:G	9.94293e-06	0.247514	-1.31622
203484561	chr2:203484561:T:G	7.94965e-06	0.0525287	-1.34497
203485169	chr2:203485169:C:T	7.50582e-06	-1.77941e-10	-1.34989
203485494	chr2:203485494:T:C	7.53648e-06	-1.77941e-10	-1.34581
203485565	chr2:203485565:A:G	1.00414e-05	0.267958	-1.32681
203485873	chr2:203485873:A:G	9.72245e-06	0.242618	-1.33375
203486173	chr2:203486173:CAG:C	7.38336e-06	-1.36634	-7.30438e-10
203486640	chr2:203486640:G:A	8.05412e-06	0.0972762	-1.37666
203486937	chr2:203486937:T:C	2.37885e-05	-1.77941e-10	-0.196366
203487680	chr2:203487680:C:T	7.0988e-06	-1.77941e-10	-1.40564
203488403	chr2:203488403:G:A	2.6264e-05	-0.444827	0.347456
203488494	chr2:203488494:C:T	4.74066e-05	1.56913	-1.07594
203488708	chr2:203488708:A:G	7.13078e-06	-1.77941e-10	-1.40115
203488804	chr2:203488804:C:T	7.56007e-06	-1.34269	-7.30438e-10
203490100	chr2:203490100:C:T	7.0053e-06	-0.503775	-0.915126
203490800	chr2:203490800:T:C	9.80182e-05	2.55193	-1.33234
203490968	chr2:203490968:T:C	1.04714e-05	0.38414	-1.40106
203491099	chr2:203491099:G:A	3.47174e-05	0.12321	0.0584633
203491570	chr2:203491570:A:G	8.59898e-05	1.08866	-7.30438e-10
203491788	chr2:203491788:G:A	1.40155e-05	0.65774	-1.38315
203492102	chr2:203492102:C:T	1.11755e-05	0.426977	-1.37883
203492532	chr2:203492532:G:A	1.24377e-05	0.53511	-1.37995
203494702	chr2:203494702:G:A	7.10322e-05	1.25934	-0.361778
203495478	chr2:203495478:A:G	1.19835e-05	0.455254	-1.33729
203496961	chr2:203496961:G:C	7.50188e-06	-1.77941e-10	-1.35042
203497015	chr2:203497015:C:T	1.027e-05	-1.03635	-7.30438e-10
203498582	chr2:203498582:C:T	2.33556e-06	-1.48269	-1.03463
203499427	chr2:203499427:A:C	0.000149176	1.02749	0.61206
203499674	chr2:203499674:T:C	2.08165e-06	-1.48443	-1.14798
203499998	chr2:203499998:C:T	9.10906e-06	-0.925621	-0.230679
203501386	chr2:203501386:T:A	7.03678e-06	-1.41442	-7.30438e-10
203501730	chr2:203501730:A:G	1.80484e-05	0.767378	-1.23989
203501858	chr2:203501858:G:C	1.58794e-05	0.777014	-1.37756
203502053	chr2:203502053:G:A	5.6291e-06	-1.09702	-0.540596
203502058	chr2:203502058:A:G	7.35324e-06	-0.0372546	-1.33317
203502588	chr2:203502588:G:A	0.000157602	2.71686	-1.02236
203502995	chr2:203502995:C:T	7.11906e-06	-1.77941e-10	-1.40279
203503105	chr2:203503105:T:C	9.04073e-06	-1.77941e-10	-1.16383
203503419	chr2:203503419:A:G	3.02378e-05	-1.77941e-10	0.0435217
203504307	chr2:203504307:C:T	7.17068e-06	-1.77941e-10	-1.39557
203504886	chr2:203504886:G:A	1.04285e-05	-1.02103	-7.30438e-10
203505195	chr2:203505195:C:T	7.45616e-06	-1.77941e-10	-1.35653
203505414	chr2:203505414:A:G	7.48483e-06	-1.77941e-10	-1.35269
203505480	chr2:203505480:A:G	1.09989e-05	-0.703172	-0.264606
203505658	chr2:203505658:CCA:C	9.46639e-06	-1.77941e-10	-1.11782
203505676	chr2:203505676:A:C	7.31923e-06	-1.77941e-10	-1.37506
203506515	chr2:203506515:G:A	8.64599e-06	-1.20847	-7.30438e-10
203507614	chr2:203507614:A:C	1.56049e-05	0.668657	-1.28664
203508002	chr2:203508002:G:C	9.26449e-06	-1.77941e-10	-1.13938
203508845	chr2:203508845:T:C	6.33478e-06	-1.51951	-7.30438e-10
203510048	chr2:203510048:C:T	8.85634e-06	-1.77941e-10	-1.18444
203510412	chr2:203510412:G:A	8.07615e-06	-1.77941e-10	-1.27665
203510670	chr2:203510670:G:GC	8.79719e-06	-1.77941e-10	-1.19114
203511266	chr2:203511266:C:CT	7.27681e-06	-1.77941e-10	-1.38088
203511270	chr2:203511270:A:T	1.68541e-05	-0.540975	-7.30438e-10
203512440	chr2:203512440:A:C	6.50873e-06	-1.49243	-7.30438e-10
203512969	chr2:203512969:A:G	7.95211e-06	-1.77941e-10	-1.29213
203513148	chr2:203513148:C:G	1.99708e-05	0.735452	-1.10675
203514720	chr2:203514720:A:G	7.32014e-06	-1.77941e-10	-1.37494
203515049	chr2:203515049:A:G	7.94433e-06	-1.77941e-10	-1.29311
203515991	chr2:203515991:A:G	8.03204e-06	-1.77941e-10	-1.28213
203516485	chr2:203516485:C:T	0.000188176	1.87181	-7.30438e-10
203516558	chr2:203516558:G:A	2.3315e-05	-1.77941e-10	-0.216472
203516685	chr2:203516685:T:C	8.85528e-06	-1.77941e-10	-1.18456
203517049	chr2:203517049:A:T	7.41878e-06	-1.77941e-10	-1.36155
203517282	chr2:203517282:A:G	2.67483e-05	-0.0790968	-7.30438e-10
203517617	chr2:203517617:T:C	1.57518e-05	-1.77941e-10	-0.608616
203518616	chr2:203518616:C:T	7.18656e-06	-1.77941e-10	-1.39336
203520070	chr2:203520070:G:C	9.09408e-06	-1.77941e-10	-1.15795
203520399	chr2:203520399:G:A	7.24402e-05	0.917192	-7.30438e-10
203520715	chr2:203520715:C:A	7.10332e-06	-1.77941e-10	-1.40501
203521086	chr2:203521086:C:T	2.82217e-05	-0.0254777	-7.30438e-10
203521636	chr2:203521636:AAAC:A	7.60789e-06	-0.26545	-1.07093
203522652	chr2:203522652:A:G	7.50564e-06	-1.77941e-10	-1.34991
203522954	chr2:203522954:T:C	6.791e-06	-0.104912	-1.34506
203523325	chr2:203523325:G:A	9.28625e-06	-1.77941e-10	-1.13704
203523369	chr2:203523369:G:A	7.56703e-06	-0.0221278	-1.31964
203523605	chr2:203523605:T:G	6.34311e-06	-1.5182	-7.30438e-10
203523772	chr2:203523772:C:T	8.95862e-06	0.135743	-1.3087
203524168	chr2:203524168:A:C	9.40784e-06	-1.12403	-7.30438e-10
203524682	chr2:203524682:C:T	7.56669e-06	0.0426154	-1.38443
203524805	chr2:203524805:GT:G	7.34932e-06	-1.77941e-10	-1.37096
203525186	chr2:203525186:C:G	9.51119e-06	-1.77941e-10	-1.1131
203525193	chr2:203525193:T:A	2.07366e-05	-1.77941e-10	-0.333672
203525491	chr2:203525491:A:G	6.43192e-06	-1.5043	-7.30438e-10
203525882	chr2:203525882:G:A	7.22258e-06	-0.437716	-0.950642
203526018	chr2:203526018:GAA:G	8.56825e-06	0.104089	-1.32159
203526405	chr2:203526405:G:A	7.50449e-06	-1.77941e-10	-1.35007
203526461	chr2:203526461:A:G	1.31959e-05	-1.77941e-10	-0.785663
203526693	chr2:203526693:C:T	7.10179e-06	-1.77941e-10	-1.40522
203526943	chr2:203526943:C:T	7.19155e-06	-1.77941e-10	-1.39266
203527727	chr2:203527727:G:A	1.0417e-05	-1.77941e-10	-1.02213
203528526	chr2:203528526:ACTT:A	9.22243e-06	-1.14393	-7.30438e-10
203529513	chr2:203529513:C:T	1.15947e-05	-0.833853	-0.0811687
203530875	chr2:203530875:G:C	7.57886e-06	-1.77941e-10	-1.34021
203531348	chr2:203531348:T:C	6.82756e-06	-1.4446	-7.30438e-10
203535859	chr2:203535859:C:T	7.11227e-06	-1.77941e-10	-1.40375
203536675	chr2:203536675:T:C	3.69123e-06	-0.77	-1.28961
203537448	chr2:203537448:CTG:C	7.11585e-06	-1.77941e-10	-1.40325
203537514	chr2:203537514:A:G	1.15732e-05	-1.77941e-10	-0.916882
203537731	chr2:203537731:C:T	7.13669e-06	-1.77941e-10	-1.40032
203538009	chr2:203538009:A:T	7.10169e-06	-1.77941e-10	-1.40524
203538070	chr2:203538070:A:G	1.87728e-05	0.824679	-1.25784
203538387	chr2:203538387:A:C	6.50875e-06	-1.49242	-7.30438e-10
203538939	chr2:203538939:C:T	1.87466e-05	0.836476	-1.27103
203538965	chr2:203538965:T:C	8.83581e-06	0.142614	-1.32937
203539096	chr2:203539096:G:A	9.03017e-06	-1.77941e-10	-1.165
203539229	chr2:203539229:A:G	1.04822e-05	0.344997	-1.36089
203539693	chr2:203539693:G:A	9.04277e-06	-1.77941e-10	-1.1636
203539955	chr2:203539955:C:T	9.32551e-06	-1.13282	-7.30438e-10
203540530	chr2:203540530:G:A	1.41686e-05	-0.714541	-7.30438e-10
203540555	chr2:203540555:A:G	7.75495e-06	-1.31724	-7.30438e-10
203541024	chr2:203541024:C:A	2.22545e-05	1.08289	-1.34592
203541106	chr2:203541106:TG:T	0.000544301	4.10753	-1.1736
203542239	chr2:203542239:C:T	9.57456e-06	0.264543	-1.371
203542513	chr2:203542513:A:G	8.85665e-06	-1.77941e-10	-1.1844
203543278	chr2:203543278:T:C	9.81952e-06	0.293718	-1.37491
203543686	chr2:203543686:G:A	8.96268e-06	-1.77941e-10	-1.1725
203544589	chr2:203544589:C:CTA	2.25547e-06	-1.48699	-1.06522
203544989	chr2:203544989:G:A	9.57845e-06	0.259612	-1.36567
203545253	chr2:203545253:G:A	9.64815e-06	-1.77941e-10	-1.0988
203545356	chr2:203545356:C:A	7.98218e-06	-1.77941e-10	-1.28836
203545703	chr2:203545703:T:C	2.88398e-06	-1.49243	-0.813973
203545843	chr2:203545843:T:C	8.19261e-06	-1.26234	-7.30438e-10
203546066	chr2:203546066:A:G	1.03851e-05	0.321766	-1.34697
203546185	chr2:203546185:C:T	2.56863e-06	-1.02194	-1.40026
203547035	chr2:203547035:T:C	9.0632e-06	-1.77941e-10	-1.16135
203547215	chr2:203547215:T:C	7.12638e-06	-1.77941e-10	-1.40177
203547967	chr2:203547967:G:T	7.72404e-06	-1.32123	-7.30438e-10
203548291	chr2:203548291:C:T	1.02005e-05	0.254826	-1.29796
203548421	chr2:203548421:C:G	1.67131e-05	-1.77941e-10	-0.549375
203549402	chr2:203549402:C:T	7.45782e-06	-1.77941e-10	-1.35631
203550343	chr2:203550343:G:C	1.61329e-05	0.714259	-1.29897
203550516	chr2:203550516:T:G	1.12442e-05	0.352553	-1.29827
203550933	chr2:203550933:G:A	1.30708e-05	0.25793	-1.05312
203551532	chr2:203551532:AG:A	8.41707e-06	-1.77941e-10	-1.23531
203551563	chr2:203551563:G:A	7.32833e-06	-1.77941e-10	-1.37382
203551938	chr2:203551938:G:C	6.32439e-06	-1.52116	-7.30438e-10
203552119	chr2:203552119:A:G	1.78843e-05	0.767267	-1.24891
203552198	chr2:203552198:G:A	1.8338e-05	0.832787	-1.28938
203552206	chr2:203552206:T:C	7.76764e-06	-1.77941e-10	-1.3156
203553253	chr2:203553253:C:T	7.4042e-06	-1.77941e-10	-1.36352
203554205	chr2:203554205:A:G	1.58004e-05	0.678761	-1.2843
203555742	chr2:203555742:C:T	6.32673e-06	-1.52079	-7.30438e-10
203556389	chr2:203556389:A:G	2.07064e-05	0.90864	-1.24377
203556420	chr2:203556420:A:G	4.23547e-05	0.38051	-7.30438e-10
203556561	chr2:203556561:T:C	9.40823e-05	2.55347	-1.37487
203556781	chr2:203556781:T:C	2.43639e-06	-1.49211	-0.982947
203557074	chr2:203557074:A:G	7.14453e-06	-1.77941e-10	-1.39922
203557607	chr2:203557607:A:G	2.02384e-05	0.867598	-1.22559
203558013	chr2:203558013:G:A	8.41981e-06	0.0757161	-1.3107
203558656	chr2:203558656:T:C	6.33216e-06	-1.51993	-7.30438e-10
203559826	chr2:203559826:T:C	2.39923e-06	-1.49831	-0.992112
203560361	chr2:203560361:G:A	1.55197e-05	-1.77941e-10	-0.623462
203560367	chr2:203560367:C:T	7.10203e-06	-1.77941e-10	-1.40519
203560824	chr2:203560824:A:G	7.53474e-06	-1.77941e-10	-1.34605
203560890	chr2:203560890:C:T	3.60721e-06	-1.51484	-0.56779
203561514	chr2:203561514:G:A	7.59322e-06	-1.77941e-10	-1.33831
203561522	chr2:203561522:T:A	3.68298e-06	-0.677034	-1.38481
203561706	chr2:203561706:C:T	1.21539e-05	-1.77941e-10	-0.86792
203561901	chr2:203561901:C:T	8.54685e-06	-1.77941e-10	-1.22001
203562038	chr2:203562038:A:G	3.57103e-06	-0.697669	-1.39505
203562617	chr2:203562617:A:G	9.03079e-06	0.14505	-1.30998
203562797	chr2:203562797:G:T	7.30488e-06	-1.77941e-10	-1.37703
203563458	chr2:203563458:G:A	8.51023e-06	-1.77941e-10	-1.2243
203564053	chr2:203564053:G:A	4.53501e-06	-0.448117	-1.40563
203564257	chr2:203564257:A:G	7.57816e-06	-1.77941e-10	-1.3403
203564727	chr2:203564727:T:A	2.18446e-06	-1.5006	-1.0836
203564835	chr2:203564835:C:T	4.48296e-06	-1.50062	-0.364668
203565370	chr2:203565370:T:C	2.35992e-06	-1.50676	-1.00018
203565594	chr2:203565594:A:G	8.09874e-06	-1.77941e-10	-1.27386
203566224	chr2:203566224:A:T	7.60133e-06	-1.77941e-10	-1.33725
203566300	chr2:203566300:G:A	3.73188e-05	0.253928	-7.30438e-10
203566387	chr2:203566387:A:G	6.93864e-06	-1.42846	-7.30438e-10
203566560	chr2:203566560:T:A	1.54201e-05	-1.77941e-10	-0.629901
203566803	chr2:203566803:G:A	4.24213e-06	-1.51135	-0.409158
203567784	chr2:203567784:G:A	1.72405e-05	-1.77941e-10	-0.518306
203567881	chr2:203567881:T:C	2.56287e-06	-1.50978	-0.91466
203568373	chr2:203568373:T:G	3.43311e-05	0.170482	-7.30438e-10
203568461	chr2:203568461:C:T	5.07977e-06	-1.49283	-0.247475
203568740	chr2:203568740:C:T	1.60155e-05	-1.77941e-10	-0.592009
203570155	chr2:203570155:G:A	2.65142e-06	-1.5104	-0.880078
203570366	chr2:203570366:C:T	8.03046e-06	-1.77941e-10	-1.28233
203570937	chr2:203570937:C:T	3.02021e-06	-1.51312	-0.747126
203571098	chr2:203571098:G:A	8.33769e-06	-1.77941e-10	-1.24478
203571126	chr2:203571126:A:G	1.35279e-05	-0.760819	-7.30438e-10
203572036	chr2:203572036:A:G	1.56007e-05	-0.867809	0.249554
203572270	chr2:203572270:G:A	1.43819e-05	-0.847167	0.14757
203573250	chr2:203573250:C:T	2.1117e-06	-1.47554	-1.14253
203573475	chr2:203573475:A:G	5.47354e-06	-1.48271	-0.182934
203573522	chr2:203573522:G:A	7.44435e-06	-1.77941e-10	-1.35811
203573806	chr2:203573806:G:A	5.42987e-06	-1.47424	-0.199419
203573916	chr2:203573916:C:T	5.28927e-06	-1.48877	-0.211116
203574200	chr2:203574200:T:C	2.96737e-05	-1.77941e-10	0.0246929
203574466	chr2:203574466:G:A	5.1796e-06	-0.320112	-1.40073
203574487	chr2:203574487:A:G	2.39744e-05	-1.77941e-10	-0.188581
203575036	chr2:203575036:A:G	6.95689e-06	-1.48175	0.0559121
203575259	chr2:203575259:T:C	5.48545e-06	-1.49094	-0.172533
203575358	chr2:203575358:G:A	5.37206e-06	-1.49254	-0.191822
203575599	chr2:203575599:G:A	1.22976e-05	-1.77941e-10	-0.856168
203575622	chr2:203575622:T:G	5.42156e-06	-1.48418	-0.19101
203575705	chr2:203575705:T:C	5.30845e-06	-0.309689	-1.38658
203575768	chr2:203575768:G:A	1.58806e-06	-1.50888	-1.39418
203575778	chr2:203575778:A:G	7.19092e-06	-1.77941e-10	-1.39275
203576404	chr2:203576404:C:T	1.79521e-05	-1.77941e-10	-0.47786
203576782	chr2:203576782:A:T	5.67859e-06	-1.49227	-0.136599
203576834	chr2:203576834:G:T	5.40506e-06	-1.48943	-0.188801
203576902	chr2:203576902:C:T	6.53675e-06	-1.48813	-7.30438e-10
203577288	chr2:203577288:C:T	4.22255e-06	-0.545164	-1.37997
203577653	chr2:203577653:CTA:C	5.41491e-06	-1.48955	-0.186865
203577693	chr2:203577693:A:T	5.45024e-06	-1.48492	-0.184992
203577833	chr2:203577833:G:C	5.52659e-06	-1.48844	-0.167554
203577910	chr2:203577910:A:G	4.13941e-06	-0.828273	-1.11674
203578169	chr2:203578169:A:G	1.22592e-05	-1.77941e-10	-0.859295
203578293	chr2:203578293:T:C	8.82821e-06	-1.77941e-10	-1.18762
203578576	chr2:203578576:A:G	2.05935e-06	-1.51267	-1.13051
203579608	chr2:203579608:G:A	4.79639e-06	-1.49497	-0.302734
203579940	chr2:203579940:C:A	4.48381e-06	-0.582124	-1.28297
203580075	chr2:203580075:A:G	1.10649e-05	-1.77941e-10	-0.961792
203580184	chr2:203580184:A:G	7.159e-06	-1.77941e-10	-1.3972
203580292	chr2:203580292:C:CA	4.18943e-06	-0.909444	-1.02356
203580445	chr2:203580445:T:C	7.55686e-06	-1.77941e-10	-1.34311
203580930	chr2:203580930:G:A	1.74056e-05	-1.77941e-10	-0.508776
203580962	chr2:203580962:A:G	1.28368e-05	-1.77941e-10	-0.813251
203581104	chr2:203581104:C:T	1.88654e-06	-1.35745	-1.37338
203581158	chr2:203581158:C:T	7.17853e-06	-1.77941e-10	-1.39447
203581421	chr2:203581421:A:T	1.6284e-06	-1.51708	-1.3609
203581575	chr2:203581575:A:G	1.6135e-06	-1.51772	-1.36944
203581657	chr2:203581657:A:G	7.3326e-06	-1.77941e-10	-1.37324
203582348	chr2:203582348:G:A	2.40704e-06	-1.38218	-1.10499
203582630	chr2:203582630:C:T	1.63369e-05	-1.77941e-10	-0.572144
203583138	chr2:203583138:C:T	6.16718e-06	-0.625159	-0.921169
203583443	chr2:203583443:T:C	6.21454e-06	-0.69445	-0.844228
203583563	chr2:203583563:G:A	6.03804e-06	-0.735901	-0.83159
203583800	chr2:203583800:C:A	1.19041e-05	-1.77941e-10	-0.888687
203584126	chr2:203584126:T:C	6.4299e-06	-0.680648	-0.823963
203584177	chr2:203584177:C:T	6.55111e-06	-0.660774	-0.82516
203584380	chr2:203584380:T:G	2.27808e-06	-1.38388	-1.15836
203584610	chr2:203584610:G:A	6.31374e-06	-0.679933	-0.842908
203584712	chr2:203584712:G:A	6.90146e-06	-1.41138	-0.0224607
203584722	chr2:203584722:C:T	3.3046e-06	-1.38361	-0.786646
203585477	chr2:203585477:G:A	6.79926e-06	-0.623595	-0.82516
203585553	chr2:203585553:T:C	6.72566e-06	-1.2858	-0.173843
203586012	chr2:203586012:T:C	2.39967e-06	-1.36399	-1.12624
203586695	chr2:203586695:A:G	2.3396e-06	-1.25154	-1.26405
203586697	chr2:203586697:G:T	4.7712e-06	-1.30549	-0.497479
203586886	chr2:203586886:G:A	6.80903e-06	-0.65553	-0.79179
203587228	chr2:203587228:T:C	1.16323e-05	-1.77941e-10	-0.91178
203587338	chr2:203587338:C:T	1.08082e-05	-1.77941e-10	-0.985262
203587343	chr2:203587343:A:G	1.35079e-05	-1.77941e-10	-0.762294
203587450	chr2:203587450:T:C	5.09036e-05	-0.279643	0.844007
203587724	chr2:203587724:G:A	5.42096e-06	-0.719288	-0.956007
203587973	chr2:203587973:G:A	1.05012e-05	-1.77941e-10	-1.01408
203588066	chr2:203588066:G:A	3.40972e-05	-1.77941e-10	0.163645
203588135	chr2:203588135:A:T	5.39692e-06	-0.727517	-0.952223
203588481	chr2:203588481:A:G	5.63667e-06	-0.686496	-0.949781
203588665	chr2:203588665:G:A	5.20803e-06	-0.751665	-0.963701
203588865	chr2:203588865:C:T	7.45253e-06	-1.77941e-10	-1.35702
203589206	chr2:203589206:C:T	5.1197e-06	-1.28443	-0.448046
203589528	chr2:203589528:G:A	7.50793e-06	-1.77941e-10	-1.34961
203589730	chr2:203589730:A:G	1.14652e-05	-1.77941e-10	-0.926252
203590437	chr2:203590437:T:G	4.39892e-05	-0.173819	0.592193
203590448	chr2:203590448:G:A	5.89725e-06	-1.26659	-0.324497
203590518	chr2:203590518:T:C	5.49082e-06	-1.33241	-0.330079
203590553	chr2:203590553:G:A	4.8978e-06	-0.739199	-1.03758
203590647	chr2:203590647:C:T	2.28302e-06	-1.51309	-1.02698
203590660	chr2:203590660:C:T	0.000365133	2.53469	-7.30438e-10
203590725	chr2:203590725:A:G	5.8932e-06	-0.641997	-0.949773
203591073	chr2:203591073:G:A	1.09196e-05	-1.77941e-10	-0.975011
203591627	chr2:203591627:G:C	3.24417e-06	-1.35931	-0.8294
203591902	chr2:203591902:A:G	6.42214e-06	-1.50582	-7.30438e-10
203591983	chr2:203591983:A:G	1.17744e-05	-0.899641	-7.30438e-10
203592064	chr2:203592064:T:C	2.56715e-05	-1.77941e-10	-0.12019
203592227	chr2:203592227:C:T	2.93535e-06	-1.35748	-0.931261
203592375	chr2:203592375:T:C	2.74348e-06	-1.5009	-0.85544
203593232	chr2:203593232:G:T	1.32093e-05	-0.338732	-0.445919
203593298	chr2:203593298:C:T	3.60591e-06	-0.691447	-1.39155
203594273	chr2:203594273:T:A	2.66175e-06	-1.35949	-1.0271
203594456	chr2:203594456:T:C	4.82749e-06	-0.687079	-1.10416
203594483	chr2:203594483:C:T	2.92213e-06	-1.50275	-0.790509
203594552	chr2:203594552:C:A	8.338e-06	-1.24475	-7.30438e-10
203594801	chr2:203594801:G:A	7.69474e-06	-1.77941e-10	-1.32503
203594924	chr2:203594924:G:A	3.80707e-06	-0.705182	-1.32353
203594980	chr2:203594980:A:G	4.87865e-06	-0.668463	-1.11224
203594993	chr2:203594993:G:A	3.86433e-06	-0.690254	-1.32353
203595238	chr2:203595238:C:T	2.65838e-06	-1.37587	-1.01198
203595573	chr2:203595573:C:T	2.00983e-06	-1.26416	-1.40336
203595657	chr2:203595657:G:T	7.12183e-05	0.90018	-7.30438e-10
203595668	chr2:203595668:A:T	1.61514e-06	-1.52081	-1.36534
203596556	chr2:203596556:A:G	1.83732e-05	-1.77941e-10	-0.454674
203596652	chr2:203596652:A:G	2.44159e-06	-1.15206	-1.32087
203596803	chr2:203596803:C:T	2.25216e-06	-1.1653	-1.38837
203596810	chr2:203596810:A:G	2.52871e-06	-1.09204	-1.34582
203596845	chr2:203596845:C:T	6.9398e-06	-1.4283	-7.30438e-10
203596893	chr2:203596893:G:A	3.78909e-06	-0.695036	-1.33841
203597121	chr2:203597121:A:G	1.85685e-05	-1.77941e-10	-0.444105
203597225	chr2:203597225:C:T	7.92652e-06	-1.77941e-10	-1.29536
203597405	chr2:203597405:T:G	3.3222e-06	-1.11748	-1.04747
203597804	chr2:203597804:C:T	9.16213e-06	-1.77941e-10	-1.15049
203598127	chr2:203598127:A:G	8.48469e-06	-1.22731	-7.30438e-10
203598343	chr2:203598343:G:A	7.74273e-06	-1.77941e-10	-1.31882
203598348	chr2:203598348:G:A	1.28593e-05	0.479661	-1.29116
203598441	chr2:203598441:G:A	7.86412e-06	-1.77941e-10	-1.30326
203598508	chr2:203598508:C:T	7.81771e-06	-1.30918	-7.30438e-10
203598636	chr2:203598636:G:A	3.3127e-06	-0.90701	-1.2608
203598822	chr2:203598822:C:T	5.58015e-06	-0.898795	-0.74756
203599335	chr2:203599335:C:T	4.94523e-05	0.535439	-7.30438e-10
203599452	chr2:203599452:G:A	2.26695e-05	-1.77941e-10	-0.244549
203599896	chr2:203599896:C:G	2.73179e-06	-1.49055	-0.870064
203600058	chr2:203600058:C:A	1.3291e-05	-1.77941e-10	-0.778486
203600302	chr2:203600302:T:C	5.93289e-06	-0.837548	-0.74751
203600396	chr2:203600396:A:G	9.46358e-06	-1.45196	0.333838
203600953	chr2:203600953:A:T	6.00682e-06	-0.843573	-0.729101
203600967	chr2:203600967:A:G	5.86916e-06	-0.850122	-0.745735
203601412	chr2:203601412:T:C	5.21404e-06	-0.875438	-0.838776
203602089	chr2:203602089:T:C	5.17276e-06	-0.894357	-0.827806
203602117	chr2:203602117:T:C	1.47949e-05	-1.77941e-10	-0.671286
203602397	chr2:203602397:C:A	7.58662e-06	-1.77941e-10	-1.33918
203602840	chr2:203602840:T:A	5.85097e-06	-1.47378	-0.125186
203602841	chr2:203602841:GCCTGC:G	5.81843e-06	-1.47626	-0.128276
203603322	chr2:203603322:G:T	7.79873e-06	-1.77941e-10	-1.31161
203603500	chr2:203603500:C:T	9.26282e-06	-1.77941e-10	-1.13956
203603546	chr2:203603546:A:G	7.33171e-06	-1.77941e-10	-1.37336
203603585	chr2:203603585:T:G	1.98075e-06	-1.52019	-1.1619
203603733	chr2:203603733:T:C	5.49575e-06	-0.841823	-0.819772
203603751	chr2:203603751:G:T	2.87259e-06	-0.916909	-1.39345
203603877	chr2:203603877:G:A	5.51615e-06	-0.846039	-0.81185
203604555	chr2:203604555:C:G	7.9672e-06	-1.77941e-10	-1.29024
203605062	chr2:203605062:A:T	2.04451e-06	-1.52111	-1.1293
203605361	chr2:203605361:C:T	8.4952e-06	-0.978893	-0.247175
203605608	chr2:203605608:C:T	7.55593e-06	-1.00593	-0.337306
203606177	chr2:203606177:T:C	7.69941e-06	-1.00347	-0.320959
203606577	chr2:203606577:GA:G	2.36393e-06	-1.49646	-1.00878
203606666	chr2:203606666:A:G	7.54252e-06	-1.05231	-0.292706
203606695	chr2:203606695:T:G	7.9008e-06	-1.01085	-0.287759
203606859	chr2:203606859:G:A	9.63261e-06	-1.77941e-10	-1.10042
203606886	chr2:203606886:G:A	6.0543e-05	-1.77941e-10	0.737784
203607142	chr2:203607142:A:G	1.35372e-05	-1.77941e-10	-0.760126
203607244	chr2:203607244:T:C	1.25944e-05	-1.77941e-10	-0.832313
203607601	chr2:203607601:G:A	8.52375e-06	-1.22271	-7.30438e-10
203608415	chr2:203608415:G:A	2.54856e-06	-1.18066	-1.24938
203608592	chr2:203608592:C:T	1.98302e-05	-1.77941e-10	-0.378364
203608750	chr2:203608750:C:T	6.34481e-06	-1.51793	-7.30438e-10
203608985	chr2:203608985:T:C	1.76157e-06	-1.39597	-1.40339
203609065	chr2:203609065:A:G	8.04736e-06	-1.77941e-10	-1.28022
203609237	chr2:203609237:A:G	3.19938e-06	-0.818459	-1.38415
203609453	chr2:203609453:G:A	1.929e-06	-1.52115	-1.18742
203609784	chr2:203609784:T:C	4.11786e-05	0.35235	-7.30438e-10
203610145	chr2:203610145:A:C	7.11864e-06	-1.77941e-10	-1.40285
203610223	chr2:203610223:T:A	1.55811e-05	-1.77941e-10	-0.619511
203610555	chr2:203610555:T:C	1.63002e-05	-1.77941e-10	-0.57439
203610592	chr2:203610592:A:G	2.01977e-05	-1.77941e-10	-0.360002
203611237	chr2:203611237:T:C	3.53157e-06	-0.708724	-1.3951
203611246	chr2:203611246:A:G	1.62173e-05	-1.77941e-10	-0.579493
203611364	chr2:203611364:G:A	1.99594e-05	-1.77941e-10	-0.371868
203611892	chr2:203611892:G:A	1.84548e-06	-1.51823	-1.2346
203611912	chr2:203611912:G:A	3.53425e-05	0.199516	-7.30438e-10
203612158	chr2:203612158:A:G	2.55247e-06	-1.17681	-1.2517
203612208	chr2:203612208:G:A	2.74574e-06	-1.49934	-0.856181
203612829	chr2:203612829:G:T	4.72394e-06	-1.03025	-0.782681
203612965	chr2:203612965:G:T	7.09968e-06	-1.77941e-10	-1.40552
203613832	chr2:203613832:A:G	1.68078e-05	-1.77941e-10	-0.543726
203614053	chr2:203614053:G:A	7.27517e-05	0.921482	-7.30438e-10
203614419	chr2:203614419:G:T	1.71832e-05	-1.77941e-10	-0.52164
203614654	chr2:203614654:C:A	2.06758e-06	-1.50644	-1.13275
203614693	chr2:203614693:C:T	1.23199e-05	-1.77941e-10	-0.854353
203614850	chr2:203614850:C:T	4.96402e-06	-1.15273	-0.61062
203615084	chr2:203615084:A:G	9.15818e-06	-1.77941e-10	-1.15092
203615090	chr2:203615090:C:A	1.17059e-05	-1.77941e-10	-0.905479
203615959	chr2:203615959:C:T	7.09882e-06	-1.77941e-10	-1.40564
203616023	chr2:203616023:G:A	2.18241e-06	-1.18011	-1.40503
203616057	chr2:203616057:A:T	1.62746e-05	-1.77941e-10	-0.575966
203616149	chr2:203616149:C:T	7.77634e-06	-1.77941e-10	-1.31448
203616231	chr2:203616231:A:G	1.6229e-05	-1.77941e-10	-0.578769
203616672	chr2:203616672:C:T	1.57018e-05	-1.77941e-10	-0.611796
203616787	chr2:203616787:G:C	8.18269e-06	-1.77941e-10	-1.26355
203616809	chr2:203616809:C:T	1.18092e-05	-1.77941e-10	-0.896692
203617202	chr2:203617202:CA:C	1.67582e-05	-1.77941e-10	-0.54668
203617265	chr2:203617265:T:C	2.36117e-05	-1.77941e-10	-0.203826
203617282	chr2:203617282:C:T	1.59037e-05	-1.77941e-10	-0.599021
203617333	chr2:203617333:T:C	1.6731e-05	-1.77941e-10	-0.548308
203617377	chr2:203617377:C:T	1.71135e-06	-1.43932	-1.38897
203617595	chr2:203617595:C:T	4.46138e-06	-0.867002	-1.00311
203617616	chr2:203617616:G:A	7.31123e-06	-1.77941e-10	-1.37616
203618468	chr2:203618468:C:T	9.88509e-06	-1.77941e-10	-1.07454
203618835	chr2:203618835:A:G	2.04603e-06	-1.31155	-1.33812
203619322	chr2:203619322:T:G	7.38663e-06	-1.77941e-10	-1.3659
203619602	chr2:203619602:A:G	2.69582e-06	-1.48761	-0.886263
203619630	chr2:203619630:A:G	1.20276e-05	-1.77941e-10	-0.878364
203619844	chr2:203619844:G:C	7.10402e-06	-1.77941e-10	-1.40491
203619879	chr2:203619879:G:A	7.7001e-06	-1.77941e-10	-1.32434
203619887	chr2:203619887:G:A	1.1274e-05	-1.77941e-10	-0.943066
203619984	chr2:203619984:G:T	7.58075e-06	-1.77941e-10	-1.33996
203621215	chr2:203621215:A:G	0.000242294	2.12458	-7.30438e-10
203621569	chr2:203621569:G:T	1.02532e-05	-1.77941e-10	-1.03798
203622061	chr2:203622061:T:C	2.38533e-05	-1.77941e-10	-0.193648
203622206	chr2:203622206:G:A	9.63442e-06	-1.77941e-10	-1.10023
203622592	chr2:203622592:G:A	2.55579e-05	-1.77941e-10	-0.124623
203622810	chr2:203622810:C:T	1.39435e-05	-1.77941e-10	-0.730558
203622987	chr2:203622987:C:A	3.17521e-05	-1.77941e-10	0.0923888
203623383	chr2:203623383:T:A	1.32375e-05	-1.77941e-10	-0.782513
203623643	chr2:203623643:G:T	8.17027e-06	-1.77941e-10	-1.26507
203623908	chr2:203623908:A:C	1.17305e-05	-1.77941e-10	-0.90338
203623924	chr2:203623924:G:A	1.18171e-05	-1.77941e-10	-0.896026
203623990	chr2:203623990:C:T	3.57515e-05	-1.77941e-10	0.211024
203624114	chr2:203624114:T:C	1.33867e-05	-1.77941e-10	-0.77131
203624163	chr2:203624163:C:T	8.35802e-06	-1.24235	-7.30438e-10
203624175	chr2:203624175:A:G	2.86949e-06	-1.47232	-0.839114
203624354	chr2:203624354:C:T	1.21533e-05	-1.77941e-10	-0.867966
203624445	chr2:203624445:T:A	2.14245e-06	-1.52093	-1.08269
203624646	chr2:203624646:A:G	2.47907e-06	-1.52112	-0.936566
203625729	chr2:203625729:A:G	1.23383e-05	-1.77941e-10	-0.852858
203626023	chr2:203626023:A:T	7.53318e-06	-1.77941e-10	-1.34625
203626533	chr2:203626533:A:G	9.49917e-06	-1.77941e-10	-1.11437
203626843	chr2:203626843:G:A	7.53318e-06	-1.77941e-10	-1.34625
203626987	chr2:203626987:G:A	7.78549e-06	-1.77941e-10	-1.31331
203627950	chr2:203627950:C:T	2.39717e-06	-1.52107	-0.970213
203628090	chr2:203628090:G:A	7.41572e-06	-1.77941e-10	-1.36197
203628144	chr2:203628144:T:C	7.10346e-06	-1.77941e-10	-1.40499
203628394	chr2:203628394:C:G	6.88532e-06	-1.43618	-7.30438e-10
203628419	chr2:203628419:T:A	1.70193e-05	-1.77941e-10	-0.531223
203628559	chr2:203628559:T:G	9.64113e-06	-1.09953	-7.30438e-10
203629560	chr2:203629560:G:A	7.09886e-06	-1.77941e-10	-1.40564
203629574	chr2:203629574:A:G	1.38481e-05	-1.77941e-10	-0.737419
203629864	chr2:203629864:C:T	7.42694e-06	-1.77941e-10	-1.36045
203630553	chr2:203630553:C:T	6.35704e-06	-1.51601	-7.30438e-10
203630699	chr2:203630699:C:T	2.25063e-06	-1.52034	-1.03401
203631319	chr2:203631319:C:T	2.22623e-06	-1.418	-1.14727
203631366	chr2:203631366:C:T	7.19637e-06	-1.77941e-10	-1.39199
203631439	chr2:203631439:C:T	7.76989e-06	-1.77941e-10	-1.31531
203631523	chr2:203631523:G:T	2.39416e-06	-1.08831	-1.40423
203632054	chr2:203632054:T:C	7.17876e-06	-1.77941e-10	-1.39444
203632264	chr2:203632264:C:A	1.33862e-05	-1.77941e-10	-0.771343
203632461	chr2:203632461:A:G	7.77981e-06	-1.77941e-10	-1.31404
203632613	chr2:203632613:T:C	2.68639e-06	-1.04517	-1.3322
203632759	chr2:203632759:C:G	7.63647e-06	-1.77941e-10	-1.33263
203632883	chr2:203632883:A:G	2.44672e-06	-1.31257	-1.15825
203633405	chr2:203633405:TATGC:T	8.48878e-06	-1.22682	-7.30438e-10
203633677	chr2:203633677:C:T	1.18628e-05	-1.77941e-10	-0.892165
203633698	chr2:203633698:A:T	1.61316e-05	-0.584789	-7.30438e-10
203633971	chr2:203633971:A:G	7.23305e-06	-1.77941e-10	-1.38691
203634242	chr2:203634242:A:G	1.95431e-06	-1.30636	-1.38917
203634882	chr2:203634882:C:T	7.17815e-06	-1.77941e-10	-1.39453
203635072	chr2:203635072:T:C	7.19262e-06	-1.77941e-10	-1.39251
203635123	chr2:203635123:C:G	1.26577e-05	-1.77941e-10	-0.827307
203635178	chr2:203635178:A:G	9.12768e-06	-1.77941e-10	-1.15426
203635972	chr2:203635972:C:T	7.12544e-06	-1.77941e-10	-1.4019
203636023	chr2:203636023:G:A	7.16154e-06	-1.39685	-7.30438e-10
203636267	chr2:203636267:G:A	3.39623e-06	-1.16187	-0.981035
203636466	chr2:203636466:C:T	8.56669e-05	-1.77941e-10	1.0849
203636512	chr2:203636512:G:A	7.13003e-06	-1.77941e-10	-1.40125
203637015	chr2:203637015:G:T	3.06627e-06	-1.19017	-1.05494
203637782	chr2:203637782:G:A	6.40804e-06	-1.50802	-7.30438e-10
203638181	chr2:203638181:G:A	7.12467e-06	-1.77941e-10	-1.40201
203638395	chr2:203638395:C:T	7.18873e-06	-1.77941e-10	-1.39305
203638491	chr2:203638491:C:T	8.99754e-06	-1.77941e-10	-1.16862
203638587	chr2:203638587:A:G	9.58901e-06	-1.77941e-10	-1.10495
203638770	chr2:203638770:C:G	7.78273e-06	-1.77941e-10	-1.31366
203640378	chr2:203640378:G:C	1.50144e-05	-1.77941e-10	-0.656557
203640960	chr2:203640960:C:T	7.1161e-06	-1.77941e-10	-1.40321
203641056	chr2:203641056:G:A	1.75026e-05	-1.77941e-10	-0.503222
203641064	chr2:203641064:C:T	2.15803e-06	-1.20295	-1.39343
203641468	chr2:203641468:T:C	1.69275e-06	-1.47646	-1.36275
203641827	chr2:203641827:A:G	2.19889e-06	-1.1798	-1.39781
203642009	chr2:203642009:C:T	7.77835e-06	-1.77941e-10	-1.31423
203642034	chr2:203642034:T:C	7.94808e-06	-1.77941e-10	-1.29264
203642492	chr2:203642492:T:C	2.42687e-06	-1.1971	-1.28187
203642808	chr2:203642808:A:G	1.64984e-06	-1.46066	-1.40423
203642908	chr2:203642908:G:A	8.00579e-06	-1.77941e-10	-1.2854
203642991	chr2:203642991:T:C	4.22642e-06	-0.674044	-1.25017
203643134	chr2:203643134:T:C	4.13536e-06	-0.706673	-1.23932
203643307	chr2:203643307:G:C	7.77522e-06	-1.77941e-10	-1.31463
203643496	chr2:203643496:A:G	7.09974e-06	-1.77941e-10	-1.40551
203643746	chr2:203643746:T:TA	0.000181227	-1.77941e-10	1.83418
203643845	chr2:203643845:A:G	2.19417e-06	-1.19707	-1.38269
203643860	chr2:203643860:G:C	8.88264e-06	-1.18147	-7.30438e-10
203644064	chr2:203644064:G:A	8.10384e-06	-1.77941e-10	-1.27323
203645286	chr2:203645286:G:A	9.7436e-06	-1.77941e-10	-1.08896
203645297	chr2:203645297:T:C	1.02017e-05	-1.77941e-10	-1.04301
203645677	chr2:203645677:A:G	5.41678e-06	-0.326382	-1.34969
203645834	chr2:203645834:T:C	8.54847e-06	-1.77941e-10	-1.21982
203645888	chr2:203645888:G:A	1.17301e-05	-1.77941e-10	-0.903408
203646231	chr2:203646231:T:C	7.15092e-06	-1.77941e-10	-1.39833
203646270	chr2:203646270:A:C	9.57579e-06	-1.77941e-10	-1.10633
203646616	chr2:203646616:A:G	1.45308e-05	-1.77941e-10	-0.689302
203646698	chr2:203646698:A:C	9.56932e-06	-1.77941e-10	-1.10701
203647103	chr2:203647103:G:A	3.47611e-06	-1.2877	-0.831955
203647571	chr2:203647571:T:C	4.36101e-06	-0.719793	-1.17307
203648122	chr2:203648122:C:T	0.000198395	-1.77941e-10	1.92469
203648138	chr2:203648138:G:A	2.92827e-06	-1.00199	-1.28917
203648432	chr2:203648432:T:A	8.68637e-06	-1.77941e-10	-1.20381
203648497	chr2:203648497:A:G	7.2019e-06	-1.77941e-10	-1.39123
203648614	chr2:203648614:C:T	7.2858e-06	-1.37964	-7.30438e-10
203648887	chr2:203648887:T:C	7.86509e-06	-1.30314	-7.30438e-10
203649259	chr2:203649259:ATTAG:A	3.34355e-06	-1.51697	-0.641567
203649300	chr2:203649300:G:A	1.60136e-05	-1.77941e-10	-0.592131
203649967	chr2:203649967:C:T	8.90293e-06	-1.77941e-10	-1.17919
203650305	chr2:203650305:A:G	7.56161e-06	-1.77941e-10	-1.34249
203650439	chr2:203650439:G:T	0.000125931	-1.77941e-10	1.47017
203650990	chr2:203650990:G:A	2.40359e-06	-1.12608	-1.36253
203651772	chr2:203651772:C:T	2.40623e-06	-1.13428	-1.35323
203651956	chr2:203651956:G:A	4.80932e-06	-0.414561	-1.38045
203652079	chr2:203652079:G:A	2.82006e-06	-0.926802	-1.40201
203652310	chr2:203652310:A:G	1.91063e-06	-1.31921	-1.39893
203652809	chr2:203652809:C:T	1.1517e-05	-1.77941e-10	-0.921744
203652989	chr2:203652989:C:T	2.03645e-06	-1.26717	-1.3872
203653006	chr2:203653006:G:C	2.37396e-06	-1.23716	-1.26386
203653017	chr2:203653017:C:T	0.000196652	-1.77941e-10	1.91587
203653026	chr2:203653026:A:G	7.25502e-06	-1.77941e-10	-1.38388
203653027	chr2:203653027:A:G	7.14824e-06	-1.77941e-10	-1.3987
203653146	chr2:203653146:C:T	9.69614e-06	0.20473	-1.29857
203653192	chr2:203653192:G:A	1.999e-06	-1.37782	-1.2951
203653347	chr2:203653347:T:C	2.35142e-06	-1.25285	-1.2577
203653540	chr2:203653540:A:G	1.4152e-05	-1.77941e-10	-0.715715
203653603	chr2:203653603:G:A	2.02442e-06	-1.27091	-1.38938
203654308	chr2:203654308:C:T	7.32018e-05	0.92765	-7.30438e-10
203654483	chr2:203654483:G:A	1.09331e-05	-1.77941e-10	-0.973775
203654968	chr2:203654968:C:A	7.23048e-06	-1.77941e-10	-1.38726
203655166	chr2:203655166:A:C	7.54759e-06	-1.77941e-10	-1.34434
203655322	chr2:203655322:T:C	6.38488e-06	-1.51164	-7.30438e-10
203655330	chr2:203655330:T:C	7.55536e-06	-1.77941e-10	-1.34331
203655574	chr2:203655574:C:T	7.34795e-06	-1.77941e-10	-1.37115
203655677	chr2:203655677:G:A	2.22757e-06	-1.32532	-1.23933
203655836	chr2:203655836:A:G	8.46288e-06	-1.77941e-10	-1.22988
203655897	chr2:203655897:TC:T	8.57297e-06	-1.77941e-10	-1.21695
203656887	chr2:203656887:C:T	1.22101e-05	0.215109	-1.07841
203657091	chr2:203657091:A:G	9.42774e-06	0.245816	-1.36773
203657215	chr2:203657215:G:T	1.20632e-05	-1.77941e-10	-0.875408
203657230	chr2:203657230:G:T	2.01404e-06	-1.4454	-1.22002
203657231	chr2:203657231:G:C	2.64266e-06	-1.36605	-1.02773
203657267	chr2:203657267:C:T	9.52461e-06	0.255725	-1.36741
203657829	chr2:203657829:A:G	1.36932e-05	-0.748672	-7.30438e-10
203657911	chr2:203657911:T:G	2.17667e-06	-1.20778	-1.38
203658220	chr2:203658220:C:T	8.15694e-06	-1.77941e-10	-1.2667
203658346	chr2:203658346:A:G	8.57974e-06	-1.77941e-10	-1.21617
203658648	chr2:203658648:G:GA	7.10539e-06	-1.77941e-10	-1.40472
203659072	chr2:203659072:G:A	1.36793e-05	-1.77941e-10	-0.749686
203659372	chr2:203659372:A:G	1.19147e-05	0.278171	-1.16597
203659680	chr2:203659680:A:G	7.66134e-06	-1.77941e-10	-1.32938
203659721	chr2:203659721:A:G	8.63766e-06	-1.77941e-10	-1.20944
203660162	chr2:203660162:A:T	7.67877e-06	-1.77941e-10	-1.32711
203660507	chr2:203660507:C:T	1.75402e-06	-1.41014	-1.39352
203660595	chr2:203660595:C:T	2.86014e-05	-1.77941e-10	-0.0121153
203660629	chr2:203660629:G:A	0.000287358	-1.77941e-10	2.29516
203661010	chr2:203661010:A:G	2.1541e-06	-1.3787	-1.21949
203661051	chr2:203661051:A:G	1.99427e-06	-1.27236	-1.40293
203661141	chr2:203661141:T:G	7.09983e-06	-1.77941e-10	-1.4055
203661594	chr2:203661594:G:T	7.50796e-06	-1.77941e-10	-1.34961
203661960	chr2:203661960:A:G	7.34589e-06	-1.77941e-10	-1.37143
203662002	chr2:203662002:T:C	1.06042e-05	-1.77941e-10	-1.00432
203662515	chr2:203662515:G:A	6.33664e-06	-0.783284	-0.735937
203662691	chr2:203662691:G:C	7.4905e-06	-1.77941e-10	-1.35193
203663263	chr2:203663263:G:A	1.25904e-05	-1.77941e-10	-0.832633
203663404	chr2:203663404:C:T	2.03914e-06	-1.41693	-1.23611
203663456	chr2:203663456:A:C	7.95763e-06	-1.77941e-10	-1.29144
203663564	chr2:203663564:C:T	9.19743e-06	-1.77941e-10	-1.14665
203663661	chr2:203663661:G:A	1.1709e-05	-1.77941e-10	-0.905209
203664090	chr2:203664090:C:T	8.30558e-06	-1.77941e-10	-1.24864
203664104	chr2:203664104:C:T	7.43733e-06	-1.77941e-10	-1.35906
203664737	chr2:203664737:C:T	9.41221e-06	-1.77941e-10	-1.12356
203665070	chr2:203665070:C:A	7.14715e-06	-1.77941e-10	-1.39886
203665226	chr2:203665226:G:A	9.80633e-06	0.229139	-1.31168
203665302	chr2:203665302:T:C	3.65288e-06	-1.2117	-0.858358
203665424	chr2:203665424:C:T	1.46878e-05	-1.77941e-10	-0.678549
203665554	chr2:203665554:C:G	8.14103e-06	-1.77941e-10	-1.26865
203665588	chr2:203665588:C:T	5.92745e-06	-1.0823	-0.503679
203665632	chr2:203665632:G:A	1.17087e-05	0.500359	-1.4056
203665742	chr2:203665742:T:C	1.01418e-05	-1.77941e-10	-1.0489
203665801	chr2:203665801:G:A	4.36373e-06	-0.487005	-1.40524
203666020	chr2:203666020:T:C	7.25811e-06	-1.77941e-10	-1.38345
203666025	chr2:203666025:G:A	1.05037e-05	-1.77941e-10	-1.01384
203666066	chr2:203666066:C:T	1.84431e-06	-1.45745	-1.29601
203666116	chr2:203666116:T:TGC	2.51187e-06	-1.20048	-1.24406
203666280	chr2:203666280:T:A	1.41123e-05	-0.718524	-7.30438e-10
203666317	chr2:203666317:C:T	1.81128e-06	-1.4172	-1.35433
203666340	chr2:203666340:C:T	2.74206e-06	-1.00292	-1.35394
203666609	chr2:203666609:G:A	3.06321e-06	-1.06604	-1.18006
203666625	chr2:203666625:A:G	3.47201e-05	-1.77941e-10	0.181748
203667176	chr2:203667176:G:A	1.05234e-05	-1.77941e-10	-1.01197
203667301	chr2:203667301:G:A	1.87203e-05	-0.43596	-7.30438e-10
203669098	chr2:203669098:G:A	1.14661e-05	-1.77941e-10	-0.926174
203669123	chr2:203669123:G:C	6.94367e-06	-1.42774	-7.30438e-10
203669224	chr2:203669224:C:T	6.52511e-06	-1.48991	-7.30438e-10
203669711	chr2:203669711:G:T	1.94922e-06	-1.44209	-1.25605
203670554	chr2:203670554:T:C	2.03539e-06	-1.40678	-1.2481
203671077	chr2:203671077:A:G	1.2219e-05	0.50941	-1.37198
203671114	chr2:203671114:T:A	7.15127e-06	-1.77941e-10	-1.39828
203671178	chr2:203671178:C:T	8.90155e-06	-1.17934	-7.30438e-10
203671423	chr2:203671423:G:A	6.37797e-06	-1.51272	-7.30438e-10
203671450	chr2:203671450:G:A	3.00366e-06	-1.47069	-0.79505
203671753	chr2:203671753:G:A	2.27661e-06	-1.22789	-1.31499
203672094	chr2:203672094:C:T	3.25732e-05	-1.77941e-10	0.11792
203672447	chr2:203672447:A:G	2.84778e-06	-0.926296	-1.39273
203673112	chr2:203673112:T:G	8.10735e-06	-1.77941e-10	-1.2728
203673119	chr2:203673119:A:C	7.10829e-06	-1.77941e-10	-1.40431
203673747	chr2:203673747:C:T	1.05096e-05	-1.77941e-10	-1.01328
203673817	chr2:203673817:T:C	3.47912e-05	-1.77941e-10	0.183795
203674012	chr2:203674012:A:C	7.02765e-06	-1.41572	-7.30438e-10
203674457	chr2:203674457:G:A	7.09917e-06	-1.77941e-10	-1.40559
203674716	chr2:203674716:G:A	1.52592e-05	-1.77941e-10	-0.640389
203675526	chr2:203675526:G:T	1.34934e-05	-1.77941e-10	-0.763368
203675907	chr2:203675907:G:T	7.09892e-06	-1.77941e-10	-1.40563
203676642	chr2:203676642:G:C	7.09927e-06	-1.77941e-10	-1.40558
203676939	chr2:203676939:A:G	0.000144081	-1.77941e-10	1.6048
203677144	chr2:203677144:A:G	8.13674e-06	-1.77941e-10	-1.26918
203677281	chr2:203677281:C:T	0.00014493	-1.77941e-10	1.61068
203677955	chr2:203677955:C:T	5.82964e-05	0.699971	-7.30438e-10
203678050	chr2:203678050:G:A	2.03182e-05	-1.77941e-10	-0.354052
203678100	chr2:203678100:C:T	9.59058e-06	-1.77941e-10	-1.10479
203678156	chr2:203678156:T:G	0.000231062	-1.77941e-10	2.07712
203678432	chr2:203678432:A:G	1.90942e-06	-1.4156	-1.30317
203678522	chr2:203678522:G:A	1.91755e-06	-1.40486	-1.30965
203678712	chr2:203678712:G:C	7.31674e-06	-1.77941e-10	-1.3754
203679628	chr2:203679628:C:T	1.11988e-05	-1.77941e-10	-0.949762
203679704	chr2:203679704:T:A	3.82383e-05	0.278268	-7.30438e-10
203679883	chr2:203679883:C:T	2.15614e-05	-1.77941e-10	-0.294664
203679919	chr2:203679919:C:T	2.65568e-06	-1.19085	-1.19802
203679962	chr2:203679962:C:T	1.80125e-05	-0.474503	-7.30438e-10
203680196	chr2:203680196:G:A	9.28613e-06	-1.13705	-7.30438e-10
203680230	chr2:203680230:C:T	2.69608e-06	-1.17588	-1.19789
203680455	chr2:203680455:G:A	2.12645e-05	0.499149	-0.807681
203680624	chr2:203680624:GGGA:G	7.18758e-06	-1.77941e-10	-1.39322
203681133	chr2:203681133:C:A	1.86719e-06	-1.40697	-1.33417
203681311	chr2:203681311:A:G	1.37134e-05	-1.77941e-10	-0.747199
203681377	chr2:203681377:A:G	1.86351e-06	-1.40935	-1.33376
203681967	chr2:203681967:G:C	0.000169378	-1.77941e-10	1.76656
203682237	chr2:203682237:G:A	8.15696e-06	-1.00536	-0.261335
203682898	chr2:203682898:A:G	2.87153e-05	-1.77941e-10	-0.00813888
203683668	chr2:203683668:T:C	1.05091e-05	-1.77941e-10	-1.01333
203684117	chr2:203684117:G:A	2.65784e-06	-1.18515	-1.20291
203684418	chr2:203684418:A:G	8.69064e-06	-1.20332	-7.30438e-10
203684921	chr2:203684921:G:A	1.6303e-06	-1.50285	-1.37395
203684924	chr2:203684924:C:T	1.17447e-05	-1.77941e-10	-0.902166
203684957	chr2:203684957:T:C	1.60019e-06	-1.50902	-1.38643
203685110	chr2:203685110:G:A	2.11041e-06	-1.46371	-1.15498
203685658	chr2:203685658:T:C	8.34445e-06	-1.24397	-7.30438e-10
203685774	chr2:203685774:T:C	1.30868e-05	-0.793962	-7.30438e-10
203687247	chr2:203687247:C:T	2.13387e-06	-1.49497	-1.11266
203687417	chr2:203687417:A:T	1.13563e-05	-1.77941e-10	-0.935798
203687481	chr2:203687481:C:T	9.36279e-06	-1.77941e-10	-1.12883
203687587	chr2:203687587:T:C	6.41826e-06	-1.50642	-7.30438e-10
203687616	chr2:203687616:T:G	3.48558e-05	-1.77941e-10	0.18565
203688184	chr2:203688184:G:A	7.67711e-06	-1.77941e-10	-1.32733
203689034	chr2:203689034:T:A	2.41909e-06	-1.44217	-1.04001
203689132	chr2:203689132:C:A	7.5726e-06	-1.77941e-10	-1.34103
203689176	chr2:203689176:A:G	3.2852e-05	-1.77941e-10	0.126444
203689470	chr2:203689470:A:T	1.58564e-05	-1.77941e-10	-0.601996
203690198	chr2:203690198:C:A	7.99499e-06	-1.77941e-10	-1.28675
203690985	chr2:203690985:C:T	2.80079e-05	-1.77941e-10	-0.0330841
203691179	chr2:203691179:C:G	6.9735e-06	-1.42345	-7.30438e-10
203691223	chr2:203691223:A:C	2.12747e-06	-1.20506	-1.40557
203691317	chr2:203691317:A:C	1.02122e-05	-1.77941e-10	-1.04198
203691433	chr2:203691433:A:G	2.00854e-06	-1.51084	-1.15732
203691669	chr2:203691669:A:G	1.02519e-05	-1.77941e-10	-1.0381
203691983	chr2:203691983:C:T	5.65664e-06	-0.437685	-1.19506
203692137	chr2:203692137:G:A	1.179e-05	-1.77941e-10	-0.898316
203692204	chr2:203692204:T:C	6.58905e-06	-1.48016	-7.30438e-10
203692758	chr2:203692758:G:A	7.19699e-06	-1.77941e-10	-1.39191
203693431	chr2:203693431:C:T	1.60428e-06	-1.50991	-1.38298
203693433	chr2:203693433:A:G	2.91637e-05	-1.77941e-10	0.00735615
203693829	chr2:203693829:T:C	7.10686e-06	-1.77941e-10	-1.40451
203693875	chr2:203693875:A:G	7.11839e-06	-1.77941e-10	-1.40289
203694079	chr2:203694079:T:C	1.73075e-06	-1.46833	-1.34868
203694126	chr2:203694126:G:A	1.32596e-05	-1.77941e-10	-0.780847
203694389	chr2:203694389:A:G	1.84697e-06	-1.38652	-1.36551
203694425	chr2:203694425:G:C	1.78949e-06	-1.49073	-1.29292
203694636	chr2:203694636:A:C	1.89683e-06	-1.46708	-1.25831
203695073	chr2:203695073:G:A	1.61107e-06	-1.50426	-1.38441
203695398	chr2:203695398:G:A	9.79584e-06	0.256727	-1.34034
203695849	chr2:203695849:C:T	1.25045e-05	0.536677	-1.37615
203695934	chr2:203695934:T:C	1.85684e-06	-1.46814	-1.27855
203696045	chr2:203696045:A:T	1.04017e-05	-1.77941e-10	-1.0236
203696906	chr2:203696906:T:C	1.17472e-05	-1.77941e-10	-0.901957
203697054	chr2:203697054:A:G	2.73182e-05	-0.168054	0.110037
203698011	chr2:203698011:G:A	1.08333e-05	-1.77941e-10	-0.982946
203698020	chr2:203698020:A:G	7.84509e-05	-1.77941e-10	0.996903
203698154	chr2:203698154:C:A	1.8618e-06	-1.46554	-1.27849
203698177	chr2:203698177:CAG:C	3.19779e-05	-1.77941e-10	0.0994746
203698292	chr2:203698292:T:C	2.1787e-06	-1.47477	-1.11208
203698373	chr2:203698373:C:A	1.13859e-05	-1.77941e-10	-0.933195
203699235	chr2:203699235:T:C	1.5784e-06	-1.51936	-1.3898
203699238	chr2:203699238:A:T	1.57935e-06	-1.51811	-1.39045
203699263	chr2:203699263:C:A	1.03406e-05	-1.77941e-10	-1.02949
203699318	chr2:203699318:T:A	9.03688e-06	-1.77941e-10	-1.16426
203700923	chr2:203700923:G:A	7.10453e-06	-1.77941e-10	-1.40484
203701483	chr2:203701483:C:T	7.23892e-06	-1.3861	-7.30438e-10
203701973	chr2:203701973:A:G	3.76785e-05	-1.77941e-10	0.263521
203702576	chr2:203702576:G:A	7.12103e-06	-1.77941e-10	-1.40252
203702743	chr2:203702743:A:T	1.83108e-06	-1.48211	-1.27855
203702980	chr2:203702980:G:GA	1.56242e-06	-1.52019	-1.39914
203703220	chr2:203703220:GC:G	1.44575e-05	-1.77941e-10	-0.694357
203703391	chr2:203703391:A:G	1.8274e-06	-1.48911	-1.27356
203703672	chr2:203703672:T:C	0.000168285	-1.77941e-10	1.76009
203703781	chr2:203703781:T:C	7.10293e-06	-1.77941e-10	-1.40506
203704056	chr2:203704056:A:G	7.16552e-06	-1.77941e-10	-1.39629
203704738	chr2:203704738:GA:G	8.18952e-06	-1.77941e-10	-1.26271
203704994	chr2:203704994:G:T	8.27601e-06	-1.38074	0.128528
203705277	chr2:203705277:G:T	6.42363e-06	-1.3704	-0.135191
203705369	chr2:203705369:C:T	2.33001e-05	-1.49016	1.27305
203705416	chr2:203705416:G:A	2.03613e-06	-1.51717	-1.13735
203705655	chr2:203705655:G:A	3.1941e-05	-1.48488	1.58321
203706103	chr2:203706103:G:A	2.88556e-05	-1.48548	1.48221
203706326	chr2:203706326:T:TC	1.56161e-06	-1.51766	-1.40219
203706985	chr2:203706985:A:T	1.56185e-06	-1.51755	-1.40215
203707283	chr2:203707283:G:C	4.57871e-06	-1.50891	-0.335239
203707552	chr2:203707552:G:A	2.64063e-05	-1.77941e-10	-0.0919663
203708480	chr2:203708480:G:A	8.18097e-06	-1.77941e-10	-1.26376
203708539	chr2:203708539:C:T	7.9281e-06	-1.29516	-7.30438e-10
203708579	chr2:203708579:A:G	1.81085e-06	-1.44995	-1.32182
203708595	chr2:203708595:A:G	6.50615e-06	-1.49282	-7.30438e-10
203708644	chr2:203708644:A:G	3.97216e-05	-1.77941e-10	0.316326
203708669	chr2:203708669:C:G	9.88401e-06	-1.48238	0.407729
203709040	chr2:203709040:T:A	8.17998e-06	-1.77941e-10	-1.26388
203709046	chr2:203709046:C:T	1.71762e-06	-1.49957	-1.32507
203709966	chr2:203709966:C:T	2.00514e-05	-1.77941e-10	-0.36727
203710121	chr2:203710121:G:C	1.33708e-05	-1.77941e-10	-0.772496
203710167	chr2:203710167:T:C	1.66844e-06	-1.46942	-1.38426
203710398	chr2:203710398:T:C	1.26455e-05	-1.77941e-10	-0.828268
203711228	chr2:203711228:A:G	1.72179e-06	-1.4976	-1.32461
203711489	chr2:203711489:A:G	7.15473e-06	-1.77941e-10	-1.3978
203712053	chr2:203712053:G:A	2.43661e-06	-1.47923	-0.995726
203712324	chr2:203712324:G:A	1.01033e-05	-1.77941e-10	-1.05271
203712481	chr2:203712481:G:A	2.51392e-06	-1.48742	-0.956308
203712806	chr2:203712806:A:G	7.9512e-06	-1.77941e-10	-1.29225
203712812	chr2:203712812:A:C	1.29125e-05	-1.77941e-10	-0.807371
203713182	chr2:203713182:C:T	3.31321e-06	-1.51637	-0.65128
203713236	chr2:203713236:T:C	2.73116e-05	-0.0582593	-7.30438e-10
203714074	chr2:203714074:A:G	6.10354e-06	-1.40691	-0.149793
203714315	chr2:203714315:T:G	1.05388e-05	-1.0105	-7.30438e-10
203714390	chr2:203714390:T:C	6.11726e-06	-1.00707	-0.547384
203714496	chr2:203714496:CCT:C	1.62637e-06	-1.48713	-1.39209
203714616	chr2:203714616:A:T	1.68878e-06	-1.51938	-1.32218
203714654	chr2:203714654:A:G	8.16722e-06	-1.77941e-10	-1.26544
203714711	chr2:203714711:G:A	7.18833e-06	-1.77941e-10	-1.39311
203714731	chr2:203714731:A:T	3.30948e-05	-1.77941e-10	0.133805
203714877	chr2:203714877:T:C	6.64563e-06	-1.107	-0.36461
203715072	chr2:203715072:C:G	8.89917e-06	-1.17961	-7.30438e-10
203715531	chr2:203715531:G:C	8.43865e-06	-1.77941e-10	-1.23275
203715811	chr2:203715811:G:A	6.40872e-06	-1.50791	-7.30438e-10
203715830	chr2:203715830:C:T	1.22557e-05	-1.77941e-10	-0.859582
203715960	chr2:203715960:T:C	3.20025e-06	-0.984394	-1.21795
203716104	chr2:203716104:A:G	7.10039e-06	-1.77941e-10	-1.40542
203716472	chr2:203716472:A:G	2.17256e-06	-1.47393	-1.11574
203716491	chr2:203716491:GA:G	8.30508e-06	-1.77941e-10	-1.2487
203716949	chr2:203716949:G:C	7.38368e-06	-1.77941e-10	-1.3663
203717900	chr2:203717900:T:C	3.45312e-06	-1.36441	-0.761885
203717956	chr2:203717956:T:C	2.18333e-06	-1.46102	-1.1237
203718361	chr2:203718361:G:T	8.69348e-06	-1.77941e-10	-1.203
203718440	chr2:203718440:G:A	2.13301e-06	-1.4542	-1.15383
203718837	chr2:203718837:A:G	2.22051e-05	-1.77941e-10	-0.265246
203718874	chr2:203718874:T:C	8.28527e-06	-1.03109	-0.219997
203719344	chr2:203719344:T:C	1.71283e-05	-0.524839	-7.30438e-10
203719596	chr2:203719596:T:C	9.17832e-06	-1.27249	0.123763
203719657	chr2:203719657:G:C	3.10225e-06	-1.48932	-0.744117
203719733	chr2:203719733:A:T	2.16689e-06	-1.26106	-1.33121
203720036	chr2:203720036:T:C	1.94052e-06	-1.39814	-1.30448
203720470	chr2:203720470:A:G	7.50105e-06	-1.77941e-10	-1.35053
203720521	chr2:203720521:C:G	7.52368e-06	-1.77941e-10	-1.34751
203720719	chr2:203720719:A:T	7.49737e-06	-1.77941e-10	-1.35102
203720779	chr2:203720779:T:C	2.31526e-06	-1.12635	-1.3997
203721219	chr2:203721219:A:G	7.98018e-06	-1.77941e-10	-1.28861
203721233	chr2:203721233:T:A	1.9884e-06	-1.38242	-1.29582
203721792	chr2:203721792:G:A	2.90747e-06	-1.16054	-1.13774
203721868	chr2:203721868:C:T	7.38151e-06	-1.77941e-10	-1.36659
203721953	chr2:203721953:C:T	2.81301e-06	-1.053	-1.27831
203722439	chr2:203722439:G:A	3.87662e-06	-1.4623	-0.548304
203722546	chr2:203722546:C:A	2.08064e-06	-1.25222	-1.38068
203723312	chr2:203723312:C:A	1.387e-05	-1.77941e-10	-0.735845
203723659	chr2:203723659:A:G	2.26659e-06	-1.14355	-1.40374
203724144	chr2:203724144:C:T	3.12703e-06	-1.11375	-1.11173
203724199	chr2:203724199:T:C	7.97036e-06	-1.77941e-10	-1.28984
203724335	chr2:203724335:T:TA	8.0499e-06	-1.77941e-10	-1.27991
203724538	chr2:203724538:C:T	1.14811e-05	-1.77941e-10	-0.924866
203724558	chr2:203724558:G:T	2.95438e-06	-1.19023	-1.09205
203725028	chr2:203725028:C:T	7.24893e-06	-1.77941e-10	-1.38472
203725221	chr2:203725221:C:T	2.7169e-06	-1.29873	-1.06735
203725245	chr2:203725245:G:A	8.44498e-06	-1.77941e-10	-1.232
203725285	chr2:203725285:C:T	2.48883e-06	-1.40587	-1.04789
203725348	chr2:203725348:C:T	2.76774e-06	-1.22737	-1.12017
203725387	chr2:203725387:T:G	7.25505e-06	-1.77941e-10	-1.38387
203725487	chr2:203725487:AAG:A	8.37505e-06	-1.77941e-10	-1.24031
203725845	chr2:203725845:AT:A	2.39706e-06	-1.20839	-1.28294
203726423	chr2:203726423:T:C	2.07737e-05	-1.77941e-10	-0.331882
203726443	chr2:203726443:T:C	9.50356e-06	-1.77941e-10	-1.1139
203726444	chr2:203726444:G:A	9.51534e-06	-1.77941e-10	-1.11266
203726534	chr2:203726534:T:C	7.27269e-06	-1.77941e-10	-1.38144
203726790	chr2:203726790:G:A	6.55646e-06	-1.48512	-7.30438e-10
203727162	chr2:203727162:G:A	3.143e-05	-1.77941e-10	0.0821919
203727298	chr2:203727298:G:A	2.57493e-06	-1.33761	-1.08213
203727389	chr2:203727389:C:A	1.13256e-05	-1.77941e-10	-0.938505
203728090	chr2:203728090:G:A	2.57951e-06	-1.50323	-0.91474
203729082	chr2:203729082:T:C	2.64535e-06	-1.49206	-0.900704
203729436	chr2:203729436:C:T	6.36692e-06	-1.51445	-7.30438e-10
203729524	chr2:203729524:C:G	1.00641e-05	-1.77941e-10	-1.05659
203729597	chr2:203729597:C:T	9.82394e-06	-1.77941e-10	-1.08075
203729789	chr2:203729789:T:C	2.63415e-06	-0.992107	-1.4049
203730429	chr2:203730429:A:T	7.71684e-06	-1.77941e-10	-1.32216
203730796	chr2:203730796:T:C	2.72743e-06	-1.00886	-1.35335
203730874	chr2:203730874:A:G	2.59945e-06	-1.07795	-1.33232
203731108	chr2:203731108:CAA:C	7.71684e-06	-1.77941e-10	-1.32216
203731534	chr2:203731534:A:G	6.32892e-06	-1.52044	-7.30438e-10
203731698	chr2:203731698:C:CTCACTTTCAATGAATTTAAACCGT	3.50787e-05	-1.77941e-10	0.192026
203731782	chr2:203731782:T:C	6.32826e-06	-1.52054	-7.30438e-10
203732310	chr2:203732310:G:C	2.75878e-06	-1.00634	-1.34444
203732774	chr2:203732774:G:A	8.99594e-06	-1.77941e-10	-1.1688
203734432	chr2:203734432:C:T	7.09929e-06	-1.77941e-10	-1.40557
203735088	chr2:203735088:A:C	7.58036e-06	-1.77941e-10	-1.34001
203735734	chr2:203735734:G:T	2.50685e-06	-1.04111	-1.40543
203735772	chr2:203735772:T:G	6.34857e-06	-1.51734	-7.30438e-10
203735980	chr2:203735980:C:T	8.1974e-06	-1.77941e-10	-1.26175
203736621	chr2:203736621:G:C	8.05133e-06	-1.77941e-10	-1.27973
203736638	chr2:203736638:C:T	7.34101e-06	-1.77941e-10	-1.37209
203736878	chr2:203736878:A:G	6.39231e-06	-1.51047	-7.30438e-10
203737054	chr2:203737054:A:G	7.3154e-06	-1.77941e-10	-1.37559
203737137	chr2:203737137:T:A	7.10116e-06	-1.77941e-10	-1.40531
203737187	chr2:203737187:G:T	3.48607e-06	-0.902012	-1.21478
203737488	chr2:203737488:GA:G	4.05513e-06	-0.921685	-1.0439
203737636	chr2:203737636:C:T	7.3493e-06	-1.77941e-10	-1.37096
203737912	chr2:203737912:G:A	6.99726e-06	-1.42005	-7.30438e-10
203739046	chr2:203739046:G:A	3.54448e-06	-0.957678	-1.1425
203739099	chr2:203739099:T:C	7.33771e-06	-1.77941e-10	-1.37254
203739511	chr2:203739511:C:CA	7.90395e-06	-1.77941e-10	-1.29821
203739817	chr2:203739817:A:G	6.48137e-06	-1.49664	-7.30438e-10
203739880	chr2:203739880:A:G	1.64621e-06	-1.47675	-1.39034
203740132	chr2:203740132:C:T	6.32535e-06	-1.521	-7.30438e-10
203740206	chr2:203740206:A:G	7.24791e-06	-1.77941e-10	-1.38486
203740482	chr2:203740482:G:A	8.02582e-06	-1.77941e-10	-1.28291
203740565	chr2:203740565:A:T	1.62334e-06	-1.47962	-1.40147
203740620	chr2:203740620:T:C	2.88534e-06	-0.960057	-1.34587
203740732	chr2:203740732:A:T	3.59964e-06	-1.46842	-0.616312
203741410	chr2:203741410:G:A	7.35397e-06	-1.77941e-10	-1.37033
203741492	chr2:203741492:G:A	1.62032e-06	-1.48407	-1.39888
203741624	chr2:203741624:G:T	9.43176e-06	-1.77941e-10	-1.12149
203742051	chr2:203742051:T:C	2.86502e-06	-1.02428	-1.28872
203742070	chr2:203742070:T:C	7.12283e-06	-1.77941e-10	-1.40226
203742555	chr2:203742555:T:C	6.53019e-06	-1.48913	-7.30438e-10
203742606	chr2:203742606:GAC:G	6.38825e-06	-1.51111	-7.30438e-10
203742842	chr2:203742842:G:C	1.57329e-06	-1.50675	-1.40565
203743522	chr2:203743522:A:G	3.92748e-05	-1.77941e-10	0.305013
203743692	chr2:203743692:C:T	1.10585e-05	-1.77941e-10	-0.962374
203743941	chr2:203743941:A:G	3.1539e-06	-0.870789	-1.34614
203744092	chr2:203744092:G:C	3.42059e-06	-0.748306	-1.38745
203744257	chr2:203744257:C:T	2.1066e-05	-1.77941e-10	-0.31791
203744551	chr2:203744551:A:G	3.15788e-06	-0.869531	-1.34614
203744595	chr2:203744595:T:G	3.29559e-06	-0.832657	-1.34033
203744679	chr2:203744679:C:T	3.0404e-06	-0.91309	-1.34049
203744937	chr2:203744937:T:C	3.49374e-05	-1.77941e-10	0.187988
203745264	chr2:203745264:A:G	2.9856e-06	-0.918474	-1.35329
203745281	chr2:203745281:A:G	3.69913e-06	-0.786735	-1.27074
203745673	chr2:203745673:C:T	2.71084e-06	-0.978038	-1.39027
203746178	chr2:203746178:G:A	3.49971e-05	-1.77941e-10	0.189696
203746472	chr2:203746472:G:A	1.77931e-06	-1.43704	-1.35231
203746805	chr2:203746805:T:G	6.32806e-06	-1.52058	-7.30438e-10
203747084	chr2:203747084:G:A	3.23077e-06	-0.853799	-1.33905
203747193	chr2:203747193:C:T	3.21124e-06	-0.850057	-1.34885
203747335	chr2:203747335:A:G	3.28225e-06	-0.830558	-1.34648
203748479	chr2:203748479:AATG:A	7.09876e-06	-1.77941e-10	-1.40565
203748931	chr2:203748931:G:A	3.24037e-06	-0.845493	-1.34439
203749785	chr2:203749785:G:A	4.14797e-06	-0.753965	-1.18899
203750149	chr2:203750149:C:T	7.00843e-06	-1.41846	-7.30438e-10
203751052	chr2:203751052:C:T	6.33232e-06	-1.5199	-7.30438e-10
203751101	chr2:203751101:A:AT	3.42926e-06	-0.738604	-1.39462
203751117	chr2:203751117:C:A	1.8868e-06	-1.49007	-1.24062
203751166	chr2:203751166:AC:A	3.09489e-06	-0.85889	-1.37693
203751209	chr2:203751209:A:G	6.32955e-06	-1.52034	-7.30438e-10
203751216	chr2:203751216:C:T	3.14384e-06	-0.88033	-1.33979
203751342	chr2:203751342:C:T	1.65779e-06	-1.46701	-1.39308
203751435	chr2:203751435:T:G	1.76239e-06	-1.49472	-1.30418
203751501	chr2:203751501:C:T	7.31048e-06	-1.77941e-10	-1.37626
203752084	chr2:203752084:T:C	3.18919e-06	-0.818227	-1.38758
203752677	chr2:203752677:A:G	6.40495e-06	-1.5085	-7.30438e-10
203752751	chr2:203752751:C:A	1.25692e-05	-1.77941e-10	-0.834323
203752910	chr2:203752910:A:T	1.08339e-05	-1.77941e-10	-0.982885
203753434	chr2:203753434:A:G	1.63866e-05	-1.77941e-10	-0.569103
203753823	chr2:203753823:C:T	3.36248e-06	-0.753037	-1.39985
203754575	chr2:203754575:T:C	6.37518e-06	-1.51316	-7.30438e-10
203754674	chr2:203754674:T:C	1.751e-06	-1.41987	-1.38551
203754741	chr2:203754741:C:T	7.96111e-06	-1.77941e-10	-1.291
203754807	chr2:203754807:C:A	1.57539e-06	-1.50901	-1.40206
203754810	chr2:203754810:T:C	7.23909e-06	-1.77941e-10	-1.38607
203755226	chr2:203755226:A:C	9.17212e-06	-1.77941e-10	-1.1494
203755891	chr2:203755891:A:G	3.26645e-06	-0.804548	-1.37732
203755901	chr2:203755901:C:T	7.40249e-06	-1.77941e-10	-1.36375
203755970	chr2:203755970:A:G	3.25991e-06	-0.809564	-1.37431
203756528	chr2:203756528:T:C	2.34652e-05	-1.77941e-10	-0.21005
203756767	chr2:203756767:T:C	4.28512e-05	-1.77941e-10	0.392164
203756768	chr2:203756768:A:G	2.08256e-06	-1.39441	-1.23756
203757390	chr2:203757390:T:C	4.65147e-05	0.474198	-7.30438e-10
203757395	chr2:203757395:A:G	2.18102e-06	-1.47496	-1.11081
203758005	chr2:203758005:T:G	7.14549e-06	-1.77941e-10	-1.39909
203758023	chr2:203758023:T:C	7.27039e-06	-1.77941e-10	-1.38176
203758307	chr2:203758307:C:T	5.24031e-05	-1.77941e-10	0.593397
203758317	chr2:203758317:G:C	7.14697e-06	-1.77941e-10	-1.39888
203758522	chr2:203758522:C:A	1.97394e-06	-1.34873	-1.33681
203758591	chr2:203758591:T:C	3.83255e-06	-0.617243	-1.4048
203758758	chr2:203758758:T:C	3.06914e-06	-0.869863	-1.37431
203759178	chr2:203759178:C:T	2.06018e-06	-1.24716	-1.39562
203759265	chr2:203759265:C:T	0.000105478	-1.52114	2.81408
203759302	chr2:203759302:C:T	9.39809e-06	-1.77941e-10	-1.12506
203759333	chr2:203759333:G:A	1.81987e-06	-1.41826	-1.34855
203759373	chr2:203759373:T:C	6.42693e-06	-1.50507	-7.30438e-10
203759534	chr2:203759534:C:G	4.29341e-05	-1.77941e-10	0.394097
203759553	chr2:203759553:A:G	6.35694e-06	-1.51602	-7.30438e-10
203760245	chr2:203760245:A:G	7.13347e-06	-1.77941e-10	-1.40077
203760548	chr2:203760548:A:G	7.15738e-06	-1.77941e-10	-1.39743
203760684	chr2:203760684:T:A	7.1942e-06	-1.77941e-10	-1.39229
203760968	chr2:203760968:C:G	4.03396e-05	-1.77941e-10	0.331764
203761532	chr2:203761532:C:T	8.56959e-06	-1.21735	-7.30438e-10
203761963	chr2:203761963:A:G	6.33124e-06	-1.52007	-7.30438e-10
203761998	chr2:203761998:T:C	2.07152e-06	-1.24801	-1.38927
203762072	chr2:203762072:T:A	1.86407e-06	-1.35405	-1.38875
203762319	chr2:203762319:G:A	6.45509e-06	-1.5007	-7.30438e-10
203762624	chr2:203762624:T:C	1.16168e-05	-1.77941e-10	-0.913113
203762684	chr2:203762684:G:A	2.45742e-06	-1.33662	-1.12984
203762777	chr2:203762777:T:C	3.37962e-06	-0.758557	-1.38925
203763605	chr2:203763605:A:G	2.42551e-06	-1.29115	-1.18838
203763693	chr2:203763693:G:A	1.14437e-05	-1.77941e-10	-0.928132
203764072	chr2:203764072:A:C	2.45847e-06	-1.20227	-1.26376
203764087	chr2:203764087:G:A	2.53806e-06	-1.30705	-1.12712
203764301	chr2:203764301:T:A	2.33845e-05	-0.213496	-7.30438e-10
203764698	chr2:203764698:C:T	2.57912e-06	-1.27671	-1.14141
203765318	chr2:203765318:A:T	7.36296e-06	-1.77941e-10	-1.36911
203765637	chr2:203765637:G:A	6.54232e-06	-1.48728	-7.30438e-10
203765969	chr2:203765969:T:G	1.70793e-06	-1.51877	-1.31151
203766145	chr2:203766145:T:C	8.07088e-06	-1.77941e-10	-1.27731
203766293	chr2:203766293:T:G	2.02324e-06	-1.27184	-1.38903
203766848	chr2:203766848:A:G	9.64668e-06	-1.77941e-10	-1.09896
203766900	chr2:203766900:C:T	9.08808e-05	1.14398	-7.30438e-10
203766989	chr2:203766989:A:G	1.48149e-05	-0.669937	-7.30438e-10
203767234	chr2:203767234:T:C	4.0842e-05	-1.77941e-10	0.344141
203767348	chr2:203767348:C:T	2.57247e-06	-1.28918	-1.13152
203767657	chr2:203767657:T:C	2.86887e-05	-1.77941e-10	-0.00906639
203768087	chr2:203768087:T:C	2.27369e-06	-1.35961	-1.18456
203768138	chr2:203768138:A:T	2.63768e-06	-1.32845	-1.06722
203768352	chr2:203768352:C:T	3.25068e-06	-0.797504	-1.3892
203768433	chr2:203768433:G:A	2.54463e-06	-1.31735	-1.11423
203768537	chr2:203768537:C:A	2.21383e-06	-1.35715	-1.21369
203768579	chr2:203768579:G:A	8.26875e-06	-1.77941e-10	-1.25309
203768792	chr2:203768792:T:A	7.14465e-06	-1.77941e-10	-1.39921
203769026	chr2:203769026:A:G	1.91646e-06	-1.34594	-1.36915
203769238	chr2:203769238:G:A	3.34773e-05	-1.77941e-10	0.145298
203769281	chr2:203769281:C:T	3.74512e-06	-0.639467	-1.40565
203769412	chr2:203769412:C:T	7.8053e-06	-1.77941e-10	-1.31077
203769458	chr2:203769458:T:C	4.47234e-05	-1.77941e-10	0.434928
203769698	chr2:203769698:A:G	7.1975e-06	-1.77941e-10	-1.39184
203769771	chr2:203769771:C:A	7.16293e-06	-1.77941e-10	-1.39665
203769846	chr2:203769846:A:T	8.17473e-06	-0.584482	-0.68004
203769951	chr2:203769951:A:T	1.84173e-06	-1.35848	-1.39638
203770007	chr2:203770007:C:T	4.78131e-06	-0.681132	-1.11972
203770044	chr2:203770044:G:A	3.81977e-06	-0.970621	-1.05476
203770087	chr2:203770087:T:C	6.47041e-06	-1.49833	-7.30438e-10
203770167	chr2:203770167:G:T	7.52175e-06	-1.77941e-10	-1.34777
203770520	chr2:203770520:A:G	7.12301e-06	-1.77941e-10	-1.40224
203770663	chr2:203770663:A:G	7.14703e-06	-1.77941e-10	-1.39887
203770724	chr2:203770724:C:T	1.77982e-06	-1.38813	-1.40093
203770925	chr2:203770925:G:A	7.23789e-06	-1.77941e-10	-1.38624
203770965	chr2:203770965:C:T	1.13268e-05	-1.77941e-10	-0.9384
203770970	chr2:203770970:C:T	5.34079e-06	-0.763821	-0.926375
203771465	chr2:203771465:C:T	7.269e-06	-1.77941e-10	-1.38195
203771467	chr2:203771467:A:G	2.81921e-06	-1.21893	-1.11018
203771749	chr2:203771749:C:T	2.40377e-06	-1.09083	-1.3977
203771759	chr2:203771759:A:G	7.64911e-06	-1.77941e-10	-1.33098
203772439	chr2:203772439:G:T	2.47796e-06	-1.50707	-0.95106
203774054	chr2:203774054:A:T	2.40729e-06	-1.50953	-0.977533
203774353	chr2:203774353:T:C	1.95191e-06	-1.412	-1.28476
203774443	chr2:203774443:G:A	7.54313e-06	-1.77941e-10	-1.34493
203774716	chr2:203774716:G:A	4.04871e-05	0.335413	-7.30438e-10
203774774	chr2:203774774:G:A	1.09861e-05	-0.968937	-7.30438e-10
203775181	chr2:203775181:T:C	7.11437e-06	-1.77941e-10	-1.40345
203775670	chr2:203775670:C:G	1.43997e-05	-1.77941e-10	-0.698364
203775798	chr2:203775798:C:T	1.03426e-05	-1.77941e-10	-1.0293
203776534	chr2:203776534:A:C	9.0635e-06	-1.77941e-10	-1.16131
203776960	chr2:203776960:C:T	6.82437e-06	-1.44507	-7.30438e-10
203777137	chr2:203777137:G:A	1.73158e-06	-1.47125	-1.34529
203777176	chr2:203777176:T:C	7.50108e-06	-1.77941e-10	-1.35052
203777517	chr2:203777517:A:G	9.53212e-06	-1.77941e-10	-1.1109
203777599	chr2:203777599:A:G	2.5853e-06	-1.0126	-1.40313
203777739	chr2:203777739:C:A	3.5533e-06	-1.11373	-0.983965
203777810	chr2:203777810:G:A	2.62963e-06	-0.996762	-1.40196
203778471	chr2:203778471:A:G	4.52328e-06	-1.51589	-0.340437
203778475	chr2:203778475:A:G	7.1579e-06	-1.77941e-10	-1.39735
203778534	chr2:203778534:T:C	1.2936e-05	-0.805556	-7.30438e-10
203778988	chr2:203778988:C:T	3.01073e-06	-0.860159	-1.40323
203779085	chr2:203779085:G:T	7.17161e-06	-0.101767	-1.29367
203779706	chr2:203779706:C:G	7.19033e-06	-1.77941e-10	-1.39283
203780316	chr2:203780316:G:A	1.08577e-05	-1.77941e-10	-0.980696
203780866	chr2:203780866:A:G	7.33712e-06	-1.77941e-10	-1.37262
203781465	chr2:203781465:G:C	3.64963e-06	-1.19002	-0.880929
203781602	chr2:203781602:T:C	6.65125e-06	-1.47077	-7.30438e-10
203781776	chr2:203781776:C:G	4.68046e-06	-1.50204	-0.320132
203782538	chr2:203782538:A:G	2.8683e-06	-1.23207	-1.07978
203782579	chr2:203782579:G:A	1.92276e-06	-1.47348	-1.23833
203782902	chr2:203782902:T:C	1.89895e-06	-1.46154	-1.26273
203783787	chr2:203783787:T:C	1.43347e-05	-1.77941e-10	-0.702885
203783842	chr2:203783842:A:G	6.32467e-06	-1.52111	-7.30438e-10
203783938	chr2:203783938:T:C	1.68508e-06	-1.44125	-1.4025
203784017	chr2:203784017:T:C	7.75903e-06	-1.77941e-10	-1.31671
203784553	chr2:203784553:G:A	3.55407e-06	-0.979491	-1.11799
203784672	chr2:203784672:T:C	1.73907e-06	-1.44302	-1.3692
203784752	chr2:203784752:GGTGTTTGGAT:G	2.51309e-06	-1.03913	-1.40492
203784861	chr2:203784861:G:A	2.21776e-06	-1.51662	-1.05245
203785018	chr2:203785018:A:C	6.60866e-06	-1.47719	-7.30438e-10
203785307	chr2:203785307:G:A	2.03638e-05	-0.35181	-7.30438e-10
203785605	chr2:203785605:C:G	2.61342e-06	-1.0052	-1.39971
203785829	chr2:203785829:T:C	7.90689e-06	-1.77941e-10	-1.29783
203786140	chr2:203786140:A:T	1.71521e-06	-1.42225	-1.40378
203786183	chr2:203786183:C:A	7.90689e-06	-1.77941e-10	-1.29783
203786301	chr2:203786301:T:A	2.23008e-05	-1.77941e-10	-0.260947
203786633	chr2:203786633:TCAA:T	6.46964e-06	-1.49845	-7.30438e-10
203786803	chr2:203786803:A:G	7.39666e-06	-1.77941e-10	-1.36454
203787202	chr2:203787202:A:G	6.42695e-06	-1.50507	-7.30438e-10
203787410	chr2:203787410:A:G	8.60121e-06	-1.77941e-10	-1.21367
203787541	chr2:203787541:G:A	2.12614e-06	-1.32493	-1.28633
203787913	chr2:203787913:G:A	9.27295e-06	-1.77941e-10	-1.13847
203787933	chr2:203787933:G:A	2.24441e-05	-1.77941e-10	-0.254543
203788314	chr2:203788314:G:T	7.13003e-06	-1.77941e-10	-1.40125
203788370	chr2:203788370:A:T	1.4944e-05	-1.77941e-10	-0.661258
203789137	chr2:203789137:G:A	1.93265e-06	-1.41669	-1.28999
203789163	chr2:203789163:C:T	2.55902e-06	-1.02049	-1.40546
203789172	chr2:203789172:T:C	7.22282e-06	-1.77941e-10	-1.38832
203789205	chr2:203789205:T:C	7.22261e-06	-1.77941e-10	-1.38835
203789240	chr2:203789240:C:T	9.16775e-06	-1.77941e-10	-1.14988
203789264	chr2:203789264:G:A	8.02726e-06	-1.77941e-10	-1.28273
203789361	chr2:203789361:T:A	7.22139e-06	-1.77941e-10	-1.38852
203789653	chr2:203789653:A:T	6.33342e-06	-1.51973	-7.30438e-10
203789656	chr2:203789656:G:T	1.5036e-05	-1.77941e-10	-0.655123
203790257	chr2:203790257:C:T	1.77839e-06	-1.49679	-1.29307
203790772	chr2:203790772:CATA:C	4.54038e-05	0.450027	-7.30438e-10
203790874	chr2:203790874:A:T	1.88519e-06	-1.37228	-1.35926
203791043	chr2:203791043:A:G	7.21757e-06	-1.77941e-10	-1.38905
203791286	chr2:203791286:C:T	7.71264e-06	-1.77941e-10	-1.32271
203791358	chr2:203791358:T:C	1.2207e-05	-1.77941e-10	-0.863561
203791494	chr2:203791494:A:G	7.41576e-06	-1.77941e-10	-1.36196
203791972	chr2:203791972:G:T	2.98629e-05	-1.77941e-10	0.0310491
203792734	chr2:203792734:C:T	6.64916e-06	-1.47108	-7.30438e-10
203793632	chr2:203793632:T:TC	1.27944e-05	-1.77941e-10	-0.816564
203793668	chr2:203793668:G:A	7.13641e-06	-1.77941e-10	-1.40036
203793928	chr2:203793928:A:T	1.89888e-06	-1.43835	-1.28595
203793957	chr2:203793957:T:A	7.10068e-06	-1.77941e-10	-1.40538
203794067	chr2:203794067:A:T	1.12445e-05	-1.77941e-10	-0.945694
203794563	chr2:203794563:C:T	6.10264e-06	-0.151199	-1.40565
203794818	chr2:203794818:C:T	1.66051e-06	-1.51624	-1.3422
203795262	chr2:203795262:A:C	4.91104e-06	-1.46162	-0.312466
203795513	chr2:203795513:C:T	2.08358e-05	-1.45599	1.12709
203796025	chr2:203796025:ATAT:A	4.21303e-06	-0.937016	-0.990372
203796474	chr2:203796474:G:A	2.50331e-06	-1.07574	-1.37222
203796700	chr2:203796700:G:A	6.51527e-06	-1.49142	-7.30438e-10
203796801	chr2:203796801:G:A	8.71025e-06	-1.4734	0.272331
203796887	chr2:203796887:G:A	4.9634e-06	-0.952463	-0.811015
203796898	chr2:203796898:A:G	7.98107e-06	-0.306481	-0.982016
203796950	chr2:203796950:C:T	4.82382e-06	-0.497339	-1.29466
203797172	chr2:203797172:A:G	7.57335e-06	-1.77941e-10	-1.34093
203797306	chr2:203797306:T:C	5.17551e-06	-0.475978	-1.24565
203797393	chr2:203797393:G:A	7.30098e-06	-0.334151	-1.04341
203797408	chr2:203797408:A:G	7.63338e-06	-1.77941e-10	-1.33304
203797704	chr2:203797704:A:G	9.4951e-06	-1.11479	-7.30438e-10
203798662	chr2:203798662:T:C	7.53749e-06	-1.77941e-10	-1.34568
203799296	chr2:203799296:A:G	7.31424e-06	-1.77941e-10	-1.37575
203799564	chr2:203799564:C:G	6.53612e-06	-1.48823	-7.30438e-10
203799565	chr2:203799565:C:G	2.07438e-05	-1.45245	1.11913
203799731	chr2:203799731:C:T	7.15499e-06	-1.77941e-10	-1.39776
203799884	chr2:203799884:G:A	7.13171e-06	-1.77941e-10	-1.40102
203800092	chr2:203800092:C:T	6.63648e-06	-1.47299	-7.30438e-10
203800372	chr2:203800372:T:C	1.35896e-05	-1.77941e-10	-0.756264
203800646	chr2:203800646:T:C	5.7301e-06	-1.07406	-0.545779
203800772	chr2:203800772:A:G	6.33009e-06	-1.52026	-7.30438e-10
203800812	chr2:203800812:T:C	1.34063e-05	-0.164493	-0.60535
203800850	chr2:203800850:A:G	8.90859e-06	-1.17855	-7.30438e-10
203800938	chr2:203800938:CA:C	1.31541e-05	-0.18301	-0.605828
203801709	chr2:203801709:C:T	7.00494e-06	-1.41895	-7.30438e-10
203802470	chr2:203802470:A:G	7.60269e-06	-1.33707	-7.30438e-10
203802607	chr2:203802607:CATGATAGA:C	3.11166e-06	-0.863398	-1.36702
203802683	chr2:203802683:C:T	1.01044e-05	-0.177376	-0.875223
203802747	chr2:203802747:GGA:G	1.02293e-05	-0.166089	-0.874221
203803235	chr2:203803235:A:G	2.51724e-05	-1.77941e-10	-0.139822
203803422	chr2:203803422:A:G	3.2816e-06	-0.887329	-1.28991
203803598	chr2:203803598:G:GT	1.31128e-05	-1.77941e-10	-0.79198
203803733	chr2:203803733:G:C	1.94239e-05	-1.51161	1.11255
203804177	chr2:203804177:G:A	6.38199e-06	-1.51209	-7.30438e-10
203804929	chr2:203804929:C:T	8.73736e-06	-1.77941e-10	-1.19796
203805472	chr2:203805472:G:C	2.40968e-06	-1.49162	-0.994453
203805638	chr2:203805638:TG:T	2.19277e-06	-1.49208	-1.08833
203805812	chr2:203805812:C:T	2.19677e-06	-1.48572	-1.09287
203805976	chr2:203805976:C:T	1.78487e-06	-1.49342	-1.2928
203806673	chr2:203806673:A:G	7.20815e-06	-1.77941e-10	-1.39036
203806706	chr2:203806706:A:G	7.12733e-06	-1.77941e-10	-1.40163
203807125	chr2:203807125:A:G	6.47877e-06	-1.49704	-7.30438e-10
203807141	chr2:203807141:C:A	1.86822e-06	-1.50456	-1.23603
203807398	chr2:203807398:A:G	5.20279e-06	-0.431383	-1.28499
203807401	chr2:203807401:G:C	2.58659e-06	-1.48095	-0.934284
203807459	chr2:203807459:G:A	5.34446e-06	-0.961798	-0.727711
203807992	chr2:203807992:G:A	1.46369e-05	-0.682026	-7.30438e-10
203808086	chr2:203808086:A:G	2.4455e-06	-1.49691	-0.974404
203808345	chr2:203808345:C:A	7.3764e-06	-1.77941e-10	-1.36728
203808480	chr2:203808480:A:G	9.45166e-06	-1.77941e-10	-1.11938
203808704	chr2:203808704:A:G	2.57974e-06	-1.4836	-0.934284
203809203	chr2:203809203:A:G	7.65811e-06	-1.77941e-10	-1.3298
203809915	chr2:203809915:G:A	2.31519e-06	-1.481	-1.04508
203810006	chr2:203810006:T:C	6.34719e-06	-1.51756	-7.30438e-10
203810939	chr2:203810939:C:T	2.65144e-06	-1.48095	-0.909521
203811082	chr2:203811082:T:A	7.11025e-06	-1.77941e-10	-1.40403
203811188	chr2:203811188:A:G	2.49659e-06	-1.49508	-0.955562
203811450	chr2:203811450:G:A	2.50468e-06	-1.49185	-0.955562
203811515	chr2:203811515:T:C	9.13098e-06	-1.49408	0.34018
203811568	chr2:203811568:T:C	2.52906e-06	-1.49137	-0.946353
203811688	chr2:203811688:G:A	7.10362e-06	-1.77941e-10	-1.40496
203811709	chr2:203811709:A:G	5.42517e-06	-0.381481	-1.29304
203811836	chr2:203811836:T:C	2.00168e-06	-1.449	-1.22258
203811999	chr2:203811999:C:T	2.37135e-06	-1.49331	-1.0088
203812563	chr2:203812563:C:T	9.85371e-06	-1.77941e-10	-1.07772
203812693	chr2:203812693:G:A	1.06512e-05	-1.77941e-10	-0.999892
203812696	chr2:203812696:C:G	1.74144e-06	-1.49053	-1.32032
203812884	chr2:203812884:A:G	1.45052e-05	-1.77941e-10	-0.69106
203813084	chr2:203813084:G:A	1.78662e-06	-1.46138	-1.32386
203813532	chr2:203813532:A:C	4.74889e-06	-0.453718	-1.35394
203813598	chr2:203813598:A:G	1.28716e-05	-1.77941e-10	-0.810549
203813633	chr2:203813633:C:A	6.49299e-06	-1.49485	-7.30438e-10
203813694	chr2:203813694:G:A	2.98585e-06	-0.874476	-1.39721
203813981	chr2:203813981:A:T	7.09982e-06	-1.77941e-10	-1.4055
203814308	chr2:203814308:C:T	2.08559e-06	-1.23051	-1.40001
203814457	chr2:203814457:A:T	7.09063e-06	-1.4068	-7.30438e-10
203814467	chr2:203814467:A:T	7.09134e-06	-1.4067	-7.30438e-10
203814891	chr2:203814891:T:C	7.16038e-06	-1.77941e-10	-1.39701
203815412	chr2:203815412:C:T	7.97396e-06	-1.77941e-10	-1.28939
203815793	chr2:203815793:G:A	1.73824e-06	-1.47531	-1.33738
203816494	chr2:203816494:G:C	1.94975e-06	-1.51997	-1.1779
203816707	chr2:203816707:T:C	7.8576e-06	-1.77941e-10	-1.30409
203817387	chr2:203817387:C:T	8.32839e-06	-1.77941e-10	-1.2459
203817462	chr2:203817462:G:A	9.09829e-06	-1.77941e-10	-1.15748
203817849	chr2:203817849:G:A	7.13317e-06	-1.77941e-10	-1.40081
203817964	chr2:203817964:A:G	1.92833e-05	-0.406329	-7.30438e-10
203818157	chr2:203818157:A:G	7.43045e-06	-1.77941e-10	-1.35998
203818186	chr2:203818186:G:A	6.64629e-06	-1.47151	-7.30438e-10
203818788	chr2:203818788:C:G	3.37065e-06	-0.890045	-1.26042
203819028	chr2:203819028:C:T	1.67319e-06	-1.50855	-1.34229
203819311	chr2:203819311:C:T	1.48821e-05	-0.665413	-7.30438e-10
203820112	chr2:203820112:T:C	3.58837e-06	-1.01077	-1.0771
203820223	chr2:203820223:A:G	8.31531e-06	-1.77941e-10	-1.24747
203820513	chr2:203820513:T:A	5.1319e-05	-1.77941e-10	0.572491
203820915	chr2:203820915:A:G	7.78163e-06	-1.77941e-10	-1.3138
203821391	chr2:203821391:C:T	8.33478e-06	-1.77941e-10	-1.24513
203821501	chr2:203821501:C:G	2.83146e-06	-0.954645	-1.37013
203822350	chr2:203822350:C:A	6.85346e-06	-1.44082	-7.30438e-10
203822795	chr2:203822795:G:A	2.00817e-06	-1.47588	-1.19247
203822989	chr2:203822989:A:G	2.29356e-06	-1.14599	-1.38947
203823173	chr2:203823173:G:A	2.41214e-05	-1.77941e-10	-0.182472
203824455	chr2:203824455:T:C	1.23539e-05	-1.77941e-10	-0.851599
203824653	chr2:203824653:G:T	1.92586e-06	-1.31343	-1.39677
203825388	chr2:203825388:G:A	7.10287e-06	-1.77941e-10	-1.40507
203825632	chr2:203825632:G:C	2.47247e-06	-1.27896	-1.18139
203825857	chr2:203825857:A:G	2.45827e-06	-1.16163	-1.30448
203826431	chr2:203826431:G:A	7.96612e-05	-1.77941e-10	1.01221
203826573	chr2:203826573:G:A	7.33419e-06	-1.77941e-10	-1.37302
203826683	chr2:203826683:G:A	7.46218e-06	-1.77941e-10	-1.35572
203826815	chr2:203826815:C:T	1.683e-06	-1.50344	-1.34155
203827021	chr2:203827021:A:G	2.92346e-06	-0.891739	-1.40106
203827238	chr2:203827238:T:C	7.1952e-06	-1.77941e-10	-1.39216
203827279	chr2:203827279:T:G	7.33419e-06	-1.77941e-10	-1.37302
203827360	chr2:203827360:C:G	7.37619e-06	-1.77941e-10	-1.36731
203827401	chr2:203827401:C:T	0.000202897	-1.77941e-10	1.94713
203827472	chr2:203827472:AAC:A	1.68734e-06	-1.49495	-1.34747
203827651	chr2:203827651:C:T	7.33419e-06	-1.77941e-10	-1.37302
203827839	chr2:203827839:C:T	7.72693e-06	-1.77941e-10	-1.32086
203828112	chr2:203828112:C:T	0.000239448	-1.77941e-10	2.11277
203828414	chr2:203828414:C:G	2.42181e-06	-1.41308	-1.06798
203828579	chr2:203828579:G:T	7.61667e-06	-1.45561	0.120376
203828755	chr2:203828755:T:C	7.37619e-06	-1.77941e-10	-1.36731
203829013	chr2:203829013:A:C	4.62056e-06	-1.46655	-0.368506
203829512	chr2:203829512:T:A	2.75011e-06	-1.41055	-0.943383
203829540	chr2:203829540:G:A	4.48475e-06	-1.47603	-0.388855
203829557	chr2:203829557:G:A	2.40086e-06	-1.43936	-1.05038
203829628	chr2:203829628:C:T	1.86231e-06	-1.38029	-1.36346
203829742	chr2:203829742:A:G	2.47753e-06	-1.41721	-1.0411
203829824	chr2:203829824:A:G	3.08278e-06	-1.35256	-0.887181
203829888	chr2:203829888:G:A	2.11988e-06	-1.3199	-1.29432
203830082	chr2:203830082:T:C	2.54958e-06	-1.41354	-1.0161
203830229	chr2:203830229:G:A	2.75989e-06	-1.41802	-0.93236
203830251	chr2:203830251:C:T	2.54631e-06	-1.42211	-1.00882
203831030	chr2:203831030:TA:T	1.95775e-06	-1.29059	-1.40318
203831065	chr2:203831065:T:C	2.44674e-06	-1.40929	-1.06153
203831133	chr2:203831133:AATTT:A	1.9874e-06	-1.37379	-1.30495
203831576	chr2:203831576:A:G	0.000117516	-1.77941e-10	1.40101
203831758	chr2:203831758:A:G	1.39817e-05	-1.77941e-10	-0.727819
203831862	chr2:203831862:T:C	1.67018e-06	-1.46772	-1.38492
203832054	chr2:203832054:G:A	7.11353e-06	-1.77941e-10	-1.40357
203832145	chr2:203832145:A:G	6.79174e-06	-1.47543	0.025567
203832218	chr2:203832218:G:A	6.74372e-06	-1.46152	0.00456038
203832259	chr2:203832259:A:G	2.33534e-06	-1.52109	-0.996324
203832410	chr2:203832410:A:G	6.57078e-06	-1.47636	-0.00657967
203832919	chr2:203832919:A:C	7.34116e-06	-1.77941e-10	-1.37207
203833388	chr2:203833388:T:C	5.38355e-06	-1.52066	-0.16156
203833646	chr2:203833646:A:G	2.04531e-06	-1.52067	-1.12935
203834040	chr2:203834040:A:G	7.30643e-06	-1.37681	-7.30438e-10
203834708	chr2:203834708:G:T	7.27169e-06	-1.77941e-10	-1.38158
203835014	chr2:203835014:A:C	7.86299e-06	-1.77941e-10	-1.3034
203835229	chr2:203835229:C:T	2.50178e-06	-1.47017	-0.978394
203835851	chr2:203835851:G:T	2.48141e-06	-1.47032	-0.986421
203835966	chr2:203835966:C:T	6.90892e-06	-1.48018	0.0474187
203836352	chr2:203836352:G:A	8.35445e-06	-1.77941e-10	-1.24277
203836606	chr2:203836606:G:A	7.84766e-06	-1.77941e-10	-1.30535
203837290	chr2:203837290:G:T	1.82306e-06	-1.43456	-1.33049
203837428	chr2:203837428:C:A	7.45951e-06	-1.77941e-10	-1.35608
203837526	chr2:203837526:A:G	2.63264e-06	-1.47357	-0.924008
203837611	chr2:203837611:G:A	7.12219e-06	-1.77941e-10	-1.40235
203837871	chr2:203837871:A:G	1.17276e-05	-1.77941e-10	-0.903626
203837937	chr2:203837937:C:T	3.75217e-06	-1.4888	-0.554432
203838160	chr2:203838160:A:G	7.69945e-06	-1.77941e-10	-1.32442
203838184	chr2:203838184:G:A	1.87372e-06	-1.51098	-1.22666
203838526	chr2:203838526:TGGAG:T	3.55656e-06	-1.47402	-0.62276
203839979	chr2:203839979:G:A	2.51562e-06	-1.47276	-0.970289
203840406	chr2:203840406:G:A	1.37764e-05	-1.77941e-10	-0.742609
203841247	chr2:203841247:C:T	8.79822e-06	-1.77941e-10	-1.19102
203841755	chr2:203841755:A:C	7.21223e-06	-1.77941e-10	-1.38979
203842492	chr2:203842492:C:T	7.63672e-06	-1.77941e-10	-1.3326
203842694	chr2:203842694:C:T	2.52716e-06	-1.48	-0.958474
203842862	chr2:203842862:G:C	3.03821e-06	-1.43319	-0.821107
203842939	chr2:203842939:A:G	7.50961e-06	-1.77941e-10	-1.34939
203843361	chr2:203843361:GAA:G	1.92554e-06	-1.45453	-1.25583
203843556	chr2:203843556:T:C	7.25403e-06	-1.77941e-10	-1.38401
203843747	chr2:203843747:T:A	7.22075e-06	-1.77941e-10	-1.38861
203843923	chr2:203843923:C:T	2.96117e-06	-1.51293	-0.767055
203844026	chr2:203844026:A:G	2.74675e-06	-1.52016	-0.834995
203844755	chr2:203844755:A:G	7.41424e-06	-1.77941e-10	-1.36217
203844861	chr2:203844861:C:T	1.92825e-06	-1.45561	-1.25335
203845018	chr2:203845018:G:A	7.10467e-06	-1.77941e-10	-1.40482
203845109	chr2:203845109:C:T	7.42397e-06	-1.36086	-7.30438e-10
203845313	chr2:203845313:G:A	7.33853e-06	-1.77941e-10	-1.37243
203845474	chr2:203845474:G:A	3.17581e-06	-0.815012	-1.395
203845613	chr2:203845613:TACA:T	1.72114e-06	-1.44339	-1.37919
203845840	chr2:203845840:T:C	7.33853e-06	-1.77941e-10	-1.37243
203846420	chr2:203846420:C:T	8.61277e-06	-1.77941e-10	-1.21232
203846422	chr2:203846422:C:T	7.82646e-06	-1.77941e-10	-1.30806
203846865	chr2:203846865:C:T	2.07019e-06	-1.46821	-1.16972
203847404	chr2:203847404:C:A	1.55383e-06	-1.5209	-1.40395
203847675	chr2:203847675:C:T	1.57885e-06	-1.51539	-1.39348
203848084	chr2:203848084:T:G	1.91724e-06	-1.44972	-1.26497
203848178	chr2:203848178:C:T	7.17528e-06	-1.77941e-10	-1.39493
203848851	chr2:203848851:A:G	8.33986e-06	-1.77941e-10	-1.24452
203848912	chr2:203848912:A:G	2.00177e-06	-1.28512	-1.38642
203849004	chr2:203849004:A:G	7.28688e-06	-1.37949	-7.30438e-10
203849012	chr2:203849012:C:G	1.57039e-06	-1.50886	-1.40538
203849331	chr2:203849331:T:A	6.72536e-06	-1.45968	-7.30438e-10
203850087	chr2:203850087:C:T	1.5542e-06	-1.52076	-1.40385
203850169	chr2:203850169:G:A	1.57375e-05	-0.609525	-7.30438e-10
203850822	chr2:203850822:G:A	7.39499e-06	-1.77941e-10	-1.36477
203850853	chr2:203850853:G:T	2.59305e-06	-1.4097	-1.00304
203850929	chr2:203850929:A:G	8.85064e-06	-1.77941e-10	-1.18508
203850950	chr2:203850950:TA:T	7.1242e-06	-1.77941e-10	-1.40207
203851200	chr2:203851200:C:A	7.26447e-06	-1.77941e-10	-1.38257
203851625	chr2:203851625:A:G	7.40809e-06	-1.77941e-10	-1.363
203851626	chr2:203851626:G:A	7.40371e-06	-1.77941e-10	-1.36359
203851647	chr2:203851647:A:G	1.55722e-06	-1.51702	-1.40564
203852706	chr2:203852706:A:G	8.0172e-06	-1.77941e-10	-1.28398
203852931	chr2:203852931:C:A	2.15802e-05	-0.293793	-7.30438e-10
203852990	chr2:203852990:G:T	2.02655e-06	-1.50028	-1.15895
203853225	chr2:203853225:T:A	8.42321e-06	-1.23458	-7.30438e-10
203853245	chr2:203853245:C:T	8.49218e-06	-1.77941e-10	-1.22642
203853671	chr2:203853671:G:A	1.26356e-05	-1.77941e-10	-0.829055
203853734	chr2:203853734:T:A	1.1983e-05	-1.77941e-10	-0.88208
203853782	chr2:203853782:C:A	1.20401e-05	-1.77941e-10	-0.877326
203853903	chr2:203853903:T:C	7.71379e-06	-1.77941e-10	-1.32256
203854006	chr2:203854006:C:A	2.06724e-06	-1.43799	-1.20137
203854429	chr2:203854429:C:T	7.09878e-06	-1.77941e-10	-1.40565
203854870	chr2:203854870:C:T	7.53929e-06	-1.77941e-10	-1.34544
203854991	chr2:203854991:A:G	1.20028e-05	-1.77941e-10	-0.880428
203855416	chr2:203855416:G:A	2.07794e-06	-1.44581	-1.18838
203855809	chr2:203855809:A:T	1.14266e-05	-1.77941e-10	-0.929623
203855994	chr2:203855994:A:G	1.14266e-05	-1.77941e-10	-0.929623
203856172	chr2:203856172:T:G	2.8087e-06	-1.05991	-1.27294
203856409	chr2:203856409:T:C	3.47232e-06	-1.51691	-0.603837
203857029	chr2:203857029:T:C	3.3677e-06	-1.02702	-1.12432
203857192	chr2:203857192:C:T	1.19646e-05	-1.77941e-10	-0.883616
203857238	chr2:203857238:T:C	1.2008e-05	-1.77941e-10	-0.88
203857824	chr2:203857824:A:G	9.54643e-06	-1.77941e-10	-1.1094
203858329	chr2:203858329:C:T	2.00405e-06	-1.31535	-1.35505
203858418	chr2:203858418:G:A	1.44649e-05	-0.693843	-7.30438e-10
203858620	chr2:203858620:C:T	1.07567e-05	-1.77941e-10	-0.99004
203858818	chr2:203858818:C:T	3.03965e-06	-0.959674	-1.29415
203859027	chr2:203859027:G:A	4.49714e-06	-1.07747	-0.784663
203859379	chr2:203859379:A:G	7.30773e-06	-1.77941e-10	-1.37664
203859715	chr2:203859715:C:T	1.08575e-05	-1.77941e-10	-0.98071
203860190	chr2:203860190:G:A	7.3435e-06	-1.77941e-10	-1.37175
203860772	chr2:203860772:C:T	8.20456e-06	-1.77941e-10	-1.26088
203860783	chr2:203860783:C:T	1.08572e-05	-1.77941e-10	-0.980745
203861221	chr2:203861221:C:T	6.82312e-06	-1.44525	-7.30438e-10
203861575	chr2:203861575:T:A	1.11357e-05	-1.77941e-10	-0.955417
203861641	chr2:203861641:A:C	1.62141e-05	-0.579686	-7.30438e-10
203861659	chr2:203861659:C:A	1.10674e-05	-1.77941e-10	-0.961569
203862410	chr2:203862410:G:A	4.69482e-06	-1.40866	-0.410448
203862923	chr2:203862923:C:T	8.23255e-06	-1.25747	-7.30438e-10
203863216	chr2:203863216:G:C	8.32922e-06	-1.77941e-10	-1.2458
203864430	chr2:203864430:C:T	2.74299e-06	-0.978883	-1.37764
203864720	chr2:203864720:T:G	1.0195e-05	-1.77941e-10	-1.04368
203865435	chr2:203865435:T:C	7.09879e-06	-1.77941e-10	-1.40565
203865579	chr2:203865579:T:C	8.32012e-06	-1.77941e-10	-1.24689
203865658	chr2:203865658:T:G	1.24561e-05	-1.77941e-10	-0.84336
203865742	chr2:203865742:C:T	3.39875e-06	-1.18409	-0.958077
203866082	chr2:203866082:C:G	7.36328e-06	-1.77941e-10	-1.36906
203866178	chr2:203866178:T:C	3.87588e-06	-1.07621	-0.934587
203866221	chr2:203866221:T:C	2.43834e-06	-1.08478	-1.38947
203866405	chr2:203866405:T:A	7.29838e-06	-1.77941e-10	-1.37792
203866465	chr2:203866465:G:A	3.2191e-06	-0.88138	-1.31509
203866796	chr2:203866796:C:T	2.77365e-06	-0.98924	-1.35617
203866949	chr2:203866949:G:A	7.30352e-06	-1.77941e-10	-1.37721
203867500	chr2:203867500:T:A	7.53317e-06	-1.77941e-10	-1.34625
203867624	chr2:203867624:C:T	5.92022e-06	-0.31836	-1.26884
203867991	chr2:203867991:A:G	4.76251e-06	-0.702066	-1.10273
203868017	chr2:203868017:G:C	4.21099e-05	-1.77941e-10	0.374713
203868341	chr2:203868341:A:G	7.84527e-06	-1.77941e-10	-1.30566
203868865	chr2:203868865:T:C	4.21908e-06	-1.07812	-0.847836
203869098	chr2:203869098:G:A	1.1498e-05	-1.77941e-10	-0.923398
203869592	chr2:203869592:A:G	7.10741e-06	-1.77941e-10	-1.40443
203869764	chr2:203869764:C:T	5.12812e-06	-0.401039	-1.32979
203870163	chr2:203870163:GAGCTATAT:G	7.76319e-06	-1.77941e-10	-1.31618
203870365	chr2:203870365:C:CT	7.94922e-06	-1.77941e-10	-1.2925
203870454	chr2:203870454:G:A	7.95985e-06	-1.77941e-10	-1.29116
203871087	chr2:203871087:G:T	0.000518408	-1.77941e-10	2.88519
203871138	chr2:203871138:G:A	7.97401e-06	-1.28938	-7.30438e-10
203871974	chr2:203871974:G:A	7.52939e-06	-1.77941e-10	-1.34676
203872164	chr2:203872164:A:G	8.17214e-06	-1.77941e-10	-1.26484
203872264	chr2:203872264:C:T	8.11405e-06	-1.27197	-7.30438e-10
203874002	chr2:203874002:C:T	7.27682e-06	-1.77941e-10	-1.38088
203874165	chr2:203874165:T:C	1.10123e-05	-1.77941e-10	-0.966553
203874196	chr2:203874196:G:A	1.67517e-06	-1.46421	-1.38544
203874215	chr2:203874215:G:A	4.86678e-06	-0.74125	-1.04189
203874789	chr2:203874789:CTCTG:C	1.96428e-05	-0.387861	-7.30438e-10
203875100	chr2:203875100:A:G	5.38289e-06	-0.751136	-0.931208
203875723	chr2:203875723:CAAGG:C	1.06378e-05	0.273141	-1.27429
203875952	chr2:203875952:G:A	1.07077e-05	0.301794	-1.2964
203876137	chr2:203876137:C:T	1.79644e-05	-1.77941e-10	-0.47718
203876143	chr2:203876143:C:T	1.00255e-05	0.220832	-1.28127
203876827	chr2:203876827:G:A	1.07774e-05	0.276078	-1.2642
203878161	chr2:203878161:C:T	7.44395e-06	-1.77941e-10	-1.35817
203878546	chr2:203878546:C:T	1.15991e-05	-1.77941e-10	-0.914646
203878902	chr2:203878902:TC:T	7.22285e-06	-1.77941e-10	-1.38832
203879078	chr2:203879078:T:A	5.5461e-06	-0.24687	-1.4056
203879458	chr2:203879458:GAT:G	7.50026e-06	-1.77941e-10	-1.35063
203879807	chr2:203879807:C:T	1.30296e-05	-0.70808	-0.090265
203880280	chr2:203880280:T:C	5.93426e-06	-1.41158	-0.173244
203880409	chr2:203880409:C:T	5.59498e-06	-1.37369	-0.270014
203880704	chr2:203880704:T:C	5.64656e-06	-1.36147	-0.273056
203880861	chr2:203880861:C:G	5.6731e-06	-1.18527	-0.444561
203881082	chr2:203881082:A:G	7.99629e-06	-1.77941e-10	-1.28659
203882044	chr2:203882044:A:G	7.16683e-06	-0.680401	-0.715704
203882219	chr2:203882219:T:C	2.99636e-06	-0.988304	-1.27987
203882459	chr2:203882459:C:A	1.03553e-05	-1.77941e-10	-1.02807
203882585	chr2:203882585:C:T	1.15257e-05	-1.77941e-10	-0.920994
203883927	chr2:203883927:A:G	1.73766e-06	-1.50916	-1.30387
203884365	chr2:203884365:AC:A	8.09653e-06	-1.27413	-7.30438e-10
203884527	chr2:203884527:T:C	1.55377e-06	-1.52061	-1.40427
203885072	chr2:203885072:G:A	1.6026e-06	-1.50194	-1.392
203885194	chr2:203885194:T:C	1.04885e-05	0.271706	-1.28699
203886476	chr2:203886476:C:T	7.21718e-06	-1.77941e-10	-1.3891
203887147	chr2:203887147:T:C	2.82138e-06	-1.07575	-1.25259
203887789	chr2:203887789:G:A	7.19021e-06	-1.77941e-10	-1.39285
203887854	chr2:203887854:G:A	1.04616e-05	-1.77941e-10	-1.01786
203888072	chr2:203888072:G:C	7.59493e-06	-1.77941e-10	-1.33809
203888089	chr2:203888089:T:C	7.19021e-06	-1.77941e-10	-1.39285
203888597	chr2:203888597:G:A	1.16245e-05	-1.77941e-10	-0.912457
203888764	chr2:203888764:T:G	8.92201e-06	-0.695483	-0.481565
203888834	chr2:203888834:T:C	7.19021e-06	-1.77941e-10	-1.39285
203888846	chr2:203888846:G:C	3.67276e-06	-0.724455	-1.34017
203888862	chr2:203888862:T:C	6.67863e-06	-1.46666	-7.30438e-10
203888936	chr2:203888936:G:A	7.09934e-06	-1.77941e-10	-1.40557
203888965	chr2:203888965:G:A	8.15548e-06	-1.77941e-10	-1.26688
203889630	chr2:203889630:T:C	1.55518e-06	-1.52069	-1.40329
203889646	chr2:203889646:C:T	9.25194e-06	-0.687658	-0.453079
203889868	chr2:203889868:G:A	3.15168e-06	-1.01257	-1.20506
203890579	chr2:203890579:C:T	9.34014e-06	-0.675146	-0.456102
203890586	chr2:203890586:A:G	2.83446e-06	-1.13591	-1.18781
203891297	chr2:203891297:T:TA	7.67269e-06	-1.77941e-10	-1.3279
203891349	chr2:203891349:TACTTAGTGAACAACC:T	7.23897e-06	-1.77941e-10	-1.38609
203891378	chr2:203891378:A:G	7.71036e-06	-1.77941e-10	-1.32301
203891998	chr2:203891998:G:A	7.19021e-06	-1.77941e-10	-1.39285
203892231	chr2:203892231:C:T	1.84464e-06	-1.46109	-1.29219
203892262	chr2:203892262:C:T	8.03231e-06	-1.77941e-10	-1.2821
203892276	chr2:203892276:C:T	6.52214e-06	-1.49037	-7.30438e-10
203892445	chr2:203892445:A:G	7.20899e-06	-1.77941e-10	-1.39024
203892611	chr2:203892611:C:T	1.48802e-05	-1.77941e-10	-0.665538
203893081	chr2:203893081:C:T	8.18075e-06	-0.725776	-0.53801
203893930	chr2:203893930:A:G	8.49662e-06	-1.77941e-10	-1.2259
203893972	chr2:203893972:C:T	4.40606e-06	-0.85398	-1.02861
203894068	chr2:203894068:A:G	7.10422e-06	-1.77941e-10	-1.40488
203894471	chr2:203894471:G:A	7.8764e-06	-1.77941e-10	-1.3017
203894638	chr2:203894638:G:A	1.21439e-05	-0.868739	-7.30438e-10
203894729	chr2:203894729:A:G	2.88336e-06	-1.04064	-1.26597
203895069	chr2:203895069:C:G	5.14137e-06	-1.38327	-0.344982
203895075	chr2:203895075:T:C	7.86653e-06	-0.420979	-0.881973
203895283	chr2:203895283:T:C	2.77152e-05	-0.0435878	-7.30438e-10
203895341	chr2:203895341:C:T	5.91375e-06	-1.39793	-0.190358
203895410	chr2:203895410:A:G	7.77141e-05	-1.77941e-10	0.987467
203895847	chr2:203895847:T:G	1.11179e-05	-1.77941e-10	-0.957009
203895850	chr2:203895850:TTC:T	7.23949e-06	-1.77941e-10	-1.38602
203895933	chr2:203895933:C:T	5.06037e-06	-0.91956	-0.824569
203896358	chr2:203896358:T:C	7.16162e-06	-1.77941e-10	-1.39683
203896398	chr2:203896398:C:A	1.24389e-05	-1.77941e-10	-0.844739
203896535	chr2:203896535:T:C	1.76821e-05	-1.77941e-10	-0.493017
203896953	chr2:203896953:A:G	7.19021e-06	-1.77941e-10	-1.39285
203897631	chr2:203897631:A:G	7.10109e-06	-1.77941e-10	-1.40532
203897670	chr2:203897670:TC:T	7.1419e-06	-1.77941e-10	-1.39959
203898128	chr2:203898128:TTC:T	7.79333e-06	-1.3123	-7.30438e-10
203898234	chr2:203898234:A:G	2.88362e-06	-1.02944	-1.27708
203898504	chr2:203898504:G:T	3.64442e-06	-0.745393	-1.32698
203898594	chr2:203898594:T:A	7.24483e-06	-1.77941e-10	-1.38528
203899108	chr2:203899108:C:T	5.95199e-06	-1.37519	-0.206655
203899159	chr2:203899159:A:C	2.87929e-06	-1.01689	-1.29114
203899695	chr2:203899695:T:C	2.86808e-06	-1.04562	-1.26631
203899887	chr2:203899887:A:G	5.77876e-06	-1.37939	-0.231986
203899889	chr2:203899889:C:T	6.34156e-06	-1.51845	-7.30438e-10
203900091	chr2:203900091:G:T	2.88634e-06	-1.02557	-1.28001
203900471	chr2:203900471:G:T	5.10109e-06	-1.3662	-0.369915
203900616	chr2:203900616:C:G	7.3427e-06	-1.77941e-10	-1.37186
203901134	chr2:203901134:G:C	7.11141e-06	-1.77941e-10	-1.40387
203901256	chr2:203901256:C:T	5.85402e-06	-1.36441	-0.234034
203901550	chr2:203901550:C:G	7.3347e-06	-1.77941e-10	-1.37295
203901903	chr2:203901903:G:T	3.53801e-06	-1.00731	-1.09469
203901980	chr2:203901980:T:G	1.2356e-05	-1.77941e-10	-0.851428
203902385	chr2:203902385:T:A	5.78824e-06	-1.39222	-0.217518
203902402	chr2:203902402:G:T	1.05197e-05	-1.77941e-10	-1.01232
203902721	chr2:203902721:T:C	7.19021e-06	-1.77941e-10	-1.39285
203903179	chr2:203903179:C:T	7.36832e-06	-1.77941e-10	-1.36838
203903503	chr2:203903503:A:G	7.19559e-06	-1.77941e-10	-1.3921
203904031	chr2:203904031:G:T	7.1442e-06	-1.77941e-10	-1.39927
203904331	chr2:203904331:A:G	2.9918e-06	-0.957353	-1.31234
203904359	chr2:203904359:TCA:T	6.01538e-06	-1.37457	-0.196683
203904534	chr2:203904534:C:T	4.47173e-06	-1.42398	-0.44381
203904672	chr2:203904672:C:T	5.70163e-06	-1.40074	-0.224079
203904673	chr2:203904673:G:A	8.48068e-06	-0.0751027	-1.15268
203904997	chr2:203904997:A:C	5.89645e-06	-1.36786	-0.223359
203905297	chr2:203905297:C:T	8.99621e-06	-1.77941e-10	-1.16877
203905331	chr2:203905331:A:G	1.18616e-05	0.0573324	-0.949597
203905446	chr2:203905446:G:A	5.47391e-06	-1.38954	-0.27604
203906001	chr2:203906001:C:T	7.26009e-06	-1.77941e-10	-1.38318
203906080	chr2:203906080:A:G	5.13154e-06	-1.42044	-0.309727
203906355	chr2:203906355:C:T	6.14155e-06	-0.262515	-1.28798
203906460	chr2:203906460:C:A	5.4313e-06	-0.910568	-0.762824
203906550	chr2:203906550:A:G	7.29255e-06	-1.77941e-10	-1.37872
203906964	chr2:203906964:A:G	6.44482e-06	-1.50229	-7.30438e-10
203907443	chr2:203907443:C:T	1.29653e-05	0.0964929	-0.899783
203907895	chr2:203907895:A:C	2.88988e-06	-1.03762	-1.26674
203908083	chr2:203908083:C:T	7.24483e-06	-1.77941e-10	-1.38528
203908119	chr2:203908119:G:A	7.22709e-06	-1.77941e-10	-1.38773
203908432	chr2:203908432:C:T	7.19737e-06	-1.77941e-10	-1.39185
203908534	chr2:203908534:A:G	9.36791e-06	-1.77941e-10	-1.12828
203908630	chr2:203908630:A:G	6.48275e-06	-1.49642	-7.30438e-10
203908753	chr2:203908753:C:T	9.36066e-06	-1.77941e-10	-1.12905
203908861	chr2:203908861:C:A	0.000193813	-1.77941e-10	1.90132
203908956	chr2:203908956:G:T	5.8146e-06	-0.393008	-1.21219
203908981	chr2:203908981:C:T	7.39368e-06	-1.77941e-10	-1.36494
203909480	chr2:203909480:ACACACACG:A	2.22829e-06	-1.34162	-1.22272
203909894	chr2:203909894:C:T	1.81394e-05	-0.00140435	-0.466077
203910039	chr2:203910039:T:A	7.15798e-06	-1.77941e-10	-1.39734
203910150	chr2:203910150:C:T	7.83362e-06	-1.77941e-10	-1.30714
203910455	chr2:203910455:G:A	8.34252e-06	-1.77941e-10	-1.2442
203910692	chr2:203910692:G:A	7.5929e-06	-1.77941e-10	-1.33836
203910984	chr2:203910984:T:G	1.40289e-05	-1.77941e-10	-0.724447
203911131	chr2:203911131:G:A	3.58395e-06	-1.16923	-0.919879
203911453	chr2:203911453:G:C	1.68934e-06	-1.5162	-1.32504
203912100	chr2:203912100:A:G	8.00607e-06	-1.77941e-10	-1.28537
203912230	chr2:203912230:A:G	2.92152e-05	-1.77941e-10	0.00911936
203913018	chr2:203913018:T:C	3.30853e-06	-1.19135	-0.977712
203913095	chr2:203913095:G:A	1.57565e-06	-1.51773	-1.39317
203913168	chr2:203913168:G:A	2.49567e-05	-1.77941e-10	-0.148428
203913911	chr2:203913911:T:C	7.11431e-06	-1.77941e-10	-1.40346
203915198	chr2:203915198:T:C	7.09885e-06	-1.77941e-10	-1.40564
203915907	chr2:203915907:A:G	1.19206e-05	-1.77941e-10	-0.887298
203915952	chr2:203915952:A:G	8.0814e-06	-1.77941e-10	-1.276
203916069	chr2:203916069:C:T	1.01031e-05	-1.77941e-10	-1.05272
203916118	chr2:203916118:C:G	1.55254e-06	-1.52106	-1.40462
203916655	chr2:203916655:T:TTC	7.57106e-06	-1.77941e-10	-1.34124
203917197	chr2:203917197:G:C	1.66142e-06	-1.51953	-1.33837
203917848	chr2:203917848:C:G	8.47304e-06	-1.22868	-7.30438e-10
203917852	chr2:203917852:T:C	3.34469e-06	-1.0813	-1.07689
203918740	chr2:203918740:A:C	8.43075e-06	-1.77941e-10	-1.23368
203918859	chr2:203918859:T:C	1.57018e-06	-1.51378	-1.4006
203918976	chr2:203918976:T:C	4.00067e-06	-1.05863	-0.920476
203919420	chr2:203919420:G:A	7.71486e-06	-1.77941e-10	-1.32242
203919434	chr2:203919434:C:T	7.9738e-06	-1.77941e-10	-1.28941
203919489	chr2:203919489:C:A	1.65252e-06	-1.5207	-1.34257
203919609	chr2:203919609:A:AAGCT	8.42482e-06	-1.77941e-10	-1.23439
203920158	chr2:203920158:G:A	2.57464e-05	-1.77941e-10	-0.117273
203920662	chr2:203920662:G:C	1.56988e-06	-1.50895	-1.40562
203921439	chr2:203921439:T:C	3.99573e-06	-1.06786	-0.912485
203921499	chr2:203921499:C:T	2.29403e-05	-1.77941e-10	-0.232672
203921536	chr2:203921536:T:C	0.000360006	-1.77941e-10	2.52055
203921594	chr2:203921594:A:G	1.58873e-06	-1.52042	-1.38222
203921731	chr2:203921731:G:A	7.1255e-06	-1.77941e-10	-1.40189
203921751	chr2:203921751:G:A	1.57081e-06	-1.51013	-1.40385
203921829	chr2:203921829:CAGGCCCCCTGGCAGGG:C	6.73486e-06	-0.575053	-0.88322
203921835	chr2:203921835:C:T	8.34863e-06	-1.77941e-10	-1.24347
203921847	chr2:203921847:G:C	7.72015e-06	-0.443226	-0.878509
203922079	chr2:203922079:A:G	8.41071e-06	-1.77941e-10	-1.23606
203922205	chr2:203922205:T:A	7.49045e-06	-1.77941e-10	-1.35194
203922411	chr2:203922411:C:T	1.61727e-06	-1.52116	-1.36368
203922662	chr2:203922662:T:C	2.29027e-05	-1.77941e-10	-0.234313
203922837	chr2:203922837:C:T	7.17978e-06	-1.3943	-7.30438e-10
203923089	chr2:203923089:G:A	2.23251e-05	-1.77941e-10	-0.259856
203923320	chr2:203923320:A:T	8.43684e-06	-1.77941e-10	-1.23296
203923418	chr2:203923418:A:C	3.73392e-06	-1.11177	-0.936341
203923934	chr2:203923934:T:C	8.49382e-06	-1.77941e-10	-1.22623
203924072	chr2:203924072:G:A	3.78091e-06	-1.0728	-0.962801
203924476	chr2:203924476:G:A	8.42834e-06	-1.77941e-10	-1.23397
203924488	chr2:203924488:T:C	7.90462e-06	-1.77941e-10	-1.29812
203924772	chr2:203924772:C:T	1.56462e-05	-1.77941e-10	-0.615344
203924879	chr2:203924879:T:C	8.15466e-06	-1.77941e-10	-1.26698
203925103	chr2:203925103:C:T	8.86278e-06	-1.77941e-10	-1.18371
203925888	chr2:203925888:T:C	1.83314e-06	-1.50156	-1.25798
203925911	chr2:203925911:C:T	8.95017e-06	-1.1739	-7.30438e-10
203925944	chr2:203925944:G:A	7.28938e-06	-1.77941e-10	-1.37915
203926214	chr2:203926214:A:G	3.37336e-06	-0.823381	-1.32628
203926746	chr2:203926746:G:T	1.59123e-06	-1.50777	-1.39329
203926799	chr2:203926799:T:C	2.76411e-05	-1.77941e-10	-0.046265
203926806	chr2:203926806:C:T	1.62107e-06	-1.50989	-1.3726
203926841	chr2:203926841:A:G	7.10016e-06	-1.77941e-10	-1.40545
203927371	chr2:203927371:TA:T	8.91461e-06	-1.77941e-10	-1.17788
203927686	chr2:203927686:A:G	3.99914e-06	-1.51556	-0.463933
203928009	chr2:203928009:G:C	5.11779e-06	-1.02469	-0.708152
203928340	chr2:203928340:A:C	4.9199e-06	-1.52012	-0.252158
203928575	chr2:203928575:C:T	1.56667e-06	-1.51124	-1.40538
203928616	chr2:203928616:G:T	1.57547e-06	-1.50923	-1.40178
203928819	chr2:203928819:T:C	5.60075e-06	-0.980844	-0.661825
203929460	chr2:203929460:G:A	7.25262e-06	-1.38421	-7.30438e-10
203930034	chr2:203930034:T:C	1.83149e-06	-1.52089	-1.23956
203930071	chr2:203930071:C:A	4.23665e-06	-1.51564	-0.406159
203930111	chr2:203930111:C:T	7.10284e-06	-1.77941e-10	-1.40507
203930229	chr2:203930229:A:G	7.17066e-06	-0.837549	-0.558023
203930389	chr2:203930389:G:A	3.15947e-06	-0.914352	-1.30081
203930513	chr2:203930513:T:C	5.12018e-06	-0.543568	-1.18881
203930590	chr2:203930590:C:T	9.3707e-06	-1.77941e-10	-1.12798
203930783	chr2:203930783:C:T	4.63241e-06	-1.50484	-0.327649
203930802	chr2:203930802:G:A	4.64623e-06	-1.50186	-0.327649
203930817	chr2:203930817:G:A	5.14134e-06	-0.537786	-1.19047
203931150	chr2:203931150:T:G	4.58845e-06	-1.50265	-0.339379
203931153	chr2:203931153:T:C	4.7626e-06	-1.01137	-0.793403
203931371	chr2:203931371:G:A	2.80654e-06	-0.972764	-1.36085
203931835	chr2:203931835:A:T	4.60889e-06	-1.49069	-0.346897
203931850	chr2:203931850:C:T	4.93483e-06	-1.48373	-0.285522
203932639	chr2:203932639:CCT:C	7.55929e-06	-1.77941e-10	-1.34279
203933007	chr2:203933007:C:CT	1.2108e-05	-1.77941e-10	-0.871703
203933067	chr2:203933067:G:A	2.5446e-06	-1.16867	-1.26293
203933297	chr2:203933297:T:C	2.57505e-06	-1.08328	-1.33642
203933679	chr2:203933679:A:G	4.19123e-06	-1.11495	-0.817623
203934379	chr2:203934379:C:T	3.13223e-06	-0.82035	-1.40347
203934457	chr2:203934457:C:T	7.33217e-06	-1.77941e-10	-1.3733
203934671	chr2:203934671:C:T	4.93526e-06	-1.51772	-0.251449
203934974	chr2:203934974:C:T	1.55193e-06	-1.52061	-1.40547
203935228	chr2:203935228:G:A	1.63374e-05	-1.77941e-10	-0.572111
203935425	chr2:203935425:C:T	1.13932e-05	-1.77941e-10	-0.932555
203935948	chr2:203935948:T:A	4.97213e-06	-1.51882	-0.242902
203936122	chr2:203936122:G:A	1.04712e-05	-1.04803	0.0310929
203936881	chr2:203936881:T:G	7.60956e-06	-1.77941e-10	-1.33616
203937257	chr2:203937257:T:C	4.03434e-06	-0.58902	-1.38171
203937382	chr2:203937382:G:A	2.38343e-06	-1.11686	-1.38017
203937855	chr2:203937855:T:C	2.76504e-06	-0.984984	-1.36353
203937962	chr2:203937962:T:C	0.0110009	-1.77941e-10	5.94016
203938007	chr2:203938007:A:G	1.68127e-06	-1.50905	-1.33697
203938173	chr2:203938173:A:G	7.11535e-06	-1.77941e-10	-1.40332
203938269	chr2:203938269:C:T	7.63801e-06	-1.77941e-10	-1.33243
203938340	chr2:203938340:C:G	7.10641e-06	-1.77941e-10	-1.40457
203938450	chr2:203938450:C:T	2.97844e-06	-1.5189	-0.75527
203938666	chr2:203938666:T:C	3.42786e-05	-1.77941e-10	0.168952
203938760	chr2:203938760:C:T	2.99125e-06	-1.37516	-0.894717
203938791	chr2:203938791:C:T	9.16128e-06	-1.77941e-10	-1.15058
203939491	chr2:203939491:G:A	1.21848e-05	-0.865382	-7.30438e-10
203939667	chr2:203939667:C:A	7.20432e-06	-1.77941e-10	-1.39089
203939861	chr2:203939861:A:T	1.77579e-05	-0.488739	-7.30438e-10
203940193	chr2:203940193:T:G	2.05198e-05	-1.77941e-10	-0.344181
203940232	chr2:203940232:T:G	1.76897e-06	-1.48036	-1.31481
203940488	chr2:203940488:C:T	1.71159e-06	-1.4846	-1.34355
203940984	chr2:203940984:C:T	4.07031e-05	-1.77941e-10	0.340735
203941111	chr2:203941111:T:C	1.67427e-06	-1.49909	-1.3511
203941184	chr2:203941184:T:G	4.06359e-05	-1.77941e-10	0.339083
203941729	chr2:203941729:A:G	6.78111e-06	-0.402128	-1.0493
203942932	chr2:203942932:T:C	3.0003e-06	-0.931047	-1.33581
203943296	chr2:203943296:G:A	1.56899e-05	-1.77941e-10	-0.612549
203943518	chr2:203943518:G:T	8.2519e-06	-1.77941e-10	-1.25513
203944156	chr2:203944156:A:T	1.6435e-05	-1.77941e-10	-0.566159
203944410	chr2:203944410:C:T	7.13951e-06	-1.77941e-10	-1.39993
203944558	chr2:203944558:A:G	9.23376e-06	-1.77941e-10	-1.1427
203944785	chr2:203944785:A:G	8.73404e-06	-1.77941e-10	-1.19834
203945050	chr2:203945050:TTG:T	2.28892e-06	-1.17284	-1.36465
203945303	chr2:203945303:A:G	2.37728e-06	-1.31526	-1.18435
203945855	chr2:203945855:A:C	8.38261e-06	-1.77941e-10	-1.23941
203946861	chr2:203946861:T:A	7.16822e-06	-1.77941e-10	-1.39591
203947082	chr2:203947082:G:C	1.21197e-05	-1.77941e-10	-0.870736
203947315	chr2:203947315:A:G	2.15844e-05	-1.77941e-10	-0.293601
203947466	chr2:203947466:G:A	7.52319e-05	-1.77941e-10	0.955007
203947597	chr2:203947597:C:T	1.59008e-06	-1.51223	-1.38956
203947601	chr2:203947601:C:T	7.23839e-06	-1.77941e-10	-1.38617
203947637	chr2:203947637:T:G	1.12274e-05	-1.77941e-10	-0.947211
203947763	chr2:203947763:G:A	6.43661e-06	-1.50357	-7.30438e-10
203947844	chr2:203947844:A:T	1.1466e-05	-1.77941e-10	-0.926179
203948270	chr2:203948270:A:G	2.54306e-06	-1.17457	-1.25763
203948549	chr2:203948549:C:T	9.32645e-06	-1.77941e-10	-1.13271
203948914	chr2:203948914:G:T	5.49158e-06	-0.256831	-1.40552
203948921	chr2:203948921:A:T	4.16426e-06	-0.533424	-1.40561
203949568	chr2:203949568:A:T	1.2646e-05	-0.828225	-7.30438e-10
203950173	chr2:203950173:G:A	8.65012e-06	-1.09787	-0.110127
203950216	chr2:203950216:T:C	8.35703e-06	-1.77941e-10	-1.24247
203950229	chr2:203950229:C:T	1.57618e-06	-1.51008	-1.40048
203950433	chr2:203950433:T:TG	7.28935e-06	-1.77941e-10	-1.37915
203951852	chr2:203951852:T:C	2.16041e-06	-1.24134	-1.35394
203952155	chr2:203952155:AT:A	1.35572e-05	-1.0599	0.301254
203952499	chr2:203952499:A:G	7.24892e-06	-1.77941e-10	-1.38472
203952558	chr2:203952558:T:G	4.92145e-06	-1.43205	-0.339915
203952656	chr2:203952656:A:G	7.10056e-06	-1.77941e-10	-1.4054
203952908	chr2:203952908:T:G	4.51665e-05	-1.77941e-10	0.444785
203952969	chr2:203952969:T:G	7.93006e-06	-1.77941e-10	-1.29491
203953761	chr2:203953761:T:C	6.48649e-05	-1.77941e-10	0.806737
203954121	chr2:203954121:G:A	2.46765e-06	-1.50147	-0.960836
203954258	chr2:203954258:T:A	3.71651e-06	-0.761256	-1.29153
203954264	chr2:203954264:T:A	8.19464e-06	-1.77941e-10	-1.26209
203954383	chr2:203954383:C:T	2.2324e-06	-1.51615	-1.04634
203954502	chr2:203954502:A:T	4.53967e-06	-0.700459	-1.15226
203954688	chr2:203954688:G:A	9.00517e-06	-1.16777	-7.30438e-10
203954693	chr2:203954693:GGA:G	1.57897e-06	-1.5053	-1.4035
203954697	chr2:203954697:A:C	1.581e-06	-1.50401	-1.4035
203954807	chr2:203954807:A:G	4.60869e-05	-1.77941e-10	0.464959
203954815	chr2:203954815:A:T	1.66671e-06	-1.52079	-1.33392
203954828	chr2:203954828:A:C	4.29829e-06	-0.618866	-1.28849
203954847	chr2:203954847:T:C	1.57164e-06	-1.50786	-1.40559
203955727	chr2:203955727:A:G	7.0993e-06	-1.77941e-10	-1.40557
203956356	chr2:203956356:G:T	8.70059e-05	-1.77941e-10	1.10041
203956772	chr2:203956772:G:A	7.14624e-06	-1.77941e-10	-1.39898
203956891	chr2:203956891:C:G	3.56921e-06	-1.5177	-0.575526
203957119	chr2:203957119:A:G	2.11239e-06	-1.27985	-1.3379
203957374	chr2:203957374:G:A	6.75129e-06	-1.45584	-7.30438e-10
203957449	chr2:203957449:A:G	7.38735e-06	-1.77941e-10	-1.3658
203957542	chr2:203957542:A:G	3.59729e-06	-1.51913	-0.566262
203957571	chr2:203957571:C:T	1.43048e-05	-0.873619	0.168643
203957686	chr2:203957686:C:T	4.13141e-05	-1.77941e-10	0.355634
203958148	chr2:203958148:A:G	1.36372e-05	-0.752771	-7.30438e-10
203958226	chr2:203958226:C:T	3.61055e-06	-0.870109	-1.2116
203958238	chr2:203958238:A:C	7.31029e-06	-1.77941e-10	-1.37629
203958251	chr2:203958251:G:A	7.29879e-06	-1.77941e-10	-1.37786
203958656	chr2:203958656:T:C	7.67578e-06	-1.77941e-10	-1.3275
203958736	chr2:203958736:C:A	3.01532e-06	-0.858106	-1.40376
203959368	chr2:203959368:T:C	7.10194e-06	-1.77941e-10	-1.4052
203959560	chr2:203959560:T:G	3.76567e-06	-0.809917	-1.22973
203959601	chr2:203959601:A:C	2.25762e-06	-1.27627	-1.27499
203959929	chr2:203959929:G:A	3.17605e-06	-0.810367	-1.39956
203960458	chr2:203960458:A:T	3.4626e-06	-0.721832	-1.40172
203960563	chr2:203960563:T:C	2.23765e-06	-1.27979	-1.28036
203960623	chr2:203960623:C:T	3.14171e-06	-0.822743	-1.39806
203960694	chr2:203960694:A:G	7.12966e-06	-1.77941e-10	-1.40131
203960848	chr2:203960848:G:A	7.23485e-06	-1.77941e-10	-1.38666
203960899	chr2:203960899:C:T	7.91741e-06	-1.77941e-10	-1.29651
203961006	chr2:203961006:G:A	2.35332e-06	-1.27329	-1.23645
203961372	chr2:203961372:G:C	3.82764e-06	-1.50865	-0.514672
203961923	chr2:203961923:T:C	1.23283e-05	-0.853669	-7.30438e-10
203962187	chr2:203962187:A:G	0.000125034	-1.77941e-10	1.46302
203962449	chr2:203962449:T:C	1.22363e-05	-0.808831	-0.0523286
203962470	chr2:203962470:T:C	7.61806e-06	-0.668952	-0.666096
203962486	chr2:203962486:C:T	3.16954e-06	-0.809563	-1.40242
203962501	chr2:203962501:C:G	9.8418e-05	-1.77941e-10	1.22365
203962517	chr2:203962517:G:A	0.000111855	-1.77941e-10	1.35164
203963041	chr2:203963041:T:C	3.21735e-06	-1.50654	-0.690477
203963046	chr2:203963046:C:A	3.19735e-06	-1.48895	-0.714299
203963075	chr2:203963075:T:G	2.7935e-05	-1.77941e-10	-0.0356899
203963167	chr2:203963167:C:T	2.07032e-06	-1.36464	-1.27322
203963256	chr2:203963256:T:A	0.000354549	-1.77941e-10	2.50528
203963334	chr2:203963334:C:A	3.10746e-06	-1.38014	-0.851623
203963387	chr2:203963387:A:G	2.15091e-06	-1.37569	-1.22399
203963593	chr2:203963593:C:T	2.76841e-05	-1.77941e-10	-0.04471
203963661	chr2:203963661:C:T	2.32611e-06	-1.32373	-1.19764
203963705	chr2:203963705:G:A	2.3829e-06	-1.31374	-1.18351
203963808	chr2:203963808:C:T	1.27366e-05	-0.821088	-7.30438e-10
203963888	chr2:203963888:A:G	1.76814e-06	-1.50672	-1.28892
203963983	chr2:203963983:T:C	2.32288e-06	-1.32195	-1.20082
203964020	chr2:203964020:C:T	2.09198e-06	-1.44775	-1.17971
203964023	chr2:203964023:C:G	2.1233e-06	-1.42083	-1.19177
203964035	chr2:203964035:G:A	2.16334e-06	-1.42519	-1.16873
203964299	chr2:203964299:T:C	1.84288e-06	-1.4616	-1.29264
203964472	chr2:203964472:G:A	1.32614e-05	-0.780714	-7.30438e-10
203964500	chr2:203964500:A:C	3.40671e-06	-1.47071	-0.669109
203964508	chr2:203964508:C:T	2.77522e-05	-0.694024	0.651768
203964725	chr2:203964725:G:A	7.22994e-06	-1.77941e-10	-1.38734
203964773	chr2:203964773:A:G	7.23272e-06	-1.77941e-10	-1.38695
203965093	chr2:203965093:A:G	3.39948e-06	-1.15302	-0.988927
203965295	chr2:203965295:C:T	2.12741e-06	-1.42628	-1.18438
203965335	chr2:203965335:A:G	6.6995e-06	-1.46354	-7.30438e-10
203965949	chr2:203965949:G:A	1.28238e-05	-0.814266	-7.30438e-10
203965991	chr2:203965991:A:G	1.8751e-06	-1.50788	-1.22903
203966008	chr2:203966008:A:G	9.60948e-06	-1.77941e-10	-1.10282
203966282	chr2:203966282:G:A	6.51327e-06	-1.49173	-7.30438e-10
203966590	chr2:203966590:T:C	1.87333e-06	-1.35496	-1.38289
203966649	chr2:203966649:G:A	1.7507e-06	-1.50721	-1.29834
203966746	chr2:203966746:C:T	2.7743e-06	-1.37363	-0.971546
203966789	chr2:203966789:G:A	1.93036e-06	-1.41499	-1.29287
203966886	chr2:203966886:G:A	1.77081e-06	-1.50818	-1.28595
203967061	chr2:203967061:G:A	1.83078e-06	-1.51026	-1.25057
203967359	chr2:203967359:G:A	1.16662e-05	-0.908873	-7.30438e-10
203967435	chr2:203967435:AC:A	7.10285e-06	-1.77941e-10	-1.40507
203967715	chr2:203967715:G:T	1.7743e-06	-1.5047	-1.28746
203967753	chr2:203967753:G:A	9.65504e-06	-1.77941e-10	-1.09809
203967922	chr2:203967922:C:T	1.90004e-06	-1.40769	-1.31601
203968016	chr2:203968016:A:T	2.84833e-06	-1.35089	-0.967942
203968033	chr2:203968033:G:A	1.74975e-06	-1.5096	-1.29649
203968190	chr2:203968190:C:T	6.67895e-06	-1.46661	-7.30438e-10
203968208	chr2:203968208:C:T	1.77367e-06	-1.50506	-1.28746
203968285	chr2:203968285:C:T	5.37628e-05	-1.77941e-10	0.619012
203968786	chr2:203968786:G:T	3.31243e-06	-0.781225	-1.38666
203969374	chr2:203969374:G:A	1.80506e-06	-1.42802	-1.34696
203969394	chr2:203969394:T:C	2.20164e-06	-1.26653	-1.30984
203969455	chr2:203969455:T:G	2.05252e-06	-1.33259	-1.31392
203969532	chr2:203969532:A:G	1.78701e-06	-1.51205	-1.27298
203969672	chr2:203969672:C:T	8.05428e-06	-1.27937	-7.30438e-10
203970653	chr2:203970653:G:A	1.80141e-06	-1.51257	-1.26443
203970893	chr2:203970893:A:G	7.39436e-06	-1.77941e-10	-1.36485
203970954	chr2:203970954:A:G	1.21712e-05	-0.8665	-7.30438e-10
203971084	chr2:203971084:T:A	4.93623e-06	-1.21781	-0.551157
203971156	chr2:203971156:T:C	3.73073e-06	-0.935217	-1.11375
203971351	chr2:203971351:A:T	5.04929e-06	-1.21143	-0.534894
203971791	chr2:203971791:C:T	1.94096e-06	-1.4092	-1.29319
203971875	chr2:203971875:T:C	1.79727e-06	-1.50877	-1.27053
203971887	chr2:203971887:C:T	1.21828e-05	-1.77941e-10	-0.865547
203972706	chr2:203972706:G:A	1.94238e-06	-1.31248	-1.38918
203972906	chr2:203972906:T:C	2.17713e-06	-1.26558	-1.32199
203973335	chr2:203973335:C:G	1.78035e-06	-1.51027	-1.27849
203973368	chr2:203973368:A:G	1.79721e-06	-1.50785	-1.27149
203973589	chr2:203973589:C:A	1.80254e-06	-1.50915	-1.26722
203973831	chr2:203973831:G:A	3.25258e-06	-0.806997	-1.37912
203973844	chr2:203973844:C:T	7.22341e-06	-1.77941e-10	-1.38824
203973926	chr2:203973926:C:G	1.9494e-06	-1.39757	-1.30048
203974144	chr2:203974144:C:T	1.79864e-06	-1.51131	-1.26723
203974574	chr2:203974574:C:G	1.98995e-06	-1.38675	-1.29071
203974695	chr2:203974695:T:C	1.95087e-06	-1.34545	-1.35185
203975144	chr2:203975144:A:C	9.20061e-06	0.240232	-1.38653
203975174	chr2:203975174:C:T	1.21527e-05	-0.868019	-7.30438e-10
203975243	chr2:203975243:T:C	8.21277e-06	-1.25988	-7.30438e-10
203975262	chr2:203975262:G:T	3.28008e-06	-0.793346	-1.38436
203975289	chr2:203975289:C:T	3.42134e-06	-0.750489	-1.38505
203975409	chr2:203975409:T:C	1.85029e-06	-1.50787	-1.24236
203975597	chr2:203975597:AAAAG:A	4.08598e-06	-0.579562	-1.37845
203975681	chr2:203975681:A:G	6.69944e-05	-1.77941e-10	0.83904
203975996	chr2:203975996:C:A	7.16752e-06	-1.77941e-10	-1.39601
203976225	chr2:203976225:G:C	8.56247e-06	-1.21818	-7.30438e-10
203976673	chr2:203976673:G:C	5.85605e-05	-1.77941e-10	0.704491
203976742	chr2:203976742:G:A	1.14181e-05	-0.930374	-7.30438e-10
203976880	chr2:203976880:C:T	7.34275e-06	-1.77941e-10	-1.37186
203977015	chr2:203977015:T:C	3.49242e-05	-1.77941e-10	0.18761
203977115	chr2:203977115:T:C	1.52752e-05	-0.959543	0.320208
203977348	chr2:203977348:C:T	6.3248e-06	-1.52109	-7.30438e-10
203977393	chr2:203977393:A:G	2.92892e-06	-0.885483	-1.40545
203977744	chr2:203977744:T:A	3.55876e-06	-0.7605	-1.33566
203977809	chr2:203977809:C:T	6.85326e-06	-1.30429	-0.136559
203978143	chr2:203978143:C:T	7.31269e-06	-1.77941e-10	-1.37596
203978237	chr2:203978237:G:A	8.37599e-05	-1.77941e-10	1.06239
203978651	chr2:203978651:G:A	7.1003e-06	-1.77941e-10	-1.40543
203978950	chr2:203978950:T:C	1.94282e-05	-1.77941e-10	-0.398844
203978959	chr2:203978959:A:T	6e-06	-1.35553	-0.218281
203979300	chr2:203979300:G:A	1.24087e-05	-1.77941e-10	-0.847172
203979331	chr2:203979331:A:G	6.24951e-06	-1.34546	-0.187609
203979753	chr2:203979753:G:A	2.29911e-06	-1.15715	-1.37589
203979972	chr2:203979972:A:G	1.7273e-06	-1.43049	-1.38852
203980267	chr2:203980267:G:C	7.4037e-06	-1.77941e-10	-1.36359
203980903	chr2:203980903:A:C	2.12801e-05	-1.77941e-10	-0.307796
203981090	chr2:203981090:C:G	5.64952e-06	-1.3281	-0.305895
203981505	chr2:203981505:A:C	2.55796e-06	-1.51922	-0.907141
203982418	chr2:203982418:T:C	3.57807e-06	-1.00495	-1.0858
203982480	chr2:203982480:C:T	7.37048e-06	-1.77941e-10	-1.36809
203982778	chr2:203982778:A:G	7.17655e-06	-1.77941e-10	-1.39475
203983044	chr2:203983044:G:A	1.81616e-05	-1.77941e-10	-0.466262
203983306	chr2:203983306:C:T	1.36088e-05	-0.754854	-7.30438e-10
203983732	chr2:203983732:G:A	2.04824e-06	-1.25599	-1.3926
203984095	chr2:203984095:T:G	1.55648e-06	-1.51796	-1.40518
203984810	chr2:203984810:A:G	2.16643e-06	-1.48259	-1.1099
203985010	chr2:203985010:G:A	7.23195e-06	-1.77941e-10	-1.38706
203985306	chr2:203985306:C:T	8.9939e-06	-1.77941e-10	-1.16902
203985927	chr2:203985927:G:A	7.93988e-06	-1.77941e-10	-1.29367
203986667	chr2:203986667:C:T	8.06016e-06	-1.77941e-10	-1.27864
203986725	chr2:203986725:T:C	1.44095e-05	-1.77941e-10	-0.697682
203986772	chr2:203986772:G:A	8.06016e-06	-1.77941e-10	-1.27864
203986773	chr2:203986773:G:A	7.37048e-06	-1.77941e-10	-1.36809
203987047	chr2:203987047:T:C	3.29563e-06	-0.770684	-1.40229
203987112	chr2:203987112:G:C	3.89477e-06	-1.04837	-0.957564
203988650	chr2:203988650:C:A	7.20286e-06	-1.77941e-10	-1.39109
203989439	chr2:203989439:A:G	7.6209e-06	-1.77941e-10	-1.33467
203990267	chr2:203990267:A:G	7.09896e-06	-1.77941e-10	-1.40562
203990323	chr2:203990323:A:G	7.28627e-06	-1.77941e-10	-1.37958
203990441	chr2:203990441:A:G	7.60886e-06	-1.77941e-10	-1.33626
203990472	chr2:203990472:C:T	6.59867e-06	-1.4787	-7.30438e-10
203990601	chr2:203990601:C:T	6.3418e-06	-1.51841	-7.30438e-10
203990698	chr2:203990698:C:G	3.88463e-05	0.294043	-7.30438e-10
203990792	chr2:203990792:C:T	7.44713e-06	-1.77941e-10	-1.35774
203992554	chr2:203992554:T:G	2.5084e-05	-1.77941e-10	-0.14334
203992975	chr2:203992975:A:G	7.20398e-06	-1.77941e-10	-1.39094
203993163	chr2:203993163:C:G	2.48795e-06	-1.52115	-0.93296
203993754	chr2:203993754:A:G	7.6209e-06	-1.77941e-10	-1.33467
203993963	chr2:203993963:A:T	7.6248e-06	-1.77941e-10	-1.33416
203994097	chr2:203994097:A:G	2.46918e-06	-1.05674	-1.40494
203994444	chr2:203994444:C:T	7.22891e-06	-1.77941e-10	-1.38748
203994791	chr2:203994791:A:G	2.38938e-06	-1.10634	-1.38819
203994911	chr2:203994911:G:C	3.06089e-05	-1.77941e-10	0.0557213
203995136	chr2:203995136:T:C	6.41933e-06	-1.50626	-7.30438e-10
203995193	chr2:203995193:A:G	1.27364e-05	-1.77941e-10	-0.821107
203995195	chr2:203995195:A:C	7.6209e-06	-1.77941e-10	-1.33467
203995302	chr2:203995302:T:C	3.6056e-06	-0.853719	-1.22936
203995416	chr2:203995416:G:A	3.18017e-05	-1.77941e-10	0.0939501
203995602	chr2:203995602:A:G	6.5374e-06	-1.48803	-7.30438e-10
203995679	chr2:203995679:C:T	1.63881e-05	-1.77941e-10	-0.569017
203996093	chr2:203996093:T:A	2.12438e-05	-1.77941e-10	-0.309506
203997124	chr2:203997124:G:A	1.17205e-05	-1.77941e-10	-0.904232
203997344	chr2:203997344:A:AAT	7.204e-06	-1.77941e-10	-1.39093
203997635	chr2:203997635:G:A	7.12372e-06	-1.77941e-10	-1.40214
203997877	chr2:203997877:A:C	1.11127e-05	-0.957483	-7.30438e-10
203997965	chr2:203997965:T:C	1.84909e-06	-1.49943	-1.25144
203998092	chr2:203998092:C:T	2.39025e-06	-1.09042	-1.40376
203999115	chr2:203999115:T:C	1.90169e-06	-1.447	-1.27582
203999186	chr2:203999186:G:C	7.22087e-06	-1.77941e-10	-1.38859
203999315	chr2:203999315:TA:T	2.74395e-06	-1.09779	-1.25838
203999517	chr2:203999517:G:A	0.00010725	-1.77941e-10	1.30959
203999582	chr2:203999582:G:A	1.35973e-05	-0.755696	-7.30438e-10
204001079	chr2:204001079:A:G	3.44314e-06	-0.996267	-1.13292
204001160	chr2:204001160:G:T	0.000104192	-1.77941e-10	1.28067
204001301	chr2:204001301:A:G	2.63784e-05	-1.77941e-10	-0.0930254
204001585	chr2:204001585:C:T	1.82294e-06	-1.37563	-1.38948
204001972	chr2:204001972:A:T	2.08371e-05	-0.328833	-7.30438e-10
204002250	chr2:204002250:A:G	6.35896e-06	-1.5157	-7.30438e-10
204002827	chr2:204002827:G:A	1.31338e-05	-1.77941e-10	-0.790383
204003228	chr2:204003228:C:T	7.46918e-06	-1.77941e-10	-1.35478
204003642	chr2:204003642:A:C	7.34937e-06	-1.77941e-10	-1.37095
204004334	chr2:204004334:T:G	3.50506e-06	-0.888956	-1.22241
204004511	chr2:204004511:GGAAGGAAGGAAA:G	4.2244e-05	-1.77941e-10	0.377892
204004878	chr2:204004878:T:C	1.85989e-06	-1.4656	-1.27945
204004948	chr2:204004948:T:C	7.47981e-06	-1.77941e-10	-1.35336
204005014	chr2:204005014:A:G	6.52331e-06	-1.49019	-7.30438e-10
204005247	chr2:204005247:G:A	3.45465e-06	-0.948397	-1.17745
204005256	chr2:204005256:G:A	1.56272e-05	-1.77941e-10	-0.61656
204005525	chr2:204005525:T:C	3.71574e-06	-0.883838	-1.16915
204005686	chr2:204005686:T:C	7.49057e-06	-1.77941e-10	-1.35192
204005935	chr2:204005935:C:T	1.61673e-05	-0.582578	-7.30438e-10
204006512	chr2:204006512:G:A	7.64215e-06	-1.77941e-10	-1.33189
204006789	chr2:204006789:A:T	9.75949e-06	-1.77941e-10	-1.08733
204006987	chr2:204006987:T:A	7.19718e-06	-1.77941e-10	-1.39188
204007056	chr2:204007056:G:A	6.97121e-06	-1.42378	-7.30438e-10
204007124	chr2:204007124:C:T	7.93704e-06	-1.77941e-10	-1.29403
204008318	chr2:204008318:T:C	2.95641e-06	-1.02884	-1.25275
204008479	chr2:204008479:T:G	3.19978e-06	-0.800678	-1.40181
204008686	chr2:204008686:G:A	6.46719e-06	-1.26819	-0.23064
204008811	chr2:204008811:A:G	3.87013e-06	-0.749215	-1.26306
204008842	chr2:204008842:T:C	2.22997e-06	-1.39687	-1.16671
204009486	chr2:204009486:G:A	5.87848e-06	-1.29226	-0.302016
204009575	chr2:204009575:T:C	7.32127e-06	-1.77941e-10	-1.37479
204009601	chr2:204009601:T:A	2.93155e-06	-1.00983	-1.28021
204009863	chr2:204009863:T:TA	9.21155e-05	1.15747	-7.30438e-10
204010176	chr2:204010176:C:T	6.6599e-06	-1.25394	-0.215524
204010252	chr2:204010252:A:G	3.35447e-06	-0.783624	-1.37165
204010776	chr2:204010776:G:C	7.24894e-06	-1.77941e-10	-1.38471
204011072	chr2:204011072:G:A	1.08544e-05	-0.981002	-7.30438e-10
204011117	chr2:204011117:T:A	2.33743e-05	-1.46143	1.2475
204011415	chr2:204011415:G:A	7.43766e-06	-1.77941e-10	-1.35901
204011986	chr2:204011986:T:C	3.16182e-06	-0.93351	-1.28091
204012347	chr2:204012347:A:C	1.59775e-06	-1.49282	-1.40415
204012397	chr2:204012397:A:G	1.64265e-06	-1.49081	-1.37845
204012734	chr2:204012734:T:G	4.55349e-05	-1.77941e-10	0.45291
204012905	chr2:204012905:TTATC:T	5.3913e-05	-1.77941e-10	0.621802
204013159	chr2:204013159:G:C	4.6861e-05	-1.77941e-10	0.481616
204014096	chr2:204014096:A:T	5.83727e-05	-1.77941e-10	0.701279
204014121	chr2:204014121:G:A	9.69955e-06	-1.09349	-7.30438e-10
204014437	chr2:204014437:T:C	9.9803e-05	-1.77941e-10	1.23763
204014512	chr2:204014512:T:C	5.23168e-05	-1.77941e-10	0.591748
204014830	chr2:204014830:C:G	2.87018e-06	-1.04639	-1.2648
204014908	chr2:204014908:T:C	2.33573e-06	-1.41238	-1.10486
204015133	chr2:204015133:C:T	6.63704e-06	-1.51277	0.0398624
204015595	chr2:204015595:T:C	6.17584e-05	-1.77941e-10	0.75766
204015996	chr2:204015996:G:A	1.69515e-06	-1.45184	-1.38596
204016120	chr2:204016120:T:G	8.3703e-05	-1.77941e-10	1.06171
204016230	chr2:204016230:G:A	2.83278e-06	-1.05127	-1.27304
204016624	chr2:204016624:A:G	6.86321e-05	-1.77941e-10	0.863191
204016723	chr2:204016723:A:T	5.73203e-06	-0.343264	-1.27624
204016917	chr2:204016917:T:G	2.85234e-06	-1.03492	-1.28251
204017181	chr2:204017181:G:A	7.39167e-06	-1.36522	-7.30438e-10
204017363	chr2:204017363:C:A	1.99899e-05	-1.77941e-10	-0.370344
204017597	chr2:204017597:A:T	2.6649e-06	-1.21689	-1.16851
204017897	chr2:204017897:C:T	7.15427e-06	-1.77941e-10	-1.39786
204018035	chr2:204018035:C:T	7.78744e-06	-1.77941e-10	-1.31306
204018385	chr2:204018385:A:G	2.83048e-06	-1.48867	-0.836452
204018599	chr2:204018599:T:C	1.64086e-06	-1.47913	-1.39122
204018913	chr2:204018913:C:T	7.50826e-06	-1.34957	-7.30438e-10
204019119	chr2:204019119:C:T	2.82234e-06	-1.05074	-1.27726
204019320	chr2:204019320:G:C	1.99431e-05	-1.77941e-10	-0.372688
204019402	chr2:204019402:CT:C	2.85646e-06	-1.04451	-1.27148
204019408	chr2:204019408:T:C	6.65914e-05	-1.77941e-10	0.833006
204019617	chr2:204019617:C:T	1.97229e-06	-1.3187	-1.36767
204019726	chr2:204019726:G:A	7.1733e-06	-1.77941e-10	-1.3952
204019909	chr2:204019909:G:A	1.78656e-06	-1.38599	-1.39929
204019976	chr2:204019976:A:G	2.94165e-06	-1.01859	-1.26801
204020096	chr2:204020096:T:C	2.9993e-06	-1.47041	-0.796776
204020170	chr2:204020170:T:C	7.50334e-06	-1.77941e-10	-1.35022
204020212	chr2:204020212:C:T	8.19786e-06	-1.77941e-10	-1.2617
204020268	chr2:204020268:C:T	5.18445e-05	-1.77941e-10	0.58268
204021100	chr2:204021100:A:G	1.9943e-05	-1.77941e-10	-0.372693
204021110	chr2:204021110:T:C	2.10647e-05	-1.77941e-10	-0.317971
204021661	chr2:204021661:G:A	1.01897e-05	-1.47903	0.43483
204021751	chr2:204021751:C:T	1.63375e-06	-1.47548	-1.39921
204022639	chr2:204022639:T:C	4.11794e-05	-1.77941e-10	0.352368
204023017	chr2:204023017:A:G	2.2536e-06	-1.47165	-1.08139
204023822	chr2:204023822:G:A	1.7029e-06	-1.52048	-1.31276
204023844	chr2:204023844:G:A	3.06272e-06	-1.0001	-1.24616
204023879	chr2:204023879:C:T	2.32576e-06	-1.43555	-1.08598
204024052	chr2:204024052:A:G	2.18628e-06	-1.45848	-1.12488
204024089	chr2:204024089:T:G	2.14248e-06	-1.46209	-1.14151
204024096	chr2:204024096:A:G	1.77405e-06	-1.39834	-1.39397
204024345	chr2:204024345:G:A	5.51608e-06	-1.48349	-0.174414
204024864	chr2:204024864:C:T	7.36655e-06	-1.77941e-10	-1.36862
204024870	chr2:204024870:G:A	6.40636e-06	-1.50828	-7.30438e-10
204024891	chr2:204024891:TAAAC:T	6.58388e-06	-1.48095	-7.30438e-10
204024930	chr2:204024930:G:A	1.68329e-06	-1.48321	-1.36161
204025224	chr2:204025224:G:A	7.37182e-06	-1.77941e-10	-1.3679
204025303	chr2:204025303:A:C	2.37849e-06	-1.42998	-1.06912
204025435	chr2:204025435:T:A	2.20921e-06	-1.42957	-1.14336
204025618	chr2:204025618:G:T	2.1557e-06	-1.40731	-1.19014
204025766	chr2:204025766:T:C	2.18899e-06	-1.44395	-1.13818
204026105	chr2:204026105:C:T	1.75216e-06	-1.43111	-1.37361
204026186	chr2:204026186:T:C	2.12257e-06	-1.43874	-1.1742
204026661	chr2:204026661:C:T	7.37182e-06	-1.77941e-10	-1.3679
204026681	chr2:204026681:G:A	2.14986e-06	-1.43828	-1.16189
204026837	chr2:204026837:C:T	7.88802e-06	-1.77941e-10	-1.30022
204026878	chr2:204026878:C:T	7.12584e-06	-1.77941e-10	-1.40184
204027050	chr2:204027050:G:A	6.87951e-06	-1.43702	-7.30438e-10
204027233	chr2:204027233:C:T	7.12549e-06	-1.40189	-7.30438e-10
204027718	chr2:204027718:T:A	2.26808e-06	-1.41759	-1.12904
204027842	chr2:204027842:G:A	2.2105e-06	-1.42821	-1.14414
204028752	chr2:204028752:G:T	2.18819e-06	-1.43103	-1.15147
204029102	chr2:204029102:T:C	1.83232e-06	-1.47251	-1.28748
204029131	chr2:204029131:A:G	2.17131e-06	-1.4461	-1.14414
204029940	chr2:204029940:T:C	1.41985e-05	-1.77941e-10	-0.712432
204030043	chr2:204030043:A:G	2.16334e-06	-1.44978	-1.14414
204030045	chr2:204030045:T:C	2.16029e-06	-1.45057	-1.14476
204030692	chr2:204030692:A:G	2.18028e-06	-1.44198	-1.14414
204031301	chr2:204031301:A:G	7.12758e-06	-1.77941e-10	-1.4016
204031997	chr2:204031997:C:T	5.02147e-05	-1.77941e-10	0.550738
204032161	chr2:204032161:T:A	7.6608e-06	-1.77941e-10	-1.32945
204032732	chr2:204032732:C:T	5.02147e-05	-1.77941e-10	0.550738
204033328	chr2:204033328:AAT:A	1.65193e-06	-1.50427	-1.35935
204034561	chr2:204034561:T:C	0.000375474	-1.77941e-10	2.56262
204034585	chr2:204034585:C:G	2.01201e-06	-1.40332	-1.26312
204034637	chr2:204034637:T:G	1.07535e-05	-1.77941e-10	-0.990337
204034891	chr2:204034891:G:A	6.75596e-05	-1.77941e-10	0.84744
204034908	chr2:204034908:G:A	2.0756e-06	-1.41734	-1.21798
204034916	chr2:204034916:T:C	2.66441e-06	-1.47289	-0.912701
204034939	chr2:204034939:A:G	7.37182e-06	-1.77941e-10	-1.3679
204035817	chr2:204035817:A:G	4.84424e-05	-1.77941e-10	0.514807
204035838	chr2:204035838:C:T	5.95933e-05	-1.77941e-10	0.721974
204035962	chr2:204035962:C:T	1.65787e-06	-1.49614	-1.36389
204036193	chr2:204036193:C:T	6.94391e-06	-1.29626	-0.131446
204036448	chr2:204036448:A:G	1.34644e-05	-1.77941e-10	-0.765523
204038500	chr2:204038500:G:T	3.19319e-06	-0.972404	-1.23214
204038910	chr2:204038910:C:T	1.60406e-06	-1.50711	-1.38592
204038927	chr2:204038927:A:T	7.24198e-06	-1.77941e-10	-1.38567
204040077	chr2:204040077:C:T	2.16276e-06	-1.44172	-1.15247
204040120	chr2:204040120:A:G	2.22623e-06	-1.43891	-1.12635
204040354	chr2:204040354:G:C	4.63404e-06	-1.44109	-0.391051
204040482	chr2:204040482:T:C	9.89023e-06	-1.07402	-7.30438e-10
204040536	chr2:204040536:T:A	9.06642e-06	-1.16099	-7.30438e-10
204040808	chr2:204040808:C:T	2.31022e-06	-1.4256	-1.10262
204041043	chr2:204041043:T:C	2.27217e-06	-1.43695	-1.10789
204041279	chr2:204041279:G:A	7.11091e-06	-1.77941e-10	-1.40394
204041448	chr2:204041448:A:C	1.78714e-05	-1.77941e-10	-0.482369
204041595	chr2:204041595:G:T	9.23666e-06	-1.77941e-10	-1.14239
204041763	chr2:204041763:G:A	5.33048e-05	-1.77941e-10	0.610457
204041808	chr2:204041808:C:T	5.02147e-05	-1.77941e-10	0.550738
204041857	chr2:204041857:G:T	1.40701e-05	-1.77941e-10	-0.72152
204042414	chr2:204042414:T:C	8.19811e-06	-1.26167	-7.30438e-10
204042867	chr2:204042867:C:T	2.30655e-06	-1.4161	-1.11372
204043046	chr2:204043046:G:A	2.59621e-06	-1.02901	-1.38251
204043071	chr2:204043071:C:G	1.59188e-06	-1.49698	-1.40368
204043405	chr2:204043405:A:G	2.12914e-06	-1.24525	-1.3646
204043522	chr2:204043522:G:T	1.45719e-05	-1.77941e-10	-0.686474
204043600	chr2:204043600:G:T	3.87164e-05	-1.77941e-10	0.290693
204044218	chr2:204044218:T:C	2.27273e-06	-1.44907	-1.09552
204044276	chr2:204044276:T:G	2.1837e-06	-1.43843	-1.14611
204044843	chr2:204044843:A:G	2.2784e-06	-1.43764	-1.10446
204045090	chr2:204045090:G:A	1.85612e-06	-1.36665	-1.38043
204045122	chr2:204045122:G:A	1.92021e-05	-1.77941e-10	-0.410548
204045302	chr2:204045302:T:C	7.39979e-06	-1.77941e-10	-1.36412
204046011	chr2:204046011:T:A	1.64988e-06	-1.49473	-1.37013
204046186	chr2:204046186:C:T	1.65441e-06	-1.48597	-1.37616
204046310	chr2:204046310:A:C	8.19184e-06	-1.77941e-10	-1.26243
204046782	chr2:204046782:T:C	3.7605e-05	0.210967	0.0506013
204046822	chr2:204046822:G:A	6.94058e-05	-1.77941e-10	0.874401
204046998	chr2:204046998:A:AG	2.26594e-05	-1.77941e-10	-0.244993
204047625	chr2:204047625:T:C	2.02699e-05	-1.77941e-10	-0.356432
204047784	chr2:204047784:C:T	3.38179e-05	-1.77941e-10	0.155419
204047904	chr2:204047904:C:A	1.79027e-06	-1.40566	-1.37754
204048482	chr2:204048482:T:C	3.21043e-05	0.149778	-0.0463577
204048503	chr2:204048503:T:G	1.76085e-05	-0.497185	-7.30438e-10
204048591	chr2:204048591:A:G	4.83211e-05	-1.77941e-10	0.512298
204049520	chr2:204049520:G:T	5.36103e-05	-1.77941e-10	0.616171
204050478	chr2:204050478:T:C	3.8997e-05	0.113615	0.184301
204050960	chr2:204050960:T:TCAGA	5.93649e-05	0.237995	0.480138
204050965	chr2:204050965:T:G	5.95328e-05	0.237908	0.48305
204050966	chr2:204050966:G:GATCA	5.58408e-05	0.195617	0.461318
204051005	chr2:204051005:C:T	7.80159e-06	-1.31124	-7.30438e-10
204051341	chr2:204051341:A:G	1.69224e-06	-1.44472	-1.39479
204051483	chr2:204051483:C:A	1.60664e-06	-1.50215	-1.38927
204051731	chr2:204051731:C:T	6.3804e-06	-1.51234	-7.30438e-10
204051934	chr2:204051934:C:A	5.38417e-05	-1.77941e-10	0.620478
204052184	chr2:204052184:C:G	7.10192e-06	-1.77941e-10	-1.4052
204052557	chr2:204052557:A:C	8.04066e-06	-1.77941e-10	-1.28106
204052656	chr2:204052656:G:A	3.95268e-05	-1.49342	1.80483
204052716	chr2:204052716:A:C	2.34947e-06	-1.4733	-1.03808
204052811	chr2:204052811:G:A	4.99448e-05	0.0142079	0.531141
204052840	chr2:204052840:A:G	4.074e-05	0.085429	0.256211
204052860	chr2:204052860:A:G	7.16683e-06	-1.77941e-10	-1.39611
204054006	chr2:204054006:C:T	1.43973e-05	-1.77941e-10	-0.698532
204054262	chr2:204054262:G:A	1.69034e-06	-1.48618	-1.35446
204054823	chr2:204054823:A:G	7.09939e-06	-1.77941e-10	-1.40556
204054827	chr2:204054827:A:G	8.27276e-06	-1.2526	-7.30438e-10
204055218	chr2:204055218:ACT:A	5.02433e-05	-1.77941e-10	0.551308
204055400	chr2:204055400:T:C	4.55409e-06	-1.00241	-0.847139
204055747	chr2:204055747:G:GA	1.31185e-05	-1.77941e-10	-0.791547
```
