## Supplementary material for "Characterization of shared and ancestry-specific signals driving complex traits using multi-ancestry fine-mapping": susiex_nc2.cs80.cs

```
CS_ID	SNP	BP	REF_ALLELE	ALT_ALLELE	REF_FRQ	BETA	SE	-LOG10P	CS_PIP	OVRL_PIP
1	chr2:203189418:C:T	203189418	T,T	C,C	1,1	inf,inf	inf,inf	4.38689,1.22364	0.0260322	0.026073
1	chr2:203200116:C:T	203200116	T,T	C,C	1,1	inf,inf	inf,inf	4.36105,1.23007	0.0249673	0.0250078
1	chr2:203191955:T:C	203191955	C,C	T,T	1,1	inf,inf	inf,inf	4.3395,1.23622	0.0242232	0.0242636
1	chr2:203256422:C:G	203256422	G,G	C,C	1,1	inf,inf	inf,inf	4.21111,1.34299	0.0224328	0.0224775
1	chr2:203286780:A:G	203286780	G,G	A,A	1,1	inf,inf	inf,inf	4.32402,1.18492	0.0222158	0.0222826
1	chr2:202843584:A:G	202843584	G,G	A,A	1,1	-inf,-inf	inf,inf	5.0996,0.0477567	0.0159519	0.0160802
1	chr2:203166414:G:A	203166414	A,A	G,G	1,1	inf,inf	inf,inf	4.12996,1.08635	0.0120989	0.0121298
1	chr2:202856022:G:A	202856022	A,A	G,G	1,1	-inf,-inf	inf,inf	4.90032,0.158314	0.011284	0.0113907
1	chr2:203216952:C:T	203216952	T,T	C,C	1,1	inf,inf	inf,inf	4.11053,1.06602	0.0112161	0.011247
1	chr2:203256340:C:G	203256340	G,G	C,C	1,1	inf,inf	inf,inf	4.06169,1.09189	0.0105425	0.0105823
1	chr2:203206233:A:G	203206233	G,G	A,A	1,1	inf,inf	inf,inf	4.17696,0.912351	0.00987167	0.00990053
1	chr2:202891020:G:A	202891020	A,A	G,G	1,1	inf,inf	inf,inf	4.24991,0.77882	0.00923019	0.00925665
1	chr2:203087336:C:G	203087336	G,G	C,C	1,1	inf,inf	inf,inf	4.05337,0.997938	0.00885745	0.00888475
1	chr2:203104781:G:A	203104781	A,A	G,G	1,1	inf,inf	inf,inf	4.03721,0.999211	0.00859013	0.0086172
1	chr2:203185751:T:G	203185751	G,G	T,T	1,1	inf,inf	inf,inf	4.29683,0.628172	0.00795252	0.00798036
1	chr2:203128789:G:A	203128789	A,A	G,G	1,1	inf,inf	inf,inf	3.99064,1.00286	0.00786451	0.00789101
1	chr2:203111235:G:T	203111235	T,T	G,G	1,1	inf,inf	inf,inf	4.00515,0.977792	0.00777709	0.00780345
1	chr2:203087123:T:C	203087123	C,C	T,T	1,1	inf,inf	inf,inf	4.09289,0.870949	0.00774217	0.00776788
1	chr2:203102474:A:G	203102474	G,G	A,A	1,1	inf,inf	inf,inf	4.01058,0.962826	0.007644	0.00767008
1	chr2:203119217:C:A	203119217	A,A	C,C	1,1	inf,inf	inf,inf	3.97459,1.00425	0.00762729	0.00765359
1	chr2:203155039:G:A	203155039	A,A	G,G	1,1	inf,inf	inf,inf	3.97037,0.996338	0.00745749	0.00748362
1	chr2:202631852:A:C	202631852	C,C	A,A	1,1	-inf,-inf	inf,inf	4.46926,0.769266	0.00715801	0.0116848
1	chr2:202623871:G:A	202623871	A,A	G,G	1,1	-inf,-inf	inf,inf	4.28689,0.992461	0.00700477	0.0110206
1	chr2:203140349:A:G	203140349	G,G	A,A	1,1	inf,inf	inf,inf	3.98544,0.936963	0.00696601	0.00699135
1	chr2:203115310:G:A	203115310	A,A	G,G	1,1	inf,inf	inf,inf	3.92672,0.973575	0.00656448	0.00658963
1	chr2:203104250:T:C	203104250	C,C	T,T	1,1	inf,inf	inf,inf	3.95106,0.914711	0.00649495	0.00653089
1	chr2:203051764:T:G	203051764	G,G	T,T	1,1	inf,inf	inf,inf	3.83887,1.04377	0.00617632	0.00620152
1	chr2:203078445:A:G	203078445	G,G	A,A	1,1	inf,inf	inf,inf	3.87585,0.95829	0.00576486	0.00578911
1	chr2:203060637:G:A	203060637	A,A	G,G	1,1	inf,inf	inf,inf	3.89629,0.931772	0.00572942	0.00575345
1	chr2:203074917:A:G	203074917	G,G	A,A	1,1	inf,inf	inf,inf	3.93849,0.870555	0.00565399	0.00567812
1	chr2:203130682:G:A	203130682	A,A	G,G	1,1	inf,inf	inf,inf	4.0296,0.743334	0.00553686	0.00556033
1	chr2:202856051:T:C	202856051	C,NA	T,NA	1,NA	inf,NA	inf,NA	3.74286,NA	0.00544141	0.00551885
1	chr2:203067453:A:G	203067453	G,G	A,A	1,1	inf,inf	inf,inf	3.79165,0.979079	0.00502142	0.00504494
1	chr2:202859772:T:A	202859772	A,A	T,T	1,1	inf,inf	inf,inf	3.91062,0.766135	0.00453995	0.00456239
1	chr2:203062864:T:C	203062864	C,C	T,T	1,1	inf,inf	inf,inf	3.84783,0.842717	0.00448018	0.00450252
1	chr2:202913477:A:T	202913477	T,T	A,A	1,1	inf,inf	inf,inf	3.8038,0.870523	0.00432979	0.00435172
1	chr2:203061548:A:G	203061548	G,G	A,A	1,1	inf,inf	inf,inf	3.7998,0.853225	0.00413176	0.0041537
1	chr2:203289954:A:T	203289954	T,T	A,A	1,1	inf,inf	inf,inf	3.77098,0.879234	0.00412737	0.00415501
1	chr2:203033223:A:G	203033223	G,G	A,A	1,1	inf,inf	inf,inf	3.74796,0.905602	0.0040533	0.00407534
1	chr2:202875287:C:T	202875287	T,T	C,C	1,1	inf,inf	inf,inf	3.71482,0.930182	0.0040016	0.00402342
1	chr2:202873941:G:A	202873941	A,A	G,G	1,1	inf,inf	inf,inf	3.68892,0.958427	0.0039875	0.00400955
1	chr2:202881162:T:C	202881162	C,C	T,T	1,1	inf,inf	inf,inf	3.71256,0.929354	0.00397761	0.0039994
1	chr2:203028044:T:C	203028044	C,C	T,T	1,1	inf,inf	inf,inf	3.80812,0.803606	0.00387415	0.00389567
1	chr2:203153214:C:T	203153214	T,T	C,C	1,1	inf,inf	inf,inf	3.919,0.650312	0.00382247	0.00384391
1	chr2:202876138:T:C	202876138	C,C	T,T	1,1	inf,inf	inf,inf	3.69274,0.926869	0.00380505	0.00382661
1	chr2:202875133:C:G	202875133	G,G	C,C	1,1	inf,inf	inf,inf	3.68141,0.935621	0.00377447	0.00379603
1	chr2:202876075:C:T	202876075	T,T	C,C	1,1	inf,inf	inf,inf	3.68656,0.929354	0.00377341	0.00379494
1	chr2:203018470:C:G	203018470	G,G	C,C	1,1	inf,inf	inf,inf	3.7023,0.915133	0.00375433	0.00377599
1	chr2:202904389:C:T	202904389	T,T	C,C	1,1	inf,inf	inf,inf	3.74146,0.85736	0.00373551	0.00375665
1	chr2:202729836:A:G	202729836	G,G	A,A	1,1	inf,inf	inf,inf	3.22628,1.49708	0.00371215	0.0041219
1	chr2:203039583:G:A	203039583	A,A	G,G	1,1	inf,inf	inf,inf	3.45048,1.19723	0.00369582	0.00371973
1	chr2:202901840:T:C	202901840	C,C	T,T	1,1	inf,inf	inf,inf	3.72205,0.873167	0.00368402	0.00370514
1	chr2:202724089:CCT:C	202724089	C,C	CCT,CCT	1,1	inf,inf	inf,inf	3.37847,1.32297	0.00364308	0.00402305
1	chr2:202869642:A:T	202869642	T,T	A,A	1,1	inf,inf	inf,inf	3.6707,0.927224	0.00364092	0.00366229
1	chr2:202878716:TC:T	202878716	T,T	TC,TC	1,1	inf,inf	inf,inf	3.66689,0.929354	0.00362623	0.00364757
1	chr2:202893828:C:T	202893828	T,T	C,C	1,1	inf,inf	inf,inf	3.76274,0.807298	0.00358871	0.00360954
1	chr2:202910989:G:A	202910989	A,A	G,G	1,1	inf,inf	inf,inf	3.72355,0.852576	0.00357363	0.00359455
1	chr2:202884716:T:C	202884716	C,C	T,T	1,1	inf,inf	inf,inf	3.74962,0.819981	0.00356907	0.00358989
1	chr2:202887258:A:G	202887258	G,G	A,A	1,1	inf,inf	inf,inf	3.74048,0.828396	0.0035533	0.00357411
1	chr2:202951771:G:A	202951771	A,A	G,G	1,1	inf,inf	inf,inf	3.7909,0.759227	0.00351738	0.00353813
1	chr2:202908514:G:A	202908514	A,A	G,G	1,1	inf,inf	inf,inf	3.69643,0.873748	0.00349913	0.00352002
1	chr2:202906537:G:A	202906537	A,A	G,G	1,1	inf,inf	inf,inf	3.73464,0.820814	0.00346497	0.00348566
1	chr2:202833747:A:G	202833747	G,G	A,A	1,1	inf,inf	inf,inf	3.58332,1.00521	0.00346481	0.00348716
1	chr2:202914553:T:C	202914553	C,C	T,T	1,1	inf,inf	inf,inf	3.70468,0.853471	0.00344417	0.00346491
1	chr2:202927189:G:A	202927189	A,A	G,G	1,1	inf,inf	inf,inf	3.77949,0.759696	0.00343813	0.00345871
1	chr2:203012510:C:T	203012510	T,T	C,C	1,1	inf,inf	inf,inf	3.73916,0.812304	0.00341456	0.00343539
1	chr2:202910025:G:A	202910025	A,A	G,G	1,1	inf,inf	inf,inf	3.69886,0.85466	0.00341108	0.00343178
1	chr2:202873047:A:G	202873047	G,G	A,A	1,1	inf,inf	inf,inf	3.63503,0.929354	0.00339994	0.00342098
1	chr2:203937962:T:C	203937962	NA,C	NA,T	NA,1	NA,inf	NA,inf	NA,4.11336	0.00339435	0.105956
1	chr2:202880604:T:C	202880604	C,C	T,T	1,1	inf,inf	inf,inf	3.62843,0.934606	0.00338487	0.00340591
1	chr2:202917018:G:A	202917018	A,A	G,G	1,1	inf,inf	inf,inf	3.65751,0.898276	0.0033696	0.00339048
1	chr2:202879722:G:A	202879722	A,A	G,G	1,1	inf,inf	inf,inf	3.62394,0.930916	0.00333349	0.00335446
1	chr2:202963469:G:A	202963469	A,A	G,G	1,1	inf,inf	inf,inf	3.67515,0.86989	0.00333213	0.00335276
1	chr2:202910752:G:A	202910752	A,A	G,G	1,1	inf,inf	inf,inf	3.68689,0.85466	0.00332953	0.00335012
1	chr2:202929539:T:C	202929539	C,C	T,T	1,1	inf,inf	inf,inf	3.67559,0.86858	0.00332683	0.00334745
1	chr2:203029276:C:A	203029276	A,A	C,C	1,1	inf,inf	inf,inf	3.75127,0.775087	0.0032937	0.00331429
1	chr2:202896433:TA:T	202896433	T,T	TA,TA	1,1	inf,inf	inf,inf	3.71257,0.81636	0.00329114	0.00331156
1	chr2:202713583:C:G	202713583	G,G	C,C	1,1	-inf,-inf	inf,inf	4.44475,0.130173	0.00327432	0.00518819
1	chr2:202896954:G:A	202896954	A,A	G,G	1,1	inf,inf	inf,inf	3.74936,0.76751	0.00327126	0.00329159
1	chr2:202893673:T:C	202893673	C,C	T,T	1,1	inf,inf	inf,inf	3.69353,0.834944	0.00326527	0.0032857
1	chr2:203020020:A:ATAAT	203020020	ATAAT,ATAAT	A,A	1,1	inf,inf	inf,inf	3.70865,0.820486	0.003253	0.00327363
1	chr2:202905080:C:T	202905080	T,T	C,C	1,1	inf,inf	inf,inf	3.7087,0.81368	0.0032511	0.00327146
1	chr2:202898353:T:G	202898353	G,G	T,T	1,1	inf,inf	inf,inf	3.71022,0.809953	0.00324119	0.00326153
1	chr2:202888293:G:A	202888293	A,A	G,G	1,1	inf,inf	inf,inf	3.70609,0.813386	0.00323225	0.00325258
1	chr2:202908963:A:G	202908963	G,G	A,A	1,1	inf,inf	inf,inf	3.6972,0.819646	0.00320556	0.00322588
1	chr2:203039582:T:C	203039582	C,C	T,T	1,1	inf,inf	inf,inf	3.33528,1.24654	0.00319915	0.00322301
1	chr2:202732546:C:T	202732546	T,T	C,C	1,1	inf,inf	inf,inf	3.19769,1.4449	0.00318392	0.00355434
1	chr2:202845274:G:C	202845274	C,C	G,G	1,1	inf,inf	inf,inf	3.65266,0.86989	0.00318335	0.00320379
1	chr2:202915792:A:G	202915792	G,G	A,A	1,1	inf,inf	inf,inf	3.66047,0.854006	0.00315245	0.00317279
1	chr2:202876639:A:T	202876639	T,T	A,A	1,1	inf,inf	inf,inf	3.59139,0.936354	0.0031508	0.00317155
1	chr2:202954748:A:G	202954748	G,G	A,A	1,1	inf,inf	inf,inf	3.7799,0.702667	0.00313923	0.0031594
1	chr2:202843029:A:G	202843029	G,G	A,A	1,1	inf,inf	inf,inf	3.64368,0.87202	0.00313703	0.00315742
1	chr2:202922682:A:G	202922682	G,G	A,A	1,1	inf,inf	inf,inf	3.60674,0.91179	0.00311299	0.00313349
1	chr2:202834656:C:T	202834656	T,T	C,C	1,1	inf,inf	inf,inf	3.5724,0.953281	0.00310338	0.00312478
1	chr2:202853959:T:C	202853959	C,C	T,T	1,1	inf,inf	inf,inf	3.68451,0.81523	0.0031032	0.00312337
1	chr2:202913180:G:A	202913180	A,A	G,G	1,1	inf,inf	inf,inf	3.6742,0.823355	0.00308058	0.00310073
1	chr2:203262597:AAC:A	203262597	A,A	AAC,AAC	1,1	inf,inf	inf,inf	3.68912,0.801169	0.00306596	0.00309078
1	chr2:202910011:G:C	202910011	C,C	G,G	1,1	inf,inf	inf,inf	3.72578,0.755371	0.00306096	0.00308094
1	chr2:202833577:C:T	202833577	T,T	C,C	1,1	inf,inf	inf,inf	3.61361,0.893048	0.00304497	0.00306591
1	chr2:202834014:T:C	202834014	C,C	T,T	1,1	inf,inf	inf,inf	3.56145,0.953369	0.00303591	0.00305722
1	chr2:202884053:T:C	202884053	C,C	T,T	1,1	inf,inf	inf,inf	3.66988,0.81636	0.0030186	0.00303863
1	chr2:202865040:G:A	202865040	A,A	G,G	1,1	inf,inf	inf,inf	3.66085,0.81636	0.00296375	0.00298372
1	chr2:202933642:TC:T	202933642	T,T	TC,TC	1,1	inf,inf	inf,inf	3.61681,0.86989	0.00296124	0.00298134
1	chr2:202926166:T:C	202926166	C,C	T,T	1,1	inf,inf	inf,inf	3.73602,0.721171	0.00295676	0.0029766
1	chr2:202962709:A:G	202962709	G,G	A,A	1,1	inf,inf	inf,inf	3.71416,0.746833	0.00294982	0.00296972
1	chr2:202885549:C:T	202885549	T,T	C,C	1,1	inf,inf	inf,inf	3.6577,0.81636	0.00294454	0.00296447
1	chr2:202854305:G:A	202854305	A,A	G,G	1,1	inf,inf	inf,inf	3.6521,0.82143	0.00293415	0.00295409
1	chr2:202727457:A:G	202727457	G,G	A,A	1,1	-inf,-inf	inf,inf	4.35934,0.201932	0.0029315	0.00462896
1	chr2:202924227:T:C	202924227	C,C	T,T	1,1	inf,inf	inf,inf	3.73079,0.722045	0.00293108	0.00295087
1	chr2:202836281:T:G	202836281	G,G	T,T	1,1	inf,inf	inf,inf	3.62107,0.857809	0.00292743	0.00294751
1	chr2:202960383:A:G	202960383	G,G	A,A	1,1	inf,inf	inf,inf	3.70754,0.743001	0.00289269	0.00291249
1	chr2:202856591:C:T	202856591	T,T	C,C	1,1	inf,inf	inf,inf	3.64737,0.81636	0.00288397	0.0029038
1	chr2:202971784:G:C	202971784	C,C	G,G	1,1	inf,inf	inf,inf	3.60238,0.867421	0.00286455	0.00288453
1	chr2:202926610:G:A	202926610	A,A	G,G	1,1	inf,inf	inf,inf	3.68217,0.768183	0.00286065	0.00288037
1	chr2:202887209:C:G	202887209	G,G	C,C	1,1	inf,inf	inf,inf	3.64145,0.817343	0.00285381	0.0028736
1	chr2:202951017:T:A	202951017	A,A	T,T	1,1	inf,inf	inf,inf	3.70094,0.742561	0.00285218	0.00287195
1	chr2:202861778:G:C	202861778	C,C	G,G	1,1	inf,inf	inf,inf	3.62752,0.829471	0.00282838	0.00284817
1	chr2:202835264:G:A	202835264	A,A	G,G	1,1	inf,inf	inf,inf	3.6284,0.823659	0.0028102	0.00282998
1	chr2:202854146:A:G	202854146	G,G	A,A	1,1	inf,inf	inf,inf	3.6317,0.818372	0.00280317	0.00282289
1	chr2:202982094:A:T	202982094	T,T	A,A	1,1	inf,inf	inf,inf	3.70763,0.722045	0.00279722	0.0028168
1	chr2:202843155:G:A	202843155	A,A	G,G	1,1	inf,inf	inf,inf	3.63394,0.813181	0.00279205	0.00281174
1	chr2:202979757:C:T	202979757	T,T	C,C	1,1	inf,inf	inf,inf	3.71178,0.715608	0.00279144	0.00281102
1	chr2:202850791:C:T	202850791	T,T	C,C	1,1	inf,inf	inf,inf	3.64449,0.795866	0.00277225	0.00279186
1	chr2:202983679:G:A	202983679	A,A	G,G	1,1	inf,inf	inf,inf	3.67999,0.750188	0.0027679	0.00278752
1	chr2:202942360:A:T	202942360	T,T	A,A	1,1	inf,inf	inf,inf	3.63441,0.804808	0.00275715	0.00277686
1	chr2:202970454:A:C	202970454	C,C	A,A	1,1	inf,inf	inf,inf	3.67206,0.755371	0.00274695	0.00276647
1	chr2:202964502:A:C	202964502	C,C	A,A	1,1	inf,inf	inf,inf	3.64685,0.786868	0.00274683	0.00276648
1	chr2:202997187:G:A	202997187	A,A	G,G	1,1	inf,inf	inf,inf	3.72085,0.692852	0.00274334	0.00276285
1	chr2:202962757:T:C	202962757	C,C	T,T	1,1	inf,inf	inf,inf	3.67425,0.750188	0.00273583	0.0027554
1	chr2:202918761:G:A	202918761	A,A	G,G	1,1	inf,inf	inf,inf	3.69243,0.726101	0.00272941	0.00274889
1	chr2:202936503:T:G	202936503	G,G	T,T	1,1	inf,inf	inf,inf	3.67253,0.75028	0.00272668	0.00274625
1	chr2:202848557:C:A	202848557	A,A	C,C	1,1	inf,inf	inf,inf	3.6223,0.812275	0.00272331	0.0027429
1	chr2:202966529:A:T	202966529	T,T	A,A	1,1	inf,inf	inf,inf	3.6945,0.72155	0.00272239	0.00274191
1	chr2:202966128:A:G	202966128	G,G	A,A	1,1	inf,inf	inf,inf	3.69452,0.721177	0.00272085	0.00274037
1	chr2:202981273:T:C	202981273	C,C	T,T	1,1	inf,inf	inf,inf	3.66816,0.753417	0.00271675	0.00273629
1	chr2:202850696:C:T	202850696	T,T	C,C	1,1	inf,inf	inf,inf	3.617,0.81636	0.00271244	0.00273201
1	chr2:202975842:C:T	202975842	T,T	C,C	1,1	inf,inf	inf,inf	3.68116,0.735159	0.00270713	0.00272663
1	chr2:202861260:T:C	202861260	C,C	T,T	1,1	inf,inf	inf,inf	3.61363,0.817977	0.00270096	0.00272052
1	chr2:202961673:G:A	202961673	A,A	G,G	1,1	inf,inf	inf,inf	3.65246,0.770856	0.0026911	0.00271065
1	chr2:202964561:A:G	202964561	G,G	A,A	1,1	inf,inf	inf,inf	3.66442,0.752074	0.00268981	0.00270931
1	chr2:202964074:T:TATAA	202964074	TATAA,TATAA	T,T	1,1	inf,inf	inf,inf	3.66462,0.750188	0.00268304	0.00270252
1	chr2:202962952:C:G	202962952	G,G	C,C	1,1	inf,inf	inf,inf	3.66192,0.750188	0.00266851	0.00268796
1	chr2:202870143:C:A	202870143	A,A	C,C	1,1	inf,inf	inf,inf	3.57824,0.851445	0.00265833	0.00267798
1	chr2:202882799:A:G	202882799	G,G	A,A	1,1	inf,inf	inf,inf	3.65601,0.755371	0.00265786	0.00267724
1	chr2:202965505:T:C	202965505	C,C	T,T	1,1	inf,inf	inf,inf	3.65981,0.750174	0.00265687	0.00267631
1	chr2:202908261:C:T	202908261	T,T	C,C	1,1	inf,inf	inf,inf	3.59045,0.832832	0.00263957	0.00265908
1	chr2:202869266:G:A	202869266	A,A	G,G	1,1	inf,inf	inf,inf	3.60018,0.820101	0.00263752	0.00265699
1	chr2:202929716:G:A	202929716	A,A	G,G	1,1	inf,inf	inf,inf	3.67947,0.721082	0.00263715	0.00265647
1	chr2:203002134:A:G	203002134	G,G	A,A	1,1	inf,inf	inf,inf	3.6727,0.72864	0.00263541	0.0026548
1	chr2:202982659:G:A	202982659	A,A	G,G	1,1	inf,inf	inf,inf	3.67775,0.722045	0.00263256	0.00265188
1	chr2:202846858:T:A	202846858	A,A	T,T	1,1	inf,inf	inf,inf	3.6012,0.81636	0.00262677	0.00264621
1	chr2:202845053:C:G	202845053	G,G	C,C	1,1	inf,inf	inf,inf	3.64488,0.758926	0.00261309	0.00263239
1	chr2:202922397:A:G	202922397	G,G	A,A	1,1	inf,inf	inf,inf	3.6541,0.745423	0.00260519	0.00262448
1	chr2:202891954:G:A	202891954	A,A	G,G	1,1	inf,inf	inf,inf	3.59603,0.816198	0.00259944	0.00261883
1	chr2:202836147:C:T	202836147	T,T	C,C	1,1	inf,inf	inf,inf	3.56401,0.85423	0.00259348	0.00261308
1	chr2:202946905:G:A	202946905	A,A	G,G	1,1	inf,inf	inf,inf	3.70695,0.66977	0.00257332	0.00259256
1	chr2:202949971:A:T	202949971	T,T	A,A	1,1	inf,inf	inf,inf	3.64368,0.750188	0.00257138	0.00259068
1	chr2:202966489:T:A	202966489	A,A	T,T	1,1	inf,inf	inf,inf	3.66314,0.725355	0.00257032	0.0025896
1	chr2:202924956:C:T	202924956	T,T	C,C	1,1	inf,inf	inf,inf	3.66651,0.720034	0.00256509	0.00258429
1	chr2:202857010:A:T	202857010	T,T	A,A	1,1	inf,inf	inf,inf	3.58838,0.817284	0.0025637	0.00258304
1	chr2:202931039:G:A	202931039	A,A	G,G	1,1	inf,inf	inf,inf	3.66852,0.711997	0.00253646	0.0025556
1	chr2:202974238:T:C	202974238	C,C	T,T	1,1	inf,inf	inf,inf	3.63583,0.750188	0.00253154	0.00255078
1	chr2:202962967:T:TA	202962967	TA,TA	T,T	1,1	inf,inf	inf,inf	3.63364,0.750188	0.00252014	0.00253935
1	chr2:202958677:C:T	202958677	T,T	C,C	1,1	inf,inf	inf,inf	3.68765,0.671908	0.00248088	0.00249999
1	chr2:202863724:G:A	202863724	A,A	G,G	1,1	inf,inf	inf,inf	3.57972,0.806462	0.00247424	0.00249341
1	chr2:202860954:A:G	202860954	G,G	A,A	1,1	inf,inf	inf,inf	3.53886,0.851774	0.00245104	0.00247026
1	chr2:202947189:A:C	202947189	C,C	A,A	1,1	inf,inf	inf,inf	3.68763,0.662329	0.00244583	0.00246486
1	chr2:202940829:G:A	202940829	A,A	G,G	1,1	inf,inf	inf,inf	3.62403,0.741152	0.00243393	0.00245293
1	chr2:202927905:A:G	202927905	G,G	A,A	1,1	inf,inf	inf,inf	3.63286,0.721914	0.00240286	0.00242179
1	chr2:203005124:C:T	203005124	T,T	C,C	1,1	inf,inf	inf,inf	3.66671,0.665989	0.00235716	0.00237603
1	chr2:202861779:G:A	202861779	A,A	G,G	1,1	inf,inf	inf,inf	3.5178,0.839775	0.00230189	0.00232086
1	chr2:202841710:C:T	202841710	T,T	C,C	1,1	inf,inf	inf,inf	3.53494,0.81636	0.00229777	0.00231668
1	chr2:202994668:T:C	202994668	C,C	T,T	1,1	inf,inf	inf,inf	3.60642,0.725327	0.0022929	0.00231174
1	chr2:203000792:T:C	203000792	C,C	T,T	1,1	inf,inf	inf,inf	3.61627,0.712538	0.00229031	0.00230905
1	chr2:202713285:A:G	202713285	G,G	A,A	1,1	inf,inf	inf,inf	3.10074,1.36513	0.0022582	0.0025516
1	chr2:202981105:A:G	202981105	G,G	A,A	1,1	inf,inf	inf,inf	3.57804,0.750188	0.00225227	0.00227103
1	chr2:202996390:T:G	202996390	G,G	T,T	1,1	inf,inf	inf,inf	3.63846,0.665603	0.00222468	0.00224331
1	chr2:202933595:C:T	202933595	T,T	C,C	1,1	inf,inf	inf,inf	3.6375,0.659458	0.0021999	0.00221849
1	chr2:202782553:C:T	202782553	T,T	C,C	1,1	-inf,-inf	inf,inf	4.1191,0.00743236	0.00213751	0.00225536
1	chr2:202999013:C:T	202999013	T,T	C,C	1,1	inf,inf	inf,inf	3.52629,0.749559	0.00202608	0.00204495
1	chr2:202821511:GTTTCC:G	202821511	G,G	GTTTCC,GTTTCC	1,1	inf,inf	inf,inf	3.54718,0.718683	0.00199829	0.00201756
1	chr2:202663256:T:C	202663256	C,C	T,T	1,1	-inf,-inf	inf,inf	4.18816,0.107409	0.00195988	0.00318639
1	chr2:203009020:G:A	203009020	A,A	G,G	1,1	inf,inf	inf,inf	3.56853,0.665959	0.00193269	0.00195076
1	chr2:202690620:G:T	202690620	T,T	G,G	1,1	-inf,-inf	inf,inf	4.1286,0.242818	0.00192939	0.00315925
1	chr2:203001613:T:C	203001613	C,C	T,T	1,1	inf,inf	inf,inf	3.5269,0.699387	0.00187253	0.00189048
2	chr2:203937962:T:C	203937962	NA,C	NA,T	NA,1	NA,inf	NA,inf	NA,4.11336	0.102911	0.105956
2	chr2:202275121:T:C	202275121	C,C	T,T	1,1	-inf,-inf	inf,inf	3.40002,1.31549	0.00868735	0.00962846
2	chr2:203416040:C:T	203416040	T,NA	C,NA	1,NA	-inf,NA	inf,NA	3.18116,NA	0.00819894	0.00979587
2	chr2:203871087:G:T	203871087	NA,T	NA,G	NA,1	NA,inf	NA,inf	NA,2.59949	0.00484049	0.00513256
2	chr2:202007708:A:G	202007708	NA,G	NA,A	NA,1	NA,-inf	NA,inf	NA,2.67958	0.00472362	0.0054608
2	chr2:202631852:A:C	202631852	C,C	A,A	1,1	-inf,-inf	inf,inf	4.46926,0.769266	0.00455946	0.0116848
2	chr2:202623871:G:A	202623871	A,A	G,G	1,1	-inf,-inf	inf,inf	4.28689,0.992461	0.00404421	0.0110206
2	chr2:202195425:G:A	202195425	A,A	G,G	1,1	-inf,-inf	inf,inf	2.90932,1.34896	0.00388767	0.00430178
2	chr2:202250610:G:C	202250610	C,C	G,G	1,1	-inf,-inf	inf,inf	2.66651,1.56529	0.00359852	0.00398637
2	chr2:201968857:A:G	201968857	NA,G	NA,A	NA,1	NA,-inf	NA,inf	NA,2.50117	0.00351148	0.00408776
2	chr2:203386366:C:T	203386366	T,NA	C,NA	1,NA	inf,NA	inf,NA	2.27288,NA	0.00344691	0.0037117
2	chr2:203921536:T:C	203921536	NA,C	NA,T	NA,1	NA,inf	NA,inf	NA,2.4147	0.00338867	0.00386637
2	chr2:202191520:G:A	202191520	A,A	G,G	1,1	-inf,-inf	inf,inf	2.88345,1.30031	0.00323512	0.00360547
2	chr2:203460942:C:T	203460942	T,NA	C,NA	1,NA	inf,NA	inf,NA	2.22764,NA	0.00309521	0.00333888
2	chr2:202486973:A:G	202486973	G,G	A,A	1,1	-inf,-inf	inf,inf	2.67674,1.46612	0.00307443	0.00341742
2	chr2:202460027:A:G	202460027	G,G	A,A	1,1	-inf,-inf	inf,inf	2.90049,1.22164	0.00289524	0.0032306
2	chr2:202427621:T:C	202427621	C,C	T,T	1,1	-inf,-inf	inf,inf	2.83944,1.26244	0.00283575	0.00315511
2	chr2:204034561:T:C	204034561	NA,C	NA,T	NA,1	NA,-inf	NA,inf	NA,2.43608	0.00282493	0.00326791
2	chr2:202194708:G:A	202194708	A,A	G,G	1,1	-inf,-inf	inf,inf	2.82293,1.23986	0.00273875	0.00303894
2	chr2:203963256:T:A	203963256	NA,A	NA,T	NA,1	NA,-inf	NA,inf	NA,2.40693	0.00270567	0.0031228
2	chr2:203590660:C:T	203590660	T,NA	C,NA	1,NA	-inf,NA	inf,NA	2.45354,NA	0.00263919	0.00313109
2	chr2:202902131:G:A	202902131	A,NA	G,NA	1,NA	inf,NA	inf,NA	2.20622,NA	0.00262628	0.00287394
2	chr2:202204757:AAC:A	202204757	A,A	AAC,AAC	1,1	inf,inf	inf,inf	3.77681,0.544751	0.00259711	0.0034382
2	chr2:203660629:G:A	203660629	NA,A	NA,G	NA,1	NA,inf	NA,inf	NA,2.2998	0.00256698	0.0029259
2	chr2:202887627:G:A	202887627	A,NA	G,NA	1,NA	-inf,NA	inf,NA	2.50493,NA	0.00252839	0.00293733
2	chr2:203828112:C:T	203828112	NA,T	NA,C	NA,1	NA,inf	NA,inf	NA,2.2064	0.00250358	0.00270684
2	chr2:202382414:C:T	202382414	T,T	C,C	1,1	-inf,-inf	inf,inf	2.74028,1.28503	0.00247829	0.00275701
2	chr2:203444741:T:C	203444741	C,NA	T,NA	1,NA	inf,NA	inf,NA	2.11708,NA	0.00247339	0.00267108
2	chr2:202398850:C:T	202398850	T,T	C,C	1,1	-inf,-inf	inf,inf	2.75121,1.27218	0.00246743	0.00274589
2	chr2:203057011:A:G	203057011	G,NA	A,NA	1,NA	-inf,NA	inf,NA	2.47749,NA	0.00240801	0.00279671
2	chr2:202416790:G:A	202416790	A,A	G,G	1,1	-inf,-inf	inf,inf	2.74523,1.26373	0.00240385	0.00267558
2	chr2:202472278:A:G	202472278	G,G	A,A	1,1	-inf,-inf	inf,inf	2.8229,1.18335	0.00239315	0.00266691
2	chr2:202392451:AAAGT:A	202392451	A,A	AAAGT,AAAGT	1,1	-inf,-inf	inf,inf	2.71134,1.28877	0.00237199	0.00263872
2	chr2:202482561:C:T	202482561	T,T	C,C	1,1	-inf,-inf	inf,inf	2.69064,1.30805	0.00236191	0.0026286
2	chr2:203621215:A:G	203621215	G,NA	A,NA	1,NA	inf,NA	inf,NA	2.24716,NA	0.00235984	0.00263924
2	chr2:202318044:C:T	202318044	T,T	C,C	1,1	-inf,-inf	inf,inf	2.63609,1.34993	0.00234417	0.00260194
2	chr2:202288044:G:C	202288044	C,C	G,G	1,1	-inf,-inf	inf,inf	3.335,0.606607	0.00234194	0.00264896
2	chr2:202382786:C:A	202382786	A,A	C,C	1,1	-inf,-inf	inf,inf	2.70595,1.28134	0.00231877	0.00258018
2	chr2:202282060:G:A	202282060	A,A	G,G	1,1	-inf,-inf	inf,inf	3.42832,0.475593	0.00231253	0.00261956
2	chr2:202413973:T:C	202413973	C,C	T,T	1,1	-inf,-inf	inf,inf	2.72593,1.25247	0.0022805	0.00253884
2	chr2:203516485:C:T	203516485	T,NA	C,NA	1,NA	inf,NA	inf,NA	2.119,NA	0.00220841	0.0024179
2	chr2:202858097:T:G	202858097	G,NA	T,NA	1,NA	inf,NA	inf,NA	2.12359,NA	0.00219567	0.0024071
2	chr2:202080557:G:A	202080557	A,A	G,G	1,1	inf,inf	inf,inf	0.62646,2.68434	0.00218565	0.00248689
2	chr2:202275691:CAG:C	202275691	C,C	CAG,CAG	1,1	-inf,-inf	inf,inf	3.28528,0.60457	0.00213608	0.00241616
2	chr2:202427116:C:T	202427116	T,T	C,C	1,1	-inf,-inf	inf,inf	2.72041,1.21782	0.00212053	0.00236279
2	chr2:203678156:T:G	203678156	NA,G	NA,T	NA,1	NA,inf	NA,inf	NA,2.1881	0.0021197	0.00241147
2	chr2:203827401:C:T	203827401	NA,T	NA,C	NA,1	NA,inf	NA,inf	NA,2.12123	0.00211348	0.00228762
2	chr2:203166507:A:T	203166507	T,NA	A,NA	1,NA	inf,NA	inf,NA	2.03124,NA	0.00210228	0.00227077
2	chr2:203127984:T:G	203127984	G,NA	T,NA	1,NA	inf,NA	inf,NA	2.02776,NA	0.00209995	0.00226736
2	chr2:202664738:C:T	202664738	T,NA	C,NA	1,NA	-inf,NA	inf,NA	2.54527,NA	0.00209545	0.00254246
2	chr2:202567081:A:G	202567081	G,G	A,A	1,1	-inf,-inf	inf,inf	2.68706,1.2184	0.00200536	0.00223428
2	chr2:202221970:G:A	202221970	A,A	G,G	1,1	-inf,-inf	inf,inf	2.58244,1.29707	0.00199395	0.00221097
2	chr2:202165600:A:C	202165600	C,C	A,A	1,1	-inf,-inf	inf,inf	1.63272,2.13615	0.00193308	0.00218967
2	chr2:202190799:A:G	202190799	G,G	A,A	1,1	-inf,-inf	inf,inf	1.75733,2.07504	0.00192361	0.00220697
2	chr2:202713583:C:G	202713583	G,G	C,C	1,1	-inf,-inf	inf,inf	4.44475,0.130173	0.00192016	0.00518819
2	chr2:202799023:T:C	202799023	C,NA	T,NA	1,NA	-inf,NA	inf,NA	2.29981,NA	0.00190203	0.00226751
2	chr2:202236436:G:A	202236436	A,A	G,G	1,1	-inf,-inf	inf,inf	2.62806,1.2226	0.00189012	0.0020972
2	chr2:202517290:A:G	202517290	G,G	A,A	1,1	-inf,-inf	inf,inf	2.57554,1.29232	0.00188192	0.00209475
2	chr2:202287356:A:G	202287356	G,G	A,A	1,1	-inf,-inf	inf,inf	3.23203,0.583837	0.00188155	0.00212789
2	chr2:202281997:T:C	202281997	C,C	T,T	1,1	-inf,-inf	inf,inf	3.33087,0.452528	0.00188107	0.00213047
2	chr2:202273922:A:G	202273922	G,G	A,A	1,1	-inf,-inf	inf,inf	3.182,0.645074	0.00187403	0.00212011
2	chr2:202285639:T:C	202285639	C,C	T,T	1,1	-inf,-inf	inf,inf	3.21749,0.596945	0.00186632	0.00211053
2	chr2:202214069:C:T	202214069	T,T	C,C	1,1	-inf,-inf	inf,inf	2.54431,1.29584	0.00185886	0.00206174
2	chr2:202273117:TC:T	202273117	T,T	TC,TC	1,1	inf,inf	inf,inf	1.86495,1.32137	0.00184605	0.00202049
2	chr2:202288403:G:T	202288403	T,T	G,G	1,1	-inf,-inf	inf,inf	3.26636,0.497852	0.00180099	0.0020302
2	chr2:203908861:C:A	203908861	NA,A	NA,C	NA,1	NA,inf	NA,inf	NA,2.09761	0.00179391	0.00190784
2	chr2:203648122:C:T	203648122	NA,T	NA,C	NA,1	NA,inf	NA,inf	NA,2.10966	0.00178707	0.00203634
2	chr2:202071342:G:C	202071342	C,C	G,G	1,1	inf,inf	inf,inf	0.616756,2.58748	0.00177649	0.00202229
2	chr2:203653017:C:T	203653017	NA,T	NA,C	NA,1	NA,inf	NA,inf	NA,2.10511	0.00176421	0.00201051
2	chr2:203281822:G:A	203281822	A,NA	G,NA	1,NA	inf,NA	inf,NA	1.93514,NA	0.00170872	0.00184965
2	chr2:202727457:A:G	202727457	G,G	A,A	1,1	-inf,-inf	inf,inf	4.35934,0.201932	0.00170244	0.00462896
2	chr2:202717466:T:C	202717466	C,C	T,T	1,1	-inf,inf	inf,inf	3.49313,0.0956182	0.00165547	0.00249827
2	chr2:202191108:T:C	202191108	C,C	T,T	1,1	inf,inf	inf,inf	3.45939,0.120098	0.00163538	0.00187894
2	chr2:202287993:A:T	202287993	T,T	A,A	1,1	-inf,-inf	inf,inf	3.15022,0.587844	0.00163264	0.00184676
2	chr2:203643746:T:TA	203643746	NA,TA	NA,T	NA,1	NA,inf	NA,inf	NA,2.06293	0.00163203	0.00186003
2	chr2:203703672:T:C	203703672	NA,C	NA,T	NA,1	NA,inf	NA,inf	NA,2.02459	0.00159085	0.00174448
2	chr2:202356871:T:C	202356871	C,C	T,T	1,1	inf,inf	inf,inf	1.575,1.53803	0.00158478	0.00173542
2	chr2:202765839:C:T	202765839	T,NA	C,NA	1,NA	inf,NA	inf,NA	1.90371,NA	0.00156567	0.00169851
2	chr2:203681967:G:C	203681967	NA,C	NA,G	NA,1	NA,inf	NA,inf	NA,2.02795	0.00154888	0.00176345
2	chr2:202445168:G:A	202445168	A,A	G,G	1,1	-inf,-inf	inf,inf	2.61707,1.13636	0.00154079	0.00172272
2	chr2:202052695:G:A	202052695	NA,A	NA,G	NA,1	NA,inf	NA,inf	NA,2.00258	0.00151229	0.00170122
2	chr2:202358243:G:A	202358243	A,A	G,G	1,1	-inf,-inf	inf,inf	2.68798,1.0455	0.00150884	0.00168172
2	chr2:202721127:A:T	202721127	T,T	A,A	1,1	-inf,-inf	inf,inf	3.45437,0.104686	0.00150148	0.00227836
2	chr2:202511476:G:A	202511476	A,A	G,G	1,1	-inf,-inf	inf,inf	2.4625,1.26869	0.00148688	0.00165627
2	chr2:201857841:A:G	201857841	G,NA	A,NA	1,NA	inf,NA	inf,NA	2.04392,NA	0.00144547	0.00166712
2	chr2:202581913:A:T	202581913	T,T	A,A	1,1	-inf,-inf	inf,inf	2.37093,1.32755	0.00140986	0.00157129
2	chr2:202277116:T:C	202277116	C,C	T,T	1,1	inf,inf	inf,inf	1.82229,1.20103	0.00139572	0.00152402
2	chr2:202523814:A:C	202523814	C,C	A,A	1,1	-inf,-inf	inf,inf	2.43648,1.25647	0.00139048	0.00154958
2	chr2:203375000:G:C	203375000	NA,C	NA,G	NA,1	NA,inf	NA,inf	NA,1.96476	0.00138607	0.00157339
2	chr2:201869952:C:G	201869952	NA,G	NA,C	NA,1	NA,inf	NA,inf	NA,1.97126	0.00136346	0.00155256
2	chr2:202020624:C:T	202020624	NA,T	NA,C	NA,1	NA,-inf	NA,inf	NA,2.04747	0.00134716	0.00156993
2	chr2:202061413:A:G	202061413	NA,G	NA,A	NA,1	NA,-inf	NA,inf	NA,2.03196	0.00132735	0.00154528
2	chr2:202106312:C:G	202106312	G,G	C,C	1,1	-inf,-inf	inf,inf	1.55755,1.7327	0.00132362	0.00142854
2	chr2:203677281:C:T	203677281	NA,T	NA,C	NA,1	NA,inf	NA,inf	NA,1.94703	0.00132302	0.00150694
2	chr2:203676939:A:G	203676939	NA,G	NA,A	NA,1	NA,inf	NA,inf	NA,1.94397	0.00131515	0.00149799
2	chr2:202668075:A:G	202668075	G,G	A,A	1,1	-inf,-inf	inf,inf	3.25721,0.343846	0.00131045	0.00196697
2	chr2:202073764:C:T	202073764	NA,T	NA,C	NA,1	NA,-inf	NA,inf	NA,2.05981	0.00130871	0.00153473
2	chr2:202503488:C:T	202503488	T,T	C,C	1,1	-inf,-inf	inf,inf	2.39535,1.25698	0.00129791	0.00144644
2	chr2:201987839:A:G	201987839	NA,G	NA,A	NA,1	NA,inf	NA,inf	NA,1.98667	0.00127095	0.00148839
2	chr2:202283787:C:T	202283787	T,T	C,C	1,1	-inf,-inf	inf,inf	3.17984,0.35419	0.00126286	0.00143326
2	chr2:202511824:G:A	202511824	A,A	G,G	1,1	-inf,-inf	inf,inf	2.36309,1.27091	0.00125844	0.00140216
2	chr2:202197779:A:G	202197779	G,G	A,A	1,1	inf,inf	inf,inf	3.28315,0.13895	0.00125811	0.00143636
2	chr2:202928093:C:T	202928093	T,T	C,C	1,1	-inf,inf	inf,inf	2.04375,0.78411	0.00125435	0.00135429
2	chr2:202187163:C:T	202187163	T,T	C,C	1,1	inf,inf	inf,inf	3.27319,0.143698	0.00124046	0.00141481
2	chr2:202690620:G:T	202690620	T,T	G,G	1,1	-inf,-inf	inf,inf	4.1286,0.242818	0.00123225	0.00315925
2	chr2:202663256:T:C	202663256	C,C	T,T	1,1	-inf,-inf	inf,inf	4.18816,0.107409	0.00122892	0.00318639
2	chr2:202195456:A:G	202195456	G,G	A,A	1,1	inf,inf	inf,inf	3.24476,0.168194	0.00119564	0.00136353
2	chr2:202593440:C:G	202593440	G,G	C,C	1,1	-inf,-inf	inf,inf	2.12463,0.154634	0.00118356	0.0012284
2	chr2:203831576:A:G	203831576	NA,G	NA,A	NA,1	NA,inf	NA,inf	NA,1.83754	0.00116429	0.00126028
2	chr2:202646050:G:GA	202646050	GA,GA	G,G	1,1	-inf,-inf	inf,inf	3.30515,0.0807464	0.00116021	0.00172835
2	chr2:203208691:A:G	203208691	G,NA	A,NA	1,NA	inf,NA	inf,NA	1.73767,NA	0.00115484	0.00125397
2	chr2:202499742:A:G	202499742	NA,G	NA,A	NA,1	NA,-inf	NA,inf	NA,1.95431	0.00115393	0.00133282
2	chr2:203299675:G:A	203299675	NA,A	NA,G	NA,1	NA,inf	NA,inf	NA,1.86446	0.00115373	0.00131077
2	chr2:202068039:A:T	202068039	NA,T	NA,A	NA,1	NA,-inf	NA,inf	NA,2.00835	0.00115145	0.00135453
2	chr2:203650439:G:T	203650439	NA,T	NA,G	NA,1	NA,inf	NA,inf	NA,1.87374	0.0011265	0.00128517
2	chr2:202732691:C:T	202732691	T,T	C,C	1,1	-inf,inf	inf,inf	3.29683,0.0318573	0.00112136	0.0016739
2	chr2:202464210:T:C	202464210	C,C	T,T	1,1	-inf,-inf	inf,inf	2.44443,1.12255	0.00109516	0.00122624
2	chr2:202199771:C:G	202199771	G,G	C,C	1,1	inf,inf	inf,inf	3.14069,0.273298	0.00108025	0.00123252
2	chr2:202583152:G:A	202583152	A,A	G,G	1,1	-inf,-inf	inf,inf	2.32367,1.21725	0.00107149	0.00119597
2	chr2:202178596:A:G	202178596	G,G	A,A	1,1	inf,inf	inf,inf	3.19015,0.1259	0.00105768	0.00120697
2	chr2:202381617:T:A	202381617	A,A	T,T	1,1	inf,inf	inf,inf	1.42217,1.47247	0.0010486	0.00115065
2	chr2:202359438:C:A	202359438	A,A	C,C	1,1	-inf,-inf	inf,inf	2.50532,1.01356	0.00103724	0.00115797
2	chr2:202274274:T:C	202274274	C,C	T,T	1,1	-inf,inf	inf,inf	3.47085,0.101684	0.000999812	0.00133098
2	chr2:202254785:C:G	202254785	G,G	C,C	1,1	inf,inf	inf,inf	3.15789,0.178643	0.000998754	0.00114259
2	chr2:202246102:C:T	202246102	T,T	C,C	1,1	inf,inf	inf,inf	3.08853,0.311755	0.00099463	0.00113728
2	chr2:202081610:C:T	202081610	NA,T	NA,C	NA,1	NA,-inf	NA,inf	NA,1.91245	0.000991017	0.00116186
2	chr2:202437904:G:A	202437904	A,NA	G,NA	1,NA	-inf,NA	inf,NA	2.68015,NA	0.000986915	0.00128764
2	chr2:202250262:C:T	202250262	T,T	C,C	1,1	inf,inf	inf,inf	3.09596,0.283069	0.000980049	0.00112055
2	chr2:203962187:A:G	203962187	NA,G	NA,A	NA,1	NA,-inf	NA,inf	NA,1.87	0.000973697	0.00112465
2	chr2:202350016:A:G	202350016	G,G	A,A	1,1	-inf,-inf	inf,inf	2.64986,0.812582	0.000960867	0.0010772
2	chr2:203759265:C:T	203759265	T,T	C,C	1,1	inf,inf	inf,inf	0.00196181,2.56355	0.000957574	0.00109569
2	chr2:202140247:C:T	202140247	T,T	C,C	1,1	-inf,-inf	inf,inf	1.81606,1.43187	0.000951023	0.0010413
2	chr2:202217469:C:T	202217469	T,T	C,C	1,1	inf,inf	inf,inf	3.13072,0.134047	0.000946959	0.00108119
2	chr2:202370416:G:A	202370416	A,A	G,G	1,1	-inf,-inf	inf,inf	2.89212,0.531291	0.000931204	0.00106335
2	chr2:202337443:A:G	202337443	G,G	A,A	1,1	-inf,-inf	inf,inf	2.67932,0.770947	0.000929503	0.00105102
2	chr2:202079630:G:A	202079630	NA,A	NA,G	NA,1	NA,-inf	NA,inf	NA,1.87794	0.00092931	0.0010892
2	chr2:202335101:A:G	202335101	G,G	A,A	1,1	-inf,-inf	inf,inf	2.68021,0.773141	0.000926996	0.00104903
2	chr2:202421699:G:A	202421699	A,A	G,G	1,1	-inf,-inf	inf,inf	0.872983,2.37854	0.000922556	0.0011466
2	chr2:202778587:G:A	202778587	A,NA	G,NA	1,NA	inf,NA	inf,NA	1.69614,NA	0.000921284	0.00101368
2	chr2:202076284:A:G	202076284	NA,G	NA,A	NA,1	NA,-inf	NA,inf	NA,1.87269	0.0009206	0.00107909
2	chr2:202289528:C:T	202289528	T,T	C,C	1,1	-inf,-inf	inf,inf	2.77866,0.651119	0.00091548	0.00103593
2	chr2:202380492:A:G	202380492	G,G	A,A	1,1	inf,inf	inf,inf	1.39926,1.41445	0.000908464	0.000996679
2	chr2:202075068:A:G	202075068	NA,G	NA,A	NA,1	NA,-inf	NA,inf	NA,1.86313	0.000904669	0.00106032
2	chr2:202336237:G:A	202336237	A,A	G,G	1,1	-inf,-inf	inf,inf	2.68597,0.741914	0.000891566	0.00100942
2	chr2:204014437:T:C	204014437	NA,C	NA,T	NA,1	NA,inf	NA,inf	NA,1.75168	0.000889401	0.00102271
2	chr2:202104086:A:G	202104086	G,G	A,A	1,1	-inf,-inf	inf,inf	1.48575,1.58811	0.000881097	0.000954048
2	chr2:203962517:G:A	203962517	NA,A	NA,G	NA,1	NA,-inf	NA,inf	NA,1.81165	0.000873823	0.00100911
2	chr2:202309597:A:G	202309597	G,G	A,A	1,1	-inf,-inf	inf,inf	2.62426,0.780152	0.000870337	0.000975956
2	chr2:202303512:C:G	202303512	G,G	C,C	1,1	-inf,-inf	inf,inf	2.74783,0.651917	0.000867653	0.000981913
2	chr2:202405127:G:A	202405127	A,A	G,G	1,1	-inf,-inf	inf,inf	0.770776,2.40921	0.000864323	0.00106547
2	chr2:202212006:A:G	202212006	G,G	A,A	1,1	inf,inf	inf,inf	3.09462,0.0887559	0.000860853	0.000985008
2	chr2:202011065:G:A	202011065	A,NA	G,NA	1,NA	-inf,NA	inf,NA	1.85493,NA	0.000860753	0.000978619
2	chr2:202940311:A:G	202940311	G,G	A,A	1,1	-inf,inf	inf,inf	1.81214,0.867351	0.000856732	0.000933272
2	chr2:202332878:G:A	202332878	A,A	G,G	1,1	-inf,-inf	inf,inf	2.66311,0.738199	0.000851963	0.000964529
2	chr2:202290230:G:A	202290230	A,A	G,G	1,1	-inf,-inf	inf,inf	2.73447,0.651917	0.000847903	0.000959591
2	chr2:202207970:A:G	202207970	G,G	A,A	1,1	inf,inf	inf,inf	1.742,0.98696	0.000842601	0.000918359
2	chr2:202029366:A:G	202029366	NA,G	NA,A	NA,1	NA,-inf	NA,inf	NA,1.78102	0.000841792	0.00097321
2	chr2:202371316:G:A	202371316	A,A	G,G	1,1	-inf,-inf	inf,inf	2.93633,0.386829	0.000838805	0.000957192
2	chr2:202243145:C:T	202243145	T,T	C,C	1,1	inf,inf	inf,inf	3.04958,0.192862	0.000834699	0.000954118
2	chr2:203999517:G:A	203999517	NA,A	NA,G	NA,1	NA,-inf	NA,inf	NA,1.78956	0.000834143	0.000964745
2	chr2:202243017:A:G	202243017	G,G	A,A	1,1	inf,inf	inf,inf	2.98218,0.308342	0.000827474	0.000944691
2	chr2:202308774:C:T	202308774	T,T	C,C	1,1	-inf,-inf	inf,inf	2.76039,0.603962	0.000827208	0.000936665
2	chr2:202222980:G:T	202222980	T,T	G,G	1,1	inf,inf	inf,inf	2.99173,0.272184	0.000824168	0.000941376
2	chr2:202307690:A:C	202307690	C,C	A,A	1,1	-inf,-inf	inf,inf	2.64775,0.728596	0.000814777	0.000923203
2	chr2:202932265:C:T	202932265	T,NA	C,NA	1,NA	inf,NA	inf,NA	1.60157,NA	0.00081324	0.000892697
2	chr2:204001160:G:T	204001160	NA,T	NA,G	NA,1	NA,-inf	NA,inf	NA,1.77435	0.000810862	0.000937799
2	chr2:202126928:T:C	202126928	C,C	T,T	1,1	-inf,-inf	inf,inf	1.73377,1.42066	0.000810184	0.000887598
2	chr2:201968875:C:A	201968875	NA,A	NA,C	NA,1	NA,-inf	NA,inf	NA,1.72087	0.000802055	0.000927519
2	chr2:203826431:G:A	203826431	NA,A	NA,G	NA,1	NA,inf	NA,inf	NA,1.63228	0.000799508	0.000871159
2	chr2:202473574:T:A	202473574	A,A	T,T	1,1	inf,inf	inf,inf	1.31781,1.43056	0.000792728	0.000871603
2	chr2:202329998:A:T	202329998	T,T	A,A	1,1	-inf,-inf	inf,inf	2.63655,0.720226	0.000791451	0.000896225
2	chr2:202212813:TA:T	202212813	T,T	TA,TA	1,1	inf,inf	inf,inf	3.04297,0.128693	0.00079087	0.000905283
2	chr2:202964950:A:G	202964950	G,NA	A,NA	1,NA	inf,NA	inf,NA	1.52145,NA	0.000779958	0.000858052
2	chr2:203962501:C:G	203962501	NA,G	NA,C	NA,1	NA,-inf	NA,inf	NA,1.74431	0.000770272	0.000889667
2	chr2:202528723:C:T	202528723	NA,T	NA,C	NA,1	NA,-inf	NA,inf	NA,1.75807	0.00076853	0.000885227
2	chr2:202428912:G:A	202428912	A,A	G,G	1,1	inf,inf	inf,inf	1.32583,1.40277	0.000765977	0.000842005
2	chr2:202296298:C:T	202296298	T,T	C,C	1,1	-inf,-inf	inf,inf	2.66138,0.667493	0.000764984	0.00086556
2	chr2:202214584:T:C	202214584	C,C	T,T	1,1	inf,inf	inf,inf	3.00437,0.15168	0.000763469	0.000871848
2	chr2:202142530:T:G	202142530	G,G	T,T	1,1	-inf,-inf	inf,inf	1.68669,1.43187	0.000761536	0.000834688
2	chr2:202234310:A:G	202234310	G,G	A,A	1,1	inf,inf	inf,inf	3.00045,0.147965	0.000755543	0.000862952
2	chr2:201759649:T:C	201759649	C,NA	T,NA	1,NA	inf,NA	inf,NA	1.70454,NA	0.000753927	0.000868553
2	chr2:202310686:T:A	202310686	A,A	T,T	1,1	-inf,-inf	inf,inf	2.68923,0.622397	0.000748852	0.000848046
2	chr2:202951131:T:C	202951131	C,C	T,T	1,1	-inf,inf	inf,inf	2.0502,0.423261	0.000745228	0.000803069
2	chr2:204016120:T:G	204016120	NA,G	NA,T	NA,1	NA,inf	NA,inf	NA,1.6586	0.000744961	0.000856806
2	chr2:203087371:G:A	203087371	NA,A	NA,G	NA,1	NA,-inf	NA,inf	NA,1.75652	0.000744441	0.000869802
2	chr2:203978237:G:A	203978237	NA,A	NA,G	NA,1	NA,inf	NA,inf	NA,1.65896	0.00074395	0.00085293
2	chr2:202317317:G:A	202317317	A,A	G,G	1,1	-inf,-inf	inf,inf	2.7021,0.597845	0.000740145	0.000838264
2	chr2:202220930:C:T	202220930	T,T	C,C	1,1	inf,inf	inf,inf	2.99986,0.113727	0.00073978	0.000845204
2	chr2:202330448:G:A	202330448	A,A	G,G	1,1	-inf,-inf	inf,inf	2.61314,0.701168	0.00073805	0.000835966
2	chr2:204009863:T:TA	204009863	TA,NA	T,NA	1,NA	-inf,NA	inf,NA	1.75179,NA	0.00073788	0.000863153
2	chr2:202860292:AATAATG:A	202860292	A,A	AATAATG,AATAATG	1,1	-inf,inf	inf,inf	1.80726,1.82824	0.000737357	0.00122802
2	chr2:202316233:G:A	202316233	A,A	G,G	1,1	-inf,-inf	inf,inf	2.713,0.58004	0.000735787	0.000833439
2	chr2:202655726:G:C	202655726	C,NA	G,NA	1,NA	-inf,NA	inf,NA	1.94264,NA	0.000728472	0.000871099
2	chr2:202755510:C:T	202755510	NA,T	NA,C	NA,1	NA,-inf	NA,inf	NA,1.69541	0.000725926	0.000840628
2	chr2:202292261:G:T	202292261	T,T	G,G	1,1	-inf,-inf	inf,inf	2.67914,0.603518	0.00071739	0.000812417
2	chr2:202221314:T:C	202221314	C,C	T,T	1,1	inf,inf	inf,inf	1.70451,0.935331	0.000716144	0.00078115
2	chr2:203698020:A:G	203698020	NA,G	NA,A	NA,1	NA,inf	NA,inf	NA,1.62413	0.000709936	0.000814739
2	chr2:202215624:A:G	202215624	G,G	A,A	1,1	inf,inf	inf,inf	2.96146,0.154185	0.000708156	0.00080878
2	chr2:202591879:C:T	202591879	T,T	C,C	1,1	-inf,-inf	inf,inf	2.01396,0.112605	0.000707872	0.000743265
2	chr2:202463637:A:G	202463637	NA,G	NA,A	NA,1	NA,-inf	NA,inf	NA,1.71302	0.000706944	0.000814354
2	chr2:202301641:T:C	202301641	C,C	T,T	1,1	-inf,-inf	inf,inf	2.71654,0.53794	0.000706779	0.000797035
2	chr2:202150236:T:C	202150236	C,C	T,T	1,1	-inf,-inf	inf,inf	2.10641,1.11454	0.000706672	0.000790821
2	chr2:202549042:C:T	202549042	T,T	C,C	1,1	inf,inf	inf,inf	1.30341,1.3785	0.00070484	0.000774853
2	chr2:202512516:T:G	202512516	NA,G	NA,T	NA,1	NA,-inf	NA,inf	NA,1.70983	0.00070287	0.000809653
2	chr2:203636466:C:T	203636466	NA,T	NA,C	NA,1	NA,-inf	NA,inf	NA,1.67091	0.000701843	0.000819398
2	chr2:202092613:T:C	202092613	NA,C	NA,T	NA,1	NA,inf	NA,inf	NA,1.61011	0.000699819	0.00079234
2	chr2:203895410:A:G	203895410	NA,G	NA,A	NA,1	NA,inf	NA,inf	NA,1.61911	0.00069803	0.000802514
2	chr2:202503845:G:A	202503845	A,NA	G,NA	1,NA	-inf,NA	inf,NA	1.79106,NA	0.000693345	0.000831715
2	chr2:204050965:T:G	204050965	G,G	T,T	1,1	inf,inf	inf,inf	1.26267,1.34679	0.000683162	0.000753993
2	chr2:202546053:T:C	202546053	C,C	T,T	1,1	inf,inf	inf,inf	1.27084,1.39321	0.000681273	0.000749278
2	chr2:204050960:T:TCAGA	204050960	TCAGA,TCAGA	T,T	1,1	inf,inf	inf,inf	1.26271,1.34519	0.000681218	0.000751854
2	chr2:202967850:T:C	202967850	C,C	T,T	1,1	-inf,inf	inf,inf	1.77099,0.778125	0.000674452	0.000733558
2	chr2:202259281:A:G	202259281	G,G	A,A	1,1	-inf,-inf	inf,inf	2.6462,0.6013	0.000673928	0.000763661
2	chr2:202065221:G:A	202065221	NA,A	NA,G	NA,1	NA,inf	NA,inf	NA,1.58622	0.000672687	0.000760432
2	chr2:203956356:G:T	203956356	NA,T	NA,G	NA,1	NA,-inf	NA,inf	NA,1.67913	0.000666388	0.000772196
2	chr2:202315145:A:G	202315145	G,G	A,A	1,1	-inf,-inf	inf,inf	2.69382,0.531543	0.00066506	0.000753824
2	chr2:202010991:A:G	202010991	NA,G	NA,A	NA,1	NA,-inf	NA,inf	NA,1.64466	0.000661502	0.000765071
2	chr2:202008861:T:C	202008861	NA,C	NA,T	NA,1	NA,-inf	NA,inf	NA,1.64466	0.000661502	0.000765071
2	chr2:202977292:G:A	202977292	NA,A	NA,G	NA,1	NA,-inf	NA,inf	NA,1.65233	0.000653218	0.000756465
2	chr2:202329547:G:T	202329547	T,T	G,G	1,1	-inf,-inf	inf,inf	2.61391,0.618021	0.000652975	0.000740742
2	chr2:202409856:TA:T	202409856	T,T	TA,TA	1,1	-inf,-inf	inf,inf	0.785516,2.25001	0.000651396	0.000804212
2	chr2:202291596:A:G	202291596	G,G	A,A	1,1	-inf,-inf	inf,inf	2.71984,0.478823	0.000647675	0.000734426
2	chr2:202237675:C:T	202237675	T,T	C,C	1,1	inf,inf	inf,inf	2.91737,0.130865	0.000643006	0.000734855
2	chr2:202316793:C:T	202316793	T,T	C,C	1,1	-inf,-inf	inf,inf	2.68226,0.509181	0.000640147	0.00072228
2	chr2:204050966:G:GATCA	204050966	GATCA,GATCA	G,G	1,1	inf,inf	inf,inf	1.23951,1.33487	0.000638815	0.000705308
2	chr2:202487099:C:T	202487099	T,T	C,C	1,1	inf,inf	inf,inf	1.24566,1.38112	0.000633151	0.000696866
2	chr2:202333731:AAGAAAGAG:A	202333731	A,A	AAGAAAGAG,AAGAAAGAG	1,1	-inf,-inf	inf,inf	2.66537,0.529061	0.000629824	0.000714301
2	chr2:202941351:A:T	202941351	T,T	A,A	1,1	-inf,inf	inf,inf	1.96938,0.418633	0.000625835	0.000675293
2	chr2:202309888:G:A	202309888	A,A	G,G	1,1	-inf,-inf	inf,inf	2.75613,0.396291	0.000621062	0.0007051
2	chr2:202866802:C:G	202866802	G,NA	C,NA	1,NA	inf,NA	inf,NA	1.48543,NA	0.000617379	0.00068035
2	chr2:204046822:G:A	204046822	NA,A	NA,G	NA,1	NA,inf	NA,inf	NA,1.5587	0.000617105	0.000705304
2	chr2:203023115:G:T	203023115	NA,T	NA,G	NA,1	NA,-inf	NA,inf	NA,1.62047	0.000616627	0.000712762
2	chr2:201904449:G:A	201904449	NA,A	NA,G	NA,1	NA,inf	NA,inf	NA,1.55823	0.000613907	0.00070234
2	chr2:202410875:A:G	202410875	G,G	A,A	1,1	-inf,-inf	inf,inf	0.767841,2.22901	0.00061223	0.000754869
2	chr2:202878024:C:G	202878024	NA,G	NA,C	NA,1	NA,-inf	NA,inf	NA,1.61756	0.000612211	0.000708964
2	chr2:204016624:A:G	204016624	NA,G	NA,A	NA,1	NA,inf	NA,inf	NA,1.55269	0.000608684	0.000695738
2	chr2:202214857:G:A	202214857	A,A	G,G	1,1	inf,inf	inf,inf	2.87511,0.153898	0.000607445	0.000693895
2	chr2:203152235:G:A	203152235	NA,A	NA,G	NA,1	NA,-inf	NA,inf	NA,1.61365	0.000605417	0.000701495
2	chr2:203766900:C:T	203766900	T,NA	C,NA	1,NA	-inf,NA	inf,NA	1.74477,NA	0.000604988	0.000725787
2	chr2:203148182:A:G	203148182	NA,G	NA,A	NA,1	NA,-inf	NA,inf	NA,1.60572	0.000599276	0.000693961
2	chr2:203158269:C:T	203158269	NA,T	NA,C	NA,1	NA,-inf	NA,inf	NA,1.6017	0.000592428	0.000686411
2	chr2:202022430:G:A	202022430	A,NA	G,NA	1,NA	-inf,NA	inf,NA	1.69273,NA	0.000592338	0.000702001
2	chr2:203151067:C:T	203151067	NA,T	NA,C	NA,1	NA,-inf	NA,inf	NA,1.60158	0.000592303	0.000686267
2	chr2:204019408:T:C	204019408	NA,C	NA,T	NA,1	NA,inf	NA,inf	NA,1.5365	0.000591997	0.00067669
2	chr2:202879854:G:A	202879854	NA,A	NA,G	NA,1	NA,-inf	NA,inf	NA,1.5957	0.000588071	0.000681002
2	chr2:202891784:A:G	202891784	NA,G	NA,A	NA,1	NA,-inf	NA,inf	NA,1.5957	0.000588071	0.000681002
2	chr2:202880662:C:T	202880662	NA,T	NA,C	NA,1	NA,-inf	NA,inf	NA,1.5957	0.000588071	0.000681002
2	chr2:202945915:T:C	202945915	NA,C	NA,T	NA,1	NA,-inf	NA,inf	NA,1.5957	0.000588071	0.000681002
2	chr2:202884876:T:A	202884876	NA,A	NA,T	NA,1	NA,-inf	NA,inf	NA,1.59538	0.000587723	0.000680599
2	chr2:202331112:C:T	202331112	T,T	C,C	1,1	-inf,-inf	inf,inf	2.73004,0.375175	0.000579508	0.000658123
2	chr2:202075376:T:C	202075376	C,C	T,T	1,1	inf,inf	inf,inf	1.24234,1.79761	0.000577308	0.000717469
2	chr2:202163406:A:G	202163406	G,G	A,A	1,1	inf,inf	inf,inf	3.00456,0.284229	0.000574437	0.000721379
2	chr2:202264235:A:G	202264235	G,G	A,A	1,1	-inf,-inf	inf,inf	2.68407,0.423042	0.000572037	0.000646739
2	chr2:203153089:T:C	203153089	NA,C	NA,T	NA,1	NA,-inf	NA,inf	NA,1.57373	0.000564873	0.000654132
2	chr2:201952291:GGGAGCTGGTGGT:G	201952291	G,G	GGGAGCTGGTGGT,GGGAGCTGGTGGT	1,1	inf,inf	inf,inf	1.75909,0.836161	0.000563413	0.000642677
2	chr2:203947466:G:A	203947466	NA,A	NA,G	NA,1	NA,-inf	NA,inf	NA,1.6018	0.000563225	0.0006592
2	chr2:204052811:G:A	204052811	A,A	G,G	1,1	inf,inf	inf,inf	1.13926,1.3731	0.000561642	0.000620873
2	chr2:203606886:G:A	203606886	NA,A	NA,G	NA,1	NA,inf	NA,inf	NA,1.48526	0.000556067	0.000619133
2	chr2:203016775:G:A	203016775	NA,A	NA,G	NA,1	NA,-inf	NA,inf	NA,1.55972	0.000551153	0.00063814
2	chr2:203027647:A:G	203027647	NA,G	NA,A	NA,1	NA,-inf	NA,inf	NA,1.55876	0.000550388	0.000637213
2	chr2:202947124:T:C	202947124	C,C	T,T	1,1	-inf,inf	inf,inf	1.9441,0.348627	0.000550047	0.000593147
2	chr2:202953971:T:C	202953971	NA,C	NA,T	NA,1	NA,-inf	NA,inf	NA,1.55666	0.000548276	0.000634766
2	chr2:203001956:G:GT	203001956	NA,GT	NA,G	NA,1	NA,-inf	NA,inf	NA,1.55597	0.000547576	0.000633954
2	chr2:203556420:A:G	203556420	G,NA	A,NA	1,NA	inf,NA	inf,NA	1.34022,NA	0.000547027	0.000603482
2	chr2:201864576:T:C	201864576	NA,C	NA,T	NA,1	NA,inf	NA,inf	NA,1.49227	0.00054595	0.000623498
2	chr2:202245574:C:T	202245574	NA,T	NA,C	NA,1	NA,-inf	NA,inf	NA,1.5354	0.000544994	0.000630926
2	chr2:202287632:G:A	202287632	A,A	G,G	1,1	-inf,inf	inf,inf	3.14595,0.0154594	0.000541764	0.000716868
2	chr2:202303714:G:A	202303714	A,A	G,G	1,1	-inf,inf	inf,inf	3.05065,0.190547	0.000535395	0.000695458
2	chr2:204034891:G:A	204034891	NA,A	NA,G	NA,1	NA,-inf	NA,inf	NA,1.54425	0.000529851	0.00061265
2	chr2:203043600:G:A	203043600	NA,A	NA,G	NA,1	NA,-inf	NA,inf	NA,1.53472	0.0005262	0.000609307
2	chr2:203975681:A:G	203975681	NA,G	NA,A	NA,1	NA,-inf	NA,inf	NA,1.53974	0.000520693	0.000602331
2	chr2:202381581:G:A	202381581	A,A	G,G	1,1	-inf,-inf	inf,inf	0.813975,2.11055	0.000518186	0.00064117
2	chr2:201815064:G:C	201815064	C,NA	G,NA	1,NA	inf,NA	inf,NA	1.50867,NA	0.000516415	0.000595573
2	chr2:202357685:G:A	202357685	A,A	G,G	1,1	inf,inf	inf,inf	1.59874,0.860077	0.000512417	0.000560096
2	chr2:203677955:C:T	203677955	T,NA	C,NA	1,NA	inf,NA	inf,NA	1.51142,NA	0.000511476	0.000583753
2	chr2:202156487:T:C	202156487	NA,C	NA,T	NA,1	NA,-inf	NA,inf	NA,1.54485	0.000506812	0.000597449
2	chr2:202389652:T:A	202389652	A,A	T,T	1,1	-inf,-inf	inf,inf	1.23506,1.80109	0.00050551	0.000644835
2	chr2:202720985:T:G	202720985	G,NA	T,NA	1,NA	inf,NA	inf,NA	1.37249,NA	0.000505318	0.000555812
2	chr2:203953761:T:C	203953761	NA,C	NA,T	NA,1	NA,-inf	NA,inf	NA,1.52239	0.000501143	0.000580436
2	chr2:202416238:T:C	202416238	C,C	T,T	1,1	-inf,-inf	inf,inf	0.803163,2.10188	0.000499881	0.000617581
2	chr2:202348338:T:C	202348338	C,C	T,T	1,1	-inf,-inf	inf,inf	2.7289,0.229905	0.000497501	0.000565278
2	chr2:202297040:G:A	202297040	A,A	G,G	1,1	-inf,inf	inf,inf	3.01244,0.173299	0.000492607	0.000639838
2	chr2:202865690:C:A	202865690	NA,A	NA,C	NA,1	NA,-inf	NA,inf	NA,1.49804	0.000492336	0.000570017
2	chr2:202916397:G:T	202916397	NA,T	NA,G	NA,1	NA,-inf	NA,inf	NA,1.49533	0.000489747	0.000567029
2	chr2:203099005:T:C	203099005	NA,C	NA,T	NA,1	NA,-inf	NA,inf	NA,1.49313	0.000488482	0.000565505
2	chr2:202917247:G:T	202917247	NA,T	NA,G	NA,1	NA,-inf	NA,inf	NA,1.49142	0.00048839	0.000565155
2	chr2:204015595:T:C	204015595	NA,C	NA,T	NA,1	NA,-inf	NA,inf	NA,1.49598	0.000484731	0.000560616
2	chr2:202113138:G:A	202113138	A,NA	G,NA	1,NA	-inf,NA	inf,NA	1.54796,NA	0.000479203	0.000564038
2	chr2:204051934:C:A	204051934	NA,A	NA,C	NA,1	NA,inf	NA,inf	NA,1.42176	0.000477073	0.000545659
2	chr2:203790772:CATA:C	203790772	C,NA	CATA,NA	1,NA	inf,NA	inf,NA	1.37776,NA	0.000476912	0.000534295
2	chr2:202038223:C:T	202038223	NA,T	NA,C	NA,1	NA,-inf	NA,inf	NA,1.47135	0.000475951	0.000550287
2	chr2:202417788:G:A	202417788	A,A	G,G	1,1	-inf,-inf	inf,inf	0.817697,2.06577	0.000475875	0.000588569
2	chr2:204041763:G:A	204041763	NA,A	NA,G	NA,1	NA,inf	NA,inf	NA,1.41631	0.000473562	0.000535486
2	chr2:203758307:C:T	203758307	NA,T	NA,C	NA,1	NA,inf	NA,inf	NA,1.40703	0.000472891	0.000542442
2	chr2:202412608:C:T	202412608	T,T	C,C	1,1	-inf,-inf	inf,inf	0.724906,2.11952	0.000471196	0.000578587
2	chr2:202319696:TG:T	202319696	T,T	TG,TG	1,1	inf,inf	inf,inf	0.986748,1.46015	0.000469737	0.000519804
2	chr2:204035838:C:T	204035838	NA,T	NA,C	NA,1	NA,-inf	NA,inf	NA,1.47672	0.000468321	0.000541557
2	chr2:202503489:G:A	202503489	A,A	G,G	1,1	-inf,-inf	inf,inf	0.790386,2.0755	0.000468088	0.000577814
2	chr2:203306839:T:C	203306839	C,C	T,T	1,1	-inf,-inf	inf,inf	1.97593,0.0487056	0.000466656	0.000502358
2	chr2:204014512:T:C	204014512	NA,C	NA,T	NA,1	NA,inf	NA,inf	NA,1.40614	0.000465267	0.000526155
2	chr2:202391532:C:T	202391532	T,T	C,C	1,1	-inf,-inf	inf,inf	0.790127,2.07085	0.000463883	0.000572709
2	chr2:202348370:T:C	202348370	C,C	T,T	1,1	-inf,-inf	inf,inf	2.66276,0.275002	0.000462179	0.000527116
2	chr2:204052840:A:G	204052840	G,G	A,A	1,1	inf,inf	inf,inf	1.17881,1.22148	0.000460823	0.000509703
2	chr2:202513893:C:T	202513893	T,T	C,C	1,1	-inf,-inf	inf,inf	0.756591,2.08784	0.000460439	0.000566768
2	chr2:203976673:G:C	203976673	NA,C	NA,G	NA,1	NA,-inf	NA,inf	NA,1.46728	0.000460045	0.000532646
2	chr2:204014096:A:T	204014096	NA,T	NA,A	NA,1	NA,-inf	NA,inf	NA,1.46554	0.000458809	0.000530631
2	chr2:202417252:T:C	202417252	C,C	T,T	1,1	-inf,-inf	inf,inf	0.812692,2.04531	0.000454954	0.000562482
2	chr2:204031997:C:T	204031997	NA,T	NA,C	NA,1	NA,inf	NA,inf	NA,1.38379	0.000445489	0.00050388
2	chr2:204041808:C:T	204041808	NA,T	NA,C	NA,1	NA,inf	NA,inf	NA,1.38379	0.000445489	0.00050388
2	chr2:204032732:C:T	204032732	NA,T	NA,C	NA,1	NA,inf	NA,inf	NA,1.38379	0.000445489	0.00050388
2	chr2:202395036:AC:A	202395036	A,A	AC,AC	1,1	-inf,-inf	inf,inf	0.768038,2.06023	0.000442979	0.000545908
2	chr2:202473434:A:G	202473434	G,G	A,A	1,1	-inf,-inf	inf,inf	0.705338,2.09334	0.000442877	0.000542081
2	chr2:204050478:T:C	204050478	C,C	T,T	1,1	inf,inf	inf,inf	1.19439,1.1813	0.000441176	0.000487964
2	chr2:201905699:C:T	201905699	NA,T	NA,C	NA,1	NA,inf	NA,inf	NA,1.37502	0.000436722	0.000500041
2	chr2:202395108:T:C	202395108	C,C	T,T	1,1	-inf,-inf	inf,inf	0.785314,2.04016	0.000435624	0.000537568
2	chr2:202487907:G:A	202487907	A,A	G,G	1,1	-inf,-inf	inf,inf	0.754499,2.05918	0.000435201	0.00053564
2	chr2:203568373:T:G	203568373	G,NA	T,NA	1,NA	inf,NA	inf,NA	1.22571,NA	0.000431712	0.000477512
2	chr2:202313915:C:T	202313915	T,T	C,C	1,1	-inf,inf	inf,inf	2.98564,0.0844965	0.000431055	0.000563429
2	chr2:202352347:T:C	202352347	NA,C	NA,T	NA,1	NA,-inf	NA,inf	NA,1.40388	0.000430734	0.000498452
2	chr2:204046782:T:C	204046782	C,C	T,T	1,1	inf,inf	inf,inf	1.24792,1.10588	0.000429859	0.000475345
2	chr2:202373784:G:A	202373784	A,A	G,G	1,1	-inf,-inf	inf,inf	0.666929,2.11236	0.000429514	0.000527339
2	chr2:203228685:G:A	203228685	NA,A	NA,G	NA,1	NA,-inf	NA,inf	NA,1.42569	0.000428983	0.00049705
2	chr2:204048591:A:G	204048591	NA,G	NA,A	NA,1	NA,inf	NA,inf	NA,1.3628	0.000427166	0.000483446
2	chr2:202450817:A:G	202450817	G,G	A,A	1,1	-inf,-inf	inf,inf	0.754171,2.04866	0.000426372	0.000524802
2	chr2:204012905:TTATC:T	204012905	NA,T	NA,TTATC	NA,1	NA,-inf	NA,inf	NA,1.42248	0.000424573	0.000491028
2	chr2:203774716:G:A	203774716	A,NA	G,NA	1,NA	inf,NA	inf,NA	1.31578,NA	0.000423945	0.000475183
2	chr2:202031972:T:C	202031972	NA,C	NA,T	NA,1	NA,-inf	NA,inf	NA,1.40798	0.000423609	0.000489878
2	chr2:203147987:A:C	203147987	NA,C	NA,A	NA,1	NA,-inf	NA,inf	NA,1.41454	0.00042332	0.00049008
2	chr2:204049520:G:T	204049520	NA,T	NA,G	NA,1	NA,-inf	NA,inf	NA,1.41942	0.00042299	0.000489052
2	chr2:202406544:T:C	202406544	C,C	T,T	1,1	-inf,-inf	inf,inf	2.89978,0.399231	0.000422308	0.000576393
2	chr2:203013429:C:T	203013429	T,T	C,C	1,1	-inf,inf	inf,inf	1.82116,0.340254	0.000420839	0.000454972
2	chr2:203968285:C:T	203968285	NA,T	NA,C	NA,1	NA,-inf	NA,inf	NA,1.42096	0.000419952	0.000485874
2	chr2:202403732:C:T	202403732	T,T	C,C	1,1	-inf,-inf	inf,inf	0.771516,2.02864	0.00041912	0.000516695
2	chr2:202991383:G:A	202991383	NA,A	NA,G	NA,1	NA,-inf	NA,inf	NA,1.40967	0.000418806	0.000485101
2	chr2:201681283:T:G	201681283	NA,G	NA,T	NA,1	NA,inf	NA,inf	NA,1.35021	0.000418463	0.000479783
2	chr2:203180053:C:T	203180053	NA,T	NA,C	NA,1	NA,-inf	NA,inf	NA,1.41074	0.000418126	0.000484442
2	chr2:204013159:G:C	204013159	NA,C	NA,G	NA,1	NA,inf	NA,inf	NA,1.346	0.000416325	0.000471097
2	chr2:202987905:G:C	202987905	C,C	G,G	1,1	-inf,inf	inf,inf	1.60167,0.610706	0.000414874	0.000447734
2	chr2:202729836:A:G	202729836	G,G	A,A	1,1	inf,inf	inf,inf	3.22628,1.49708	0.000411283	0.0041219
2	chr2:202082742:G:T	202082742	NA,T	NA,G	NA,1	NA,inf	NA,inf	NA,1.32823	0.000411006	0.000466426
2	chr2:203820513:T:A	203820513	NA,A	NA,T	NA,1	NA,-inf	NA,inf	NA,1.39565	0.000409692	0.000477698
2	chr2:204020268:C:T	204020268	NA,T	NA,C	NA,1	NA,-inf	NA,inf	NA,1.4012	0.000408386	0.000472355
2	chr2:204012734:T:G	204012734	NA,G	NA,T	NA,1	NA,inf	NA,inf	NA,1.33026	0.000405874	0.000459165
2	chr2:202475845:C:A	202475845	A,A	C,C	1,1	-inf,-inf	inf,inf	0.742274,2.02734	0.000404254	0.000497052
2	chr2:202427887:G:A	202427887	A,A	G,G	1,1	-inf,-inf	inf,inf	0.768774,2.00835	0.000402559	0.000496019
2	chr2:203769458:T:C	203769458	NA,C	NA,T	NA,1	NA,inf	NA,inf	NA,1.32038	0.000400912	0.000460552
2	chr2:203318577:G:A	203318577	NA,A	NA,G	NA,1	NA,inf	NA,inf	NA,1.30742	0.000399936	0.000457271
2	chr2:203244848:T:C	203244848	C,NA	T,NA	1,NA	inf,NA	inf,NA	1.26369,NA	0.000399343	0.00044445
2	chr2:202351296:C:T	202351296	NA,T	NA,C	NA,1	NA,-inf	NA,inf	NA,1.36099	0.000398335	0.000460981
2	chr2:203566300:G:A	203566300	A,NA	G,NA	1,NA	inf,NA	inf,NA	1.27142,NA	0.000397632	0.000441561
2	chr2:201945914:C:T	201945914	NA,T	NA,C	NA,1	NA,inf	NA,inf	NA,1.31274	0.000396715	0.000454279
2	chr2:202472437:T:C	202472437	C,C	T,T	1,1	-inf,-inf	inf,inf	0.729345,2.02528	0.000396694	0.000487271
2	chr2:202511342:G:A	202511342	A,A	G,G	1,1	-inf,-inf	inf,inf	0.78964,1.98742	0.000396678	0.000489578
2	chr2:202529115:C:A	202529115	A,A	C,C	1,1	-inf,-inf	inf,inf	0.769255,1.99993	0.000396383	0.000488421
2	chr2:204055218:ACT:A	204055218	NA,A	NA,ACT	NA,1	NA,-inf	NA,inf	NA,1.38411	0.000395904	0.000457827
2	chr2:203388885:T:C	203388885	NA,C	NA,T	NA,1	NA,inf	NA,inf	NA,1.2945	0.000394936	0.000450066
2	chr2:202522608:C:T	202522608	T,T	C,C	1,1	-inf,-inf	inf,inf	0.766349,1.99976	0.000394794	0.000486375
2	chr2:202485807:A:G	202485807	G,G	A,A	1,1	-inf,-inf	inf,inf	0.752301,2.00501	0.000392241	0.000482679
2	chr2:202408838:A:G	202408838	G,G	A,A	1,1	-inf,-inf	inf,inf	0.75922,2.00021	0.000391946	0.000482607
2	chr2:202994595:G:A	202994595	A,A	G,G	1,1	inf,-inf	inf,inf	1.93042,0.129155	0.000391557	0.000428481
2	chr2:202494089:C:T	202494089	T,T	C,C	1,1	-inf,-inf	inf,inf	0.723242,2.02179	0.000391498	0.00048062
2	chr2:202976028:G:A	202976028	A,A	G,G	1,1	-inf,inf	inf,inf	1.43785,0.867735	0.00039148	0.000429348
2	chr2:202505143:C:T	202505143	T,T	C,C	1,1	-inf,-inf	inf,inf	0.777034,1.98621	0.00038982	0.000480648
2	chr2:202504869:C:T	202504869	T,T	C,C	1,1	-inf,-inf	inf,inf	0.747048,2.00402	0.000389025	0.000478502
2	chr2:203402310:C:T	203402310	NA,T	NA,C	NA,1	NA,-inf	NA,inf	NA,1.33341	0.000386509	0.000447295
2	chr2:202173308:G:A	202173308	A,NA	G,NA	1,NA	inf,NA	inf,NA	1.24215,NA	0.000386442	0.000431936
2	chr2:203759534:C:G	203759534	NA,G	NA,C	NA,1	NA,inf	NA,inf	NA,1.2979	0.000386343	0.000443358
2	chr2:203362744:C:G	203362744	NA,G	NA,C	NA,1	NA,-inf	NA,inf	NA,1.33306	0.000386293	0.000447039
2	chr2:203756767:T:C	203756767	NA,C	NA,T	NA,1	NA,inf	NA,inf	NA,1.29683	0.000385584	0.000442489
2	chr2:203362996:A:G	203362996	NA,G	NA,A	NA,1	NA,-inf	NA,inf	NA,1.32873	0.000383243	0.00044351
2	chr2:202510774:G:A	202510774	A,A	G,G	1,1	-inf,-inf	inf,inf	0.785991,1.97062	0.000383037	0.000472563
2	chr2:204035817:A:G	204035817	NA,G	NA,A	NA,1	NA,-inf	NA,inf	NA,1.36417	0.000382856	0.000442869
2	chr2:202528861:C:T	202528861	T,T	C,C	1,1	-inf,-inf	inf,inf	0.753174,1.99125	0.000382841	0.000471098
2	chr2:201909166:C:T	201909166	NA,T	NA,C	NA,1	NA,inf	NA,inf	NA,1.30585	0.000381679	0.000438723
2	chr2:202280521:C:T	202280521	NA,T	NA,C	NA,1	NA,-inf	NA,inf	NA,1.34025	0.000381597	0.000441752
2	chr2:202724089:CCT:C	202724089	C,C	CCT,CCT	1,1	inf,inf	inf,inf	3.37847,1.32297	0.000381355	0.00402305
2	chr2:202309753:G:A	202309753	NA,A	NA,G	NA,1	NA,-inf	NA,inf	NA,1.34067	0.000380585	0.000441144
2	chr2:202781310:C:T	202781310	T,T	C,C	1,1	inf,-inf	inf,inf	1.87458,0.0348776	0.000380137	0.000411068
2	chr2:202325675:G:GT	202325675	NA,GT	NA,G	NA,1	NA,-inf	NA,inf	NA,1.34057	0.000380034	0.000440593
2	chr2:202382526:A:G	202382526	G,G	A,A	1,1	-inf,-inf	inf,inf	0.794739,1.95827	0.000378208	0.000467018
2	chr2:201883717:C:T	201883717	T,NA	C,NA	1,NA	-inf,NA	inf,NA	1.22573,NA	0.00037776	0.000424104
2	chr2:203757390:T:C	203757390	C,NA	T,NA	1,NA	inf,NA	inf,NA	1.39077,NA	0.000377081	0.00043559
2	chr2:202495405:G:A	202495405	A,A	G,G	1,1	-inf,-inf	inf,inf	0.75452,1.98233	0.000376892	0.000463883
2	chr2:204004511:GGAAGGAAGGAAA:G	204004511	NA,G	NA,GGAAGGAAGGAAA	NA,1	NA,inf	NA,inf	NA,1.28896	0.000376122	0.000430317
2	chr2:202516582:G:A	202516582	A,A	G,G	1,1	-inf,-inf	inf,inf	0.743913,1.98675	0.000375298	0.000461518
2	chr2:202469060:C:T	202469060	T,T	C,C	1,1	-inf,-inf	inf,inf	0.775988,1.96654	0.000375044	0.000462486
2	chr2:203868017:G:C	203868017	NA,C	NA,G	NA,1	NA,inf	NA,inf	NA,1.28721	0.000374835	0.00043064
2	chr2:202540435:A:G	202540435	G,G	A,A	1,1	-inf,-inf	inf,inf	0.753078,1.97964	0.000374326	0.000460677
2	chr2:203229716:G:A	203229716	NA,A	NA,G	NA,1	NA,-inf	NA,inf	NA,1.34793	0.000373235	0.000432431
2	chr2:203599335:C:T	203599335	T,NA	C,NA	1,NA	-inf,NA	inf,NA	1.42365,NA	0.000372328	0.000440233
2	chr2:202577828:G:T	202577828	T,T	G,G	1,1	-inf,-inf	inf,inf	0.6847,2.01854	0.000372306	0.000455659
2	chr2:202022845:C:T	202022845	NA,T	NA,C	NA,1	NA,inf	NA,inf	NA,1.26271	0.000372261	0.000426736
2	chr2:202732546:C:T	202732546	T,T	C,C	1,1	inf,inf	inf,inf	3.19769,1.4449	0.000371605	0.00355434
2	chr2:203093125:G:T	203093125	NA,T	NA,G	NA,1	NA,-inf	NA,inf	NA,1.33619	0.000367737	0.000425706
2	chr2:201882723:T:G	201882723	G,NA	T,NA	1,NA	-inf,NA	inf,NA	1.39507,NA	0.000367341	0.000425201
2	chr2:203767234:T:C	203767234	NA,C	NA,T	NA,1	NA,inf	NA,inf	NA,1.27031	0.000367219	0.000421599
2	chr2:204048482:T:C	204048482	C,C	T,T	1,1	inf,inf	inf,inf	1.21432,1.05057	0.000365251	0.000404229
2	chr2:202470910:A:C	202470910	C,C	A,A	1,1	-inf,-inf	inf,inf	0.758886,1.96176	0.000364677	0.000448984
2	chr2:203708644:A:G	203708644	NA,G	NA,A	NA,1	NA,inf	NA,inf	NA,1.2549	0.000364249	0.000403943
2	chr2:201896509:A:G	201896509	NA,G	NA,A	NA,1	NA,inf	NA,inf	NA,1.27298	0.000364187	0.000416928
2	chr2:202266806:G:A	202266806	A,NA	G,NA	1,NA	-inf,NA	inf,NA	1.45317,NA	0.000364067	0.000438037
2	chr2:202447274:C:A	202447274	A,NA	C,NA	1,NA	-inf,NA	inf,NA	0.811429,NA	0.000362538	0.000379603
2	chr2:203760968:C:G	203760968	NA,G	NA,C	NA,1	NA,inf	NA,inf	NA,1.26346	0.000362306	0.000415892
2	chr2:202551441:T:C	202551441	C,C	T,T	1,1	-inf,-inf	inf,inf	0.701585,1.9938	0.000362197	0.0004439
2	chr2:202470196:G:C	202470196	C,C	G,G	1,1	-inf,-inf	inf,inf	0.706376,1.98977	0.000361678	0.000443437
2	chr2:202220426:A:G	202220426	G,NA	A,NA	1,NA	inf,NA	inf,NA	1.16802,NA	0.000360884	0.000400825
2	chr2:202422002:A:G	202422002	G,G	A,A	1,1	-inf,-inf	inf,inf	2.8805,0.258431	0.000360846	0.000486295
2	chr2:203952908:T:G	203952908	NA,G	NA,T	NA,1	NA,-inf	NA,inf	NA,1.3258	0.00036052	0.000416251
2	chr2:202188321:G:A	202188321	A,NA	G,NA	1,NA	inf,NA	inf,NA	1.20322,NA	0.000359204	0.000401654
2	chr2:203611912:G:A	203611912	A,NA	G,NA	1,NA	inf,NA	inf,NA	1.24165,NA	0.000359126	0.000403646
2	chr2:203173353:C:T	203173353	NA,T	NA,C	NA,1	NA,-inf	NA,inf	NA,1.32537	0.000358945	0.000415918
2	chr2:202934665:G:A	202934665	NA,A	NA,G	NA,1	NA,inf	NA,inf	NA,1.24586	0.000358942	0.000409145
2	chr2:203705655:G:A	203705655	A,A	G,G	1,1	-inf,-inf	inf,inf	0.106481,1.93272	0.000358309	0.000396836
2	chr2:202918486:T:C	202918486	C,C	T,T	1,1	-inf,inf	inf,inf	1.71963,0.381066	0.00035748	0.000387273
2	chr2:202496307:C:T	202496307	T,T	C,C	1,1	-inf,-inf	inf,inf	0.764846,1.94366	0.000355029	0.000437316
2	chr2:202550604:C:T	202550604	T,T	C,C	1,1	-inf,-inf	inf,inf	0.754658,1.94833	0.000354207	0.000435816
2	chr2:202059055:T:C	202059055	C,C	T,T	1,1	-inf,inf	inf,inf	0.0147682,2.06411	0.000353766	0.000402897
2	chr2:202450889:T:C	202450889	C,C	T,T	1,1	-inf,-inf	inf,inf	2.80296,0.373842	0.000353693	0.000478276
2	chr2:202528178:C:T	202528178	T,T	C,C	1,1	-inf,-inf	inf,inf	0.737311,1.95856	0.000353313	0.00043427
2	chr2:203743522:A:G	203743522	NA,G	NA,A	NA,1	NA,inf	NA,inf	NA,1.24862	0.000352662	0.00040484
2	chr2:202080530:C:T	202080530	T,NA	C,NA	1,NA	-inf,NA	inf,NA	1.44502,NA	0.00035257	0.000421857
2	chr2:202196363:T:C	202196363	C,C	T,T	1,1	inf,-inf	inf,inf	1.94144,0.0737647	0.000351174	0.000392681
2	chr2:202589784:C:T	202589784	T,T	C,C	1,1	inf,inf	inf,inf	1.01882,1.26178	0.000351133	0.00038687
2	chr2:202422075:A:C	202422075	C,C	A,A	1,1	-inf,-inf	inf,inf	0.885663,1.85723	0.000350914	0.000436324
2	chr2:203954807:A:G	203954807	NA,G	NA,A	NA,1	NA,-inf	NA,inf	NA,1.33687	0.000349329	0.000410008
2	chr2:202472016:T:G	202472016	G,G	T,T	1,1	-inf,-inf	inf,inf	0.739584,1.95058	0.000349207	0.000429287
2	chr2:202561412:T:G	202561412	G,G	T,T	1,1	-inf,-inf	inf,inf	0.670418,1.98837	0.000346385	0.00042339
2	chr2:202582341:T:C	202582341	C,C	T,T	1,1	-inf,-inf	inf,inf	0.689062,1.97631	0.000345702	0.00042325
2	chr2:202335318:T:C	202335318	NA,C	NA,T	NA,1	NA,-inf	NA,inf	NA,1.28228	0.000343976	0.000398187
2	chr2:202432345:T:G	202432345	G,NA	T,NA	1,NA	-inf,NA	inf,NA	0.787562,NA	0.000343085	0.000359568
2	chr2:203003634:T:A	203003634	A,A	T,T	1,1	-inf,inf	inf,inf	1.60259,0.548142	0.0003422	0.000372675
2	chr2:203415542:G:A	203415542	NA,A	NA,G	NA,1	NA,-inf	NA,inf	NA,1.26526	0.000341906	0.00039565
2	chr2:203186165:T:G	203186165	NA,G	NA,T	NA,1	NA,-inf	NA,inf	NA,1.29704	0.000341521	0.000395633
2	chr2:202953852:A:G	202953852	G,G	A,A	1,1	-inf,inf	inf,inf	1.705,0.36823	0.000341266	0.000369823
2	chr2:203040452:G:T	203040452	T,T	G,G	1,1	-inf,inf	inf,inf	1.59632,0.55423	0.00034107	0.00037153
2	chr2:204022639:T:C	204022639	NA,C	NA,T	NA,1	NA,-inf	NA,inf	NA,1.27486	0.000340786	0.000393666
2	chr2:202274609:G:A	202274609	NA,A	NA,G	NA,1	NA,-inf	NA,inf	NA,1.27606	0.000340158	0.00039377
2	chr2:202721321:A:T	202721321	T,T	A,A	1,1	inf,inf	inf,inf	1.6645,0.496532	0.000339378	0.000375003
2	chr2:203242130:C:A	203242130	NA,A	NA,C	NA,1	NA,inf	NA,inf	NA,1.21285	0.000339104	0.000386767
2	chr2:201916924:G:A	201916924	NA,A	NA,G	NA,1	NA,inf	NA,inf	NA,1.22537	0.000338591	0.000387221
2	chr2:203701973:A:G	203701973	NA,G	NA,A	NA,1	NA,inf	NA,inf	NA,1.22556	0.000335642	0.000385415
2	chr2:202996143:G:C	202996143	C,C	G,G	1,1	-inf,inf	inf,inf	1.62577,0.490837	0.000334285	0.00036351
2	chr2:202333424:A:G	202333424	G,G	A,A	1,1	-inf,inf	inf,inf	2.85057,0.0463114	0.000334223	0.000436886
2	chr2:202207901:G:A	202207901	A,NA	G,NA	1,NA	inf,NA	inf,NA	1.12543,NA	0.000334204	0.000371196
2	chr2:202160514:C:T	202160514	T,NA	C,NA	1,NA	inf,NA	inf,NA	1.25713,NA	0.000332372	0.000377657
2	chr2:202280549:C:G	202280549	G,NA	C,NA	1,NA	-inf,NA	inf,NA	1.40127,NA	0.000332273	0.00039934
2	chr2:202043261:C:CA	202043261	CA,NA	C,NA	1,NA	-inf,NA	inf,NA	1.21352,NA	0.00033094	0.000370716
2	chr2:203940984:C:T	203940984	NA,T	NA,C	NA,1	NA,-inf	NA,inf	NA,1.26842	0.000329312	0.00038153
2	chr2:201700847:C:T	201700847	T,T	C,C	1,1	inf,inf	inf,inf	0.00995193,2.06168	0.000329036	0.000382388
2	chr2:203941184:T:G	203941184	NA,G	NA,T	NA,1	NA,-inf	NA,inf	NA,1.26751	0.000328782	0.000380916
2	chr2:203423753:A:G	203423753	NA,G	NA,A	NA,1	NA,inf	NA,inf	NA,1.20684	0.000326553	0.000374932
2	chr2:202312445:T:A	202312445	A,A	T,T	1,1	-inf,-inf	inf,inf	2.84815,0.0280009	0.000323363	0.000424599
2	chr2:202442754:T:C	202442754	C,NA	T,NA	1,NA	-inf,NA	inf,NA	0.758897,NA	0.000322205	0.000338071
2	chr2:203706103:G:A	203706103	A,A	G,G	1,1	-inf,-inf	inf,inf	0.105513,1.88004	0.000321408	0.000356163
2	chr2:202165228:T:A	202165228	A,A	T,T	1,1	inf,inf	inf,inf	2.115,0.942904	0.000321372	0.000410411
2	chr2:203277836:G:A	203277836	A,A	G,G	1,1	-inf,inf	inf,inf	1.80096,0.152618	0.000320916	0.000349059
2	chr2:203298763:G:A	203298763	NA,A	NA,G	NA,1	NA,-inf	NA,inf	NA,1.23066	0.000320811	0.000371295
2	chr2:201947129:C:T	201947129	NA,T	NA,C	NA,1	NA,inf	NA,inf	NA,1.2075	0.000319795	0.000367518
2	chr2:202501509:C:G	202501509	G,G	C,C	1,1	inf,inf	inf,inf	1.23706,0.996859	0.000319755	0.000351593
2	chr2:202025299:C:T	202025299	T,NA	C,NA	1,NA	-inf,NA	inf,NA	1.32439,NA	0.000319725	0.000364589
2	chr2:204052656:G:A	204052656	A,A	G,G	1,1	-inf,inf	inf,inf	0.0918977,2.04775	0.000319609	0.000363644
2	chr2:203609784:T:C	203609784	C,NA	T,NA	1,NA	-inf,NA	inf,NA	1.32497,NA	0.000316583	0.000372599
2	chr2:203731698:C:CTCACTTTCAATGAATTTAAACCGT	203731698	NA,CTCACTTTCAATGAATTTAAACCGT	NA,C	NA,1	NA,inf	NA,inf	NA,1.18562	0.000315952	0.000363206
2	chr2:202950745:A:G	202950745	NA,G	NA,A	NA,1	NA,inf	NA,inf	NA,1.17226	0.000314338	0.000358392
2	chr2:203746178:G:A	203746178	NA,A	NA,G	NA,1	NA,inf	NA,inf	NA,1.18432	0.000312512	0.000358999
2	chr2:203744937:T:C	203744937	NA,C	NA,T	NA,1	NA,inf	NA,inf	NA,1.18336	0.000311932	0.000358341
2	chr2:202991734:A:G	202991734	G,G	A,A	1,1	-inf,inf	inf,inf	1.52199,0.498906	0.000311661	0.000336746
2	chr2:202412087:A:T	202412087	T,T	A,A	1,1	-inf,-inf	inf,inf	0.824366,1.81263	0.000309665	0.000379373
2	chr2:202499493:C:T	202499493	T,T	C,C	1,1	-inf,-inf	inf,inf	0.772915,1.86421	0.000309335	0.000381952
2	chr2:203957686:C:T	203957686	NA,T	NA,C	NA,1	NA,-inf	NA,inf	NA,1.27666	0.000309016	0.000363537
2	chr2:201975635:G:A	201975635	NA,A	NA,G	NA,1	NA,inf	NA,inf	NA,1.19907	0.000308942	0.000356296
2	chr2:203687616:T:G	203687616	NA,G	NA,T	NA,1	NA,inf	NA,inf	NA,1.18205	0.000307023	0.000353304
2	chr2:204043600:G:T	204043600	NA,T	NA,G	NA,1	NA,-inf	NA,inf	NA,1.24067	0.000306889	0.00035494
2	chr2:202395565:G:A	202395565	A,NA	G,NA	1,NA	-inf,NA	inf,NA	1.34497,NA	0.000305989	0.000365671
2	chr2:203990698:C:G	203990698	G,NA	C,NA	1,NA	inf,NA	inf,NA	1.29329,NA	0.000303318	0.000355171
2	chr2:203977015:T:C	203977015	NA,C	NA,T	NA,1	NA,inf	NA,inf	NA,1.18315	0.000301438	0.000339553
2	chr2:203623990:C:T	203623990	NA,T	NA,C	NA,1	NA,-inf	NA,inf	NA,1.19626	0.000301214	0.000348325
2	chr2:202492542:G:A	202492542	A,A	G,G	1,1	-inf,-inf	inf,inf	0.806663,1.82745	0.000300981	0.000372619
2	chr2:203769238:G:A	203769238	NA,A	NA,G	NA,1	NA,inf	NA,inf	NA,1.15939	0.000299347	0.000343948
2	chr2:204047784:C:T	204047784	NA,T	NA,C	NA,1	NA,inf	NA,inf	NA,1.16508	0.000298964	0.00033921
2	chr2:203261249:G:A	203261249	NA,A	NA,G	NA,1	NA,-inf	NA,inf	NA,1.22051	0.000298239	0.000345455
2	chr2:202053112:T:A	202053112	A,NA	T,NA	1,NA	inf,NA	inf,NA	1.46278,NA	0.000297922	0.000366445
2	chr2:202507003:G:A	202507003	A,A	G,G	1,1	-inf,-inf	inf,inf	0.769306,1.84612	0.000297905	0.000367062
2	chr2:202425714:T:C	202425714	C,C	T,T	1,1	-inf,-inf	inf,inf	0.835351,1.7835	0.000297435	0.000364756
2	chr2:202771599:C:T	202771599	T,T	C,C	1,1	inf,-inf	inf,inf	1.77779,0.220304	0.000296016	0.000325806
2	chr2:202417810:C:G	202417810	G,G	C,C	1,1	inf,inf	inf,inf	1.25928,0.925203	0.000295606	0.000324914
2	chr2:202713285:A:G	202713285	G,G	A,A	1,1	inf,inf	inf,inf	3.10074,1.36513	0.000294063	0.0025516
2	chr2:203714731:A:T	203714731	NA,T	NA,A	NA,1	NA,inf	NA,inf	NA,1.15292	0.000293584	0.000337006
2	chr2:201966134:G:A	201966134	NA,A	NA,G	NA,1	NA,inf	NA,inf	NA,1.15456	0.000292924	0.000337539
2	chr2:203014780:A:G	203014780	G,G	A,A	1,1	-inf,inf	inf,inf	1.53412,0.535069	0.000292512	0.000318952
2	chr2:203056547:A:G	203056547	G,G	A,A	1,1	-inf,inf	inf,inf	1.57669,0.468818	0.000292485	0.000318551
2	chr2:202390762:A:C	202390762	C,C	A,A	1,1	-inf,inf	inf,inf	2.10334,0.557272	0.00029235	0.000332025
2	chr2:202405369:A:G	202405369	G,G	A,A	1,1	-inf,-inf	inf,inf	2.74442,0.263885	0.000291147	0.000389873
2	chr2:203302706:G:T	203302706	T,NA	G,NA	1,NA	inf,NA	inf,NA	1.10504,NA	0.000290943	0.000325152
2	chr2:202995779:A:AT	202995779	NA,AT	NA,A	NA,1	NA,inf	NA,inf	NA,1.12874	0.000290562	0.000331396
2	chr2:203673817:T:C	203673817	NA,C	NA,T	NA,1	NA,-inf	NA,inf	NA,1.18101	0.000290519	0.000336315
2	chr2:202887305:C:A	202887305	A,A	C,C	1,1	-inf,inf	inf,inf	1.57749,0.454555	0.000290034	0.000315478
2	chr2:203666625:A:G	203666625	NA,G	NA,A	NA,1	NA,-inf	NA,inf	NA,1.17986	0.000289928	0.000335631
2	chr2:202148441:AAACT:A	202148441	A,A	AAACT,AAACT	1,1	-inf,-inf	inf,inf	1.94106,0.617765	0.000289788	0.000322881
2	chr2:202826558:A:G	202826558	G,G	A,A	1,1	-inf,inf	inf,inf	1.72685,0.064017	0.000289749	0.000311982
2	chr2:202419543:G:C	202419543	C,C	G,G	1,1	-inf,inf	inf,inf	2.16367,0.490351	0.000289487	0.000329467
2	chr2:203237234:G:A	203237234	NA,A	NA,G	NA,1	NA,inf	NA,inf	NA,1.12261	0.000288468	0.000329177
2	chr2:202294216:T:G	202294216	G,G	T,T	1,1	-inf,-inf	inf,inf	2.77651,0.0425128	0.000286498	0.000375915
2	chr2:202887306:C:G	202887306	G,G	C,C	1,1	-inf,inf	inf,inf	1.57761,0.440447	0.000285247	0.000310197
2	chr2:202517151:C:T	202517151	T,T	C,C	1,1	-inf,-inf	inf,inf	0.795725,1.80389	0.000284901	0.000352036
2	chr2:202985785:G:A	202985785	A,A	G,G	1,1	-inf,inf	inf,inf	1.44103,0.651589	0.00028487	0.000311703
2	chr2:201969350:T:C	201969350	C,NA	T,NA	1,NA	-inf,NA	inf,NA	1.20132,NA	0.000284784	0.000329256
2	chr2:202836834:C:T	202836834	T,T	C,C	1,1	-inf,inf	inf,inf	1.70912,0.110895	0.000284089	0.000306224
2	chr2:203995416:G:A	203995416	NA,A	NA,G	NA,1	NA,inf	NA,inf	NA,1.13044	0.00028387	0.000325034
2	chr2:201948176:A:G	201948176	NA,G	NA,A	NA,1	NA,inf	NA,inf	NA,1.13766	0.000283557	0.000326972
2	chr2:203408251:C:T	203408251	NA,T	NA,C	NA,1	NA,-inf	NA,inf	NA,1.1602	0.000283336	0.000327896
2	chr2:203450513:G:A	203450513	NA,A	NA,G	NA,1	NA,-inf	NA,inf	NA,1.19262	0.000282764	0.000327992
2	chr2:202474275:G:A	202474275	A,A	G,G	1,1	-inf,-inf	inf,inf	0.741317,1.81675	0.000282393	0.000343847
2	chr2:203698177:CAG:C	203698177	NA,C	NA,CAG	NA,1	NA,inf	NA,inf	NA,1.13356	0.000281254	0.000323713
2	chr2:202553060:T:A	202553060	A,A	T,T	1,1	inf,inf	inf,inf	1.19875,0.96315	0.000280332	0.000308513
2	chr2:203938666:T:C	203938666	NA,C	NA,T	NA,1	NA,-inf	NA,inf	NA,1.17268	0.000280043	0.000324335
2	chr2:203444357:G:A	203444357	NA,A	NA,G	NA,1	NA,inf	NA,inf	NA,1.11249	0.000279093	0.000319676
2	chr2:203727162:G:A	203727162	NA,A	NA,G	NA,1	NA,inf	NA,inf	NA,1.12379	0.000279027	0.000322439
2	chr2:202480215:C:G	202480215	G,G	C,C	1,1	-inf,-inf	inf,inf	0.760925,1.79713	0.000278613	0.000339771
2	chr2:202561945:T:G	202561945	G,G	T,T	1,1	-inf,-inf	inf,inf	0.805971,1.785	0.000278099	0.000344199
2	chr2:202371162:G:A	202371162	A,NA	G,NA	1,NA	-inf,NA	inf,NA	1.36083,NA	0.000277476	0.000333795
2	chr2:203024557:A:G	203024557	NA,G	NA,A	NA,1	NA,inf	NA,inf	NA,1.10189	0.00027678	0.000315744
2	chr2:202995993:G:A	202995993	A,A	G,G	1,1	-inf,inf	inf,inf	1.44888,0.619469	0.000276692	0.00030257
2	chr2:203588066:G:A	203588066	NA,A	NA,G	NA,1	NA,-inf	NA,inf	NA,1.1697	0.000276375	0.00032228
2	chr2:201915040:C:T	201915040	NA,T	NA,C	NA,1	NA,inf	NA,inf	NA,1.11826	0.000276206	0.000316565
2	chr2:203475271:G:A	203475271	NA,A	NA,G	NA,1	NA,-inf	NA,inf	NA,1.17781	0.000275616	0.000319689
2	chr2:201915444:G:A	201915444	NA,A	NA,G	NA,1	NA,inf	NA,inf	NA,1.11613	0.000275155	0.000315366
2	chr2:202516800:C:T	202516800	T,NA	C,NA	1,NA	-inf,NA	inf,NA	1.28647,NA	0.000275014	0.00032855
2	chr2:202600463:GACCT:G	202600463	G,G	GACCT,GACCT	1,1	-inf,-inf	inf,inf	1.35213,0.0205281	0.00027485	0.0002855
2	chr2:203369203:A:G	203369203	NA,G	NA,A	NA,1	NA,-inf	NA,inf	NA,1.17413	0.000274746	0.00031836
2	chr2:203689176:A:G	203689176	NA,G	NA,A	NA,1	NA,-inf	NA,inf	NA,1.14878	0.00027442	0.00031768
2	chr2:202513675:CT:C	202513675	C,C	CT,CT	1,1	-inf,-inf	inf,inf	0.834429,1.75787	0.000274094	0.000340038
2	chr2:203517282:A:G	203517282	G,NA	A,NA	1,NA	inf,NA	inf,NA	1.08706,NA	0.000273567	0.000306774
2	chr2:203574200:T:C	203574200	NA,C	NA,T	NA,1	NA,inf	NA,inf	NA,1.09116	0.000273194	0.00031314
2	chr2:203994911:G:C	203994911	NA,C	NA,G	NA,1	NA,inf	NA,inf	NA,1.10879	0.000273061	0.000312702
2	chr2:203239883:G:T	203239883	NA,T	NA,G	NA,1	NA,inf	NA,inf	NA,1.09238	0.000272885	0.000311469
2	chr2:203336250:G:A	203336250	NA,A	NA,G	NA,1	NA,-inf	NA,inf	NA,1.16938	0.000272493	0.000315747
2	chr2:203310541:G:A	203310541	NA,A	NA,G	NA,1	NA,-inf	NA,inf	NA,1.16915	0.000272373	0.000315611
2	chr2:202024147:C:T	202024147	NA,T	NA,C	NA,1	NA,-inf	NA,inf	NA,1.16517	0.000272373	0.000315583
2	chr2:203672094:C:T	203672094	NA,T	NA,C	NA,1	NA,-inf	NA,inf	NA,1.14397	0.000272239	0.000315143
2	chr2:202472796:G:A	202472796	NA,A	NA,G	NA,1	NA,inf	NA,inf	NA,1.11068	0.000272008	0.000312248
2	chr2:202662380:AGAG:A	202662380	A,NA	AGAG,NA	1,NA	inf,NA	inf,NA	0.986731,NA	0.000271903	0.000301931
2	chr2:202663836:G:A	202663836	A,NA	G,NA	1,NA	inf,NA	inf,NA	1.10805,NA	0.000271318	0.000306442
2	chr2:202827287:A:G	202827287	G,G	A,A	1,1	-inf,inf	inf,inf	1.69386,0.0747954	0.000271156	0.000292208
2	chr2:202560752:C:T	202560752	T,T	C,C	1,1	-inf,-inf	inf,inf	2.48879,0.554143	0.000271061	0.000365086
2	chr2:203541024:C:A	203541024	A,A	C,C	1,1	inf,-inf	inf,inf	1.71293,0.141785	0.000270822	0.000294928
2	chr2:202770882:T:C	202770882	C,C	T,T	1,1	inf,inf	inf,inf	1.71186,1.3492	0.000270334	0.000439816
2	chr2:203242939:T:C	203242939	C,NA	T,NA	1,NA	inf,NA	inf,NA	1.06059,NA	0.000270042	0.000301692
2	chr2:202448915:T:C	202448915	C,C	T,T	1,1	-inf,-inf	inf,inf	2.63255,0.353786	0.000269995	0.000359916
2	chr2:201696387:G:A	201696387	A,A	G,G	1,1	-inf,inf	inf,inf	0.1047,1.95941	0.000269963	0.000314834
2	chr2:201902688:T:C	201902688	NA,C	NA,T	NA,1	NA,inf	NA,inf	NA,1.09804	0.000268557	0.000307332
2	chr2:203301627:T:A	203301627	NA,A	NA,T	NA,1	NA,-inf	NA,inf	NA,1.12954	0.000268297	0.000310507
2	chr2:202329533:A:C	202329533	C,C	A,A	1,1	-inf,-inf	inf,inf	3.03711,0.189849	0.000267229	0.000497489
2	chr2:202541714:A:C	202541714	NA,C	NA,A	NA,1	NA,inf	NA,inf	NA,1.10002	0.000266816	0.000306302
2	chr2:201985570:C:T	201985570	NA,T	NA,C	NA,1	NA,inf	NA,inf	NA,1.14378	0.000266406	0.000310995
2	chr2:203283124:T:C	203283124	C,C	T,T	1,1	-inf,inf	inf,inf	1.71398,0.131367	0.000266319	0.000289883
2	chr2:203791972:G:T	203791972	NA,T	NA,G	NA,1	NA,inf	NA,inf	NA,1.09477	0.000265663	0.000305518
2	chr2:203025270:C:T	203025270	NA,T	NA,C	NA,1	NA,-inf	NA,inf	NA,1.14884	0.000264171	0.000305561
2	chr2:202883871:A:G	202883871	G,G	A,A	1,1	-inf,inf	inf,inf	1.67641,0.109567	0.00026415	0.000284943
2	chr2:202517428:C:T	202517428	T,T	C,C	1,1	-inf,-inf	inf,inf	0.994578,1.61848	0.000263834	0.000331074
2	chr2:202896851:A:G	202896851	G,G	A,A	1,1	-inf,inf	inf,inf	1.54053,0.433352	0.000263776	0.00028741
2	chr2:203232604:A:T	203232604	T,T	A,A	1,1	-inf,inf	inf,inf	1.69533,0.175901	0.000262636	0.000286398
2	chr2:202568759:A:C	202568759	C,C	A,A	1,1	-inf,-inf	inf,inf	0.832228,1.71794	0.000261168	0.000321247
2	chr2:203587450:T:C	203587450	C,C	T,T	1,1	inf,-inf	inf,inf	0.973075,1.54241	0.000261016	0.000320414
2	chr2:202359473:T:C	202359473	C,NA	T,NA	1,NA	-inf,NA	inf,NA	1.28458,NA	0.000260505	0.000312648
2	chr2:203660595:C:T	203660595	NA,T	NA,C	NA,1	NA,inf	NA,inf	NA,1.07017	0.000260351	0.000297693
2	chr2:202850789:C:T	202850789	T,T	C,C	1,1	-inf,inf	inf,inf	1.59845,0.319863	0.000260147	0.000282348
2	chr2:203176258:G:A	203176258	A,NA	G,NA	1,NA	inf,NA	inf,NA	1.03441,NA	0.000259017	0.000289388
2	chr2:202397655:C:T	202397655	T,T	C,C	1,1	-inf,-inf	inf,inf	0.863257,1.68863	0.00025901	0.000318437
2	chr2:201979755:C:T	201979755	NA,T	NA,C	NA,1	NA,-inf	NA,inf	NA,1.12327	0.000258654	0.000301779
2	chr2:202292524:G:T	202292524	T,T	G,G	1,1	inf,inf	inf,inf	0.844555,1.27792	0.000258204	0.000286745
2	chr2:203705369:C:T	203705369	T,T	C,C	1,1	-inf,-inf	inf,inf	0.0976591,1.77034	0.000257097	0.000285309
2	chr2:203622987:C:A	203622987	NA,A	NA,C	NA,1	NA,-inf	NA,inf	NA,1.12956	0.000256973	0.000298978
2	chr2:202329339:G:A	202329339	A,A	G,G	1,1	-inf,-inf	inf,inf	2.4138,0.127452	0.00025679	0.000296666
2	chr2:203693433:A:G	203693433	NA,G	NA,A	NA,1	NA,inf	NA,inf	NA,1.08128	0.000256565	0.00029531
2	chr2:203051585:T:C	203051585	NA,C	NA,T	NA,1	NA,inf	NA,inf	NA,1.05816	0.000256052	0.000292198
2	chr2:202052556:C:T	202052556	T,T	C,C	1,1	inf,inf	inf,inf	0.000126994,1.86452	0.000255711	0.000289124
2	chr2:202427192:A:G	202427192	G,G	A,A	1,1	-inf,-inf	inf,inf	0.861437,1.68207	0.000255555	0.000314091
2	chr2:203767657:T:C	203767657	NA,C	NA,T	NA,1	NA,inf	NA,inf	NA,1.07191	0.000255387	0.000293605
2	chr2:203264717:AT:A	203264717	A,A	AT,AT	1,1	-inf,inf	inf,inf	1.55505,0.451626	0.000254686	0.000280339
2	chr2:202139833:C:T	202139833	NA,T	NA,C	NA,1	NA,-inf	NA,inf	NA,1.1295	0.000253511	0.000296609
2	chr2:202139868:C:T	202139868	NA,T	NA,C	NA,1	NA,-inf	NA,inf	NA,1.1295	0.000253511	0.000296609
2	chr2:202485032:A:G	202485032	G,G	A,A	1,1	-inf,-inf	inf,inf	0.75659,1.76253	0.000252926	0.000311869
2	chr2:203682898:A:G	203682898	NA,G	NA,A	NA,1	NA,inf	NA,inf	NA,1.07244	0.000252705	0.000290848
2	chr2:203384888:G:A	203384888	NA,A	NA,G	NA,1	NA,-inf	NA,inf	NA,1.1253	0.000252238	0.000292289
2	chr2:202497655:A:G	202497655	G,G	A,A	1,1	-inf,-inf	inf,inf	0.844643,1.70492	0.000252192	0.000313418
2	chr2:202469110:A:G	202469110	NA,G	NA,A	NA,1	NA,-inf	NA,inf	NA,1.08813	0.000251767	0.00029162
2	chr2:202433092:G:C	202433092	C,C	G,G	1,1	inf,inf	inf,inf	0.602624,1.49565	0.000251365	0.00028073
2	chr2:202488724:T:C	202488724	C,C	T,T	1,1	-inf,-inf	inf,inf	2.52817,0.469919	0.000251257	0.000337397
2	chr2:202489393:G:A	202489393	A,A	G,G	1,1	-inf,-inf	inf,inf	0.836915,1.70791	0.000251159	0.000311599
2	chr2:202551254:T:C	202551254	C,C	T,T	1,1	-inf,-inf	inf,inf	2.45237,0.568987	0.000250995	0.000337959
2	chr2:201983904:A:G	201983904	NA,G	NA,A	NA,1	NA,-inf	NA,inf	NA,1.07092	0.000248838	0.000286754
2	chr2:202091566:A:T	202091566	NA,T	NA,A	NA,1	NA,-inf	NA,inf	NA,1.09771	0.000247577	0.000287788
2	chr2:202862092:A:C	202862092	C,C	A,A	1,1	inf,inf	inf,inf	1.6871,0.105946	0.000247539	0.000269968
2	chr2:203325476:A:G	203325476	G,NA	A,NA	1,NA	inf,NA	inf,NA	1.02259,NA	0.000246791	0.000276329
2	chr2:202096324:AC:A	202096324	A,NA	AC,NA	1,NA	-inf,NA	inf,NA	1.23546,NA	0.00024658	0.000294265
2	chr2:201851153:G:A	201851153	NA,A	NA,G	NA,1	NA,inf	NA,inf	NA,1.06173	0.000245871	0.000281902
2	chr2:202265909:G:C	202265909	C,NA	G,NA	1,NA	-inf,NA	inf,NA	1.28917,NA	0.00024575	0.000295247
2	chr2:203246671:T:C	203246671	C,C	T,T	1,1	-inf,inf	inf,inf	1.61075,0.305847	0.000242351	0.000265643
2	chr2:203325472:A:T	203325472	T,NA	A,NA	1,NA	inf,NA	inf,NA	1.01217,NA	0.000242033	0.000271053
2	chr2:202811521:GCAT:G	202811521	NA,G	NA,GCAT	NA,1	NA,-inf	NA,inf	NA,1.09363	0.000241932	0.000280309
2	chr2:203503419:A:G	203503419	NA,G	NA,A	NA,1	NA,-inf	NA,inf	NA,1.10186	0.000241627	0.000280233
2	chr2:202816984:C:T	202816984	NA,T	NA,C	NA,1	NA,-inf	NA,inf	NA,1.09267	0.000241538	0.00027985
2	chr2:202152107:T:C	202152107	NA,C	NA,T	NA,1	NA,-inf	NA,inf	NA,1.08074	0.00024032	0.000280224
2	chr2:202840466:G:A	202840466	A,A	G,G	1,1	inf,-inf	inf,inf	1.64933,0.246198	0.000240178	0.000264335
2	chr2:202980923:T:C	202980923	C,C	T,T	1,1	-inf,inf	inf,inf	1.39499,0.592146	0.000238944	0.000261527
2	chr2:202964301:T:A	202964301	A,A	T,T	1,1	-inf,inf	inf,inf	1.41477,0.562481	0.000238823	0.000261195
2	chr2:203912230:A:G	203912230	NA,G	NA,A	NA,1	NA,-inf	NA,inf	NA,1.08229	0.00023823	0.000276158
2	chr2:203118423:T:C	203118423	C,NA	T,NA	1,NA	-inf,NA	inf,NA	1.24557,NA	0.000237797	0.000284052
2	chr2:202272624:G:A	202272624	A,A	G,G	1,1	-inf,inf	inf,inf	2.30791,0.160626	0.000236388	0.000272529
2	chr2:203556389:A:G	203556389	G,G	A,A	1,1	inf,-inf	inf,inf	1.62167,0.253931	0.000235815	0.000258773
2	chr2:202398619:A:G	202398619	G,G	A,A	1,1	-inf,-inf	inf,inf	0.8306,1.6596	0.000235766	0.000289192
2	chr2:204001301:A:G	204001301	NA,G	NA,A	NA,1	NA,inf	NA,inf	NA,1.02373	0.000235115	0.000269367
2	chr2:203707552:G:A	203707552	NA,A	NA,G	NA,1	NA,inf	NA,inf	NA,1.02434	0.000234885	0.000270343
2	chr2:202683093:C:T	202683093	T,T	C,C	1,1	inf,inf	inf,inf	2.87949,1.38315	0.000233907	0.00173784
2	chr2:202511543:A:C	202511543	C,C	A,A	1,1	-inf,-inf	inf,inf	0.881406,1.63539	0.000233038	0.000290247
2	chr2:202530669:CTCT:C	202530669	C,C	CTCT,CTCT	1,1	-inf,-inf	inf,inf	0.812095,1.66553	0.000233012	0.000285381
2	chr2:202317226:T:G	202317226	G,NA	T,NA	1,NA	-inf,NA	inf,NA	1.25105,NA	0.00023176	0.000280546
2	chr2:202200793:G:A	202200793	A,NA	G,NA	1,NA	inf,NA	inf,NA	2.1467,NA	0.000231755	0.000418208
2	chr2:202420267:T:C	202420267	C,NA	T,NA	1,NA	-inf,NA	inf,NA	1.26002,NA	0.000231097	0.000280645
2	chr2:202543046:G:A	202543046	A,A	G,G	1,1	-inf,-inf	inf,inf	0.823522,1.65211	0.00023087	0.000282955
2	chr2:202966442:G:T	202966442	T,NA	G,NA	1,NA	inf,NA	inf,NA	0.968246,NA	0.000230667	0.0002578
2	chr2:203963593:C:T	203963593	NA,T	NA,C	NA,1	NA,-inf	NA,inf	NA,1.05151	0.000230565	0.00026727
2	chr2:203690985:C:T	203690985	NA,T	NA,C	NA,1	NA,-inf	NA,inf	NA,1.05817	0.000229961	0.000267276
2	chr2:201922400:T:C	201922400	NA,C	NA,T	NA,1	NA,inf	NA,inf	NA,1.0136	0.000229715	0.000264083
2	chr2:203557607:A:G	203557607	G,G	A,A	1,1	inf,-inf	inf,inf	1.60007,0.270886	0.000228675	0.000251205
2	chr2:203744257:C:T	203744257	NA,T	NA,C	NA,1	NA,-inf	NA,inf	NA,0.892182	0.000228242	0.000256687
2	chr2:203051990:C:T	203051990	T,NA	C,NA	1,NA	inf,NA	inf,NA	0.961635,NA	0.000227788	0.000254635
2	chr2:203803235:A:G	203803235	NA,G	NA,A	NA,1	NA,inf	NA,inf	NA,0.996676	0.000227667	0.000251965
2	chr2:202598760:AC:A	202598760	NA,A	NA,AC	NA,1	NA,-inf	NA,inf	NA,1.05556	0.000227081	0.000263238
2	chr2:202898078:CA:C	202898078	C,C	CA,CA	1,1	-inf,inf	inf,inf	1.44226,0.48057	0.000227014	0.000247828
2	chr2:202061167:TG:T	202061167	T,T	TG,TG	1,1	inf,inf	inf,inf	1.34891,0.719669	0.000226867	0.000254713
2	chr2:203207251:A:G	203207251	G,G	A,A	1,1	-inf,inf	inf,inf	1.50579,0.436345	0.000226621	0.000249388
2	chr2:203306293:C:T	203306293	T,T	C,C	1,1	-inf,inf	inf,inf	1.64104,0.0284802	0.000226141	0.00024556
2	chr2:203305107:T:G	203305107	G,G	T,T	1,1	-inf,inf	inf,inf	1.63501,0.115484	0.000225423	0.000245609
2	chr2:203256085:G:T	203256085	T,T	G,G	1,1	-inf,inf	inf,inf	1.58423,0.284318	0.000225298	0.00024693
2	chr2:203926799:T:C	203926799	NA,C	NA,T	NA,1	NA,-inf	NA,inf	NA,1.05062	0.000224883	0.000260716
2	chr2:203426516:T:C	203426516	NA,C	NA,T	NA,1	NA,-inf	NA,inf	NA,1.05735	0.000224406	0.000260056
2	chr2:203322391:T:G	203322391	NA,G	NA,T	NA,1	NA,inf	NA,inf	NA,1.00317	0.000224087	0.00025856
2	chr2:202873458:G:A	202873458	A,NA	G,NA	1,NA	-inf,NA	inf,NA	1.24171,NA	0.000223932	0.000271624
2	chr2:203423530:A:G	203423530	NA,G	NA,A	NA,1	NA,-inf	NA,inf	NA,1.0385	0.000223908	0.000259183
2	chr2:202273166:A:T	202273166	T,T	A,A	1,1	-inf,inf	inf,inf	2.25989,0.184323	0.000223578	0.000257515
2	chr2:203992554:T:G	203992554	NA,G	NA,T	NA,1	NA,inf	NA,inf	NA,0.994636	0.000223484	0.000256081
2	chr2:203028233:A:G	203028233	G,G	A,A	1,1	-inf,inf	inf,inf	1.41594,0.513606	0.000223332	0.000244164
2	chr2:202453583:T:C	202453583	NA,C	NA,T	NA,1	NA,-inf	NA,inf	NA,1.04593	0.000223331	0.000260954
2	chr2:202966073:A:C	202966073	C,C	A,A	1,1	-inf,inf	inf,inf	1.49134,0.369288	0.000222739	0.00024226
2	chr2:201901066:G:A	201901066	NA,A	NA,G	NA,1	NA,inf	NA,inf	NA,0.993818	0.000222446	0.000255259
2	chr2:203713236:T:C	203713236	C,NA	T,NA	1,NA	inf,NA	inf,NA	1.09876,NA	0.000222334	0.000256988
2	chr2:201899841:C:T	201899841	NA,T	NA,C	NA,1	NA,inf	NA,inf	NA,0.995036	0.000222185	0.000255108
2	chr2:203590437:T:G	203590437	G,G	T,T	1,1	inf,-inf	inf,inf	1.03355,1.40638	0.00022166	0.000273052
2	chr2:203051643:A:G	203051643	G,NA	A,NA	1,NA	inf,NA	inf,NA	0.946314,NA	0.000221345	0.000247512
2	chr2:203304804:C:T	203304804	T,T	C,C	1,1	-inf,inf	inf,inf	1.63054,0.0312327	0.000221289	0.000240364
2	chr2:201769335:A:T	201769335	T,NA	A,NA	1,NA	inf,NA	inf,NA	1.0596,NA	0.000220916	0.000255644
2	chr2:201900613:C:T	201900613	NA,T	NA,C	NA,1	NA,inf	NA,inf	NA,0.989847	0.000220909	0.000253501
2	chr2:201991083:C:T	201991083	NA,T	NA,C	NA,1	NA,-inf	NA,inf	NA,1.01119	0.000220353	0.000252723
2	chr2:202514667:G:A	202514667	A,A	G,G	1,1	-inf,-inf	inf,inf	0.835922,1.63539	0.000220169	0.000273234
2	chr2:202991172:G:A	202991172	NA,A	NA,G	NA,1	NA,-inf	NA,inf	NA,1.03307	0.000220059	0.000256187
2	chr2:203574487:A:G	203574487	NA,G	NA,A	NA,1	NA,inf	NA,inf	NA,0.968317	0.000219665	0.000251948
2	chr2:201912572:G:A	201912572	NA,A	NA,G	NA,1	NA,inf	NA,inf	NA,0.997208	0.000219382	0.000253398
2	chr2:202498307:C:T	202498307	T,NA	C,NA	1,NA	-inf,NA	inf,NA	1.22769,NA	0.000218089	0.000264636
2	chr2:201975871:T:C	201975871	NA,C	NA,T	NA,1	NA,-inf	NA,inf	NA,1.01028	0.0002162	0.00025075
2	chr2:202749054:AAAAT:A	202749054	NA,A	NA,AAAAT	NA,1	NA,-inf	NA,inf	NA,1.02577	0.000215987	0.00025027
2	chr2:203057849:C:T	203057849	T,T	C,C	1,1	-inf,inf	inf,inf	1.53439,0.279907	0.000215889	0.000235514
2	chr2:202707471:C:T	202707471	T,NA	C,NA	1,NA	inf,NA	inf,NA	0.861528,NA	0.000215713	0.000240146
2	chr2:202283483:T:C	202283483	NA,C	NA,T	NA,1	NA,-inf	NA,inf	NA,1.04233	0.000215566	0.000251865
2	chr2:203449099:G:A	203449099	A,A	G,G	1,1	inf,-inf	inf,inf	1.60225,0.130402	0.000214889	0.000234342
2	chr2:202997310:G:A	202997310	A,NA	G,NA	1,NA	inf,NA	inf,NA	0.930012,NA	0.000214779	0.000240234
2	chr2:203292034:G:A	203292034	A,A	G,G	1,1	-inf,inf	inf,inf	1.55504,0.296805	0.000214564	0.000235406
2	chr2:202489540:G:A	202489540	A,NA	G,NA	1,NA	-inf,NA	inf,NA	1.21785,NA	0.000214445	0.000260164
2	chr2:202971067:C:T	202971067	T,NA	C,NA	1,NA	-inf,NA	inf,NA	1.19395,NA	0.000214035	0.000257024
2	chr2:202526092:C:G	202526092	G,G	C,C	1,1	-inf,-inf	inf,inf	0.829049,1.62089	0.000212561	0.000263665
2	chr2:203963075:T:G	203963075	NA,G	NA,T	NA,1	NA,-inf	NA,inf	NA,1.05668	0.000212392	0.000247662
2	chr2:203592064:T:C	203592064	NA,C	NA,T	NA,1	NA,-inf	NA,inf	NA,1.00805	0.000211859	0.000244485
2	chr2:201679656:A:G	201679656	NA,G	NA,A	NA,1	NA,inf	NA,inf	NA,0.96271	0.000211816	0.000243248
2	chr2:202874289:C:T	202874289	T,T	C,C	1,1	-inf,inf	inf,inf	1.50648,0.299584	0.000211189	0.000229591
2	chr2:203552198:G:A	203552198	A,A	G,G	1,1	inf,-inf	inf,inf	1.58172,0.208365	0.000211129	0.00023145
2	chr2:202523934:T:C	202523934	C,C	T,T	1,1	-inf,-inf	inf,inf	0.843286,1.60583	0.000210824	0.000261725
2	chr2:203964508:C:T	203964508	T,T	C,C	1,1	-inf,-inf	inf,inf	0.726904,1.43874	0.000210822	0.000244397
2	chr2:201888080:G:T	201888080	T,T	G,G	1,1	inf,inf	inf,inf	0.120927,1.73181	0.00020992	0.000239374
2	chr2:203920158:G:A	203920158	NA,A	NA,G	NA,1	NA,-inf	NA,inf	NA,1.00973	0.00020976	0.000243225
2	chr2:203103259:A:G	203103259	G,G	A,A	1,1	inf,inf	inf,inf	1.58058,0.0356706	0.000209754	0.000227759
2	chr2:203599452:G:A	203599452	NA,A	NA,G	NA,1	NA,inf	NA,inf	NA,0.935541	0.000209493	0.000240172
2	chr2:203248907:T:C	203248907	C,C	T,T	1,1	-inf,inf	inf,inf	1.53232,0.31762	0.000209468	0.000230012
2	chr2:203161357:G:A	203161357	A,NA	G,NA	1,NA	inf,NA	inf,NA	0.919613,NA	0.000209201	0.000234196
2	chr2:202081605:T:C	202081605	C,C	T,T	1,1	inf,inf	inf,inf	1.59195,0.34488	0.000206754	0.000233596
2	chr2:203756528:T:C	203756528	NA,C	NA,T	NA,1	NA,inf	NA,inf	NA,0.955774	0.000205813	0.000237144
2	chr2:202775160:C:T	202775160	T,T	C,C	1,1	inf,inf	inf,inf	1.61635,0.136372	0.000205652	0.000226304
2	chr2:203285982:C:A	203285982	A,A	C,C	1,1	-inf,inf	inf,inf	1.50863,0.341994	0.000205055	0.000225353
2	chr2:203294101:C:T	203294101	T,NA	C,NA	1,NA	inf,NA	inf,NA	0.901592,NA	0.000204977	0.000229323
2	chr2:203295311:G:A	203295311	A,NA	G,NA	1,NA	inf,NA	inf,NA	0.922186,NA	0.000204901	0.000228866
2	chr2:202082198:G:T	202082198	T,T	G,G	1,1	inf,inf	inf,inf	1.48203,0.513733	0.000204625	0.000231633
2	chr2:203913168:G:A	203913168	NA,A	NA,G	NA,1	NA,-inf	NA,inf	NA,0.991683	0.000204104	0.000236568
2	chr2:204046998:A:AG	204046998	NA,AG	NA,A	NA,1	NA,inf	NA,inf	NA,0.93528	0.000203703	0.000231698
2	chr2:203787933:G:A	203787933	NA,A	NA,G	NA,1	NA,inf	NA,inf	NA,0.929661	0.000203453	0.000231389
2	chr2:202340282:T:G	202340282	G,NA	T,NA	1,NA	-inf,NA	inf,NA	1.1412,NA	0.000203361	0.000243168
2	chr2:201856673:T:G	201856673	NA,G	NA,T	NA,1	NA,inf	NA,inf	NA,0.960215	0.000203235	0.000234354
2	chr2:203552119:A:G	203552119	G,G	A,A	1,1	inf,-inf	inf,inf	1.5471,0.249022	0.000203125	0.000223089
2	chr2:202287040:T:A	202287040	A,A	T,T	1,1	-inf,inf	inf,inf	2.23418,0.134963	0.000203029	0.000234258
2	chr2:201924683:G:A	201924683	NA,A	NA,G	NA,1	NA,inf	NA,inf	NA,0.951927	0.000202864	0.000234335
2	chr2:202170967:C:G	202170967	G,G	C,C	1,1	inf,inf	inf,inf	1.99659,0.555448	0.000202794	0.000240865
2	chr2:203288923:G:A	203288923	A,A	G,G	1,1	-inf,inf	inf,inf	1.57723,0.141426	0.000202535	0.000221097
2	chr2:203786301:T:A	203786301	NA,A	NA,T	NA,1	NA,inf	NA,inf	NA,0.925889	0.000202199	0.000229974
2	chr2:203718837:A:G	203718837	NA,G	NA,A	NA,1	NA,inf	NA,inf	NA,0.923355	0.000202048	0.000232344
2	chr2:202803093:T:C	202803093	NA,C	NA,T	NA,1	NA,inf	NA,inf	NA,0.925042	0.000201723	0.000231425
2	chr2:202070751:C:T	202070751	T,T	C,C	1,1	inf,inf	inf,inf	1.45612,0.542559	0.000201332	0.000228126
2	chr2:202440327:C:T	202440327	T,T	C,C	1,1	-inf,-inf	inf,inf	0.742874,1.63537	0.000200927	0.000246183
2	chr2:202081609:G:A	202081609	A,NA	G,NA	1,NA	inf,NA	inf,NA	0.939682,NA	0.000200278	0.000227731
2	chr2:203250242:C:T	203250242	T,T	C,C	1,1	-inf,inf	inf,inf	1.57554,0.116484	0.000199782	0.000217911
2	chr2:203266222:G:A	203266222	A,A	G,G	1,1	-inf,inf	inf,inf	1.53978,0.249902	0.000199413	0.000218614
2	chr2:201787231:T:C	201787231	C,C	T,T	1,1	-inf,inf	inf,inf	1.40413,0.612941	0.000199018	0.000228778
2	chr2:203486937:T:C	203486937	NA,C	NA,T	NA,1	NA,-inf	NA,inf	NA,0.963773	0.000198749	0.000229815
2	chr2:203233537:C:G	203233537	G,G	C,C	1,1	-inf,inf	inf,inf	1.56479,0.159489	0.000198682	0.000217123
2	chr2:201915496:G:C	201915496	NA,C	NA,G	NA,1	NA,inf	NA,inf	NA,0.930151	0.000198368	0.000227659
2	chr2:202202780:A:G	202202780	G,G	A,A	1,1	inf,inf	inf,inf	1.53294,0.234326	0.000198259	0.000219064
2	chr2:203289963:A:G	203289963	G,G	A,A	1,1	-inf,inf	inf,inf	1.56891,0.129519	0.000198142	0.000216246
2	chr2:203433123:G:GTGAT	203433123	GTGAT,NA	G,NA	1,NA	inf,NA	inf,NA	0.897413,NA	0.000198089	0.000221117
2	chr2:201843422:T:A	201843422	NA,A	NA,T	NA,1	NA,-inf	NA,inf	NA,0.970424	0.000198002	0.000231127
2	chr2:202014614:G:A	202014614	A,NA	G,NA	1,NA	-inf,NA	inf,NA	1.07373,NA	0.000197963	0.000231745
2	chr2:203622592:G:A	203622592	NA,A	NA,G	NA,1	NA,-inf	NA,inf	NA,1.00548	0.000197737	0.000232077
2	chr2:203823173:G:A	203823173	NA,A	NA,G	NA,1	NA,-inf	NA,inf	NA,0.97188	0.000197488	0.000228809
2	chr2:203023985:T:G	203023985	G,NA	T,NA	1,NA	inf,NA	inf,NA	0.894774,NA	0.000196634	0.000219503
2	chr2:203367088:A:G	203367088	NA,G	NA,A	NA,1	NA,-inf	NA,inf	NA,0.95653	0.000196524	0.000227219
2	chr2:202087058:C:A	202087058	A,A	C,C	1,1	inf,inf	inf,inf	0.732063,1.08978	0.000196043	0.000211815
2	chr2:201898186:G:A	201898186	NA,A	NA,G	NA,1	NA,inf	NA,inf	NA,0.921218	0.000195738	0.000224808
2	chr2:202932472:G:A	202932472	A,NA	G,NA	1,NA	inf,NA	inf,NA	0.880048,NA	0.000195697	0.00021913
2	chr2:203137018:A:G	203137018	G,G	A,A	1,1	inf,inf	inf,inf	1.54671,0.0295775	0.000195167	0.00021208
2	chr2:202696353:C:T	202696353	T,T	C,C	1,1	inf,inf	inf,inf	1.44384,0.421448	0.00019495	0.000216363
2	chr2:202890015:C:T	202890015	T,T	C,C	1,1	inf,inf	inf,inf	1.58748,0.0507452	0.0001949	0.000213234
2	chr2:203100717:T:G	203100717	G,NA	T,NA	1,NA	inf,NA	inf,NA	0.878927,NA	0.000194182	0.00021758
2	chr2:203187790:C:T	203187790	T,NA	C,NA	1,NA	inf,NA	inf,NA	0.872703,NA	0.000193584	0.000216796
2	chr2:201980209:T:C	201980209	NA,C	NA,T	NA,1	NA,-inf	NA,inf	NA,0.942517	0.000193537	0.000224919
2	chr2:201985569:C:T	201985569	T,NA	C,NA	1,NA	inf,NA	inf,NA	1.01716,NA	0.00019318	0.000224765
2	chr2:203209007:G:C	203209007	NA,C	NA,G	NA,1	NA,-inf	NA,inf	NA,0.953832	0.000193105	0.000224617
2	chr2:203666280:T:A	203666280	A,NA	T,NA	1,NA	-inf,NA	inf,NA	0.711727,NA	0.000192886	0.000211988
2	chr2:202959236:T:TAA	202959236	TAA,TAA	T,T	1,1	inf,inf	inf,inf	0.363607,2.01602	0.000192687	0.000258239
2	chr2:202696507:C:T	202696507	T,NA	C,NA	1,NA	inf,NA	inf,NA	0.914168,NA	0.000192277	0.00021813
2	chr2:203617265:T:C	203617265	NA,C	NA,T	NA,1	NA,-inf	NA,inf	NA,0.959414	0.0001922	0.000223544
2	chr2:202248836:G:A	202248836	A,NA	G,NA	1,NA	-inf,NA	inf,NA	1.13279,NA	0.000191594	0.000231011
2	chr2:201963943:T:G	201963943	G,G	T,T	1,1	inf,inf	inf,inf	1.70156,0.221074	0.000190843	0.00022094
2	chr2:202625200:AG:A	202625200	A,NA	AG,NA	1,NA	inf,NA	inf,NA	2.47498,NA	0.000190732	0.000580861
2	chr2:202605131:T:C	202605131	NA,C	NA,T	NA,1	NA,inf	NA,inf	NA,0.853913	0.000190523	0.00021469
2	chr2:201717391:G:A	201717391	A,A	G,G	1,1	-inf,inf	inf,inf	0.0104371,1.78933	0.000190332	0.00022217
2	chr2:202091097:G:A	202091097	A,A	G,G	1,1	-inf,-inf	inf,inf	0.581375,1.07308	0.000189382	0.000201563
2	chr2:201893315:A:G	201893315	NA,G	NA,A	NA,1	NA,-inf	NA,inf	NA,0.939757	0.000189321	0.000220978
2	chr2:202208330:C:A	202208330	NA,A	NA,C	NA,1	NA,-inf	NA,inf	NA,0.963949	0.000189241	0.00022096
2	chr2:203679883:C:T	203679883	NA,T	NA,C	NA,1	NA,inf	NA,inf	NA,0.905973	0.000189066	0.000217782
2	chr2:203996093:T:A	203996093	NA,A	NA,T	NA,1	NA,inf	NA,inf	NA,0.897173	0.000188864	0.000216542
2	chr2:202563853:G:C	202563853	C,C	G,G	1,1	-inf,-inf	inf,inf	0.814268,1.54772	0.000188449	0.000230953
2	chr2:201937608:C:G	201937608	NA,G	NA,C	NA,1	NA,inf	NA,inf	NA,0.898092	0.000188329	0.000216104
2	chr2:202072880:G:A	202072880	NA,A	NA,G	NA,1	NA,-inf	NA,inf	NA,0.944089	0.000188152	0.000219277
2	chr2:203291497:C:T	203291497	NA,T	NA,C	NA,1	NA,-inf	NA,inf	NA,0.943055	0.000188115	0.000217492
2	chr2:201701688:T:C	201701688	C,NA	T,NA	1,NA	inf,NA	inf,NA	0.999785,NA	0.000188084	0.000218207
2	chr2:202211416:G:A	202211416	A,NA	G,NA	1,NA	-inf,NA	inf,NA	1.09334,NA	0.000188074	0.000224685
2	chr2:203516558:G:A	203516558	NA,A	NA,G	NA,1	NA,-inf	NA,inf	NA,0.952015	0.000188067	0.000217929
2	chr2:203980903:A:C	203980903	NA,C	NA,A	NA,1	NA,inf	NA,inf	NA,0.898188	0.000187868	0.000215708
2	chr2:204011117:T:A	204011117	A,A	T,T	1,1	inf,inf	inf,inf	0.140722,1.75688	0.000187866	0.000213964
2	chr2:201839441:G:C	201839441	NA,C	NA,G	NA,1	NA,-inf	NA,inf	NA,0.933582	0.000187494	0.000218634
2	chr2:203921499:C:T	203921499	NA,T	NA,C	NA,1	NA,-inf	NA,inf	NA,0.942517	0.000187414	0.000217281
2	chr2:202493199:T:C	202493199	C,C	T,T	1,1	inf,inf	inf,inf	0.632421,1.30719	0.000187348	0.000209248
2	chr2:203922662:T:C	203922662	NA,C	NA,T	NA,1	NA,-inf	NA,inf	NA,0.941554	0.00018711	0.000216928
2	chr2:203420107:T:C	203420107	NA,C	NA,T	NA,1	NA,-inf	NA,inf	NA,0.927142	0.000186964	0.000216177
2	chr2:203667301:G:A	203667301	A,NA	G,NA	1,NA	inf,NA	inf,NA	0.882198,NA	0.000186913	0.000210876
2	chr2:204021110:T:C	204021110	NA,C	NA,T	NA,1	NA,inf	NA,inf	NA,0.892146	0.000186877	0.000212607
2	chr2:202531836:T:TAGTC	202531836	TAGTC,TAGTC	T,T	1,1	-inf,-inf	inf,inf	0.749753,1.60168	0.000186536	0.000229968
2	chr2:203245123:G:A	203245123	NA,A	NA,G	NA,1	NA,-inf	NA,inf	NA,0.934609	0.000186506	0.000216981
2	chr2:202316443:C:T	202316443	NA,T	NA,C	NA,1	NA,-inf	NA,inf	NA,0.941462	0.000185912	0.000215231
2	chr2:203268654:C:G	203268654	G,G	C,C	1,1	-inf,inf	inf,inf	1.53317,0.146215	0.000185503	0.000202726
2	chr2:202604713:CTT:C	202604713	C,C	CTT,CTT	1,1	-inf,-inf	inf,inf	1.43493,1.06212	0.00018518	0.000235802
2	chr2:203622061:T:C	203622061	NA,C	NA,T	NA,1	NA,-inf	NA,inf	NA,0.96536	0.000185025	0.000217084
2	chr2:202672340:G:A	202672340	NA,A	NA,G	NA,1	NA,-inf	NA,inf	NA,0.924058	0.000184558	0.000213558
2	chr2:203550343:G:C	203550343	C,C	G,G	1,1	inf,-inf	inf,inf	1.51901,0.198073	0.000184492	0.000202447
2	chr2:201990830:A:G	201990830	NA,G	NA,A	NA,1	NA,inf	NA,inf	NA,0.933082	0.000184466	0.000215462
2	chr2:203726423:T:C	203726423	NA,C	NA,T	NA,1	NA,inf	NA,inf	NA,0.883869	0.000184342	0.000212321
2	chr2:202240769:A:T	202240769	T,NA	A,NA	1,NA	-inf,NA	inf,NA	1.12573,NA	0.000183613	0.000222477
2	chr2:202581503:T:C	202581503	C,C	T,T	1,1	-inf,-inf	inf,inf	0.706781,1.61902	0.000183155	0.000225006
2	chr2:202884793:C:T	202884793	NA,T	NA,C	NA,1	NA,-inf	NA,inf	NA,0.931437	0.000183045	0.000211992
2	chr2:202902901:C:T	202902901	NA,T	NA,C	NA,1	NA,-inf	NA,inf	NA,0.931437	0.000183045	0.000211992
2	chr2:201994681:C:T	201994681	NA,T	NA,C	NA,1	NA,inf	NA,inf	NA,0.929227	0.000182971	0.000213718
2	chr2:203112260:C:T	203112260	NA,T	NA,C	NA,1	NA,-inf	NA,inf	NA,0.915013	0.000182593	0.000212192
2	chr2:201935754:T:C	201935754	NA,C	NA,T	NA,1	NA,inf	NA,inf	NA,0.880592	0.000182591	0.000209626
2	chr2:203923089:G:A	203923089	NA,A	NA,G	NA,1	NA,-inf	NA,inf	NA,0.926532	0.000182539	0.000211612
2	chr2:202288169:G:A	202288169	A,A	G,G	1,1	-inf,inf	inf,inf	2.16237,0.146893	0.000182346	0.000210247
2	chr2:203024087:T:C	203024087	NA,C	NA,T	NA,1	NA,-inf	NA,inf	NA,0.929156	0.000182336	0.000211172
2	chr2:203254108:AG:A	203254108	A,A	AG,AG	1,1	-inf,inf	inf,inf	1.52843,0.128833	0.000182314	0.000199152
2	chr2:203048330:T:C	203048330	C,C	T,T	1,1	-inf,inf	inf,inf	1.34317,0.476276	0.000182204	0.000199991
2	chr2:202933484:T:G	202933484	NA,G	NA,T	NA,1	NA,-inf	NA,inf	NA,0.928092	0.000182029	0.000210816
2	chr2:202555989:G:A	202555989	A,NA	G,NA	1,NA	inf,NA	inf,NA	0.81592,NA	0.00018197	0.000203794
2	chr2:201955370:G:C	201955370	NA,C	NA,G	NA,1	NA,-inf	NA,inf	NA,0.900304	0.000181888	0.00021059
2	chr2:203525193:T:A	203525193	NA,A	NA,T	NA,1	NA,inf	NA,inf	NA,0.882803	0.000181879	0.000209841
2	chr2:201875335:A:G	201875335	NA,G	NA,A	NA,1	NA,inf	NA,inf	NA,0.877399	0.000181773	0.000208623
2	chr2:202508161:T:C	202508161	C,C	T,T	1,1	-inf,-inf	inf,inf	0.735489,1.59597	0.000181417	0.000223423
2	chr2:204047625:T:C	204047625	NA,C	NA,T	NA,1	NA,inf	NA,inf	NA,0.869219	0.000181412	0.0002088
2	chr2:202384157:G:A	202384157	NA,A	NA,G	NA,1	NA,inf	NA,inf	NA,0.829612	0.00018131	0.000205119
2	chr2:203709966:C:T	203709966	NA,T	NA,C	NA,1	NA,inf	NA,inf	NA,0.862732	0.00018117	0.000202933
2	chr2:202398049:C:T	202398049	NA,T	NA,C	NA,1	NA,inf	NA,inf	NA,0.832792	0.000181128	0.000205074
2	chr2:203795513:C:T	203795513	T,T	C,C	1,1	-inf,inf	inf,inf	0.147864,1.69327	0.000180873	0.000208711
2	chr2:202774848:A:G	202774848	G,NA	A,NA	1,NA	inf,NA	inf,NA	0.855691,NA	0.000180849	0.000203136
2	chr2:203244009:C:A	203244009	A,A	C,C	1,1	-inf,inf	inf,inf	1.31316,0.554647	0.000180661	0.000199966
2	chr2:201994095:C:T	201994095	NA,T	NA,C	NA,1	NA,inf	NA,inf	NA,0.920362	0.000180443	0.000210789
2	chr2:201998423:T:C	201998423	NA,C	NA,T	NA,1	NA,-inf	NA,inf	NA,0.913787	0.000180442	0.00021014
2	chr2:203799565:C:G	203799565	G,G	C,C	1,1	-inf,inf	inf,inf	0.152381,1.68905	0.000180072	0.00020777
2	chr2:202519337:TG:T	202519337	T,NA	TG,NA	1,NA	inf,NA	inf,NA	0.878697,NA	0.000179765	0.000204098
2	chr2:203511270:A:T	203511270	T,NA	A,NA	1,NA	inf,NA	inf,NA	0.819907,NA	0.000179548	0.000199094
2	chr2:203266777:T:TA	203266777	TA,NA	T,NA	1,NA	-inf,NA	inf,NA	1.08918,NA	0.000179463	0.000214647
2	chr2:201885279:T:C	201885279	NA,C	NA,T	NA,1	NA,inf	NA,inf	NA,0.872596	0.000179443	0.000205857
2	chr2:203247274:G:A	203247274	A,A	G,G	1,1	-inf,inf	inf,inf	1.52494,0.0977976	0.000179278	0.000195628
2	chr2:203408095:A:C	203408095	NA,C	NA,A	NA,1	NA,-inf	NA,inf	NA,0.922302	0.000179153	0.000207566
2	chr2:201968231:G:A	201968231	A,NA	G,NA	1,NA	inf,NA	inf,NA	0.992318,NA	0.000178885	0.000208889
2	chr2:203678050:G:A	203678050	NA,A	NA,G	NA,1	NA,inf	NA,inf	NA,0.870641	0.000178371	0.000205415
2	chr2:202482737:C:T	202482737	T,T	C,C	1,1	-inf,-inf	inf,inf	2.21667,0.0212712	0.000178247	0.000205861
2	chr2:202625203:AAGGATCAATAAACCAAAAGAGG:A	202625203	A,NA	AAGGATCAATAAACCAAAAGAGG,NA	1,NA	inf,NA	inf,NA	2.41308,NA	0.000178215	0.000524497
2	chr2:202828836:C:G	202828836	G,G	C,C	1,1	-inf,inf	inf,inf	1.48726,0.0926927	0.000177899	0.00019261
2	chr2:202366927:A:G	202366927	G,G	A,A	1,1	-inf,-inf	inf,inf	0.732245,1.56878	0.00017771	0.000216418
2	chr2:203554205:A:G	203554205	G,G	A,A	1,1	inf,-inf	inf,inf	1.50015,0.213706	0.000177654	0.000195319
2	chr2:202387704:A:G	202387704	NA,G	NA,A	NA,1	NA,inf	NA,inf	NA,0.816368	0.000177416	0.000200716
2	chr2:204017363:C:A	204017363	NA,A	NA,C	NA,1	NA,inf	NA,inf	NA,0.86089	0.000177227	0.000201705
2	chr2:203895283:T:C	203895283	C,NA	T,NA	1,NA	inf,NA	inf,NA	1.10698,NA	0.000177141	0.000215354
2	chr2:204019320:G:C	204019320	NA,C	NA,G	NA,1	NA,inf	NA,inf	NA,0.859485	0.00017685	0.000201276
2	chr2:204021100:A:G	204021100	NA,G	NA,A	NA,1	NA,inf	NA,inf	NA,0.859483	0.000176796	0.00020122
2	chr2:201724749:T:C	201724749	C,NA	T,NA	1,NA	-inf,NA	inf,NA	0.863563,NA	0.000176717	0.00020127
2	chr2:203764301:T:A	203764301	A,NA	T,NA	1,NA	-inf,NA	inf,NA	1.01096,NA	0.000176672	0.000208299
2	chr2:203947315:A:G	203947315	NA,G	NA,A	NA,1	NA,-inf	NA,inf	NA,0.906602	0.000176597	0.000204606
2	chr2:202393571:C:T	202393571	T,NA	C,NA	1,NA	-inf,NA	inf,NA	1.0862,NA	0.000176562	0.00021264
2	chr2:203241273:G:A	203241273	A,A	G,G	1,1	-inf,inf	inf,inf	1.47069,0.268779	0.000176476	0.000193835
2	chr2:203521086:C:T	203521086	T,NA	C,NA	1,NA	-inf,NA	inf,NA	1.11712,NA	0.000176334	0.000207245
2	chr2:202276273:G:A	202276273	A,A	G,G	1,1	inf,inf	inf,inf	0.864547,1.0374	0.00017604	0.000195479
2	chr2:203008788:C:T	203008788	NA,T	NA,C	NA,1	NA,-inf	NA,inf	NA,0.891443	0.000176032	0.000203574
2	chr2:203697054:A:G	203697054	G,G	A,A	1,1	-inf,-inf	inf,inf	1.03682,1.13952	0.000175742	0.000211298
2	chr2:202825664:G:A	202825664	A,A	G,G	1,1	-inf,inf	inf,inf	1.48309,0.0752817	0.00017558	0.00019002
2	chr2:202697099:A:G	202697099	G,NA	A,NA	1,NA	inf,NA	inf,NA	0.76022,NA	0.000175444	0.000196066
2	chr2:203434533:C:T	203434533	T,T	C,C	1,1	inf,-inf	inf,inf	1.09988,0.826224	0.000175267	0.000196239
2	chr2:201852701:A:G	201852701	NA,G	NA,A	NA,1	NA,inf	NA,inf	NA,0.861713	0.000175264	0.000201128
2	chr2:203169460:A:G	203169460	G,G	A,A	1,1	-inf,inf	inf,inf	1.45854,0.275929	0.000174485	0.000191502
2	chr2:203289852:T:G	203289852	NA,G	NA,T	NA,1	NA,-inf	NA,inf	NA,0.889259	0.000174349	0.000201826
2	chr2:201728834:AAAAC:A	201728834	A,A	AAAAC,AAAAC	1,1	inf,inf	inf,inf	0.150925,1.67408	0.000173889	0.000200706
2	chr2:203113065:T:C	203113065	NA,C	NA,T	NA,1	NA,-inf	NA,inf	NA,0.884104	0.000172819	0.000200052
2	chr2:202747001:C:G	202747001	NA,G	NA,C	NA,1	NA,inf	NA,inf	NA,0.871361	0.000172668	0.000199082
2	chr2:202556759:C:T	202556759	T,T	C,C	1,1	inf,inf	inf,inf	2.03833,0.983127	0.000172436	0.000276513
2	chr2:202986568:A:G	202986568	G,NA	A,NA	1,NA	inf,NA	inf,NA	0.820872,NA	0.0001722	0.000192573
2	chr2:203242001:A:C	203242001	C,C	A,A	1,1	-inf,inf	inf,inf	1.44596,0.296398	0.00017219	0.000189367
2	chr2:201928543:G:A	201928543	A,A	G,G	1,1	inf,inf	inf,inf	0.592522,1.25027	0.000172016	0.000192841
2	chr2:203852931:C:A	203852931	A,NA	C,NA	1,NA	-inf,NA	inf,NA	0.964929,NA	0.000171568	0.000198604
2	chr2:202651217:A:G	202651217	NA,G	NA,A	NA,1	NA,-inf	NA,inf	NA,0.876452	0.00017156	0.000198885
2	chr2:201925093:C:T	201925093	NA,T	NA,C	NA,1	NA,inf	NA,inf	NA,0.842392	0.000171115	0.000196417
2	chr2:204001972:A:T	204001972	T,NA	A,NA	1,NA	inf,NA	inf,NA	0.944692,NA	0.000170825	0.000198852
2	chr2:203874789:CTCTG:C	203874789	C,NA	CTCTG,NA	1,NA	-inf,NA	inf,NA	0.910378,NA	0.000170726	0.000197162
2	chr2:203719344:T:C	203719344	C,NA	T,NA	1,NA	inf,NA	inf,NA	0.829552,NA	0.000170459	0.000192451
2	chr2:203978950:T:C	203978950	NA,C	NA,T	NA,1	NA,inf	NA,inf	NA,0.843768	0.000169499	0.000195746
2	chr2:201989349:G:A	201989349	NA,A	NA,G	NA,1	NA,inf	NA,inf	NA,0.882226	0.000169489	0.000197943
2	chr2:203140894:G:A	203140894	NA,A	NA,G	NA,1	NA,-inf	NA,inf	NA,0.872228	0.00016943	0.000196136
2	chr2:202082148:T:C	202082148	C,C	T,T	1,1	inf,inf	inf,inf	1.37723,0.502028	0.000169195	0.000191107
2	chr2:202080569:A:G	202080569	G,G	A,A	1,1	inf,inf	inf,inf	1.37746,0.518071	0.000169039	0.000191435
2	chr2:202075113:G:C	202075113	C,C	G,G	1,1	inf,inf	inf,inf	1.37303,0.523927	0.000168898	0.000191265
2	chr2:203940193:T:G	203940193	NA,G	NA,T	NA,1	NA,-inf	NA,inf	NA,0.876537	0.000168845	0.000195911
2	chr2:202584549:A:G	202584549	G,G	A,A	1,1	-inf,-inf	inf,inf	0.767481,1.53507	0.000168819	0.00020841
2	chr2:202703359:A:G	202703359	G,G	A,A	1,1	inf,inf	inf,inf	1.33155,0.472358	0.000168627	0.000187215
2	chr2:201923197:G:A	201923197	A,A	G,G	1,1	inf,inf	inf,inf	0.653932,1.18148	0.000168156	0.000188434
2	chr2:203256396:G:C	203256396	NA,C	NA,G	NA,1	NA,-inf	NA,inf	NA,0.867373	0.000168143	0.000194641
2	chr2:202798413:A:T	202798413	NA,T	NA,A	NA,1	NA,-inf	NA,inf	NA,0.870381	0.000167648	0.000194065
2	chr2:203803733:G:C	203803733	C,C	G,G	1,1	-inf,inf	inf,inf	0.0518785,1.68557	0.000167518	0.000193782
2	chr2:203168801:G:A	203168801	NA,A	NA,G	NA,1	NA,-inf	NA,inf	NA,0.875586	0.000167037	0.000193435
2	chr2:203252949:G:A	203252949	A,A	G,G	1,1	-inf,inf	inf,inf	1.49312,0.0741324	0.000167021	0.000182233
2	chr2:202568522:C:T	202568522	NA,T	NA,C	NA,1	NA,inf	NA,inf	NA,0.785766	0.000166942	0.000188595
2	chr2:203406573:G:C	203406573	NA,C	NA,G	NA,1	NA,-inf	NA,inf	NA,0.857184	0.000166542	0.000192558
2	chr2:202061228:G:A	202061228	A,A	G,G	1,1	-inf,inf	inf,inf	0.0227828,1.65319	0.00016643	0.000189126
2	chr2:203205764:A:G	203205764	G,G	A,A	1,1	-inf,inf	inf,inf	1.13139,0.764156	0.00016578	0.000185556
2	chr2:202152444:G:A	202152444	A,A	G,G	1,1	-inf,-inf	inf,inf	2.09659,0.00392679	0.000165241	0.000190408
2	chr2:203785307:G:A	203785307	A,NA	G,NA	1,NA	-inf,NA	inf,NA	0.931368,NA	0.000165137	0.000191957
2	chr2:202220233:C:T	202220233	T,NA	C,NA	1,NA	inf,NA	inf,NA	0.936581,NA	0.000165014	0.000190537
2	chr2:202430725:T:C	202430725	NA,C	NA,T	NA,1	NA,inf	NA,inf	NA,0.785213	0.000165001	0.000186746
2	chr2:203491788:G:A	203491788	A,A	G,G	1,1	inf,-inf	inf,inf	1.48897,0.0826033	0.000164979	0.000180266
2	chr2:202882587:C:T	202882587	T,NA	C,NA	1,NA	inf,NA	inf,NA	0.711889,NA	0.000164915	0.000183546
2	chr2:202424124:A:T	202424124	NA,T	NA,A	NA,1	NA,inf	NA,inf	NA,0.776583	0.000164138	0.000185573
2	chr2:202426809:G:C	202426809	C,NA	G,NA	1,NA	inf,NA	inf,NA	0.784165,NA	0.000164136	0.000184826
2	chr2:202458043:T:C	202458043	NA,C	NA,T	NA,1	NA,inf	NA,inf	NA,0.772873	0.000162719	0.000184492
2	chr2:203576404:C:T	203576404	NA,T	NA,C	NA,1	NA,inf	NA,inf	NA,0.79584	0.000162701	0.000187077
2	chr2:202052348:A:G	202052348	G,G	A,A	1,1	-inf,inf	inf,inf	0.629007,1.48075	0.000162699	0.000195553
2	chr2:202737338:A:G	202737338	G,NA	A,NA	1,NA	-inf,NA	inf,NA	0.987544,NA	0.000162482	0.000193313
2	chr2:203289602:G:A	203289602	A,A	G,G	1,1	-inf,inf	inf,inf	1.41626,0.293325	0.000162244	0.000178475
2	chr2:201944776:TAAATAG:T	201944776	NA,T	NA,TAAATAG	NA,1	NA,inf	NA,inf	NA,0.800916	0.000161903	0.00018585
2	chr2:202583567:T:C	202583567	C,C	T,T	1,1	-inf,-inf	inf,inf	0.730634,1.5339	0.000161543	0.000198817
2	chr2:204045122:G:A	204045122	NA,A	NA,G	NA,1	NA,-inf	NA,inf	NA,0.836712	0.000161505	0.000186725
2	chr2:202999391:G:A	202999391	A,NA	G,NA	1,NA	inf,NA	inf,NA	0.790818,NA	0.000161177	0.000180589
2	chr2:202191592:CAACT:C	202191592	C,NA	CAACT,NA	1,NA	-inf,NA	inf,NA	1.025,NA	0.000161091	0.000193624
2	chr2:203046491:C:T	203046491	T,T	C,C	1,1	-inf,inf	inf,inf	1.2527,0.520249	0.000160556	0.000176769
2	chr2:202120535:A:G	202120535	NA,G	NA,A	NA,1	NA,inf	NA,inf	NA,0.795057	0.000160189	0.000183859
2	chr2:201783863:T:C	201783863	NA,C	NA,T	NA,1	NA,inf	NA,inf	NA,0.800043	0.000160163	0.000183938
2	chr2:201879597:C:T	201879597	T,NA	C,NA	1,NA	-inf,NA	inf,NA	0.827327,NA	0.000160019	0.00018328
2	chr2:201978024:G:A	201978024	NA,A	NA,G	NA,1	NA,-inf	NA,inf	NA,0.83445	0.000159805	0.00018548
2	chr2:202187629:T:C	202187629	C,NA	T,NA	1,NA	-inf,NA	inf,NA	0.954173,NA	0.000159586	0.000187384
2	chr2:201987824:A:C	201987824	NA,C	NA,A	NA,1	NA,inf	NA,inf	NA,0.843619	0.000159542	0.000186208
2	chr2:202461117:T:C	202461117	NA,C	NA,T	NA,1	NA,inf	NA,inf	NA,0.76079	0.000159311	0.000180683
2	chr2:202057129:T:C	202057129	C,C	T,T	1,1	inf,inf	inf,inf	0.00663682,1.62019	0.000159124	0.000180308
2	chr2:203260270:C:T	203260270	T,T	C,C	1,1	-inf,inf	inf,inf	1.47547,0.0986203	0.000158729	0.000173627
2	chr2:203040787:G:T	203040787	NA,T	NA,G	NA,1	NA,-inf	NA,inf	NA,0.829145	0.000158575	0.000184215
2	chr2:203270735:TC:T	203270735	NA,T	NA,TC	NA,1	NA,-inf	NA,inf	NA,0.822525	0.000158388	0.000183374
2	chr2:204048503:T:G	204048503	G,NA	T,NA	1,NA	inf,NA	inf,NA	0.846016,NA	0.000158062	0.000180996
2	chr2:202746107:A:G	202746107	G,G	A,A	1,1	inf,inf	inf,inf	2.63578,1.52307	0.000157854	0.00137959
2	chr2:203610592:A:G	203610592	NA,G	NA,A	NA,1	NA,-inf	NA,inf	NA,0.867083	0.00015777	0.000184936
2	chr2:202518078:AG:A	202518078	A,A	AG,AG	1,1	-inf,-inf	inf,inf	0.691686,1.54965	0.000156821	0.00019297
2	chr2:203220221:C:T	203220221	NA,T	NA,C	NA,1	NA,-inf	NA,inf	NA,0.865547	0.000156484	0.000182596
2	chr2:203246720:A:G	203246720	G,G	A,A	1,1	-inf,inf	inf,inf	1.46166,0.0585778	0.00015631	0.000170571
2	chr2:203611364:G:A	203611364	NA,A	NA,G	NA,1	NA,-inf	NA,inf	NA,0.859977	0.000156043	0.000182888
2	chr2:202597838:T:G	202597838	G,NA	T,NA	1,NA	-inf,NA	inf,NA	0.907337,NA	0.000156011	0.000182672
2	chr2:202682383:C:T	202682383	T,T	C,C	1,1	inf,inf	inf,inf	2.85354,1.13497	0.000155956	0.00106845
2	chr2:203876137:C:T	203876137	NA,T	NA,C	NA,1	NA,-inf	NA,inf	NA,0.796255	0.000155928	0.000179914
2	chr2:202288359:C:T	202288359	T,T	C,C	1,1	inf,inf	inf,inf	3.00758,0.489798	0.000155605	0.00058169
2	chr2:202497345:G:A	202497345	A,NA	G,NA	1,NA	-inf,NA	inf,NA	0.943353,NA	0.000155445	0.000184574
2	chr2:203608592:C:T	203608592	NA,T	NA,C	NA,1	NA,-inf	NA,inf	NA,0.856081	0.000155117	0.000181781
2	chr2:202655060:T:G	202655060	G,G	T,T	1,1	inf,inf	inf,inf	2.82639,1.15094	0.000155058	0.00103857
2	chr2:202349728:T:C	202349728	C,C	T,T	1,1	-inf,inf	inf,inf	0.798977,0.649828	0.000154631	0.000162754
2	chr2:202451290:C:T	202451290	NA,T	NA,C	NA,1	NA,inf	NA,inf	NA,0.740875	0.000154609	0.000175324
2	chr2:201692605:C:T	201692605	NA,T	NA,C	NA,1	NA,inf	NA,inf	NA,0.77996	0.000154379	0.000177302
2	chr2:203596556:A:G	203596556	NA,G	NA,A	NA,1	NA,-inf	NA,inf	NA,0.809977	0.000154102	0.000178188
2	chr2:201900947:C:A	201900947	A,NA	C,NA	1,NA	inf,NA	inf,NA	0.853439,NA	0.000154014	0.000177816
2	chr2:203286421:A:G	203286421	NA,G	NA,A	NA,1	NA,inf	NA,inf	NA,0.774027	0.000153766	0.000173853
2	chr2:203597121:A:G	203597121	NA,G	NA,A	NA,1	NA,-inf	NA,inf	NA,0.8164	0.00015357	0.000178423
2	chr2:202632849:G:C	202632849	C,C	G,G	1,1	inf,inf	inf,inf	1.04024,0.702009	0.000153169	0.0001673
2	chr2:202423821:G:A	202423821	NA,A	NA,G	NA,1	NA,inf	NA,inf	NA,0.775233	0.000153161	0.00017614
2	chr2:203243786:C:T	203243786	T,T	C,C	1,1	-inf,inf	inf,inf	1.35349,0.35349	0.000152693	0.000168444
2	chr2:203246675:GTTAA:G	203246675	G,G	GTTAA,GTTAA	1,1	-inf,inf	inf,inf	1.42013,0.217	0.00015255	0.00016754
2	chr2:202076136:T:C	202076136	C,C	T,T	1,1	inf,inf	inf,inf	1.36104,0.466816	0.000152425	0.000172746
2	chr2:203800938:CA:C	203800938	C,C	CA,CA	1,1	inf,inf	inf,inf	1.02832,0.716581	0.000152027	0.000169747
2	chr2:202042238:G:A	202042238	A,NA	G,NA	1,NA	-inf,NA	inf,NA	0.895161,NA	0.000151804	0.000177919
2	chr2:202095842:G:C	202095842	NA,C	NA,G	NA,1	NA,inf	NA,inf	NA,0.783664	0.000151726	0.000174055
2	chr2:202418759:T:C	202418759	NA,C	NA,T	NA,1	NA,inf	NA,inf	NA,0.729038	0.000151637	0.000172001
2	chr2:203247837:A:G	203247837	G,G	A,A	1,1	-inf,inf	inf,inf	1.44027,0.109001	0.000151235	0.000165409
2	chr2:202299026:T:C	202299026	C,C	T,T	1,1	-inf,inf	inf,inf	2.36671,0.0594317	0.000150951	0.000195382
2	chr2:202074613:C:T	202074613	T,T	C,C	1,1	inf,inf	inf,inf	1.36578,0.453839	0.000150878	0.00017101
2	chr2:204041448:A:C	204041448	NA,C	NA,A	NA,1	NA,-inf	NA,inf	NA,0.793083	0.000150565	0.000174953
2	chr2:203171340:T:C	203171340	C,C	T,T	1,1	-inf,inf	inf,inf	1.41365,0.196256	0.000150106	0.0001646
2	chr2:202094510:A:C	202094510	NA,C	NA,A	NA,1	NA,-inf	NA,inf	NA,0.796264	0.000149552	0.000173152
2	chr2:203208148:G:C	203208148	C,C	G,G	1,1	-inf,inf	inf,inf	1.19594,0.599621	0.000149531	0.000166466
2	chr2:203265318:A:G	203265318	NA,G	NA,A	NA,1	NA,inf	NA,inf	NA,0.733391	0.000149304	0.000170922
2	chr2:202291096:C:G	202291096	NA,G	NA,C	NA,1	NA,inf	NA,inf	NA,0.758981	0.000149262	0.000171605
2	chr2:201982962:A:G	201982962	G,NA	A,NA	1,NA	-inf,NA	inf,NA	0.833136,NA	0.000148687	0.000172132
2	chr2:202681476:C:T	202681476	NA,T	NA,C	NA,1	NA,-inf	NA,inf	NA,0.791677	0.000148577	0.000171916
2	chr2:203210778:G:A	203210778	A,NA	G,NA	1,NA	inf,NA	inf,NA	0.727475,NA	0.000148526	0.000166962
2	chr2:203896535:T:C	203896535	NA,C	NA,T	NA,1	NA,-inf	NA,inf	NA,0.786564	0.000148328	0.000171704
2	chr2:201946690:C:A	201946690	A,NA	C,NA	1,NA	-inf,NA	inf,NA	0.831109,NA	0.000148103	0.000171222
2	chr2:203236605:A:C	203236605	C,C	A,A	1,1	-inf,inf	inf,inf	1.42468,0.137031	0.000148097	0.000162201
2	chr2:202593160:C:T	202593160	T,NA	C,NA	1,NA	-inf,NA	inf,NA	0.90746,NA	0.000147972	0.000170238
2	chr2:203679962:C:T	203679962	T,NA	C,NA	1,NA	-inf,NA	inf,NA	0.859463,NA	0.00014794	0.000172287
2	chr2:203253337:C:T	203253337	T,T	C,C	1,1	-inf,inf	inf,inf	1.4324,0.074771	0.000147799	0.000161464
2	chr2:202247938:A:T	202247938	T,T	A,A	1,1	inf,inf	inf,inf	2.61293,0.926636	0.000147723	0.0005367
2	chr2:201709156:C:G	201709156	G,G	C,C	1,1	inf,inf	inf,inf	0.0117672,1.65548	0.00014769	0.000172456
2	chr2:202308747:C:T	202308747	NA,T	NA,C	NA,1	NA,inf	NA,inf	NA,0.752376	0.000147578	0.000169597
2	chr2:203172409:A:C	203172409	C,C	A,A	1,1	-inf,inf	inf,inf	1.39827,0.210465	0.000147381	0.000161692
2	chr2:201828168:G:A	201828168	NA,A	NA,G	NA,1	NA,-inf	NA,inf	NA,0.773078	0.00014611	0.000169176
2	chr2:202458664:CT:C	202458664	NA,C	NA,CT	NA,1	NA,inf	NA,inf	NA,0.706703	0.00014599	0.000165654
2	chr2:203178953:G:A	203178953	A,A	G,G	1,1	-inf,inf	inf,inf	1.26155,0.481786	0.000145961	0.000161788
2	chr2:203983044:G:A	203983044	NA,A	NA,G	NA,1	NA,-inf	NA,inf	NA,0.802919	0.000145779	0.000169464
2	chr2:202070955:T:C	202070955	C,C	T,T	1,1	inf,inf	inf,inf	1.39097,0.374009	0.000145609	0.000164691
2	chr2:202524134:A:G	202524134	NA,G	NA,A	NA,1	NA,inf	NA,inf	NA,0.704441	0.000145452	0.000164574
2	chr2:201984180:C:T	201984180	NA,T	NA,C	NA,1	NA,-inf	NA,inf	NA,0.767535	0.000145361	0.000168267
2	chr2:203442443:G:T	203442443	T,T	G,G	1,1	inf,-inf	inf,inf	1.40781,0.19128	0.000145291	0.000159766
2	chr2:202072675:C:A	202072675	A,A	C,C	1,1	-inf,-inf	inf,inf	0.425252,1.47914	0.00014514	0.000170397
2	chr2:203582630:C:T	203582630	NA,T	NA,C	NA,1	NA,inf	NA,inf	NA,0.737661	0.000145092	0.000166603
2	chr2:203641056:G:A	203641056	NA,A	NA,G	NA,1	NA,-inf	NA,inf	NA,0.780303	0.000144944	0.000168303
2	chr2:203023892:A:C	203023892	NA,C	NA,A	NA,1	NA,-inf	NA,inf	NA,0.775941	0.000144899	0.000167765
2	chr2:202733651:C:T	202733651	NA,T	NA,C	NA,1	NA,inf	NA,inf	NA,0.690499	0.000144838	0.000163703
2	chr2:203190098:T:C	203190098	C,C	T,T	1,1	inf,-inf	inf,inf	1.40245,0.0236458	0.000144792	0.000158052
2	chr2:203492532:G:A	203492532	A,A	G,G	1,1	inf,-inf	inf,inf	1.42348,0.0887857	0.000144511	0.000158181
2	chr2:202626502:TA:T	202626502	NA,T	NA,TA	NA,1	NA,inf	NA,inf	NA,0.69173	0.000144294	0.000163091
2	chr2:202499212:T:C	202499212	NA,C	NA,T	NA,1	NA,inf	NA,inf	NA,0.699217	0.000144219	0.000163221
2	chr2:202682037:C:T	202682037	NA,T	NA,C	NA,1	NA,inf	NA,inf	NA,0.720902	0.000144184	0.00016544
2	chr2:202162334:T:A	202162334	NA,A	NA,T	NA,1	NA,inf	NA,inf	NA,0.687178	0.000143404	0.00016274
2	chr2:203291140:G:A	203291140	A,A	G,G	1,1	-inf,inf	inf,inf	1.41448,0.0830036	0.000142894	0.000156205
2	chr2:202410240:T:C	202410240	C,C	T,T	1,1	-inf,inf	inf,inf	1.02045,0.0650295	0.000142819	0.000148623
2	chr2:203665226:G:A	203665226	A,A	G,G	1,1	inf,-inf	inf,inf	1.25787,0.183913	0.00014271	0.000154972
2	chr2:203540530:G:A	203540530	A,NA	G,NA	1,NA	inf,NA	inf,NA	0.7142,NA	0.000142442	0.000159762
2	chr2:202712166:A:C	202712166	NA,C	NA,A	NA,1	NA,inf	NA,inf	NA,0.708779	0.000142171	0.000162972
2	chr2:202199288:T:C	202199288	NA,C	NA,T	NA,1	NA,-inf	NA,inf	NA,0.764399	0.000142079	0.00016527
2	chr2:203215352:A:T	203215352	NA,T	NA,A	NA,1	NA,-inf	NA,inf	NA,0.804265	0.00014205	0.000165688
2	chr2:202847028:A:G	202847028	NA,G	NA,A	NA,1	NA,-inf	NA,inf	NA,0.768635	0.000140987	0.000163198
2	chr2:203580930:G:A	203580930	NA,A	NA,G	NA,1	NA,-inf	NA,inf	NA,0.776889	0.000140875	0.000163007
2	chr2:202400379:G:A	202400379	NA,A	NA,G	NA,1	NA,inf	NA,inf	NA,0.684632	0.000140864	0.000159457
2	chr2:202361887:G:C	202361887	NA,C	NA,G	NA,1	NA,-inf	NA,inf	NA,0.754573	0.000140825	0.000163191
2	chr2:202171977:G:C	202171977	NA,C	NA,G	NA,1	NA,-inf	NA,inf	NA,0.751736	0.000140733	0.00016336
2	chr2:203180816:T:C	203180816	C,C	T,T	1,1	-inf,inf	inf,inf	1.34789,0.276064	0.000140682	0.000154801
2	chr2:202418520:A:G	202418520	NA,G	NA,A	NA,1	NA,inf	NA,inf	NA,0.686929	0.000140607	0.000159311
2	chr2:202680404:A:T	202680404	T,T	A,A	1,1	inf,inf	inf,inf	2.85645,1.05243	0.000140526	0.00093383
2	chr2:203394957:A:G	203394957	NA,G	NA,A	NA,1	NA,inf	NA,inf	NA,0.71753	0.000140443	0.000161602
2	chr2:202014841:C:T	202014841	T,NA	C,NA	1,NA	inf,NA	inf,NA	0.872198,NA	0.000140368	0.000164005
2	chr2:201758862:G:T	201758862	T,NA	G,NA	1,NA	inf,NA	inf,NA	0.789749,NA	0.000140307	0.000162139
2	chr2:202201563:G:T	202201563	T,T	G,G	1,1	inf,inf	inf,inf	1.86911,0.46212	0.00014025	0.000167019
2	chr2:203197338:A:G	203197338	G,G	A,A	1,1	-inf,inf	inf,inf	1.34025,0.29418	0.000140196	0.000154433
2	chr2:203204678:G:A	203204678	A,A	G,G	1,1	-inf,inf	inf,inf	1.20014,0.549594	0.000140083	0.000155827
2	chr2:202908673:G:A	202908673	NA,A	NA,G	NA,1	NA,inf	NA,inf	NA,0.699453	0.000139419	0.000159903
2	chr2:202395905:C:G	202395905	NA,G	NA,C	NA,1	NA,inf	NA,inf	NA,0.67882	0.00013938	0.000157814
2	chr2:203076740:C:T	203076740	T,NA	C,NA	1,NA	-inf,NA	inf,NA	0.936266,NA	0.000139147	0.000165489
2	chr2:201691842:C:T	201691842	NA,T	NA,C	NA,1	NA,-inf	NA,inf	NA,0.754119	0.000139129	0.00016198
2	chr2:203261740:A:G	203261740	G,G	A,A	1,1	-inf,inf	inf,inf	1.36864,0.229504	0.000138993	0.000152877
2	chr2:202489119:A:G	202489119	NA,G	NA,A	NA,1	NA,inf	NA,inf	NA,0.679509	0.000138917	0.000157416
2	chr2:203029991:G:A	203029991	NA,A	NA,G	NA,1	NA,-inf	NA,inf	NA,0.744677	0.000138857	0.000160568
2	chr2:203187173:TC:T	203187173	NA,T	NA,TC	NA,1	NA,-inf	NA,inf	NA,0.789971	0.000138784	0.000161875
2	chr2:203995679:C:T	203995679	NA,T	NA,C	NA,1	NA,-inf	NA,inf	NA,0.73961	0.000138689	0.000160578
2	chr2:203249280:C:T	203249280	T,T	C,C	1,1	-inf,inf	inf,inf	1.37199,0.216984	0.00013866	0.000152442
2	chr2:203166785:A:C	203166785	C,C	A,A	1,1	-inf,inf	inf,inf	1.24094,0.474011	0.000138561	0.000153662
2	chr2:203548421:C:G	203548421	NA,G	NA,C	NA,1	NA,-inf	NA,inf	NA,0.751819	0.000138558	0.000161114
2	chr2:202497314:C:T	202497314	NA,T	NA,C	NA,1	NA,-inf	NA,inf	NA,0.748424	0.00013848	0.000161116
2	chr2:203567784:G:A	203567784	NA,A	NA,G	NA,1	NA,-inf	NA,inf	NA,0.771024	0.000138347	0.000162015
2	chr2:202362625:G:C	202362625	C,NA	G,NA	1,NA	-inf,NA	inf,NA	0.899118,NA	0.000138299	0.000164488
2	chr2:202361626:G:A	202361626	NA,A	NA,G	NA,1	NA,inf	NA,inf	NA,0.673809	0.000138273	0.000157002
2	chr2:203753434:A:G	203753434	NA,G	NA,A	NA,1	NA,-inf	NA,inf	NA,0.739557	0.000138236	0.000159917
2	chr2:203137001:G:A	203137001	A,A	G,G	1,1	-inf,inf	inf,inf	0.619644,1.18947	0.000138177	0.000155906
2	chr2:202342908:G:A	202342908	A,NA	G,NA	1,NA	-inf,NA	inf,NA	0.862224,NA	0.000138055	0.000161846
2	chr2:203550933:G:A	203550933	A,A	G,G	1,1	inf,-inf	inf,inf	1.2736,0.412907	0.000137767	0.000152704
2	chr2:202701355:C:A	202701355	A,A	C,C	1,1	-inf,-inf	inf,inf	1.8491,0.441282	0.000137734	0.000181869
2	chr2:203628419:T:A	203628419	NA,A	NA,T	NA,1	NA,-inf	NA,inf	NA,0.763055	0.000137566	0.000160585
2	chr2:203137954:G:A	203137954	NA,A	NA,G	NA,1	NA,inf	NA,inf	NA,0.710944	0.000137518	0.000158507
2	chr2:202003265:C:T	202003265	NA,T	NA,C	NA,1	NA,inf	NA,inf	NA,0.693558	0.000137331	0.000158059
2	chr2:202532794:AC:A	202532794	NA,A	NA,AC	NA,1	NA,inf	NA,inf	NA,0.668781	0.000137229	0.000155388
2	chr2:201780215:A:G	201780215	NA,G	NA,A	NA,1	NA,inf	NA,inf	NA,0.70326	0.000137101	0.000157476
2	chr2:202283385:A:G	202283385	NA,G	NA,A	NA,1	NA,inf	NA,inf	NA,0.705864	0.000136979	0.000157519
2	chr2:202642940:C:T	202642940	T,T	C,C	1,1	inf,inf	inf,inf	2.79476,1.08399	0.000136761	0.000879254
2	chr2:202516412:C:T	202516412	T,T	C,C	1,1	-inf,-inf	inf,inf	2.0552,0.0175118	0.000136761	0.00015793
2	chr2:202489008:T:TC	202489008	NA,TC	NA,T	NA,1	NA,inf	NA,inf	NA,0.666872	0.000136751	0.000154896
2	chr2:202384753:C:A	202384753	NA,A	NA,C	NA,1	NA,inf	NA,inf	NA,0.666306	0.000136661	0.000154762
2	chr2:202535252:G:A	202535252	NA,A	NA,G	NA,1	NA,-inf	NA,inf	NA,0.739889	0.000136658	0.000158985
2	chr2:202553814:G:A	202553814	A,A	G,G	1,1	-inf,-inf	inf,inf	2.02933,0.0122312	0.000136597	0.000157512
2	chr2:202168445:A:G	202168445	NA,G	NA,A	NA,1	NA,inf	NA,inf	NA,0.658342	0.000136508	0.000155021
2	chr2:202429273:C:G	202429273	NA,G	NA,C	NA,1	NA,inf	NA,inf	NA,0.661789	0.000136436	0.000154834
2	chr2:202692428:T:C	202692428	C,C	T,T	1,1	inf,inf	inf,inf	2.78271,1.07228	0.00013642	0.000847345
2	chr2:202625236:A:G	202625236	NA,G	NA,A	NA,1	NA,inf	NA,inf	NA,0.65326	0.000135651	0.00015341
2	chr2:202665609:T:C	202665609	C,C	T,T	1,1	inf,inf	inf,inf	2.85219,1.01942	0.000135647	0.000877484
2	chr2:203944156:A:T	203944156	NA,T	NA,A	NA,1	NA,-inf	NA,inf	NA,0.74139	0.000135174	0.000156594
2	chr2:201786183:CTTA:C	201786183	NA,C	NA,CTTA	NA,1	NA,inf	NA,inf	NA,0.69395	0.000135111	0.00015519
2	chr2:202929757:T:C	202929757	NA,C	NA,T	NA,1	NA,-inf	NA,inf	NA,0.730752	0.000134944	0.000156206
2	chr2:202976335:C:T	202976335	T,T	C,C	1,1	inf,inf	inf,inf	1.42029,0.0582708	0.000134712	0.000148596
2	chr2:201917489:AT:A	201917489	A,NA	AT,NA	1,NA	inf,NA	inf,NA	0.838335,NA	0.000134707	0.000157692
2	chr2:202692785:A:G	202692785	G,NA	A,NA	1,NA	-inf,NA	inf,NA	0.949268,NA	0.000134507	0.000162532
2	chr2:202047972:A:G	202047972	G,NA	A,NA	1,NA	inf,NA	inf,NA	0.716622,NA	0.000134461	0.000153171
2	chr2:203789656:G:T	203789656	NA,T	NA,G	NA,1	NA,inf	NA,inf	NA,0.685416	0.000134272	0.00015479
2	chr2:203614419:G:T	203614419	NA,T	NA,G	NA,1	NA,-inf	NA,inf	NA,0.768969	0.000134239	0.000157625
2	chr2:202716759:A:G	202716759	NA,G	NA,A	NA,1	NA,-inf	NA,inf	NA,0.726373	0.000133995	0.000155031
2	chr2:201924344:G:A	201924344	NA,A	NA,G	NA,1	NA,inf	NA,inf	NA,0.697174	0.000133891	0.000154215
2	chr2:202079391:C:T	202079391	T,T	C,C	1,1	inf,inf	inf,inf	1.43639,0.214486	0.00013383	0.000151425
2	chr2:202421932:T:G	202421932	NA,G	NA,T	NA,1	NA,inf	NA,inf	NA,0.653204	0.000133783	0.000151537
2	chr2:203284264:T:G	203284264	G,G	T,T	1,1	-inf,inf	inf,inf	1.37384,0.127511	0.000133625	0.000146423
2	chr2:202998001:T:A	202998001	A,A	T,T	1,1	-inf,inf	inf,inf	1.55755,1.17021	0.000133593	0.000223906
2	chr2:201789240:G:A	201789240	A,NA	G,NA	1,NA	inf,NA	inf,NA	0.822367,NA	0.000133587	0.000156702
2	chr2:203788370:A:T	203788370	NA,T	NA,A	NA,1	NA,inf	NA,inf	NA,0.681509	0.000133433	0.000153824
2	chr2:203252164:T:G	203252164	G,G	T,T	1,1	-inf,inf	inf,inf	1.37963,0.0870465	0.000133379	0.000145931
2	chr2:203892611:C:T	203892611	NA,T	NA,C	NA,1	NA,inf	NA,inf	NA,0.67878	0.000133371	0.000153507
2	chr2:202766180:A:T	202766180	T,NA	A,NA	1,NA	-inf,NA	inf,NA	0.854225,NA	0.000133355	0.000153838
2	chr2:203640378:G:C	203640378	NA,C	NA,G	NA,1	NA,inf	NA,inf	NA,0.684503	0.000132967	0.000152932
2	chr2:202754954:C:T	202754954	T,T	C,C	1,1	inf,inf	inf,inf	2.22909,1.63419	0.000132773	0.000809937
2	chr2:202646288:A:G	202646288	NA,G	NA,A	NA,1	NA,inf	NA,inf	NA,0.716523	0.000132763	0.000154144
2	chr2:202739307:G:A	202739307	NA,A	NA,G	NA,1	NA,-inf	NA,inf	NA,0.718215	0.000132714	0.000153539
2	chr2:202956542:C:T	202956542	NA,T	NA,C	NA,1	NA,-inf	NA,inf	NA,0.718947	0.000132641	0.00015352
2	chr2:201925232:G:A	201925232	NA,A	NA,G	NA,1	NA,inf	NA,inf	NA,0.690998	0.000132547	0.000152673
2	chr2:203088777:C:T	203088777	NA,T	NA,C	NA,1	NA,inf	NA,inf	NA,0.674784	0.000132492	0.000152331
2	chr2:201907406:CTT:C	201907406	NA,C	NA,CTT	NA,1	NA,-inf	NA,inf	NA,0.720657	0.000132473	0.000154448
2	chr2:203004715:C:T	203004715	NA,T	NA,C	NA,1	NA,-inf	NA,inf	NA,0.723696	0.000132448	0.000153426
2	chr2:201995662:C:T	201995662	NA,T	NA,C	NA,1	NA,inf	NA,inf	NA,0.661613	0.000132424	0.000151443
2	chr2:203766989:A:G	203766989	G,NA	A,NA	1,NA	-inf,NA	inf,NA	0.741741,NA	0.00013238	0.000152559
2	chr2:202750555:C:T	202750555	NA,T	NA,C	NA,1	NA,inf	NA,inf	NA,0.674695	0.000132334	0.000149746
2	chr2:202167603:T:C	202167603	NA,C	NA,T	NA,1	NA,inf	NA,inf	NA,0.639485	0.000132333	0.000150334
2	chr2:203088905:G:A	203088905	NA,A	NA,G	NA,1	NA,inf	NA,inf	NA,0.673505	0.000132221	0.000152021
2	chr2:202735145:T:C	202735145	C,C	T,T	1,1	inf,inf	inf,inf	1.17049,0.516512	0.000132204	0.000146982
2	chr2:203935228:G:A	203935228	NA,A	NA,G	NA,1	NA,-inf	NA,inf	NA,0.737682	0.000132171	0.000153509
2	chr2:202525306:G:A	202525306	NA,A	NA,G	NA,1	NA,-inf	NA,inf	NA,0.719293	0.00013216	0.000153758
2	chr2:203689470:A:T	203689470	NA,T	NA,A	NA,1	NA,-inf	NA,inf	NA,0.718988	0.000131903	0.000153128
2	chr2:204005256:G:A	204005256	NA,A	NA,G	NA,1	NA,-inf	NA,inf	NA,0.709829	0.000131852	0.00015268
2	chr2:203943296:G:A	203943296	NA,A	NA,G	NA,1	NA,inf	NA,inf	NA,0.712354	0.000131828	0.000152457
2	chr2:203145938:A:C	203145938	NA,C	NA,A	NA,1	NA,-inf	NA,inf	NA,0.71144	0.000131819	0.00015241
2	chr2:203613832:A:G	203613832	NA,G	NA,A	NA,1	NA,-inf	NA,inf	NA,0.75532	0.00013156	0.000154434
2	chr2:203568740:C:T	203568740	NA,T	NA,C	NA,1	NA,-inf	NA,inf	NA,0.725249	0.000131507	0.000153636
2	chr2:203624163:C:T	203624163	T,NA	C,NA	1,NA	-inf,NA	inf,NA	0.352437,NA	0.000131443	0.000142846
2	chr2:203617202:CA:C	203617202	NA,C	NA,CA	NA,1	NA,-inf	NA,inf	NA,0.75349	0.0001312	0.000154004
2	chr2:203617333:T:C	203617333	NA,C	NA,T	NA,1	NA,-inf	NA,inf	NA,0.752481	0.00013098	0.000153749
2	chr2:202657087:T:A	202657087	A,A	T,T	1,1	inf,inf	inf,inf	1.42456,0.213779	0.000130892	0.000147549
2	chr2:202252329:G:A	202252329	NA,A	NA,G	NA,1	NA,inf	NA,inf	NA,0.643994	0.000130886	0.000149018
2	chr2:203265995:C:T	203265995	T,T	C,C	1,1	-inf,inf	inf,inf	1.36614,0.112797	0.000130773	0.000143257
2	chr2:201927250:A:G	201927250	NA,G	NA,A	NA,1	NA,inf	NA,inf	NA,0.676745	0.000130766	0.000150273
2	chr2:202283431:C:T	202283431	T,NA	C,NA	1,NA	-inf,NA	inf,NA	0.829346,NA	0.000130625	0.000153131
2	chr2:202858446:G:A	202858446	A,A	G,G	1,1	-inf,inf	inf,inf	1.42349,1.17064	0.000130555	0.000198032
2	chr2:203602117:T:C	203602117	NA,C	NA,T	NA,1	NA,inf	NA,inf	NA,0.67511	0.000130549	0.000150099
2	chr2:202352413:G:T	202352413	NA,T	NA,G	NA,1	NA,-inf	NA,inf	NA,0.705334	0.000130443	0.000150891
2	chr2:202726817:G:A	202726817	A,NA	G,NA	1,NA	inf,NA	inf,NA	2.15748,NA	0.000130436	0.000375228
2	chr2:202843584:A:G	202843584	G,G	A,A	1,1	-inf,-inf	inf,inf	5.0996,0.0477567	0.000130434	0.0160802
2	chr2:203649300:G:A	203649300	NA,A	NA,G	NA,1	NA,-inf	NA,inf	NA,0.725173	0.000130368	0.000151687
2	chr2:202532349:G:T	202532349	NA,T	NA,G	NA,1	NA,inf	NA,inf	NA,0.636936	0.000130258	0.000147599
2	chr2:202053985:C:T	202053985	T,T	C,C	1,1	inf,inf	inf,inf	1.224,0.55112	0.000130215	0.000147987
2	chr2:203181737:C:G	203181737	G,G	C,C	1,1	-inf,inf	inf,inf	1.34723,0.172789	0.000130125	0.000142748
2	chr2:202351108:G:A	202351108	NA,A	NA,G	NA,1	NA,inf	NA,inf	NA,0.635796	0.000130033	0.000147678
2	chr2:203300448:T:C	203300448	C,C	T,T	1,1	-inf,inf	inf,inf	1.18359,0.433072	0.000129831	0.000143445
2	chr2:201970162:G:A	201970162	A,NA	G,NA	1,NA	inf,NA	inf,NA	0.694871,NA	0.000129577	0.000148148
2	chr2:202308159:C:G	202308159	NA,G	NA,C	NA,1	NA,inf	NA,inf	NA,0.670591	0.000129501	0.000148954
2	chr2:203174675:A:G	203174675	G,G	A,A	1,1	-inf,inf	inf,inf	1.31882,0.251834	0.000129406	0.000142463
2	chr2:203812884:A:G	203812884	NA,G	NA,A	NA,1	NA,inf	NA,inf	NA,0.66244	0.000129161	0.000148958
2	chr2:203665424:C:T	203665424	NA,T	NA,C	NA,1	NA,inf	NA,inf	NA,0.670464	0.000129149	0.000148736
2	chr2:203924772:C:T	203924772	NA,T	NA,C	NA,1	NA,-inf	NA,inf	NA,0.710594	0.000129135	0.000150011
2	chr2:203909894:C:T	203909894	T,T	C,C	1,1	-inf,inf	inf,inf	1.13056,0.803032	0.000128965	0.000155393
2	chr2:203517617:T:C	203517617	NA,C	NA,T	NA,1	NA,-inf	NA,inf	NA,0.714828	0.000128923	0.000149402
2	chr2:203858418:G:A	203858418	A,NA	G,NA	1,NA	-inf,NA	inf,NA	0.727015,NA	0.000128778	0.000148127
2	chr2:201770466:TA:T	201770466	NA,T	NA,TA	NA,1	NA,inf	NA,inf	NA,0.664217	0.000128762	0.00014794
2	chr2:202383670:G:A	202383670	A,NA	G,NA	1,NA	inf,NA	inf,NA	0.784693,NA	0.000128692	0.000148706
2	chr2:203680455:G:A	203680455	A,A	G,G	1,1	-inf,-inf	inf,inf	1.40418,0.586143	0.000128642	0.000156443
2	chr2:203646616:A:G	203646616	NA,G	NA,A	NA,1	NA,inf	NA,inf	NA,0.663568	0.000128613	0.000147944
2	chr2:203492102:C:T	203492102	T,T	C,C	1,1	inf,-inf	inf,inf	1.36533,0.0908804	0.00012861	0.000140969
2	chr2:202668099:AT:A	202668099	NA,A	NA,AT	NA,1	NA,-inf	NA,inf	NA,0.710308	0.000128556	0.000149816
2	chr2:202007082:G:A	202007082	NA,A	NA,G	NA,1	NA,-inf	NA,inf	NA,0.690796	0.000128486	0.000148407
2	chr2:203182865:A:G	203182865	G,G	A,A	1,1	-inf,inf	inf,inf	1.32539,0.220035	0.000128474	0.000141202
2	chr2:202194699:C:T	202194699	NA,T	NA,C	NA,1	NA,inf	NA,inf	NA,0.631726	0.000128394	0.000146167
2	chr2:202669517:C:T	202669517	NA,T	NA,C	NA,1	NA,-inf	NA,inf	NA,0.696501	0.000128343	0.00014847
2	chr2:203178343:A:T	203178343	T,T	A,A	1,1	-inf,inf	inf,inf	1.19378,0.486532	0.000128274	0.000142469
2	chr2:202526870:G:A	202526870	NA,A	NA,G	NA,1	NA,-inf	NA,inf	NA,0.696564	0.00012825	0.000148332
2	chr2:203473761:C:T	203473761	T,T	C,C	1,1	inf,-inf	inf,inf	1.34478,0.179329	0.000128214	0.000141028
2	chr2:202719733:G:A	202719733	A,A	G,G	1,1	inf,inf	inf,inf	1.1705,0.495053	0.000128091	0.000142457
2	chr2:203225007:G:A	203225007	NA,A	NA,G	NA,1	NA,-inf	NA,inf	NA,0.736223	0.000127998	0.000149211
2	chr2:203132147:A:G	203132147	G,G	A,A	1,1	-inf,inf	inf,inf	1.23638,0.412398	0.000127901	0.000141565
2	chr2:203610555:T:C	203610555	NA,C	NA,T	NA,1	NA,-inf	NA,inf	NA,0.736261	0.000127878	0.000150054
2	chr2:202488214:A:G	202488214	G,G	A,A	1,1	-inf,-inf	inf,inf	0.965833,0.00332536	0.00012778	0.000133038
2	chr2:202974170:CTA:C	202974170	NA,C	NA,CTA	NA,1	NA,inf	NA,inf	NA,0.664853	0.000127778	0.000147512
2	chr2:202171963:C:G	202171963	NA,G	NA,C	NA,1	NA,-inf	NA,inf	NA,0.689849	0.000127681	0.000148177
2	chr2:201925962:A:C	201925962	NA,C	NA,A	NA,1	NA,inf	NA,inf	NA,0.669816	0.000127622	0.000147409
2	chr2:203616057:A:T	203616057	NA,T	NA,A	NA,1	NA,-inf	NA,inf	NA,0.735278	0.000127613	0.000149756
2	chr2:201901098:G:A	201901098	NA,A	NA,G	NA,1	NA,inf	NA,inf	NA,0.660631	0.000127574	0.00014657
2	chr2:202496868:G:A	202496868	NA,A	NA,G	NA,1	NA,-inf	NA,inf	NA,0.692557	0.000127297	0.000147983
2	chr2:203616231:A:G	203616231	NA,G	NA,A	NA,1	NA,-inf	NA,inf	NA,0.733528	0.000127279	0.000149359
2	chr2:203611246:A:G	203611246	NA,G	NA,A	NA,1	NA,-inf	NA,inf	NA,0.733076	0.000127221	0.000149285
2	chr2:202835017:G:C	202835017	C,C	G,G	1,1	-inf,-inf	inf,inf	1.32127,1.29639	0.000127103	0.00020377
2	chr2:203657829:A:G	203657829	G,NA	A,NA	1,NA	inf,NA	inf,NA	0.692927,NA	0.000127084	0.00014472
2	chr2:202625718:T:G	202625718	G,G	T,T	1,1	inf,inf	inf,inf	2.62744,0.863603	0.000126989	0.000458873
2	chr2:202922802:C:T	202922802	NA,T	NA,C	NA,1	NA,inf	NA,inf	NA,0.641082	0.000126968	0.00014568
2	chr2:202428555:C:T	202428555	NA,T	NA,C	NA,1	NA,-inf	NA,inf	NA,0.688247	0.00012692	0.000146799
2	chr2:201879524:T:C	201879524	NA,C	NA,T	NA,1	NA,inf	NA,inf	NA,0.654635	0.000126833	0.000146176
2	chr2:203674716:G:A	203674716	NA,A	NA,G	NA,1	NA,-inf	NA,inf	NA,0.694772	0.000126706	0.000147138
2	chr2:203030625:C:T	203030625	NA,T	NA,C	NA,1	NA,inf	NA,inf	NA,0.651879	0.000126614	0.00014594
2	chr2:202350605:G:A	202350605	NA,A	NA,G	NA,1	NA,inf	NA,inf	NA,0.618572	0.0001265	0.00014371
2	chr2:202650929:T:C	202650929	NA,C	NA,T	NA,1	NA,-inf	NA,inf	NA,0.690735	0.000126481	0.000148142
2	chr2:202887127:G:A	202887127	A,A	G,G	1,1	-inf,inf	inf,inf	1.3906,1.17161	0.000126427	0.000189989
2	chr2:203309669:A:T	203309669	T,T	A,A	1,1	inf,-inf	inf,inf	1.43358,0.101412	0.000126381	0.000141386
2	chr2:201885102:T:C	201885102	NA,C	NA,T	NA,1	NA,inf	NA,inf	NA,0.661824	0.000126361	0.000145686
2	chr2:203783787:T:C	203783787	NA,C	NA,T	NA,1	NA,inf	NA,inf	NA,0.654829	0.000126326	0.000145961
2	chr2:203423307:T:C	203423307	C,NA	T,NA	1,NA	inf,NA	inf,NA	0.633533,NA	0.000126252	0.000142192
2	chr2:203775670:C:G	203775670	NA,G	NA,C	NA,1	NA,inf	NA,inf	NA,0.657741	0.000126189	0.000145562
2	chr2:202056217:A:G	202056217	G,G	A,A	1,1	-inf,inf	inf,inf	0.0100601,1.50282	0.000126053	0.000143192
2	chr2:202347582:T:C	202347582	C,C	T,T	1,1	inf,inf	inf,inf	1.25219,0.314659	0.000125983	0.000139287
2	chr2:202881897:A:G	202881897	NA,G	NA,A	NA,1	NA,inf	NA,inf	NA,0.649526	0.000125651	0.000144889
2	chr2:203202545:A:G	203202545	G,G	A,A	1,1	-inf,inf	inf,inf	1.28348,0.297242	0.000125546	0.000138462
2	chr2:201880460:G:A	201880460	NA,A	NA,G	NA,1	NA,inf	NA,inf	NA,0.643837	0.000125499	0.000144441
2	chr2:203550516:T:G	203550516	G,G	T,T	1,1	inf,-inf	inf,inf	1.32508,0.198828	0.000125492	0.00013819
2	chr2:201974534:G:A	201974534	A,NA	G,NA	1,NA	inf,NA	inf,NA	0.729945,NA	0.000125412	0.000144269
2	chr2:202823583:C:T	202823583	T,T	C,C	1,1	-inf,inf	inf,inf	1.39413,1.1631	0.000125233	0.000188421
2	chr2:203220054:A:G	203220054	G,G	A,A	1,1	-inf,inf	inf,inf	1.28592,0.290321	0.000125188	0.000138084
2	chr2:202364661:T:C	202364661	NA,C	NA,T	NA,1	NA,inf	NA,inf	NA,0.615974	0.000125076	0.000142077
2	chr2:203560361:G:A	203560361	NA,A	NA,G	NA,1	NA,-inf	NA,inf	NA,0.705477	0.00012492	0.000146192
2	chr2:203617282:C:T	203617282	NA,T	NA,C	NA,1	NA,-inf	NA,inf	NA,0.720855	0.000124848	0.000146487
2	chr2:202649760:C:G	202649760	NA,G	NA,C	NA,1	NA,inf	NA,inf	NA,0.640032	0.000124757	0.000143821
2	chr2:203180049:T:C	203180049	C,C	T,T	1,1	-inf,inf	inf,inf	1.32099,0.191055	0.000124744	0.000137039
2	chr2:203910984:T:G	203910984	NA,G	NA,T	NA,1	NA,inf	NA,inf	NA,0.640882	0.000124676	0.000143793
2	chr2:203723312:C:A	203723312	NA,A	NA,C	NA,1	NA,inf	NA,inf	NA,0.633474	0.00012467	0.000143465
2	chr2:202286226:C:T	202286226	T,T	C,C	1,1	-inf,inf	inf,inf	1.96932,0.0879081	0.000124667	0.000144276
2	chr2:202901644:T:C	202901644	C,C	T,T	1,1	-inf,inf	inf,inf	1.4192,1.14995	0.000124469	0.000188842
2	chr2:203463225:A:G	203463225	G,G	A,A	1,1	inf,-inf	inf,inf	1.3286,0.182916	0.000124434	0.000136936
2	chr2:202647415:C:A	202647415	A,A	C,C	1,1	inf,inf	inf,inf	2.84869,0.953287	0.000124381	0.000782216
2	chr2:203566560:T:A	203566560	NA,A	NA,T	NA,1	NA,-inf	NA,inf	NA,0.70141	0.000124329	0.000145474
2	chr2:201883057:G:A	201883057	NA,A	NA,G	NA,1	NA,-inf	NA,inf	NA,0.645051	0.000124106	0.000143301
2	chr2:202893245:A:C	202893245	NA,C	NA,A	NA,1	NA,inf	NA,inf	NA,0.64155	0.000124079	0.000143082
2	chr2:201742698:G:A	201742698	A,NA	G,NA	1,NA	-inf,NA	inf,NA	0.763768,NA	0.000124036	0.000143629
2	chr2:202293790:G:A	202293790	A,A	G,G	1,1	inf,inf	inf,inf	1.0726,0.543458	0.000123986	0.000136839
2	chr2:202192370:C:T	202192370	NA,T	NA,C	NA,1	NA,inf	NA,inf	NA,0.631773	0.000123954	0.000142398
2	chr2:202691803:T:C	202691803	C,C	T,T	1,1	inf,inf	inf,inf	2.83781,0.96326	0.000123851	0.000778913
2	chr2:203437673:T:C	203437673	C,C	T,T	1,1	inf,-inf	inf,inf	1.32873,0.152258	0.000123651	0.000135771
2	chr2:204043522:G:T	204043522	NA,T	NA,G	NA,1	NA,-inf	NA,inf	NA,0.665384	0.000123633	0.000143137
2	chr2:201711242:C:A	201711242	A,A	C,C	1,1	-inf,inf	inf,inf	0.0678435,1.54767	0.000123503	0.000143965
2	chr2:203616672:C:T	203616672	NA,T	NA,C	NA,1	NA,-inf	NA,inf	NA,0.712828	0.000123394	0.000144753
2	chr2:203999582:G:A	203999582	A,NA	G,NA	1,NA	inf,NA	inf,NA	0.688526,NA	0.000123226	0.000141431
2	chr2:203355703:C:T	203355703	T,T	C,C	1,1	-inf,inf	inf,inf	1.2967,0.253946	0.000123214	0.000135808
2	chr2:202727244:A:G	202727244	G,G	A,A	1,1	inf,inf	inf,inf	3.2185,0.414774	0.000123184	0.000726954
2	chr2:202064022:C:T	202064022	T,T	C,C	1,1	-inf,-inf	inf,inf	0.341947,1.15069	0.000123046	0.000133402
2	chr2:203463443:A:G	203463443	G,G	A,A	1,1	inf,-inf	inf,inf	1.32505,0.171818	0.000122716	0.000135009
2	chr2:201986006:A:G	201986006	NA,G	NA,A	NA,1	NA,inf	NA,inf	NA,0.748377	0.000122671	0.000145695
2	chr2:203861641:A:C	203861641	C,NA	A,NA	1,NA	inf,NA	inf,NA	0.796653,NA	0.000122656	0.0001444
2	chr2:203610223:T:A	203610223	NA,A	NA,T	NA,1	NA,-inf	NA,inf	NA,0.707969	0.000122594	0.000143791
2	chr2:203556561:T:C	203556561	C,C	T,T	1,1	-inf,-inf	inf,inf	2.46295,0.0979909	0.000122528	0.000204045
2	chr2:203490968:T:C	203490968	C,C	T,T	1,1	inf,-inf	inf,inf	1.34219,0.0356143	0.00012246	0.000133979
2	chr2:202245456:C:A	202245456	NA,A	NA,C	NA,1	NA,inf	NA,inf	NA,0.601677	0.000122323	0.000139366
2	chr2:203633698:A:T	203633698	T,NA	A,NA	1,NA	-inf,NA	inf,NA	0.793575,NA	0.00012228	0.000144078
2	chr2:204054006:C:T	204054006	NA,T	NA,C	NA,1	NA,-inf	NA,inf	NA,0.657633	0.000122144	0.000141415
2	chr2:202779144:AT:A	202779144	NA,A	NA,AT	NA,1	NA,inf	NA,inf	NA,0.669274	0.000122054	0.000141367
2	chr2:202428451:C:T	202428451	T,NA	C,NA	1,NA	-inf,NA	inf,NA	0.78492,NA	0.000121957	0.000142881
2	chr2:201809713:A:G	201809713	G,G	A,A	1,1	inf,-inf	inf,inf	0.638195,1.07853	0.000121877	0.000137657
2	chr2:203986725:T:C	203986725	NA,C	NA,T	NA,1	NA,-inf	NA,inf	NA,0.65818	0.000121825	0.000141022
2	chr2:202484987:AAG:A	202484987	A,NA	AAG,NA	1,NA	-inf,NA	inf,NA	0.759954,NA	0.000121642	0.000142528
2	chr2:203167600:C:T	203167600	T,T	C,C	1,1	-inf,inf	inf,inf	1.18573,0.452534	0.000121587	0.000134922
2	chr2:202165126:C:A	202165126	NA,A	NA,C	NA,1	NA,-inf	NA,inf	NA,0.655102	0.000121426	0.000140807
2	chr2:202612512:A:G	202612512	NA,G	NA,A	NA,1	NA,inf	NA,inf	NA,0.582995	0.00012135	0.000137401
2	chr2:203228041:G:A	203228041	A,A	G,G	1,1	-inf,inf	inf,inf	1.27736,0.27151	0.000121323	0.000133715
2	chr2:203309668:C:T	203309668	T,T	C,C	1,1	inf,-inf	inf,inf	1.41178,0.103112	0.000121279	0.000135725
2	chr2:201820591:C:A	201820591	NA,A	NA,C	NA,1	NA,-inf	NA,inf	NA,0.664433	0.00012121	0.00014113
2	chr2:201680465:T:C	201680465	NA,C	NA,T	NA,1	NA,-inf	NA,inf	NA,0.663006	0.000121167	0.000140918
2	chr2:204005935:C:T	204005935	T,NA	C,NA	1,NA	-inf,NA	inf,NA	0.794909,NA	0.000121121	0.000142742
2	chr2:201694761:T:C	201694761	NA,C	NA,T	NA,1	NA,inf	NA,inf	NA,0.634399	0.000120902	0.000139337
2	chr2:201823467:A:G	201823467	NA,G	NA,A	NA,1	NA,-inf	NA,inf	NA,0.619819	0.000120681	0.000138601
2	chr2:201975806:G:A	201975806	A,A	G,G	1,1	-inf,-inf	inf,inf	1.06504,0.466956	0.00012067	0.000132589
2	chr2:204029940:T:C	204029940	NA,C	NA,T	NA,1	NA,-inf	NA,inf	NA,0.648665	0.000120461	0.000139468
2	chr2:202783536:A:G	202783536	NA,G	NA,A	NA,1	NA,-inf	NA,inf	NA,0.662607	0.00012036	0.000139359
2	chr2:203703220:GC:G	203703220	NA,G	NA,GC	NA,1	NA,-inf	NA,inf	NA,0.66032	0.000120284	0.000139644
2	chr2:203251967:C:T	203251967	T,T	C,C	1,1	-inf,inf	inf,inf	1.32688,0.0981175	0.000120196	0.000131735
2	chr2:202783509:G:C	202783509	NA,C	NA,G	NA,1	NA,-inf	NA,inf	NA,0.661622	0.000120181	0.000139152
2	chr2:202852587:G:A	202852587	A,A	G,G	1,1	-inf,inf	inf,inf	1.2335,1.18479	0.000120117	0.000168231
2	chr2:202383368:G:A	202383368	NA,A	NA,G	NA,1	NA,-inf	NA,inf	NA,0.65231	0.000120088	0.000138904
2	chr2:202731761:G:A	202731761	NA,A	NA,G	NA,1	NA,-inf	NA,inf	NA,0.654805	0.00012001	0.000138845
2	chr2:202312116:ATCAG:A	202312116	NA,A	NA,ATCAG	NA,1	NA,inf	NA,inf	NA,0.592159	0.00012001	0.000136737
2	chr2:202309883:G:A	202309883	NA,A	NA,G	NA,1	NA,inf	NA,inf	NA,0.592159	0.00012001	0.000136737
2	chr2:203269586:C:T	203269586	T,NA	C,NA	1,NA	-inf,NA	inf,NA	0.852519,NA	0.000119981	0.000143213
2	chr2:202747078:G:A	202747078	NA,A	NA,G	NA,1	NA,-inf	NA,inf	NA,0.656322	0.000119894	0.000138864
2	chr2:203850169:G:A	203850169	A,NA	G,NA	1,NA	-inf,NA	inf,NA	0.77861,NA	0.000119791	0.000140033
2	chr2:203710121:G:C	203710121	NA,C	NA,G	NA,1	NA,inf	NA,inf	NA,0.609468	0.000119778	0.000137408
2	chr2:202369529:A:G	202369529	G,G	A,A	1,1	inf,inf	inf,inf	0.915579,0.53097	0.000119666	0.00012977
2	chr2:204041857:G:T	204041857	NA,T	NA,G	NA,1	NA,-inf	NA,inf	NA,0.642781	0.00011958	0.000138377
2	chr2:202636968:C:T	202636968	T,T	C,C	1,1	inf,inf	inf,inf	1.29205,0.272246	0.000119534	0.000133322
2	chr2:201916583:C:T	201916583	NA,T	NA,C	NA,1	NA,inf	NA,inf	NA,0.628258	0.000119362	0.000137683
2	chr2:202237873:T:C	202237873	NA,C	NA,T	NA,1	NA,-inf	NA,inf	NA,0.65147	0.000119343	0.000138733
2	chr2:203182882:A:C	203182882	C,C	A,A	1,1	-inf,inf	inf,inf	1.28719,0.222432	0.000119296	0.000131242
2	chr2:202258948:T:C	202258948	NA,C	NA,T	NA,1	NA,inf	NA,inf	NA,0.587796	0.000119232	0.00013584
2	chr2:202925080:A:G	202925080	G,NA	A,NA	1,NA	inf,NA	inf,NA	0.603624,NA	0.00011921	0.000134488
2	chr2:203539229:A:G	203539229	G,G	A,A	1,1	inf,-inf	inf,inf	1.32098,0.120548	0.000119199	0.00013091
2	chr2:202623726:G:A	202623726	A,A	G,G	1,1	inf,inf	inf,inf	2.50338,0.889212	0.000119197	0.000391692
2	chr2:203033807:T:C	203033807	C,C	T,T	1,1	inf,-inf	inf,inf	1.31443,0.227959	0.000119151	0.000132561
2	chr2:203800372:T:C	203800372	NA,C	NA,T	NA,1	NA,inf	NA,inf	NA,0.620135	0.000119132	0.0001374
2	chr2:203279515:G:A	203279515	A,NA	G,NA	1,NA	inf,NA	inf,NA	0.576491,NA	0.000119122	0.000133975
2	chr2:201984933:A:G	201984933	NA,G	NA,A	NA,1	NA,-inf	NA,inf	NA,0.649706	0.000119075	0.000138042
2	chr2:202957775:C:T	202957775	NA,T	NA,C	NA,1	NA,inf	NA,inf	NA,0.599532	0.000118929	0.000136501
2	chr2:203464188:T:C	203464188	NA,C	NA,T	NA,1	NA,inf	NA,inf	NA,0.617267	0.000118925	0.000137067
2	chr2:203180021:A:G	203180021	G,G	A,A	1,1	-inf,inf	inf,inf	1.28073,0.236024	0.000118921	0.000130932
2	chr2:203070256:A:G	203070256	NA,G	NA,A	NA,1	NA,inf	NA,inf	NA,0.61153	0.000118887	0.000137053
2	chr2:203216588:A:G	203216588	G,G	A,A	1,1	-inf,inf	inf,inf	1.26357,0.277302	0.00011883	0.000131042
2	chr2:201725747:C:G	201725747	NA,G	NA,C	NA,1	NA,inf	NA,inf	NA,0.606838	0.000118827	0.000136737
2	chr2:201821685:T:G	201821685	G,NA	T,NA	1,NA	-inf,NA	inf,NA	0.789531,NA	0.00011862	0.000139229
2	chr2:202717424:A:G	202717424	NA,G	NA,A	NA,1	NA,-inf	NA,inf	NA,0.646537	0.000118511	0.00013711
2	chr2:203186347:G:A	203186347	NA,A	NA,G	NA,1	NA,-inf	NA,inf	NA,0.69869	0.000118483	0.000138774
2	chr2:202356851:A:G	202356851	G,G	A,A	1,1	-inf,inf	inf,inf	0.944301,0.0590673	0.000118186	0.000123336
2	chr2:202782553:C:T	202782553	T,T	C,C	1,1	-inf,-inf	inf,inf	4.1191,0.00743236	0.000118109	0.00225536
2	chr2:202465217:C:T	202465217	NA,T	NA,C	NA,1	NA,-inf	NA,inf	NA,0.628626	0.000117995	0.000136603
2	chr2:201802928:C:T	201802928	NA,T	NA,C	NA,1	NA,-inf	NA,inf	NA,0.628981	0.000117978	0.000136877
2	chr2:202221744:GACTATTACAGCAGCA:G	202221744	NA,G	NA,GACTATTACAGCAGCA	NA,1	NA,-inf	NA,inf	NA,0.639184	0.000117907	0.000136925
2	chr2:203778534:T:C	203778534	C,NA	T,NA	1,NA	inf,NA	inf,NA	0.657051,NA	0.00011777	0.000134058
2	chr2:202644722:T:C	202644722	NA,C	NA,T	NA,1	NA,inf	NA,inf	NA,0.567158	0.000117762	0.000133526
2	chr2:203840406:G:A	203840406	NA,A	NA,G	NA,1	NA,-inf	NA,inf	NA,0.629065	0.000117762	0.000136144
2	chr2:203831758:A:G	203831758	NA,G	NA,A	NA,1	NA,-inf	NA,inf	NA,0.638693	0.000117682	0.000136379
2	chr2:203471977:C:T	203471977	T,T	C,C	1,1	inf,-inf	inf,inf	1.3096,0.151475	0.000117644	0.00012939
2	chr2:203653540:A:G	203653540	NA,G	NA,A	NA,1	NA,-inf	NA,inf	NA,0.646541	0.000117479	0.000136576
2	chr2:202685234:C:T	202685234	NA,T	NA,C	NA,1	NA,-inf	NA,inf	NA,0.645691	0.000117342	0.000136518
2	chr2:201832300:T:C	201832300	NA,C	NA,T	NA,1	NA,-inf	NA,inf	NA,0.599872	0.000117277	0.000134673
2	chr2:203402831:G:T	203402831	T,T	G,G	1,1	inf,-inf	inf,inf	1.25585,0.287466	0.000117249	0.000129457
2	chr2:203546066:A:G	203546066	G,G	A,A	1,1	inf,-inf	inf,inf	1.30837,0.140369	0.000117101	0.000128748
2	chr2:201892021:C:T	201892021	NA,T	NA,C	NA,1	NA,inf	NA,inf	NA,0.611953	0.000117082	0.000135004
2	chr2:202522596:G:A	202522596	NA,A	NA,G	NA,1	NA,-inf	NA,inf	NA,0.635155	0.000117034	0.000135354
2	chr2:201851141:A:C	201851141	NA,C	NA,A	NA,1	NA,inf	NA,inf	NA,0.597889	0.000117029	0.000134617
2	chr2:202960075:T:C	202960075	C,NA	T,NA	1,NA	-inf,NA	inf,NA	0.789367,NA	0.000116933	0.000136063
2	chr2:203451910:A:G	203451910	G,G	A,A	1,1	inf,-inf	inf,inf	1.29946,0.16681	0.000116525	0.000128233
2	chr2:203124624:G:A	203124624	A,A	G,G	1,1	-inf,inf	inf,inf	1.03155,0.648143	0.000116411	0.00012992
2	chr2:201880817:G:A	201880817	NA,A	NA,G	NA,1	NA,inf	NA,inf	NA,0.59271	0.000116318	0.000133653
2	chr2:203441703:G:A	203441703	NA,A	NA,G	NA,1	NA,inf	NA,inf	NA,0.597952	0.000116303	0.000133764
2	chr2:202368419:C:A	202368419	NA,A	NA,C	NA,1	NA,-inf	NA,inf	NA,0.641395	0.000116302	0.000135184
2	chr2:203229206:C:T	203229206	NA,T	NA,C	NA,1	NA,-inf	NA,inf	NA,0.631883	0.000116241	0.000134931
2	chr2:201929193:G:A	201929193	NA,A	NA,G	NA,1	NA,inf	NA,inf	NA,0.616317	0.000116174	0.000134495
2	chr2:202345088:T:C	202345088	C,C	T,T	1,1	inf,inf	inf,inf	1.21058,0.311308	0.000116137	0.000128433
2	chr2:203802747:GGA:G	203802747	G,G	GGA,GGA	1,1	inf,inf	inf,inf	1.03793,0.541183	0.000116099	0.000129801
2	chr2:203803598:G:GT	203803598	NA,GT	NA,G	NA,1	NA,inf	NA,inf	NA,0.596587	0.000116062	0.00013371
2	chr2:201994049:A:G	201994049	NA,G	NA,A	NA,1	NA,inf	NA,inf	NA,0.602859	0.000115991	0.000133684
2	chr2:203965949:G:A	203965949	A,NA	G,NA	1,NA	inf,NA	inf,NA	0.651508,NA	0.000115961	0.000133103
2	chr2:202531561:A:G	202531561	G,NA	A,NA	1,NA	-inf,NA	inf,NA	0.795249,NA	0.000115923	0.000138006
2	chr2:202504328:G:C	202504328	C,C	G,G	1,1	-inf,-inf	inf,inf	1.95482,0.0225434	0.000115895	0.000133855
2	chr2:201923633:A:G	201923633	NA,G	NA,A	NA,1	NA,inf	NA,inf	NA,0.600977	0.00011587	0.000133082
2	chr2:202734221:A:G	202734221	G,NA	A,NA	1,NA	-inf,NA	inf,NA	0.760846,NA	0.000115681	0.000133411
2	chr2:201810251:G:A	201810251	NA,A	NA,G	NA,1	NA,-inf	NA,inf	NA,0.613234	0.000115517	0.000133959
2	chr2:202642759:G:C	202642759	NA,C	NA,G	NA,1	NA,-inf	NA,inf	NA,0.630894	0.000115507	0.000135176
2	chr2:202285715:T:C	202285715	NA,C	NA,T	NA,1	NA,inf	NA,inf	NA,0.563692	0.000115485	0.000131172
2	chr2:201736467:T:C	201736467	C,NA	T,NA	1,NA	inf,NA	inf,NA	0.744428,NA	0.000115334	0.000135472
2	chr2:202654541:G:T	202654541	T,T	G,G	1,1	inf,inf	inf,inf	2.72062,1.01668	0.000115215	0.00068637
2	chr2:202834605:G:T	202834605	T,T	G,G	1,1	-inf,-inf	inf,inf	1.21035,1.30947	0.000115122	0.000179197
2	chr2:201879441:G:A	201879441	NA,A	NA,G	NA,1	NA,inf	NA,inf	NA,0.594909	0.00011508	0.000132671
2	chr2:201925505:CTG:C	201925505	NA,C	NA,CTG	NA,1	NA,-inf	NA,inf	NA,0.614247	0.000114998	0.000133121
2	chr2:202677308:C:T	202677308	NA,T	NA,C	NA,1	NA,-inf	NA,inf	NA,0.632015	0.000114989	0.000133778
2	chr2:204002827:G:A	204002827	NA,A	NA,G	NA,1	NA,inf	NA,inf	NA,0.597646	0.000114799	0.000132428
2	chr2:203110068:G:A	203110068	NA,A	NA,G	NA,1	NA,-inf	NA,inf	NA,0.627018	0.000114785	0.000132832
2	chr2:202469133:C:T	202469133	T,T	C,C	1,1	inf,inf	inf,inf	0.936625,0.48423	0.000114743	0.000124532
2	chr2:202467723:C:T	202467723	NA,T	NA,C	NA,1	NA,-inf	NA,inf	NA,0.626735	0.000114714	0.000133397
2	chr2:203802683:C:T	203802683	T,T	C,C	1,1	inf,inf	inf,inf	1.03153,0.540497	0.000114613	0.000128149
2	chr2:201974151:T:C	201974151	C,C	T,T	1,1	-inf,-inf	inf,inf	1.21935,0.223951	0.000114486	0.000126349
2	chr2:203681311:A:G	203681311	NA,G	NA,A	NA,1	NA,-inf	NA,inf	NA,0.626067	0.000114483	0.000132874
2	chr2:202711276:A:G	202711276	G,G	A,A	1,1	inf,inf	inf,inf	1.15529,0.437025	0.000114402	0.000127393
2	chr2:203260037:C:T	203260037	NA,T	NA,C	NA,1	NA,-inf	NA,inf	NA,0.618246	0.000114244	0.00013256
2	chr2:202906701:A:G	202906701	NA,G	NA,A	NA,1	NA,inf	NA,inf	NA,0.58155	0.00011419	0.000129411
2	chr2:202904520:A:G	202904520	NA,G	NA,A	NA,1	NA,-inf	NA,inf	NA,0.621937	0.000114166	0.000132151
2	chr2:203591983:A:G	203591983	G,NA	A,NA	1,NA	inf,NA	inf,NA	0.596383,NA	0.000114164	0.000129129
2	chr2:203308848:C:T	203308848	T,T	C,C	1,1	-inf,inf	inf,inf	1.31177,0.0874973	0.00011413	0.00012529
2	chr2:202337491:GA:G	202337491	G,G	GA,GA	1,1	-inf,inf	inf,inf	1.92114,0.0786494	0.000114114	0.000132008
2	chr2:202574311:A:G	202574311	G,G	A,A	1,1	-inf,-inf	inf,inf	1.94654,0.0450425	0.000113971	0.000131887
2	chr2:202956261:T:G	202956261	NA,G	NA,T	NA,1	NA,inf	NA,inf	NA,0.589369	0.000113935	0.000131295
2	chr2:203939491:G:A	203939491	A,NA	G,NA	1,NA	-inf,NA	inf,NA	0.618684,NA	0.000113893	0.000130524
2	chr2:202048813:C:T	202048813	NA,T	NA,C	NA,1	NA,-inf	NA,inf	NA,0.622118	0.000113809	0.000132344
2	chr2:202292815:A:G	202292815	G,NA	A,NA	1,NA	inf,NA	inf,NA	0.58227,NA	0.000113804	0.00012903
2	chr2:202182020:A:G	202182020	NA,G	NA,A	NA,1	NA,inf	NA,inf	NA,0.549353	0.000113759	0.000129228
2	chr2:203712812:A:C	203712812	NA,C	NA,A	NA,1	NA,inf	NA,inf	NA,0.586349	0.000113729	0.000131145
2	chr2:203622810:C:T	203622810	NA,T	NA,C	NA,1	NA,-inf	NA,inf	NA,0.636914	0.000113723	0.000132636
2	chr2:203336104:C:A	203336104	NA,A	NA,C	NA,1	NA,-inf	NA,inf	NA,0.61509	0.000113714	0.00013194
2	chr2:203936122:G:A	203936122	A,A	G,G	1,1	-inf,inf	inf,inf	0.496351,1.0948	0.000113673	0.00012547
2	chr2:201906356:G:A	201906356	NA,A	NA,G	NA,1	NA,inf	NA,inf	NA,0.581881	0.000113644	0.000130829
2	chr2:202204820:C:T	202204820	NA,T	NA,C	NA,1	NA,-inf	NA,inf	NA,0.618607	0.000113609	0.000132034
2	chr2:202791801:T:C	202791801	C,C	T,T	1,1	-inf,inf	inf,inf	0.934168,0.538155	0.000113606	0.000123413
2	chr2:203659072:G:A	203659072	NA,A	NA,G	NA,1	NA,-inf	NA,inf	NA,0.624442	0.000113548	0.000131821
2	chr2:203222314:A:G	203222314	G,G	A,A	1,1	-inf,inf	inf,inf	1.25267,0.252667	0.00011354	0.000125166
2	chr2:202289964:A:T	202289964	NA,T	NA,A	NA,1	NA,-inf	NA,inf	NA,0.609158	0.000113529	0.00013157
2	chr2:203813598:A:G	203813598	NA,G	NA,A	NA,1	NA,inf	NA,inf	NA,0.584229	0.000113473	0.000131084
2	chr2:202976099:A:C	202976099	C,C	A,A	1,1	-inf,inf	inf,inf	1.52107,1.09799	0.000113394	0.000186675
2	chr2:203195054:A:G	203195054	G,G	A,A	1,1	-inf,inf	inf,inf	1.26721,0.214457	0.000113282	0.00012473
2	chr2:202626976:G:C	202626976	C,C	G,G	1,1	inf,inf	inf,inf	2.55246,0.843235	0.000113117	0.000390799
2	chr2:202466645:T:C	202466645	NA,C	NA,T	NA,1	NA,-inf	NA,inf	NA,0.622381	0.000113113	0.000131452
2	chr2:202485060:C:T	202485060	T,NA	C,NA	1,NA	-inf,NA	inf,NA	0.735312,NA	0.000113085	0.000132379
2	chr2:203793632:T:TC	203793632	NA,TC	NA,T	NA,1	NA,inf	NA,inf	NA,0.580207	0.000113039	0.000130257
2	chr2:202494895:A:G	202494895	NA,G	NA,A	NA,1	NA,-inf	NA,inf	NA,0.621868	0.000113027	0.000131353
2	chr2:202419630:C:T	202419630	NA,T	NA,C	NA,1	NA,-inf	NA,inf	NA,0.621868	0.000113027	0.000131353
2	chr2:202573440:C:T	202573440	NA,T	NA,C	NA,1	NA,-inf	NA,inf	NA,0.621868	0.000113027	0.000131353
2	chr2:203629574:A:G	203629574	NA,G	NA,A	NA,1	NA,-inf	NA,inf	NA,0.632449	0.000112954	0.000131716
2	chr2:202346425:AG:A	202346425	A,A	AG,AG	1,1	inf,inf	inf,inf	1.17906,0.336746	0.00011291	0.000124854
2	chr2:202804698:A:C	202804698	NA,C	NA,A	NA,1	NA,inf	NA,inf	NA,0.562032	0.000112866	0.000129649
2	chr2:203463903:A:G	203463903	G,G	A,A	1,1	inf,-inf	inf,inf	1.28455,0.163089	0.000112773	0.000124143
2	chr2:203541106:TG:T	203541106	T,T	TG,TG	1,1	inf,-inf	inf,inf	3.23194,0.316719	0.000112767	0.000644149
2	chr2:203548291:C:T	203548291	T,T	C,C	1,1	inf,-inf	inf,inf	1.27191,0.199165	0.000112754	0.000124332
2	chr2:203587343:A:G	203587343	NA,G	NA,A	NA,1	NA,-inf	NA,inf	NA,0.616179	0.000112747	0.000130232
2	chr2:202760760:G:A	202760760	A,NA	G,NA	1,NA	-inf,NA	inf,NA	0.839196,NA	0.000112576	0.000135892
2	chr2:202767344:T:G	202767344	G,G	T,T	1,1	-inf,-inf	inf,inf	0.595709,0.734678	0.000112472	0.000119903
2	chr2:202992285:A:G	202992285	NA,G	NA,A	NA,1	NA,-inf	NA,inf	NA,0.613012	0.000112379	0.000130047
2	chr2:201921137:T:C	201921137	NA,C	NA,T	NA,1	NA,inf	NA,inf	NA,0.570055	0.00011232	0.000128826
2	chr2:202852612:G:A	202852612	A,A	G,G	1,1	-inf,-inf	inf,inf	0.668903,1.60001	0.000112232	0.000155374
2	chr2:202608201:C:A	202608201	NA,A	NA,C	NA,1	NA,inf	NA,inf	NA,0.532173	0.000112215	0.000127119
2	chr2:202928364:G:C	202928364	NA,C	NA,G	NA,1	NA,-inf	NA,inf	NA,0.61186	0.000112189	0.000129827
2	chr2:202974136:T:C	202974136	NA,C	NA,T	NA,1	NA,inf	NA,inf	NA,0.575428	0.000112152	0.000129335
2	chr2:204036448:A:G	204036448	NA,G	NA,A	NA,1	NA,-inf	NA,inf	NA,0.614058	0.00011199	0.000129458
2	chr2:202111413:G:A	202111413	NA,A	NA,G	NA,1	NA,-inf	NA,inf	NA,0.614647	0.000111964	0.000130075
2	chr2:203543278:T:C	203543278	C,C	T,T	1,1	inf,-inf	inf,inf	1.29311,0.0979076	0.000111925	0.000122894
2	chr2:202961730:T:C	202961730	NA,C	NA,T	NA,1	NA,-inf	NA,inf	NA,0.610048	0.000111887	0.000129478
2	chr2:202918347:C:T	202918347	NA,T	NA,C	NA,1	NA,-inf	NA,inf	NA,0.609747	0.000111843	0.000129426
2	chr2:203485565:A:G	203485565	G,G	A,A	1,1	inf,-inf	inf,inf	1.27908,0.166143	0.000111719	0.000123014
2	chr2:202973825:C:T	202973825	NA,T	NA,C	NA,1	NA,-inf	NA,inf	NA,0.609	0.000111718	0.000129282
2	chr2:202620013:G:A	202620013	A,A	G,G	1,1	inf,inf	inf,inf	2.5016,0.8691	0.00011168	0.00037421
2	chr2:202733739:C:T	202733739	NA,T	NA,C	NA,1	NA,inf	NA,inf	NA,0.544332	0.000111645	0.000126907
2	chr2:202748543:A:T	202748543	NA,T	NA,A	NA,1	NA,inf	NA,inf	NA,0.560119	0.000111621	0.000128228
2	chr2:202690484:C:T	202690484	NA,T	NA,C	NA,1	NA,-inf	NA,inf	NA,0.611228	0.000111501	0.000129689
2	chr2:204055747:G:GA	204055747	NA,GA	NA,G	NA,1	NA,-inf	NA,inf	NA,0.596874	0.000111417	0.000128984
2	chr2:203800812:T:C	203800812	C,C	T,T	1,1	inf,inf	inf,inf	1.03884,0.716881	0.000111374	0.000128787
2	chr2:203710398:T:C	203710398	NA,C	NA,T	NA,1	NA,inf	NA,inf	NA,0.572357	0.000111325	0.00012839
2	chr2:201845252:T:G	201845252	G,NA	T,NA	1,NA	-inf,NA	inf,NA	0.59654,NA	0.000111298	0.000127235
2	chr2:203939861:A:T	203939861	T,NA	A,NA	1,NA	inf,NA	inf,NA	0.851029,NA	0.00011128	0.000134597
2	chr2:203632264:C:A	203632264	NA,A	NA,C	NA,1	NA,-inf	NA,inf	NA,0.610228	0.000111269	0.000129172
2	chr2:202591822:C:G	202591822	NA,G	NA,C	NA,1	NA,inf	NA,inf	NA,0.526241	0.000111018	0.000125868
2	chr2:203675526:G:T	203675526	NA,T	NA,G	NA,1	NA,-inf	NA,inf	NA,0.615473	0.000110939	0.000129154
2	chr2:203694126:G:A	203694126	NA,A	NA,G	NA,1	NA,-inf	NA,inf	NA,0.603957	0.00011075	0.000128509
2	chr2:203110811:T:G	203110811	G,NA	T,NA	1,NA	-inf,NA	inf,NA	1.62906,NA	0.00011071	0.000197943
2	chr2:203595657:G:T	203595657	T,NA	G,NA	1,NA	inf,NA	inf,NA	1.61722,NA	0.000110703	0.00020094
2	chr2:202290195:A:C	202290195	C,C	A,A	1,1	-inf,inf	inf,inf	1.84734,0.171532	0.000110688	0.000127469
2	chr2:202698669:C:T	202698669	NA,T	NA,C	NA,1	NA,-inf	NA,inf	NA,0.61059	0.000110635	0.000128189
2	chr2:202702055:G:T	202702055	T,T	G,G	1,1	inf,inf	inf,inf	1.20956,0.337822	0.000110521	0.000123245
2	chr2:203403782:C:T	203403782	T,NA	C,NA	1,NA	-inf,NA	inf,NA	1.65182,NA	0.000110124	0.000197968
2	chr2:203483393:T:G	203483393	G,G	T,T	1,1	inf,-inf	inf,inf	1.26792,0.178693	0.000110085	0.000121299
2	chr2:202608399:T:A	202608399	NA,A	NA,T	NA,1	NA,inf	NA,inf	NA,0.519849	0.000110055	0.000124714
2	chr2:203695849:C:T	203695849	T,T	C,C	1,1	inf,-inf	inf,inf	1.42432,0.0957222	0.000109948	0.000125402
2	chr2:203027164:A:G	203027164	NA,G	NA,A	NA,1	NA,-inf	NA,inf	NA,0.598177	0.000109932	0.000127217
2	chr2:203600058:C:A	203600058	NA,A	NA,C	NA,1	NA,-inf	NA,inf	NA,0.605517	0.000109849	0.000127872
2	chr2:203561706:C:T	203561706	NA,T	NA,C	NA,1	NA,inf	NA,inf	NA,0.545492	0.000109842	0.000126266
2	chr2:202225540:G:A	202225540	NA,A	NA,G	NA,1	NA,inf	NA,inf	NA,0.531467	0.00010984	0.000125215
2	chr2:202729669:A:G	202729669	G,G	A,A	1,1	inf,inf	inf,inf	1.14883,0.417516	0.000109836	0.000122372
2	chr2:203715830:C:T	203715830	NA,T	NA,C	NA,1	NA,inf	NA,inf	NA,0.551178	0.000109712	0.000126431
2	chr2:202334165:G:C	202334165	C,C	G,G	1,1	-inf,inf	inf,inf	1.91338,0.0368482	0.000109666	0.000127101
2	chr2:202816378:A:C	202816378	NA,C	NA,A	NA,1	NA,inf	NA,inf	NA,0.542787	0.000109551	0.000125865
2	chr2:203139826:C:G	203139826	G,NA	C,NA	1,NA	inf,NA	inf,NA	0.554914,NA	0.000109459	0.000123698
2	chr2:203663263:G:A	203663263	NA,A	NA,G	NA,1	NA,inf	NA,inf	NA,0.569421	0.00010943	0.000126246
2	chr2:202718152:G:A	202718152	NA,A	NA,G	NA,1	NA,inf	NA,inf	NA,0.531047	0.000109423	0.000124413
2	chr2:202268689:A:G	202268689	G,G	A,A	1,1	-inf,-inf	inf,inf	1.93466,0.00434774	0.000109411	0.000127386
2	chr2:203977115:T:C	203977115	C,C	T,T	1,1	-inf,-inf	inf,inf	0.556735,1.25705	0.00010938	0.000128503
2	chr2:202321658:T:G	202321658	NA,G	NA,T	NA,1	NA,inf	NA,inf	NA,0.531746	0.000109341	0.000124673
2	chr2:202379700:A:G	202379700	NA,G	NA,A	NA,1	NA,-inf	NA,inf	NA,0.593793	0.000109298	0.000126732
2	chr2:203088405:CAAAT:C	203088405	NA,C	NA,CAAAT	NA,1	NA,inf	NA,inf	NA,0.563268	0.000109219	0.00012612
2	chr2:202137267:A:G	202137267	G,G	A,A	1,1	-inf,-inf	inf,inf	1.74728,0.0320455	0.000109214	0.00012368
2	chr2:202797056:A:G	202797056	G,G	A,A	1,1	-inf,inf	inf,inf	1.03192,0.332485	0.000109206	0.000117866
2	chr2:203896398:C:A	203896398	NA,A	NA,C	NA,1	NA,inf	NA,inf	NA,0.56125	0.000109194	0.000126108
2	chr2:202344153:C:G	202344153	G,G	C,C	1,1	inf,inf	inf,inf	1.18265,0.307655	0.000109175	0.000120837
2	chr2:203624114:T:C	203624114	NA,C	NA,T	NA,1	NA,-inf	NA,inf	NA,0.610249	0.000109129	0.000126965
2	chr2:203625729:A:G	203625729	NA,G	NA,A	NA,1	NA,inf	NA,inf	NA,0.555748	0.000109081	0.000125285
2	chr2:201875985:T:G	201875985	NA,G	NA,T	NA,1	NA,inf	NA,inf	NA,0.558991	0.000109029	0.000125706
2	chr2:202407499:G:A	202407499	NA,A	NA,G	NA,1	NA,-inf	NA,inf	NA,0.586923	0.00010892	0.000125983
2	chr2:202202871:G:A	202202871	NA,A	NA,G	NA,1	NA,inf	NA,inf	NA,0.526207	0.000108831	0.000123781
2	chr2:202683812:T:G	202683812	NA,G	NA,T	NA,1	NA,-inf	NA,inf	NA,0.594314	0.000108733	0.000126454
2	chr2:202686163:T:C	202686163	NA,C	NA,T	NA,1	NA,-inf	NA,inf	NA,0.594314	0.000108733	0.000126454
2	chr2:202718531:G:A	202718531	A,A	G,G	1,1	inf,inf	inf,inf	1.93595,0.573751	0.00010872	0.000198194
2	chr2:202730435:C:T	202730435	T,NA	C,NA	1,NA	-inf,NA	inf,NA	0.750788,NA	0.000108625	0.000127427
2	chr2:203542239:C:T	203542239	T,T	C,C	1,1	inf,-inf	inf,inf	1.27721,0.104577	0.00010855	0.000119275
2	chr2:203442280:G:A	203442280	A,A	G,G	1,1	inf,-inf	inf,inf	1.2756,0.138552	0.000108539	0.000119489
2	chr2:201848772:C:T	201848772	T,T	C,C	1,1	-inf,inf	inf,inf	0.137108,1.46623	0.000108529	0.000126756
2	chr2:202916288:C:T	202916288	NA,T	NA,C	NA,1	NA,inf	NA,inf	NA,0.54307	0.000108493	0.000124636
2	chr2:201905228:G:A	201905228	NA,A	NA,G	NA,1	NA,-inf	NA,inf	NA,0.575165	0.000108479	0.000125562
2	chr2:203983306:C:T	203983306	T,NA	C,NA	1,NA	-inf,NA	inf,NA	0.689054,NA	0.000108434	0.000126847
2	chr2:202346737:C:G	202346737	G,G	C,C	1,1	inf,inf	inf,inf	1.18091,0.304505	0.000108371	0.000119961
2	chr2:202782391:G:T	202782391	NA,T	NA,G	NA,1	NA,-inf	NA,inf	NA,0.587398	0.000108284	0.000127098
2	chr2:202677781:A:G	202677781	NA,G	NA,A	NA,1	NA,-inf	NA,inf	NA,0.590994	0.00010825	0.000125889
2	chr2:203979300:G:A	203979300	NA,A	NA,G	NA,1	NA,inf	NA,inf	NA,0.559603	0.000108249	0.000125307
2	chr2:203485873:A:G	203485873	G,G	A,A	1,1	inf,-inf	inf,inf	1.26524,0.157577	0.000108209	0.000119152
2	chr2:202470720:C:T	202470720	NA,T	NA,C	NA,1	NA,-inf	NA,inf	NA,0.569947	0.000108205	0.000125236
2	chr2:203623383:T:A	203623383	NA,A	NA,T	NA,1	NA,-inf	NA,inf	NA,0.602856	0.000108199	0.000126153
2	chr2:203544989:G:A	203544989	A,A	G,G	1,1	inf,-inf	inf,inf	1.27452,0.113209	0.000108185	0.000118932
2	chr2:202631711:T:C	202631711	NA,C	NA,T	NA,1	NA,inf	NA,inf	NA,0.509837	0.000108185	0.000122716
2	chr2:203204245:A:T	203204245	NA,T	NA,A	NA,1	NA,inf	NA,inf	NA,0.532759	0.000108146	0.000123931
2	chr2:201919732:G:A	201919732	NA,A	NA,G	NA,1	NA,inf	NA,inf	NA,0.562571	0.000108077	0.00012469
2	chr2:202167659:T:C	202167659	C,NA	T,NA	1,NA	inf,NA	inf,NA	1.69033,NA	0.000108053	0.00020814
2	chr2:203526461:A:G	203526461	NA,G	NA,A	NA,1	NA,-inf	NA,inf	NA,0.600773	0.000108015	0.000124904
2	chr2:202052286:T:C	202052286	C,C	T,T	1,1	-inf,inf	inf,inf	0.553128,1.30124	0.000108014	0.000129171
2	chr2:203865658:T:G	203865658	NA,G	NA,T	NA,1	NA,-inf	NA,inf	NA,0.562183	0.000108008	0.000124682
2	chr2:202856022:G:A	202856022	A,A	G,G	1,1	-inf,-inf	inf,inf	4.90032,0.158314	0.000108006	0.0113907
2	chr2:203025983:G:A	203025983	A,NA	G,NA	1,NA	-inf,NA	inf,NA	0.78481,NA	0.000107897	0.000125739
2	chr2:201809159:A:G	201809159	NA,G	NA,A	NA,1	NA,-inf	NA,inf	NA,0.586857	0.000107807	0.000125272
2	chr2:203277279:T:C	203277279	C,C	T,T	1,1	-inf,inf	inf,inf	1.273,0.144859	0.000107804	0.000119074
2	chr2:202677862:A:G	202677862	NA,G	NA,A	NA,1	NA,-inf	NA,inf	NA,0.587669	0.000107726	0.000125277
2	chr2:202593785:G:A	202593785	A,NA	G,NA	1,NA	inf,NA	inf,NA	0.59067,NA	0.00010768	0.000122627
2	chr2:202356711:C:T	202356711	NA,T	NA,C	NA,1	NA,-inf	NA,inf	NA,0.583571	0.000107657	0.000124826
2	chr2:202390118:T:C	202390118	NA,C	NA,T	NA,1	NA,inf	NA,inf	NA,0.515044	0.000107573	0.000122327
2	chr2:203791358:T:C	203791358	NA,C	NA,T	NA,1	NA,inf	NA,inf	NA,0.548467	0.000107556	0.000124259
2	chr2:203607142:A:G	203607142	NA,G	NA,A	NA,1	NA,-inf	NA,inf	NA,0.617602	0.000107519	0.000125872
2	chr2:202298858:A:G	202298858	G,G	A,A	1,1	inf,inf	inf,inf	1.00187,0.536543	0.000107461	0.000118743
2	chr2:202724338:C:T	202724338	NA,T	NA,C	NA,1	NA,inf	NA,inf	NA,0.519137	0.000107361	0.000122112
2	chr2:202587625:G:A	202587625	NA,A	NA,G	NA,1	NA,inf	NA,inf	NA,0.544569	0.000107353	0.000123796
2	chr2:202807965:C:T	202807965	NA,T	NA,C	NA,1	NA,inf	NA,inf	NA,0.543661	0.00010734	0.000123593
2	chr2:203853671:G:A	203853671	NA,A	NA,G	NA,1	NA,-inf	NA,inf	NA,0.571828	0.000107256	0.000124141
2	chr2:203671077:A:G	203671077	G,G	A,A	1,1	inf,-inf	inf,inf	1.40969,0.102936	0.000107235	0.000122342
2	chr2:203971887:C:T	203971887	NA,T	NA,C	NA,1	NA,inf	NA,inf	NA,0.547113	0.000107226	0.000123756
2	chr2:203226503:A:G	203226503	G,G	A,A	1,1	-inf,inf	inf,inf	1.19099,0.324396	0.000107172	0.000118607
2	chr2:202697590:G:A	202697590	A,A	G,G	1,1	inf,inf	inf,inf	1.20706,0.317538	0.000107154	0.000119554
2	chr2:203958148:A:G	203958148	G,NA	A,NA	1,NA	-inf,NA	inf,NA	0.69036,NA	0.000107152	0.000125625
2	chr2:201851887:G:A	201851887	A,NA	G,NA	1,NA	-inf,NA	inf,NA	0.570896,NA	0.000107057	0.000122388
2	chr2:203901980:T:G	203901980	NA,G	NA,T	NA,1	NA,-inf	NA,inf	NA,0.556718	0.000107035	0.000123544
2	chr2:202299346:A:T	202299346	T,T	A,A	1,1	inf,inf	inf,inf	0.928537,0.617275	0.000106968	0.000118152
2	chr2:201721846:G:A	201721846	NA,A	NA,G	NA,1	NA,-inf	NA,inf	NA,0.577304	0.000106944	0.000124294
2	chr2:202354683:G:A	202354683	NA,A	NA,G	NA,1	NA,inf	NA,inf	NA,0.510101	0.00010693	0.000121718
2	chr2:202054132:C:T	202054132	T,NA	C,NA	1,NA	-inf,NA	inf,NA	0.70008,NA	0.000106868	0.000125848
2	chr2:202406019:C:T	202406019	NA,T	NA,C	NA,1	NA,inf	NA,inf	NA,0.513225	0.000106576	0.00012178
2	chr2:202624512:C:T	202624512	NA,T	NA,C	NA,1	NA,-inf	NA,inf	NA,0.591388	0.00010655	0.000123012
2	chr2:203085240:C:G	203085240	NA,G	NA,C	NA,1	NA,-inf	NA,inf	NA,0.576362	0.000106511	0.000123251
2	chr2:202673651:T:G	202673651	NA,G	NA,T	NA,1	NA,-inf	NA,inf	NA,0.579674	0.00010645	0.000123788
2	chr2:202590573:TCTC:T	202590573	T,NA	TCTC,NA	1,NA	inf,NA	inf,NA	0.672622,NA	0.000106449	0.000123224
2	chr2:203598348:G:A	203598348	A,A	G,G	1,1	inf,inf	inf,inf	1.39371,0.206477	0.000106445	0.000122109
2	chr2:203348780:T:C	203348780	C,C	T,T	1,1	-inf,inf	inf,inf	1.19146,0.317827	0.000106444	0.000117804
2	chr2:202342801:A:G	202342801	G,G	A,A	1,1	inf,inf	inf,inf	1.18263,0.288663	0.000106439	0.000117883
2	chr2:203656887:C:T	203656887	T,T	C,C	1,1	inf,-inf	inf,inf	1.25019,0.393576	0.000106385	0.000121437
2	chr2:202082551:G:A	202082551	NA,A	NA,G	NA,1	NA,-inf	NA,inf	NA,0.571278	0.000106355	0.000123425
2	chr2:203028927:C:T	203028927	NA,T	NA,C	NA,1	NA,-inf	NA,inf	NA,0.575225	0.000106336	0.000123048
2	chr2:203102086:G:A	203102086	NA,A	NA,G	NA,1	NA,-inf	NA,inf	NA,0.575225	0.000106336	0.000123048
2	chr2:203010306:G:A	203010306	NA,A	NA,G	NA,1	NA,-inf	NA,inf	NA,0.575225	0.000106336	0.000123048
2	chr2:203312337:G:A	203312337	NA,A	NA,G	NA,1	NA,-inf	NA,inf	NA,0.589982	0.000106335	0.000122978
2	chr2:203684924:C:T	203684924	NA,T	NA,C	NA,1	NA,inf	NA,inf	NA,0.521929	0.000106254	0.000122157
2	chr2:202334714:T:C	202334714	NA,C	NA,T	NA,1	NA,inf	NA,inf	NA,0.472522	0.000106218	0.000120436
2	chr2:201775471:T:C	201775471	C,NA	T,NA	1,NA	inf,NA	inf,NA	0.649012,NA	0.000106213	0.00012314
2	chr2:202666500:T:C	202666500	NA,C	NA,T	NA,1	NA,-inf	NA,inf	NA,0.577973	0.000106191	0.000123484
2	chr2:203038880:A:G	203038880	NA,G	NA,A	NA,1	NA,inf	NA,inf	NA,0.558345	0.000105997	0.000123419
2	chr2:202640803:G:A	202640803	NA,A	NA,G	NA,1	NA,-inf	NA,inf	NA,0.578253	0.000105933	0.000123286
2	chr2:203262868:T:C	203262868	NA,C	NA,T	NA,1	NA,inf	NA,inf	NA,0.542378	0.000105923	0.000122324
2	chr2:202292515:G:T	202292515	NA,T	NA,G	NA,1	NA,inf	NA,inf	NA,0.507775	0.000105874	0.000120414
2	chr2:202641266:T:A	202641266	NA,A	NA,T	NA,1	NA,-inf	NA,inf	NA,0.577032	0.00010575	0.000123072
2	chr2:203428187:T:C	203428187	NA,C	NA,T	NA,1	NA,inf	NA,inf	NA,0.534502	0.00010575	0.000121733
2	chr2:203378865:C:T	203378865	NA,T	NA,C	NA,1	NA,-inf	NA,inf	NA,0.585509	0.000105672	0.000122207
2	chr2:203807992:G:A	203807992	A,NA	G,NA	1,NA	inf,NA	inf,NA	0.734304,NA	0.000105644	0.000125267
2	chr2:202926845:C:G	202926845	NA,G	NA,C	NA,1	NA,inf	NA,inf	NA,0.536407	0.000105643	0.000121864
2	chr2:202390551:C:T	202390551	NA,T	NA,C	NA,1	NA,-inf	NA,inf	NA,0.575555	0.000105641	0.000122735
2	chr2:201695077:G:A	201695077	NA,A	NA,G	NA,1	NA,inf	NA,inf	NA,0.542551	0.000105633	0.000121693
2	chr2:202382011:C:T	202382011	NA,T	NA,C	NA,1	NA,-inf	NA,inf	NA,0.575348	0.000105608	0.000122697
2	chr2:202442209:A:G	202442209	G,NA	A,NA	1,NA	-inf,NA	inf,NA	0.682065,NA	0.000105539	0.000124156
2	chr2:202984605:T:C	202984605	NA,C	NA,T	NA,1	NA,inf	NA,inf	NA,0.52792	0.00010546	0.000121374
2	chr2:202888768:A:C	202888768	NA,C	NA,A	NA,1	NA,-inf	NA,inf	NA,0.568711	0.000105416	0.000123698
2	chr2:203957571:C:T	203957571	T,T	C,C	1,1	-inf,-inf	inf,inf	0.613345,1.17251	0.000105398	0.000123913
2	chr2:201975820:G:A	201975820	NA,A	NA,G	NA,1	NA,-inf	NA,inf	NA,0.560539	0.000105331	0.000122046
2	chr2:203915907:A:G	203915907	NA,G	NA,A	NA,1	NA,inf	NA,inf	NA,0.532203	0.000105322	0.00012156
2	chr2:203669098:G:A	203669098	NA,A	NA,G	NA,1	NA,inf	NA,inf	NA,0.505187	0.000105305	0.000120226
2	chr2:201905499:TTC:T	201905499	NA,T	NA,TTC	NA,1	NA,inf	NA,inf	NA,0.531133	0.000105092	0.000120886
2	chr2:202775116:T:C	202775116	C,C	T,T	1,1	-inf,inf	inf,inf	3.95147,0.0436077	0.000105091	0.00165
2	chr2:203665632:G:A	203665632	A,A	G,G	1,1	inf,-inf	inf,inf	1.40483,0.00356639	0.00010509	0.000119623
2	chr2:202486075:G:A	202486075	NA,A	NA,G	NA,1	NA,-inf	NA,inf	NA,0.546763	0.000105001	0.000121431
2	chr2:203659372:A:G	203659372	G,G	A,A	1,1	inf,-inf	inf,inf	1.28464,0.323168	0.000104974	0.000119592
2	chr2:202652864:G:A	202652864	A,NA	G,NA	1,NA	inf,NA	inf,NA	1.92507,NA	0.000104972	0.000261563
2	chr2:202590294:G:A	202590294	NA,A	NA,G	NA,1	NA,-inf	NA,inf	NA,0.567978	0.000104947	0.000121078
2	chr2:203456807:A:G	203456807	G,G	A,A	1,1	inf,-inf	inf,inf	1.23912,0.189526	0.000104815	0.000115602
2	chr2:203635123:C:G	203635123	NA,G	NA,C	NA,1	NA,-inf	NA,inf	NA,0.573003	0.000104809	0.000121939
2	chr2:203657215:G:T	203657215	NA,T	NA,G	NA,1	NA,inf	NA,inf	NA,0.540371	0.000104798	0.000120911
2	chr2:202905306:T:C	202905306	C,C	T,T	1,1	-inf,-inf	inf,inf	1.45149,1.10285	0.000104749	0.000174506
2	chr2:203303407:T:C	203303407	NA,C	NA,T	NA,1	NA,-inf	NA,inf	NA,0.565102	0.000104741	0.000120887
2	chr2:203824455:T:C	203824455	NA,C	NA,T	NA,1	NA,-inf	NA,inf	NA,0.556602	0.000104441	0.00012085
2	chr2:203853782:C:A	203853782	NA,A	NA,C	NA,1	NA,-inf	NA,inf	NA,0.539056	0.0001044	0.000120522
2	chr2:202173565:A:G	202173565	NA,G	NA,A	NA,1	NA,inf	NA,inf	NA,0.48799	0.000104362	0.000118891
2	chr2:201985849:A:G	201985849	G,NA	A,NA	1,NA	inf,NA	inf,NA	0.725174,NA	0.000104343	0.000123395
2	chr2:203964472:G:A	203964472	A,NA	G,NA	1,NA	-inf,NA	inf,NA	0.672786,NA	0.000104273	0.000122234
2	chr2:203616809:C:T	203616809	NA,T	NA,C	NA,1	NA,inf	NA,inf	NA,0.525719	0.000104242	0.000119761
2	chr2:202819761:C:T	202819761	NA,T	NA,C	NA,1	NA,-inf	NA,inf	NA,0.561007	0.000104229	0.00012228
2	chr2:202573367:C:T	202573367	T,T	C,C	1,1	inf,inf	inf,inf	0.904552,0.273443	0.000104221	0.000110328
2	chr2:203580962:A:G	203580962	NA,G	NA,A	NA,1	NA,-inf	NA,inf	NA,0.582423	0.000104213	0.000121835
2	chr2:203752751:C:A	203752751	NA,A	NA,C	NA,1	NA,-inf	NA,inf	NA,0.568282	0.000104207	0.000121185
2	chr2:203995193:A:G	203995193	NA,G	NA,A	NA,1	NA,-inf	NA,inf	NA,0.577165	0.000104192	0.000120965
2	chr2:203374222:G:C	203374222	C,NA	G,NA	1,NA	inf,NA	inf,NA	0.50626,NA	0.000104143	0.000118058
2	chr2:203857238:T:C	203857238	NA,C	NA,T	NA,1	NA,-inf	NA,inf	NA,0.537221	0.00010412	0.0001202
2	chr2:203854991:A:G	203854991	NA,G	NA,A	NA,1	NA,-inf	NA,inf	NA,0.536927	0.000104076	0.000120149
2	chr2:202348074:C:T	202348074	T,NA	C,NA	1,NA	inf,NA	inf,NA	0.537534,NA	0.000104016	0.00011784
2	chr2:202294487:C:G	202294487	G,G	C,C	1,1	inf,inf	inf,inf	0.975476,0.546486	0.000103977	0.000114899
2	chr2:203853734:T:A	203853734	NA,A	NA,T	NA,1	NA,-inf	NA,inf	NA,0.535792	0.000103902	0.000119949
2	chr2:203456920:A:G	203456920	G,G	A,A	1,1	inf,-inf	inf,inf	1.23222,0.196843	0.000103898	0.000114636
2	chr2:203692137:G:A	203692137	NA,A	NA,G	NA,1	NA,inf	NA,inf	NA,0.524596	0.000103821	0.000119781
2	chr2:202984001:G:A	202984001	A,A	G,G	1,1	-inf,inf	inf,inf	1.40916,1.10368	0.000103751	0.000164194
2	chr2:203857192:C:T	203857192	NA,T	NA,C	NA,1	NA,-inf	NA,inf	NA,0.534736	0.000103746	0.000119768
2	chr2:202753548:A:C	202753548	NA,C	NA,A	NA,1	NA,-inf	NA,inf	NA,0.559148	0.000103725	0.000120148
2	chr2:203457664:C:T	203457664	T,T	C,C	1,1	inf,-inf	inf,inf	1.22703,0.211304	0.000103709	0.000114512
2	chr2:203685774:T:C	203685774	C,NA	T,NA	1,NA	-inf,NA	inf,NA	0.664409,NA	0.000103669	0.000121301
2	chr2:202939198:T:G	202939198	NA,G	NA,T	NA,1	NA,-inf	NA,inf	NA,0.557257	0.000103594	0.000119878
2	chr2:202938144:T:A	202938144	NA,A	NA,T	NA,1	NA,-inf	NA,inf	NA,0.557257	0.000103594	0.000119878
2	chr2:202620363:G:T	202620363	T,T	G,G	1,1	inf,inf	inf,inf	2.47041,0.840739	0.00010351	0.000339724
2	chr2:201983651:T:C	201983651	NA,C	NA,T	NA,1	NA,-inf	NA,inf	NA,0.555157	0.000103493	0.000120303
2	chr2:202958723:GGTAAAACCCT:G	202958723	NA,G	NA,GGTAAAACCCT	NA,1	NA,inf	NA,inf	NA,0.526738	0.000103483	0.000119502
2	chr2:202829755:G:A	202829755	A,NA	G,NA	1,NA	-inf,NA	inf,NA	0.79968,NA	0.000103482	0.000125405
2	chr2:202764254:G:A	202764254	NA,A	NA,G	NA,1	NA,-inf	NA,inf	NA,0.593972	0.000103481	0.000121227
2	chr2:203462332:T:C	203462332	C,C	T,T	1,1	inf,-inf	inf,inf	1.24809,0.136174	0.000103466	0.000113887
2	chr2:203696906:T:C	203696906	NA,C	NA,T	NA,1	NA,inf	NA,inf	NA,0.522074	0.000103437	0.000119339
2	chr2:202915580:C:T	202915580	NA,T	NA,C	NA,1	NA,inf	NA,inf	NA,0.522255	0.000103037	0.000118931
2	chr2:202608887:A:G	202608887	NA,G	NA,A	NA,1	NA,inf	NA,inf	NA,0.515667	0.000102932	0.000118512
2	chr2:202327690:G:GAGAA	202327690	GAGAA,GAGAA	G,G	1,1	-inf,inf	inf,inf	1.8286,0.131298	0.000102908	0.000118727
2	chr2:202806700:T:G	202806700	G,G	T,T	1,1	-inf,inf	inf,inf	1.32419,1.08893	0.000102869	0.000151859
2	chr2:203465805:A:C	203465805	C,C	A,A	1,1	inf,-inf	inf,inf	1.22914,0.189714	0.000102854	0.000113462
2	chr2:203296432:C:T	203296432	NA,T	NA,C	NA,1	NA,inf	NA,inf	NA,0.51397	0.000102671	0.000117009
2	chr2:202370754:C:A	202370754	NA,A	NA,C	NA,1	NA,-inf	NA,inf	NA,0.550447	0.000102506	0.00011871
2	chr2:203371941:A:T	203371941	T,T	A,A	1,1	-inf,inf	inf,inf	1.234,0.293306	0.000102506	0.00011445
2	chr2:203171119:A:G	203171119	NA,G	NA,A	NA,1	NA,-inf	NA,inf	NA,0.549768	0.000102473	0.000118582
2	chr2:203323029:C:T	203323029	NA,T	NA,C	NA,1	NA,-inf	NA,inf	NA,0.56387	0.000102445	0.000118473
2	chr2:201733804:T:C	201733804	NA,C	NA,T	NA,1	NA,inf	NA,inf	NA,0.508727	0.000102426	0.000117934
2	chr2:202597530:C:T	202597530	NA,T	NA,C	NA,1	NA,-inf	NA,inf	NA,0.544454	0.000102407	0.000118679
2	chr2:202252883:G:A	202252883	NA,A	NA,G	NA,1	NA,inf	NA,inf	NA,0.486892	0.000102391	0.000116874
2	chr2:201772579:G:A	201772579	A,NA	G,NA	1,NA	inf,NA	inf,NA	0.605529,NA	0.000102386	0.000117898
2	chr2:202699752:C:A	202699752	A,A	C,C	1,1	inf,inf	inf,inf	1.17545,0.32918	0.000102371	0.000114239
2	chr2:202000039:T:C	202000039	NA,C	NA,T	NA,1	NA,inf	NA,inf	NA,0.506531	0.000102335	0.000117856
2	chr2:203467735:A:C	203467735	C,NA	A,NA	1,NA	inf,NA	inf,NA	0.511166,NA	0.000102255	0.000115642
2	chr2:201679876:C:T	201679876	NA,T	NA,C	NA,1	NA,inf	NA,inf	NA,0.519992	0.000102134	0.000117684
2	chr2:202757305:G:A	202757305	NA,A	NA,G	NA,1	NA,inf	NA,inf	NA,0.516741	0.000102062	0.000117274
2	chr2:203537514:A:G	203537514	NA,G	NA,A	NA,1	NA,inf	NA,inf	NA,0.51169	0.000102019	0.000117639
2	chr2:202736873:C:T	202736873	NA,T	NA,C	NA,1	NA,-inf	NA,inf	NA,0.56439	0.000102004	0.000117921
2	chr2:203679704:T:A	203679704	A,NA	T,NA	1,NA	inf,NA	inf,NA	1.2847,NA	0.00010195	0.000150878
2	chr2:201907762:T:C	201907762	NA,C	NA,T	NA,1	NA,inf	NA,inf	NA,0.513784	0.000101702	0.000116897
2	chr2:202204264:A:G	202204264	G,G	A,A	1,1	inf,inf	inf,inf	2.38399,0.306042	0.000101681	0.000187861
2	chr2:203947082:G:C	203947082	NA,C	NA,G	NA,1	NA,-inf	NA,inf	NA,0.543569	0.000101674	0.00011776
2	chr2:202408034:C:T	202408034	NA,T	NA,C	NA,1	NA,inf	NA,inf	NA,0.497428	0.000101648	0.000116772
2	chr2:202759746:AT:A	202759746	NA,A	NA,AT	NA,1	NA,inf	NA,inf	NA,0.503474	0.000101614	0.000115463
2	chr2:203797704:A:G	203797704	G,NA	A,NA	1,NA	-inf,NA	inf,NA	0.449009,NA	0.000101605	0.000114448
2	chr2:203933007:C:CT	203933007	NA,CT	NA,C	NA,1	NA,-inf	NA,inf	NA,0.542907	0.00010159	0.000117755
2	chr2:202888957:G:A	202888957	A,NA	G,NA	1,NA	inf,NA	inf,NA	0.542689,NA	0.000101572	0.000115525
2	chr2:202430530:C:T	202430530	NA,T	NA,C	NA,1	NA,-inf	NA,inf	NA,0.537603	0.000101516	0.000117551
2	chr2:203652809:C:T	203652809	NA,T	NA,C	NA,1	NA,inf	NA,inf	NA,0.508291	0.000101445	0.000116809
2	chr2:202597569:G:A	202597569	NA,A	NA,G	NA,1	NA,-inf	NA,inf	NA,0.540445	0.000101385	0.000118387
2	chr2:202413653:ATG:A	202413653	A,NA	ATG,NA	1,NA	inf,NA	inf,NA	0.511087,NA	0.000101362	0.00011509
2	chr2:203691669:A:G	203691669	NA,G	NA,A	NA,1	NA,-inf	NA,inf	NA,0.424215	0.000101258	0.000115217
2	chr2:203378401:A:G	203378401	NA,G	NA,A	NA,1	NA,-inf	NA,inf	NA,0.542549	0.000101213	0.000116852
2	chr2:202278920:G:T	202278920	T,T	G,G	1,1	inf,inf	inf,inf	0.958787,0.54873	0.00010117	0.000111817
2	chr2:203961923:T:C	203961923	C,NA	T,NA	1,NA	-inf,NA	inf,NA	0.626251,NA	0.000101166	0.000118034
2	chr2:203497015:C:T	203497015	T,NA	C,NA	1,NA	inf,NA	inf,NA	0.504469,NA	0.000101091	0.000114354
2	chr2:202233456:T:G	202233456	NA,G	NA,T	NA,1	NA,inf	NA,inf	NA,0.477057	0.000101044	0.000115053
2	chr2:201856277:A:C	201856277	NA,C	NA,A	NA,1	NA,inf	NA,inf	NA,0.499467	0.000100893	0.000116158
2	chr2:203099763:G:A	203099763	NA,A	NA,G	NA,1	NA,-inf	NA,inf	NA,0.532534	0.000100827	0.000116998
2	chr2:203223239:A:T	203223239	NA,T	NA,A	NA,1	NA,-inf	NA,inf	NA,0.544574	0.000100778	0.000117111
2	chr2:202811747:T:G	202811747	NA,G	NA,T	NA,1	NA,-inf	NA,inf	NA,0.532816	0.000100766	0.000116532
2	chr2:202157979:T:C	202157979	NA,C	NA,T	NA,1	NA,inf	NA,inf	NA,0.531439	0.000100671	0.000116494
2	chr2:203457245:T:C	203457245	C,C	T,T	1,1	inf,-inf	inf,inf	1.22368,0.17043	0.000100484	0.000110794
2	chr2:203724538:C:T	203724538	NA,T	NA,C	NA,1	NA,inf	NA,inf	NA,0.506105	0.00010048	0.000115603
2	chr2:202674580:C:T	202674580	T,NA	C,NA	1,NA	-inf,NA	inf,NA	0.691458,NA	0.000100479	0.000117747
2	chr2:202655552:T:C	202655552	NA,C	NA,T	NA,1	NA,-inf	NA,inf	NA,0.540065	0.000100473	0.000116832
2	chr2:202646691:T:A	202646691	NA,A	NA,T	NA,1	NA,-inf	NA,inf	NA,0.540065	0.000100473	0.000116832
2	chr2:202646137:C:G	202646137	NA,G	NA,C	NA,1	NA,-inf	NA,inf	NA,0.540065	0.000100473	0.000116832
2	chr2:202300710:C:T	202300710	T,T	C,C	1,1	-inf,inf	inf,inf	1.8147,0.126471	0.000100428	0.000115848
2	chr2:202656444:T:C	202656444	NA,C	NA,T	NA,1	NA,-inf	NA,inf	NA,0.539458	0.000100386	0.000116731
2	chr2:203963808:C:T	203963808	T,NA	C,NA	1,NA	-inf,NA	inf,NA	0.647156,NA	0.000100365	0.000117617
2	chr2:203607244:T:C	203607244	NA,C	NA,T	NA,1	NA,-inf	NA,inf	NA,0.569636	0.000100363	0.000117416
2	chr2:202647420:A:T	202647420	NA,T	NA,A	NA,1	NA,-inf	NA,inf	NA,0.539155	0.00010035	0.000116688
2	chr2:202062568:G:A	202062568	A,A	G,G	1,1	inf,inf	inf,inf	1.13051,0.490526	0.000100333	0.000114191
2	chr2:203583800:C:A	203583800	NA,A	NA,C	NA,1	NA,-inf	NA,inf	NA,0.531246	0.000100309	0.000115748
2	chr2:203763693:G:A	203763693	NA,A	NA,G	NA,1	NA,inf	NA,inf	NA,0.503814	0.000100278	0.000115949
2	chr2:202652572:T:C	202652572	NA,C	NA,T	NA,1	NA,-inf	NA,inf	NA,0.538571	0.00010026	0.000116584
2	chr2:203575599:G:A	203575599	NA,A	NA,G	NA,1	NA,-inf	NA,inf	NA,0.5535	0.000100209	0.000117018
2	chr2:203698373:C:A	203698373	NA,A	NA,C	NA,1	NA,inf	NA,inf	NA,0.500255	0.000100204	0.000115615
2	chr2:202315335:A:G	202315335	NA,G	NA,A	NA,1	NA,inf	NA,inf	NA,0.473945	0.000100175	0.000114356
2	chr2:202729724:T:C	202729724	C,C	T,T	1,1	inf,inf	inf,inf	1.89724,0.553343	0.000100159	0.000180567
2	chr2:202174267:G:C	202174267	NA,C	NA,G	NA,1	NA,inf	NA,inf	NA,0.460479	0.000100035	0.000114041
2	chr2:202295226:A:C	202295226	NA,C	NA,A	NA,1	NA,inf	NA,inf	NA,0.473083	0.000100017	0.000114174
2	chr2:203997877:A:C	203997877	C,NA	A,NA	1,NA	inf,NA	inf,NA	0.558113,NA	0.000100016	0.00011491
2	chr2:201889021:A:G	201889021	NA,G	NA,A	NA,1	NA,inf	NA,inf	NA,0.491087	9.99985e-05	0.000115117
2	chr2:202233836:C:T	202233836	T,T	C,C	1,1	inf,inf	inf,inf	2.38845,0.288523	9.99678e-05	0.000185312
2	chr2:203687417:A:T	203687417	NA,T	NA,A	NA,1	NA,inf	NA,inf	NA,0.498422	9.99218e-05	0.000115292
2	chr2:203578169:A:G	203578169	NA,G	NA,A	NA,1	NA,-inf	NA,inf	NA,0.551373	9.99064e-05	0.000116663
2	chr2:202738908:G:A	202738908	NA,A	NA,G	NA,1	NA,inf	NA,inf	NA,0.459944	9.98925e-05	0.000113563
2	chr2:203879807:C:T	203879807	T,T	C,C	1,1	inf,inf	inf,inf	0.718207,1.02532	9.98818e-05	0.000116309
2	chr2:202592702:G:A	202592702	A,NA	G,NA	1,NA	inf,NA	inf,NA	0.502188,NA	9.98296e-05	0.000113389
2	chr2:203619630:A:G	203619630	NA,G	NA,A	NA,1	NA,-inf	NA,inf	NA,0.538344	9.97806e-05	0.000116061
2	chr2:201810586:G:A	201810586	NA,A	NA,G	NA,1	NA,-inf	NA,inf	NA,0.526004	9.97771e-05	0.000115674
2	chr2:202661744:C:T	202661744	T,NA	C,NA	1,NA	-inf,NA	inf,NA	0.224313,NA	9.97662e-05	0.000109566
2	chr2:202554459:A:G	202554459	NA,G	NA,A	NA,1	NA,-inf	NA,inf	NA,0.534304	9.97506e-05	0.000115135
2	chr2:203624354:C:T	203624354	NA,T	NA,C	NA,1	NA,-inf	NA,inf	NA,0.545461	9.97324e-05	0.000116205
2	chr2:203261270:G:A	203261270	A,NA	G,NA	1,NA	-inf,NA	inf,NA	0.68048,NA	9.97224e-05	0.000115964
2	chr2:203128786:T:C	203128786	C,C	T,T	1,1	-inf,inf	inf,inf	1.04576,0.505737	9.97008e-05	0.000110919
2	chr2:202659062:A:AGT	202659062	AGT,NA	A,NA	1,NA	-inf,NA	inf,NA	0.660269,NA	9.95193e-05	0.0001148
2	chr2:203587338:C:T	203587338	NA,T	NA,C	NA,1	NA,inf	NA,inf	NA,0.463103	9.94786e-05	0.000113895
2	chr2:203952155:AT:A	203952155	A,A	AT,AT	1,1	-inf,-inf	inf,inf	0.48806,1.24654	9.94145e-05	0.000116524
2	chr2:202885326:T:C	202885326	C,C	T,T	1,1	-inf,-inf	inf,inf	0.595008,1.17124	9.93963e-05	0.000117339
2	chr2:202315559:TA:T	202315559	T,T	TA,TA	1,1	-inf,-inf	inf,inf	1.89199,0.0419046	9.93879e-05	0.000116351
2	chr2:203949568:A:T	203949568	T,NA	A,NA	1,NA	-inf,NA	inf,NA	0.642594,NA	9.93843e-05	0.000116759
2	chr2:201689063:C:T	201689063	NA,T	NA,C	NA,1	NA,inf	NA,inf	NA,0.501566	9.9365e-05	0.000114593
2	chr2:202924969:C:G	202924969	NA,G	NA,C	NA,1	NA,inf	NA,inf	NA,0.487826	9.93575e-05	0.000114411
2	chr2:201879958:G:A	201879958	NA,A	NA,G	NA,1	NA,inf	NA,inf	NA,0.490289	9.9355e-05	0.000114322
2	chr2:202875949:T:G	202875949	G,G	T,T	1,1	-inf,inf	inf,inf	1.51499,0.946608	9.9332e-05	0.000151478
2	chr2:202409162:C:T	202409162	T,T	C,C	1,1	-inf,-inf	inf,inf	0.85306,0.0675845	9.92845e-05	0.000103794
2	chr2:202865191:G:A	202865191	NA,A	NA,G	NA,1	NA,inf	NA,inf	NA,0.460956	9.9278e-05	0.000113345
2	chr2:201969314:T:C	201969314	C,C	T,T	1,1	inf,-inf	inf,inf	1.42016,0.199213	9.92364e-05	0.000116813
2	chr2:202298850:G:T	202298850	NA,T	NA,G	NA,1	NA,inf	NA,inf	NA,0.464658	9.92208e-05	0.000112966
2	chr2:202700713:G:A	202700713	A,A	G,G	1,1	inf,inf	inf,inf	1.15892,0.327963	9.92188e-05	0.000110729
2	chr2:202503646:C:T	202503646	NA,T	NA,C	NA,1	NA,-inf	NA,inf	NA,0.526116	9.92058e-05	0.000115029
2	chr2:203633677:C:T	203633677	NA,T	NA,C	NA,1	NA,-inf	NA,inf	NA,0.528847	9.91851e-05	0.000115059
2	chr2:203404102:T:G	203404102	NA,G	NA,T	NA,1	NA,-inf	NA,inf	NA,0.540698	9.9172e-05	0.000114693
2	chr2:203654308:C:T	203654308	T,NA	C,NA	1,NA	inf,NA	inf,NA	1.63166,NA	9.91645e-05	0.000192049
2	chr2:203770965:C:T	203770965	NA,T	NA,C	NA,1	NA,inf	NA,inf	NA,0.496587	9.91497e-05	0.000114077
2	chr2:203082161:G:T	203082161	NA,T	NA,G	NA,1	NA,inf	NA,inf	NA,0.489862	9.91471e-05	0.000114246
2	chr2:202266571:C:T	202266571	NA,T	NA,C	NA,1	NA,inf	NA,inf	NA,0.466988	9.9131e-05	0.000113176
2	chr2:203727389:C:A	203727389	NA,A	NA,C	NA,1	NA,inf	NA,inf	NA,0.496513	9.91187e-05	0.000114042
2	chr2:201728557:G:A	201728557	A,A	G,G	1,1	inf,inf	inf,inf	0.120576,1.38521	9.90167e-05	0.000114333
2	chr2:202294041:G:A	202294041	NA,A	NA,G	NA,1	NA,inf	NA,inf	NA,0.463718	9.90122e-05	0.000112741
2	chr2:202543773:A:G	202543773	G,NA	A,NA	1,NA	inf,NA	inf,NA	0.496762,NA	9.89573e-05	0.000112414
2	chr2:203365601:C:T	203365601	NA,T	NA,C	NA,1	NA,-inf	NA,inf	NA,0.526256	9.89349e-05	0.000114197
2	chr2:202165462:C:T	202165462	NA,T	NA,C	NA,1	NA,inf	NA,inf	NA,0.454038	9.89045e-05	0.000112774
2	chr2:201867853:C:T	201867853	NA,T	NA,C	NA,1	NA,inf	NA,inf	NA,0.491473	9.88716e-05	0.000113973
2	chr2:202147883:A:C	202147883	C,C	A,A	1,1	inf,-inf	inf,inf	1.37063,0.430575	9.88576e-05	0.000117751
2	chr2:202739645:C:T	202739645	NA,T	NA,C	NA,1	NA,inf	NA,inf	NA,0.462756	9.88057e-05	0.000112519
2	chr2:203794067:A:T	203794067	NA,T	NA,A	NA,1	NA,inf	NA,inf	NA,0.491431	9.87811e-05	0.000113891
2	chr2:202440793:G:A	202440793	NA,A	NA,G	NA,1	NA,-inf	NA,inf	NA,0.508891	9.87797e-05	0.000114379
2	chr2:203935425:C:T	203935425	NA,T	NA,C	NA,1	NA,inf	NA,inf	NA,0.500706	9.87036e-05	0.000114011
2	chr2:202705537:C:CTGAG	202705537	NA,CTGAG	NA,C	NA,1	NA,-inf	NA,inf	NA,0.537606	9.86518e-05	0.000114795
2	chr2:203615090:C:A	203615090	NA,A	NA,C	NA,1	NA,-inf	NA,inf	NA,0.51963	9.86463e-05	0.000113834
2	chr2:201943475:C:T	201943475	NA,T	NA,C	NA,1	NA,inf	NA,inf	NA,0.490859	9.86008e-05	0.00011345
2	chr2:203708669:C:G	203708669	G,G	C,C	1,1	-inf,-inf	inf,inf	0.110485,1.30541	9.8591e-05	0.000110706
2	chr2:203614693:C:T	203614693	NA,T	NA,C	NA,1	NA,-inf	NA,inf	NA,0.554733	9.84339e-05	0.000115183
2	chr2:202266399:A:G	202266399	NA,G	NA,A	NA,1	NA,inf	NA,inf	NA,0.462153	9.84305e-05	0.000112386
2	chr2:202378694:A:T	202378694	T,NA	A,NA	1,NA	inf,NA	inf,NA	0.49237,NA	9.83186e-05	0.000111689
2	chr2:203679628:C:T	203679628	NA,T	NA,C	NA,1	NA,inf	NA,inf	NA,0.488546	9.82318e-05	0.000113217
2	chr2:203580075:A:G	203580075	NA,G	NA,A	NA,1	NA,inf	NA,inf	NA,0.47998	9.82132e-05	0.000112916
2	chr2:203136798:C:T	203136798	NA,T	NA,C	NA,1	NA,-inf	NA,inf	NA,0.515252	9.81802e-05	0.000113794
2	chr2:203645888:G:A	203645888	NA,A	NA,G	NA,1	NA,-inf	NA,inf	NA,0.521067	9.81789e-05	0.000113932
2	chr2:203523772:C:T	203523772	T,T	C,C	1,1	inf,-inf	inf,inf	1.20659,0.187293	9.81784e-05	0.000108392
2	chr2:202225870:C:G	202225870	G,G	C,C	1,1	inf,inf	inf,inf	2.35454,0.311296	9.81107e-05	0.000180138
2	chr2:203587228:T:C	203587228	NA,C	NA,T	NA,1	NA,-inf	NA,inf	NA,0.515248	9.81022e-05	0.000113192
2	chr2:201861718:A:G	201861718	NA,G	NA,A	NA,1	NA,-inf	NA,inf	NA,0.525667	9.80849e-05	0.000113994
2	chr2:202166405:C:A	202166405	NA,A	NA,C	NA,1	NA,inf	NA,inf	NA,0.448204	9.80519e-05	0.000111816
2	chr2:202493870:A:G	202493870	G,NA	A,NA	1,NA	inf,NA	inf,NA	0.490412,NA	9.79787e-05	0.000111315
2	chr2:201717675:G:A	201717675	NA,A	NA,G	NA,1	NA,inf	NA,inf	NA,0.475727	9.78854e-05	0.000112671
2	chr2:202497255:C:T	202497255	NA,T	NA,C	NA,1	NA,inf	NA,inf	NA,0.456718	9.78194e-05	0.000111637
2	chr2:202920353:C:T	202920353	NA,T	NA,C	NA,1	NA,-inf	NA,inf	NA,0.516466	9.78122e-05	0.000113179
2	chr2:203109718:C:T	203109718	NA,T	NA,C	NA,1	NA,inf	NA,inf	NA,0.470858	9.77059e-05	0.000112282
2	chr2:203752910:A:T	203752910	NA,T	NA,A	NA,1	NA,inf	NA,inf	NA,0.464822	9.76891e-05	0.000112314
2	chr2:202732752:C:T	202732752	NA,T	NA,C	NA,1	NA,-inf	NA,inf	NA,0.530244	9.76112e-05	0.000113584
2	chr2:202171764:T:C	202171764	NA,C	NA,T	NA,1	NA,inf	NA,inf	NA,0.443939	9.75518e-05	0.000111249
2	chr2:203947844:A:T	203947844	NA,T	NA,A	NA,1	NA,-inf	NA,inf	NA,0.505184	9.75168e-05	0.000112902
2	chr2:202403117:C:T	202403117	NA,T	NA,C	NA,1	NA,-inf	NA,inf	NA,0.523698	9.75027e-05	0.000113228
2	chr2:202497172:C:T	202497172	NA,T	NA,C	NA,1	NA,inf	NA,inf	NA,0.449018	9.74722e-05	0.000111154
2	chr2:203614053:G:A	203614053	A,NA	G,NA	1,NA	inf,NA	inf,NA	1.62842,NA	9.74681e-05	0.000190001
2	chr2:201832491:A:G	201832491	G,G	A,A	1,1	inf,-inf	inf,inf	0.328287,1.2791	9.74605e-05	0.000112824
2	chr2:202522604:T:A	202522604	NA,A	NA,T	NA,1	NA,-inf	NA,inf	NA,0.47672	9.74528e-05	0.000112408
2	chr2:201754859:A:C	201754859	NA,C	NA,A	NA,1	NA,inf	NA,inf	NA,0.478475	9.7446e-05	0.000112082
2	chr2:202271844:C:T	202271844	T,T	C,C	1,1	inf,inf	inf,inf	0.987364,0.491935	9.74334e-05	0.000107804
2	chr2:202742896:A:G	202742896	NA,G	NA,A	NA,1	NA,inf	NA,inf	NA,0.489181	9.74274e-05	0.000112313
2	chr2:202273629:T:C	202273629	NA,C	NA,T	NA,1	NA,inf	NA,inf	NA,0.454527	9.73562e-05	0.000111172
2	chr2:203869098:G:A	203869098	NA,A	NA,G	NA,1	NA,inf	NA,inf	NA,0.507133	9.7338e-05	0.000112668
2	chr2:202180007:C:T	202180007	NA,T	NA,C	NA,1	NA,inf	NA,inf	NA,0.44217	9.73316e-05	0.000110997
2	chr2:202671362:C:T	202671362	NA,T	NA,C	NA,1	NA,-inf	NA,inf	NA,0.517061	9.72722e-05	0.000113092
2	chr2:202866387:A:G	202866387	G,NA	A,NA	1,NA	inf,NA	inf,NA	0.51547,NA	9.72374e-05	0.00011067
2	chr2:203379235:T:C	203379235	NA,C	NA,T	NA,1	NA,inf	NA,inf	NA,0.485684	9.72083e-05	0.000112043
2	chr2:203325017:C:T	203325017	T,NA	C,NA	1,NA	inf,NA	inf,NA	1.75269,NA	9.72059e-05	0.000212992
2	chr2:202315561:TA:T	202315561	T,T	TA,TA	1,1	-inf,-inf	inf,inf	1.85557,0.0583513	9.71739e-05	0.000113302
2	chr2:203132011:G:A	203132011	NA,A	NA,G	NA,1	NA,-inf	NA,inf	NA,0.511931	9.71709e-05	0.000112439
2	chr2:202876855:C:T	202876855	NA,T	NA,C	NA,1	NA,-inf	NA,inf	NA,0.52017	9.71686e-05	0.000112927
2	chr2:203888597:G:A	203888597	NA,A	NA,G	NA,1	NA,-inf	NA,inf	NA,0.514776	9.71635e-05	0.00011249
2	chr2:203837871:A:G	203837871	NA,G	NA,A	NA,1	NA,-inf	NA,inf	NA,0.520916	9.71563e-05	0.000112838
2	chr2:202311344:C:G	202311344	NA,G	NA,C	NA,1	NA,inf	NA,inf	NA,0.452086	9.70098e-05	0.000110788
2	chr2:202408836:A:G	202408836	G,G	A,A	1,1	-inf,-inf	inf,inf	0.847723,0.0503474	9.69829e-05	0.000101429
2	chr2:203623924:G:A	203623924	NA,A	NA,G	NA,1	NA,-inf	NA,inf	NA,0.52618	9.69454e-05	0.000112717
2	chr2:202955552:T:C	202955552	C,C	T,T	1,1	-inf,inf	inf,inf	1.4922,0.99679	9.6878e-05	0.000153587
2	chr2:203762624:T:C	203762624	NA,C	NA,T	NA,1	NA,-inf	NA,inf	NA,0.514319	9.68621e-05	0.000112253
2	chr2:202756234:T:C	202756234	NA,C	NA,T	NA,1	NA,-inf	NA,inf	NA,0.502921	9.68557e-05	0.000112527
2	chr2:203387602:A:G	203387602	G,G	A,A	1,1	inf,-inf	inf,inf	1.3013,0.0631056	9.67953e-05	0.000108363
2	chr2:203861575:T:A	203861575	NA,A	NA,T	NA,1	NA,-inf	NA,inf	NA,0.484526	9.6745e-05	0.000111659
2	chr2:202840836:T:A	202840836	A,NA	T,NA	1,NA	-inf,NA	inf,NA	0.679967,NA	9.6665e-05	0.000114015
2	chr2:201880207:C:T	201880207	NA,T	NA,C	NA,1	NA,-inf	NA,inf	NA,0.495605	9.66336e-05	0.000111849
2	chr2:203878546:C:T	203878546	NA,T	NA,C	NA,1	NA,-inf	NA,inf	NA,0.51325	9.66291e-05	0.00011191
2	chr2:202027196:T:C	202027196	C,NA	T,NA	1,NA	inf,NA	inf,NA	0.466959,NA	9.6565e-05	0.000111828
2	chr2:203313979:C:T	203313979	NA,T	NA,C	NA,1	NA,-inf	NA,inf	NA,0.520619	9.64503e-05	0.000111547
2	chr2:202421621:G:A	202421621	NA,A	NA,G	NA,1	NA,-inf	NA,inf	NA,0.505759	9.64444e-05	0.000111816
2	chr2:203780316:G:A	203780316	NA,A	NA,G	NA,1	NA,inf	NA,inf	NA,0.466404	9.64295e-05	0.000110627
2	chr2:201989242:G:A	201989242	NA,A	NA,G	NA,1	NA,-inf	NA,inf	NA,0.504834	9.64276e-05	0.000111758
2	chr2:202322334:C:T	202322334	NA,T	NA,C	NA,1	NA,-inf	NA,inf	NA,0.511294	9.6388e-05	0.000111298
2	chr2:203882585:C:T	203882585	NA,T	NA,C	NA,1	NA,-inf	NA,inf	NA,0.508816	9.63605e-05	0.000111561
2	chr2:201712055:A:G	201712055	G,NA	A,NA	1,NA	-inf,NA	inf,NA	0.579517,NA	9.63586e-05	0.000111728
2	chr2:203623908:A:C	203623908	NA,C	NA,A	NA,1	NA,-inf	NA,inf	NA,0.521087	9.62695e-05	0.000111927
2	chr2:203997124:G:A	203997124	NA,A	NA,G	NA,1	NA,-inf	NA,inf	NA,0.520495	9.62635e-05	0.000111711
2	chr2:203970954:A:G	203970954	G,NA	A,NA	1,NA	-inf,NA	inf,NA	0.61796,NA	9.62576e-05	0.000112739
2	chr2:202583610:A:G	202583610	G,NA	A,NA	1,NA	inf,NA	inf,NA	0.522028,NA	9.62104e-05	0.000110068
2	chr2:202438998:G:A	202438998	NA,A	NA,G	NA,1	NA,-inf	NA,inf	NA,0.513429	9.61919e-05	0.000111809
2	chr2:201924582:C:G	201924582	NA,G	NA,C	NA,1	NA,inf	NA,inf	NA,0.48616	9.6127e-05	0.000111243
2	chr2:203975174:C:T	203975174	T,NA	C,NA	1,NA	-inf,NA	inf,NA	0.616976,NA	9.61252e-05	0.000112581
2	chr2:202470214:T:C	202470214	NA,C	NA,T	NA,1	NA,-inf	NA,inf	NA,0.503415	9.61173e-05	0.000111439
2	chr2:202252864:G:A	202252864	NA,A	NA,G	NA,1	NA,inf	NA,inf	NA,0.432963	9.60931e-05	0.000109542
2	chr2:201845026:G:A	201845026	NA,A	NA,G	NA,1	NA,inf	NA,inf	NA,0.476488	9.60745e-05	0.000110684
2	chr2:202968144:C:T	202968144	T,NA	C,NA	1,NA	inf,NA	inf,NA	2.057,NA	9.60541e-05	0.000300979
2	chr2:202162324:G:A	202162324	NA,A	NA,G	NA,1	NA,inf	NA,inf	NA,0.433751	9.59919e-05	0.000109502
2	chr2:203591073:G:A	203591073	NA,A	NA,G	NA,1	NA,inf	NA,inf	NA,0.470501	9.59233e-05	0.000110586
2	chr2:201878488:T:C	201878488	C,NA	T,NA	1,NA	-inf,NA	inf,NA	0.482995,NA	9.58629e-05	0.000109332
2	chr2:202261282:C:A	202261282	NA,A	NA,C	NA,1	NA,inf	NA,inf	NA,0.443773	9.58333e-05	0.000109459
2	chr2:202908388:G:A	202908388	NA,A	NA,G	NA,1	NA,-inf	NA,inf	NA,0.511037	9.57743e-05	0.000111329
2	chr2:203467704:T:C	203467704	C,C	T,T	1,1	inf,-inf	inf,inf	1.20649,0.145168	9.57498e-05	0.000105534
2	chr2:202915381:T:G	202915381	NA,G	NA,T	NA,1	NA,inf	NA,inf	NA,0.457445	9.57195e-05	0.00011004
2	chr2:203811515:T:C	203811515	C,C	T,T	1,1	-inf,inf	inf,inf	0.0906978,1.26812	9.57041e-05	0.000106498
2	chr2:202280942:C:T	202280942	NA,T	NA,C	NA,1	NA,inf	NA,inf	NA,0.442701	9.56798e-05	0.000109289
2	chr2:203663661:G:A	203663661	NA,A	NA,G	NA,1	NA,-inf	NA,inf	NA,0.519817	9.56564e-05	0.00011127
2	chr2:202978410:G:T	202978410	T,T	G,G	1,1	-inf,inf	inf,inf	1.44763,1.01055	9.56128e-05	0.000149216
2	chr2:201687086:C:T	201687086	T,NA	C,NA	1,NA	inf,NA	inf,NA	0.474508,NA	9.55743e-05	0.000108889
2	chr2:202639992:G:A	202639992	NA,A	NA,G	NA,1	NA,-inf	NA,inf	NA,0.510948	9.557e-05	0.000110316
2	chr2:203120947:C:T	203120947	NA,T	NA,C	NA,1	NA,-inf	NA,inf	NA,0.499331	9.55643e-05	0.000110566
2	chr2:202893008:C:T	202893008	NA,T	NA,C	NA,1	NA,-inf	NA,inf	NA,0.509065	9.55181e-05	0.000111029
2	chr2:203947637:T:G	203947637	NA,G	NA,T	NA,1	NA,-inf	NA,inf	NA,0.490356	9.55083e-05	0.000110575
2	chr2:202254401:T:C	202254401	NA,C	NA,T	NA,1	NA,inf	NA,inf	NA,0.428252	9.54313e-05	0.000108797
2	chr2:202556720:G:C	202556720	NA,C	NA,G	NA,1	NA,inf	NA,inf	NA,0.433804	9.54313e-05	0.000108854
2	chr2:202916095:G:T	202916095	NA,T	NA,G	NA,1	NA,-inf	NA,inf	NA,0.508213	9.5404e-05	0.000110896
2	chr2:202882474:G:A	202882474	NA,A	NA,G	NA,1	NA,-inf	NA,inf	NA,0.492219	9.53979e-05	0.000110457
2	chr2:202679491:C:G	202679491	NA,G	NA,C	NA,1	NA,inf	NA,inf	NA,0.461371	9.53165e-05	0.000109805
2	chr2:202769714:G:A	202769714	NA,A	NA,G	NA,1	NA,inf	NA,inf	NA,0.465795	9.53024e-05	0.000109586
2	chr2:203855994:A:G	203855994	NA,G	NA,A	NA,1	NA,-inf	NA,inf	NA,0.502767	9.52806e-05	0.000110603
2	chr2:203855809:A:T	203855809	NA,T	NA,A	NA,1	NA,-inf	NA,inf	NA,0.502767	9.52806e-05	0.000110603
2	chr2:202027310:AG:A	202027310	NA,A	NA,AG	NA,1	NA,inf	NA,inf	NA,0.460864	9.52629e-05	0.00010925
2	chr2:202386783:T:C	202386783	C,C	T,T	1,1	-inf,-inf	inf,inf	0.832185,0.0676719	9.52507e-05	9.9629e-05
2	chr2:203030410:C:T	203030410	NA,T	NA,C	NA,1	NA,inf	NA,inf	NA,0.461372	9.52218e-05	0.00010969
2	chr2:202178966:T:C	202178966	NA,C	NA,T	NA,1	NA,inf	NA,inf	NA,0.426777	9.51826e-05	0.000108574
2	chr2:203025050:T:A	203025050	NA,A	NA,T	NA,1	NA,inf	NA,inf	NA,0.460125	9.50527e-05	0.000109496
2	chr2:202422360:G:A	202422360	NA,A	NA,G	NA,1	NA,-inf	NA,inf	NA,0.495016	9.50174e-05	0.000110157
2	chr2:201743133:G:A	201743133	A,NA	G,NA	1,NA	inf,NA	inf,NA	0.552463,NA	9.50056e-05	0.000109699
2	chr2:203817964:A:G	203817964	G,NA	A,NA	1,NA	inf,NA	inf,NA	0.899582,NA	9.49538e-05	0.000120847
2	chr2:203123629:C:T	203123629	NA,T	NA,C	NA,1	NA,-inf	NA,inf	NA,0.4752	9.4938e-05	0.000109483
2	chr2:202751920:C:G	202751920	NA,G	NA,C	NA,1	NA,-inf	NA,inf	NA,0.501416	9.46775e-05	0.000109514
2	chr2:202086949:T:A	202086949	A,NA	T,NA	1,NA	inf,NA	inf,NA	0.703142,NA	9.46523e-05	0.000112884
2	chr2:203349669:T:C	203349669	NA,C	NA,T	NA,1	NA,-inf	NA,inf	NA,0.500486	9.46308e-05	0.000109572
2	chr2:203894638:G:A	203894638	A,NA	G,NA	1,NA	-inf,NA	inf,NA	0.61651,NA	9.46039e-05	0.000110372
2	chr2:202018401:A:G	202018401	G,NA	A,NA	1,NA	inf,NA	inf,NA	0.522771,NA	9.46004e-05	0.000108922
2	chr2:203134517:A:G	203134517	NA,G	NA,A	NA,1	NA,inf	NA,inf	NA,0.455845	9.45777e-05	0.000108888
2	chr2:202327129:C:T	202327129	T,T	C,C	1,1	-inf,inf	inf,inf	1.8008,0.0858767	9.45737e-05	0.000109337
2	chr2:203375280:T:C	203375280	NA,C	NA,T	NA,1	NA,-inf	NA,inf	NA,0.499906	9.45593e-05	0.000109489
2	chr2:202622300:G:C	202622300	C,C	G,G	1,1	inf,inf	inf,inf	2.42316,0.818165	9.4533e-05	0.00030245
2	chr2:201980520:G:A	201980520	A,NA	G,NA	1,NA	-inf,NA	inf,NA	0.582736,NA	9.45158e-05	0.000110136
2	chr2:203354509:G:C	203354509	NA,C	NA,G	NA,1	NA,-inf	NA,inf	NA,0.499233	9.44736e-05	0.000109389
2	chr2:202173542:C:A	202173542	NA,A	NA,C	NA,1	NA,inf	NA,inf	NA,0.420361	9.44496e-05	0.000107733
2	chr2:202405970:C:T	202405970	NA,T	NA,C	NA,1	NA,-inf	NA,inf	NA,0.473598	9.44478e-05	0.000109261
2	chr2:202429679:T:G	202429679	NA,G	NA,T	NA,1	NA,-inf	NA,inf	NA,0.473598	9.44478e-05	0.000109261
2	chr2:202520930:A:G	202520930	NA,G	NA,A	NA,1	NA,-inf	NA,inf	NA,0.473598	9.44478e-05	0.000109261
2	chr2:203895847:T:G	203895847	NA,G	NA,T	NA,1	NA,-inf	NA,inf	NA,0.483392	9.44363e-05	0.000109367
2	chr2:202624435:C:T	202624435	NA,T	NA,C	NA,1	NA,inf	NA,inf	NA,0.44493	9.44281e-05	0.000108508
2	chr2:201682142:T:C	201682142	NA,C	NA,T	NA,1	NA,inf	NA,inf	NA,0.461747	9.44141e-05	0.000108792
2	chr2:202694528:C:G	202694528	NA,G	NA,C	NA,1	NA,-inf	NA,inf	NA,0.494093	9.43854e-05	0.000109703
2	chr2:202843945:CCT:C	202843945	NA,C	NA,CCT	NA,1	NA,inf	NA,inf	NA,0.45099	9.42725e-05	0.000108558
2	chr2:203812693:G:A	203812693	NA,A	NA,G	NA,1	NA,inf	NA,inf	NA,0.452465	9.42009e-05	0.000108545
2	chr2:202504870:G:A	202504870	NA,A	NA,G	NA,1	NA,-inf	NA,inf	NA,0.469423	9.42008e-05	0.000108909
2	chr2:203796801:G:A	203796801	A,A	G,G	1,1	inf,-inf	inf,inf	0.124074,1.23046	9.42007e-05	0.000104638
2	chr2:201984454:T:C	201984454	NA,C	NA,T	NA,1	NA,-inf	NA,inf	NA,0.483046	9.41993e-05	0.000109512
2	chr2:202385548:T:A	202385548	NA,A	NA,T	NA,1	NA,-inf	NA,inf	NA,0.469283	9.41966e-05	0.000108901
2	chr2:202450329:C:T	202450329	NA,T	NA,C	NA,1	NA,inf	NA,inf	NA,0.425618	9.41591e-05	0.000107313
2	chr2:202983780:A:G	202983780	NA,G	NA,A	NA,1	NA,-inf	NA,inf	NA,0.48442	9.41589e-05	0.000109068
2	chr2:202267942:C:A	202267942	A,NA	C,NA	1,NA	-inf,NA	inf,NA	0.721826,NA	9.41114e-05	0.000108537
2	chr2:203662002:T:C	203662002	NA,C	NA,T	NA,1	NA,inf	NA,inf	NA,0.449225	9.40963e-05	0.000108418
2	chr2:202752317:C:G	202752317	NA,G	NA,C	NA,1	NA,-inf	NA,inf	NA,0.524884	9.40671e-05	0.000110128
2	chr2:201684583:A:G	201684583	NA,G	NA,A	NA,1	NA,inf	NA,inf	NA,0.461916	9.40556e-05	0.000108396
2	chr2:203526018:GAA:G	203526018	G,G	GAA,GAA	1,1	inf,-inf	inf,inf	1.18912,0.172394	9.40374e-05	0.000103807
2	chr2:202323202:C:T	202323202	NA,T	NA,C	NA,1	NA,inf	NA,inf	NA,0.428836	9.39019e-05	0.000107255
2	chr2:202209634:G:A	202209634	NA,A	NA,G	NA,1	NA,-inf	NA,inf	NA,0.49152	9.38469e-05	0.000108374
2	chr2:203861659:C:A	203861659	NA,A	NA,C	NA,1	NA,inf	NA,inf	NA,0.480139	9.37908e-05	0.000108555
2	chr2:202192543:T:C	202192543	NA,C	NA,T	NA,1	NA,inf	NA,inf	NA,0.415354	9.37229e-05	0.000106885
2	chr2:203087800:A:C	203087800	C,NA	A,NA	1,NA	-inf,NA	inf,NA	0.724735,NA	9.372e-05	0.000113114
2	chr2:202742732:CAG:C	202742732	NA,C	NA,CAG	NA,1	NA,-inf	NA,inf	NA,0.519971	9.37188e-05	0.000109636
2	chr2:202732763:C:G	202732763	NA,G	NA,C	NA,1	NA,-inf	NA,inf	NA,0.4885	9.36886e-05	0.000108871
2	chr2:202222148:G:A	202222148	A,A	G,G	1,1	inf,inf	inf,inf	2.38811,0.222625	9.36666e-05	0.00017383
2	chr2:203081997:A:G	203081997	NA,G	NA,A	NA,1	NA,-inf	NA,inf	NA,0.49166	9.36661e-05	0.000108441
2	chr2:202765387:T:A	202765387	NA,A	NA,T	NA,1	NA,inf	NA,inf	NA,0.452628	9.35715e-05	0.000107605
2	chr2:202334368:T:C	202334368	NA,C	NA,T	NA,1	NA,inf	NA,inf	NA,0.427342	9.35633e-05	0.000106891
2	chr2:202927408:T:G	202927408	NA,G	NA,T	NA,1	NA,inf	NA,inf	NA,0.482956	9.35377e-05	0.000108279
2	chr2:203589730:A:G	203589730	NA,G	NA,A	NA,1	NA,-inf	NA,inf	NA,0.505133	9.34867e-05	0.000108859
2	chr2:201719316:C:T	201719316	NA,T	NA,C	NA,1	NA,inf	NA,inf	NA,0.443072	9.34603e-05	0.000107593
2	chr2:202269011:G:T	202269011	T,T	G,G	1,1	inf,inf	inf,inf	0.949027,0.509929	9.33774e-05	0.000103324
2	chr2:201682043:A:T	201682043	NA,T	NA,A	NA,1	NA,inf	NA,inf	NA,0.453778	9.33682e-05	0.000107592
2	chr2:202895487:A:C	202895487	NA,C	NA,A	NA,1	NA,-inf	NA,inf	NA,0.49226	9.33658e-05	0.000108512
2	chr2:202738458:G:A	202738458	NA,A	NA,G	NA,1	NA,-inf	NA,inf	NA,0.485669	9.33554e-05	0.000108482
2	chr2:203858620:C:T	203858620	NA,T	NA,C	NA,1	NA,-inf	NA,inf	NA,0.459639	9.33023e-05	0.000107725
2	chr2:202823312:C:G	202823312	G,G	C,C	1,1	inf,inf	inf,inf	0.118663,1.57008	9.32897e-05	0.000115747
2	chr2:201880518:G:A	201880518	NA,A	NA,G	NA,1	NA,inf	NA,inf	NA,0.445473	9.32888e-05	0.000107358
2	chr2:201723857:C:T	201723857	NA,T	NA,C	NA,1	NA,inf	NA,inf	NA,0.442438	9.32557e-05	0.000107369
2	chr2:202270116:A:G	202270116	G,G	A,A	1,1	-inf,inf	inf,inf	1.80316,0.0598881	9.32002e-05	0.000107915
2	chr2:203571126:A:G	203571126	G,NA	A,NA	1,NA	-inf,NA	inf,NA	0.685312,NA	9.31891e-05	0.000109109
2	chr2:202598001:G:T	202598001	NA,T	NA,G	NA,1	NA,inf	NA,inf	NA,0.409066	9.31875e-05	0.000105971
2	chr2:203032881:T:C	203032881	NA,C	NA,T	NA,1	NA,inf	NA,inf	NA,0.442134	9.31458e-05	0.000107267
2	chr2:202942144:C:T	202942144	T,NA	C,NA	1,NA	-inf,NA	inf,NA	0.657215,NA	9.31207e-05	0.000109077
2	chr2:203408288:G:A	203408288	A,NA	G,NA	1,NA	inf,NA	inf,NA	0.480195,NA	9.30898e-05	0.000106257
2	chr2:202966723:T:A	202966723	NA,A	NA,T	NA,1	NA,inf	NA,inf	NA,0.441273	9.30128e-05	0.000107114
2	chr2:202419978:G:A	202419978	A,A	G,G	1,1	-inf,-inf	inf,inf	0.830832,0.0402779	9.2967e-05	9.72955e-05
2	chr2:203038030:G:T	203038030	NA,T	NA,G	NA,1	NA,inf	NA,inf	NA,0.458065	9.29433e-05	0.000107666
2	chr2:202698549:A:G	202698549	NA,G	NA,A	NA,1	NA,-inf	NA,inf	NA,0.482885	9.29358e-05	0.000107994
2	chr2:202182331:G:A	202182331	A,NA	G,NA	1,NA	-inf,NA	inf,NA	0.582123,NA	9.29327e-05	0.000106598
2	chr2:202702313:C:T	202702313	NA,T	NA,C	NA,1	NA,-inf	NA,inf	NA,0.482645	9.29148e-05	0.000107978
2	chr2:203619887:G:A	203619887	NA,A	NA,G	NA,1	NA,-inf	NA,inf	NA,0.493291	9.28832e-05	0.000108153
2	chr2:203191924:C:T	203191924	T,NA	C,NA	1,NA	-inf,NA	inf,NA	0.683307,NA	9.28546e-05	0.000110888
2	chr2:204011072:G:A	204011072	A,NA	G,NA	1,NA	inf,NA	inf,NA	0.542307,NA	9.28214e-05	0.000107446
2	chr2:202309905:A:G	202309905	G,G	A,A	1,1	-inf,inf	inf,inf	1.78371,0.095472	9.28182e-05	0.000107239
2	chr2:202696832:G:A	202696832	NA,A	NA,G	NA,1	NA,-inf	NA,inf	NA,0.481498	9.27948e-05	0.000107828
2	chr2:203460050:G:A	203460050	A,A	G,G	1,1	inf,-inf	inf,inf	1.19177,0.138998	9.27902e-05	0.000102282
2	chr2:202741231:T:G	202741231	NA,G	NA,T	NA,1	NA,-inf	NA,inf	NA,0.497628	9.27888e-05	0.000108053
2	chr2:203696045:A:T	203696045	NA,T	NA,A	NA,1	NA,inf	NA,inf	NA,0.435019	9.26667e-05	0.000106713
2	chr2:202734054:G:A	202734054	NA,A	NA,G	NA,1	NA,-inf	NA,inf	NA,0.480398	9.2659e-05	0.000107668
2	chr2:201816592:G:A	201816592	NA,A	NA,G	NA,1	NA,-inf	NA,inf	NA,0.473115	9.26208e-05	0.000107377
2	chr2:202827792:G:A	202827792	NA,A	NA,G	NA,1	NA,-inf	NA,inf	NA,0.486163	9.26206e-05	0.000107638
2	chr2:202678139:A:G	202678139	NA,G	NA,A	NA,1	NA,-inf	NA,inf	NA,0.477204	9.25925e-05	0.000108119
2	chr2:201883860:C:A	201883860	NA,A	NA,C	NA,1	NA,inf	NA,inf	NA,0.450485	9.25892e-05	0.000106773
2	chr2:203967359:G:A	203967359	A,NA	G,NA	1,NA	-inf,NA	inf,NA	0.590329,NA	9.24982e-05	0.000108293
2	chr2:203262742:G:A	203262742	NA,A	NA,G	NA,1	NA,inf	NA,inf	NA,0.436753	9.24826e-05	0.000106499
2	chr2:202910134:G:A	202910134	A,NA	G,NA	1,NA	inf,NA	inf,NA	0.482918,NA	9.24683e-05	0.000105316
2	chr2:202877031:C:T	202877031	NA,T	NA,C	NA,1	NA,inf	NA,inf	NA,0.442327	9.24678e-05	0.000106559
2	chr2:203667176:G:A	203667176	NA,A	NA,G	NA,1	NA,inf	NA,inf	NA,0.443614	9.24507e-05	0.000106692
2	chr2:202829384:C:A	202829384	A,A	C,C	1,1	-inf,inf	inf,inf	1.19382,1.09393	9.24371e-05	0.000131942
2	chr2:202462932:C:T	202462932	T,NA	C,NA	1,NA	inf,NA	inf,NA	0.43222,NA	9.23513e-05	0.000104041
2	chr2:203198283:C:T	203198283	NA,T	NA,C	NA,1	NA,-inf	NA,inf	NA,0.482354	9.23361e-05	0.00010729
2	chr2:203673747:C:T	203673747	NA,T	NA,C	NA,1	NA,inf	NA,inf	NA,0.442645	9.23205e-05	0.000106543
2	chr2:203683668:T:C	203683668	NA,C	NA,T	NA,1	NA,inf	NA,inf	NA,0.442612	9.23171e-05	0.000106539
2	chr2:203666025:G:A	203666025	NA,A	NA,G	NA,1	NA,inf	NA,inf	NA,0.442232	9.22701e-05	0.000106485
2	chr2:202212445:T:C	202212445	C,C	T,T	1,1	inf,inf	inf,inf	2.29089,0.332271	9.22275e-05	0.000166599
2	chr2:202361481:T:G	202361481	NA,G	NA,T	NA,1	NA,-inf	NA,inf	NA,0.468196	9.22231e-05	0.000106779
2	chr2:201975141:T:C	201975141	NA,C	NA,T	NA,1	NA,inf	NA,inf	NA,0.431535	9.20814e-05	0.000105623
2	chr2:202668259:A:G	202668259	NA,G	NA,A	NA,1	NA,-inf	NA,inf	NA,0.468073	9.20707e-05	0.000106788
2	chr2:203902402:G:T	203902402	NA,T	NA,G	NA,1	NA,inf	NA,inf	NA,0.443352	9.20653e-05	0.000106293
2	chr2:203300541:A:G	203300541	NA,G	NA,A	NA,1	NA,inf	NA,inf	NA,0.44659	9.20017e-05	0.000106065
2	chr2:202673974:T:C	202673974	NA,C	NA,T	NA,1	NA,inf	NA,inf	NA,0.436253	9.19994e-05	0.000106
2	chr2:203874165:T:C	203874165	NA,C	NA,T	NA,1	NA,-inf	NA,inf	NA,0.476574	9.19628e-05	0.000106725
2	chr2:202887817:A:G	202887817	NA,G	NA,A	NA,1	NA,-inf	NA,inf	NA,0.476877	9.19415e-05	0.000106765
2	chr2:203699263:C:A	203699263	NA,A	NA,C	NA,1	NA,inf	NA,inf	NA,0.430643	9.19307e-05	0.000106018
2	chr2:202680283:G:C	202680283	NA,C	NA,G	NA,1	NA,-inf	NA,inf	NA,0.46782	9.19171e-05	0.000106612
2	chr2:202973452:A:G	202973452	G,NA	A,NA	1,NA	inf,NA	inf,NA	0.478392,NA	9.1912e-05	0.000104683
2	chr2:201682947:G:C	201682947	NA,C	NA,G	NA,1	NA,-inf	NA,inf	NA,0.469512	9.18966e-05	0.00010659
2	chr2:202378414:G:A	202378414	NA,A	NA,G	NA,1	NA,-inf	NA,inf	NA,0.452791	9.18717e-05	0.000106246
2	chr2:202385082:T:A	202385082	A,NA	T,NA	1,NA	inf,NA	inf,NA	0.449072,NA	9.17538e-05	0.000104352
2	chr2:203161853:G:A	203161853	NA,A	NA,G	NA,1	NA,-inf	NA,inf	NA,0.471598	9.17357e-05	0.000106179
2	chr2:203293904:A:G	203293904	NA,G	NA,A	NA,1	NA,inf	NA,inf	NA,0.434783	9.17321e-05	0.000105317
2	chr2:203743692:C:T	203743692	NA,T	NA,C	NA,1	NA,-inf	NA,inf	NA,0.479564	9.17054e-05	0.000106598
2	chr2:201988240:C:T	201988240	NA,T	NA,C	NA,1	NA,-inf	NA,inf	NA,0.462912	9.17003e-05	0.000106034
2	chr2:203103334:C:T	203103334	NA,T	NA,C	NA,1	NA,-inf	NA,inf	NA,0.476459	9.16916e-05	0.000106614
2	chr2:202879321:G:A	202879321	NA,A	NA,G	NA,1	NA,inf	NA,inf	NA,0.435953	9.16391e-05	0.000105607
2	chr2:202334607:C:T	202334607	NA,T	NA,C	NA,1	NA,inf	NA,inf	NA,0.411851	9.1598e-05	0.000104665
2	chr2:202438776:A:G	202438776	NA,G	NA,A	NA,1	NA,-inf	NA,inf	NA,0.454045	9.15898e-05	0.000106033
2	chr2:204034637:T:G	204034637	NA,G	NA,T	NA,1	NA,-inf	NA,inf	NA,0.459423	9.15849e-05	0.000106151
2	chr2:202426381:A:G	202426381	G,G	A,A	1,1	-inf,-inf	inf,inf	0.821779,0.0372872	9.15349e-05	9.58049e-05
2	chr2:201983629:T:C	201983629	NA,C	NA,T	NA,1	NA,inf	NA,inf	NA,0.422269	9.15167e-05	0.000105078
2	chr2:203654483:G:A	203654483	NA,A	NA,G	NA,1	NA,-inf	NA,inf	NA,0.471391	9.1498e-05	0.000106227
2	chr2:201921989:G:A	201921989	NA,A	NA,G	NA,1	NA,-inf	NA,inf	NA,0.425162	9.14767e-05	0.000105002
2	chr2:201723019:A:G	201723019	NA,G	NA,A	NA,1	NA,-inf	NA,inf	NA,0.473232	9.14335e-05	0.000106263
2	chr2:203882459:C:A	203882459	NA,A	NA,C	NA,1	NA,inf	NA,inf	NA,0.431699	9.13587e-05	0.000105452
2	chr2:203201948:G:A	203201948	A,NA	G,NA	1,NA	-inf,NA	inf,NA	0.704631,NA	9.13342e-05	0.000110102
2	chr2:202635123:T:TC	202635123	NA,TC	NA,T	NA,1	NA,-inf	NA,inf	NA,0.480533	9.12439e-05	0.000106128
2	chr2:203402240:G:A	203402240	A,NA	G,NA	1,NA	inf,NA	inf,NA	0.438596,NA	9.12095e-05	0.000103624
2	chr2:203147377:T:G	203147377	NA,G	NA,T	NA,1	NA,-inf	NA,inf	NA,0.478655	9.1202e-05	0.000105455
2	chr2:202620190:T:C	202620190	NA,C	NA,T	NA,1	NA,-inf	NA,inf	NA,0.465879	9.11732e-05	0.000105533
2	chr2:203059715:G:A	203059715	NA,A	NA,G	NA,1	NA,inf	NA,inf	NA,0.428543	9.11062e-05	0.000104968
2	chr2:201854166:TC:T	201854166	NA,T	NA,TC	NA,1	NA,inf	NA,inf	NA,0.427596	9.11026e-05	0.000104925
2	chr2:201745670:C:T	201745670	T,NA	C,NA	1,NA	inf,NA	inf,NA	0.523351,NA	9.10446e-05	0.000105126
2	chr2:203066180:T:G	203066180	G,NA	T,NA	1,NA	-inf,NA	inf,NA	0.70208,NA	9.10164e-05	0.000109713
2	chr2:203144736:A:T	203144736	NA,T	NA,A	NA,1	NA,inf	NA,inf	NA,0.425629	9.1009e-05	0.000104818
2	chr2:202851408:T:C	202851408	NA,C	NA,T	NA,1	NA,-inf	NA,inf	NA,0.473081	9.09815e-05	0.000105727
2	chr2:202831884:A:G	202831884	G,G	A,A	1,1	-inf,-inf	inf,inf	1.17558,1.1885	9.09524e-05	0.000139482
2	chr2:202549637:T:C	202549637	NA,C	NA,T	NA,1	NA,inf	NA,inf	NA,0.399858	9.09141e-05	0.00010378
2	chr2:202317852:C:G	202317852	G,NA	C,NA	1,NA	-inf,NA	inf,NA	0.69495,NA	9.09043e-05	0.00010484
2	chr2:203048266:C:T	203048266	NA,T	NA,C	NA,1	NA,inf	NA,inf	NA,0.428041	9.08958e-05	0.000104729
2	chr2:203458373:AAAAC:A	203458373	NA,A	NA,AAAAC	NA,1	NA,-inf	NA,inf	NA,0.476466	9.08879e-05	0.000105108
2	chr2:203539955:C:T	203539955	T,NA	C,NA	1,NA	inf,NA	inf,NA	0.435908,NA	9.08817e-05	0.000102985
2	chr2:203095353:G:A	203095353	NA,A	NA,G	NA,1	NA,inf	NA,inf	NA,0.436973	9.0817e-05	0.000104695
2	chr2:203962449:T:C	203962449	C,C	T,T	1,1	-inf,-inf	inf,inf	0.654968,1.04714	9.0753e-05	0.000106631
2	chr2:203976742:G:A	203976742	A,NA	G,NA	1,NA	-inf,NA	inf,NA	0.576152,NA	9.06527e-05	0.000106113
2	chr2:203695398:G:A	203695398	A,A	G,G	1,1	inf,inf	inf,inf	1.27295,0.149162	9.06451e-05	0.000102966
2	chr2:202747374:G:A	202747374	A,NA	G,NA	1,NA	-inf,NA	inf,NA	0.235986,NA	9.06438e-05	0.00010019
2	chr2:202888912:G:A	202888912	A,NA	G,NA	1,NA	-inf,NA	inf,NA	0.630672,NA	9.06044e-05	0.000105802
2	chr2:202766744:T:G	202766744	NA,G	NA,T	NA,1	NA,-inf	NA,inf	NA,0.461812	9.05577e-05	0.000104859
2	chr2:202948912:CT:C	202948912	NA,C	NA,CT	NA,1	NA,inf	NA,inf	NA,0.419199	9.0541e-05	0.000104146
2	chr2:201907889:C:T	201907889	T,T	C,C	1,1	-inf,inf	inf,inf	0.924325,0.707179	9.05337e-05	0.000105362
2	chr2:202480209:T:C	202480209	C,NA	T,NA	1,NA	inf,NA	inf,NA	1.46026,NA	9.0531e-05	0.000156985
2	chr2:202421323:A:G	202421323	NA,G	NA,A	NA,1	NA,inf	NA,inf	NA,0.424806	9.04228e-05	0.000104317
2	chr2:202338365:A:G	202338365	NA,G	NA,A	NA,1	NA,inf	NA,inf	NA,0.397334	9.04157e-05	0.000103202
2	chr2:201918523:A:G	201918523	NA,G	NA,A	NA,1	NA,inf	NA,inf	NA,0.411771	9.04092e-05	0.000104042
2	chr2:203890579:C:T	203890579	T,T	C,C	1,1	-inf,-inf	inf,inf	0.738538,0.809108	9.03645e-05	0.000102489
2	chr2:203775798:C:T	203775798	NA,T	NA,C	NA,1	NA,inf	NA,inf	NA,0.430786	9.03623e-05	0.000104022
2	chr2:202721313:A:G	202721313	NA,G	NA,A	NA,1	NA,-inf	NA,inf	NA,0.461905	9.03552e-05	0.000104977
2	chr2:202473872:C:T	202473872	T,NA	C,NA	1,NA	-inf,NA	inf,NA	0.564828,NA	9.03426e-05	0.0001037
2	chr2:203860783:C:T	203860783	NA,T	NA,C	NA,1	NA,-inf	NA,inf	NA,0.466368	9.03032e-05	0.000104588
2	chr2:203859715:C:T	203859715	NA,T	NA,C	NA,1	NA,-inf	NA,inf	NA,0.466394	9.0298e-05	0.000104582
2	chr2:202589700:C:A	202589700	A,NA	C,NA	1,NA	-inf,NA	inf,NA	0.299675,NA	9.02551e-05	0.000101058
2	chr2:202646825:A:G	202646825	NA,G	NA,A	NA,1	NA,-inf	NA,inf	NA,0.472129	9.02311e-05	0.000104949
2	chr2:203687481:C:T	203687481	NA,T	NA,C	NA,1	NA,-inf	NA,inf	NA,0.353788	9.02076e-05	0.000102967
2	chr2:202537823:A:G	202537823	G,NA	A,NA	1,NA	-inf,NA	inf,NA	0.662287,NA	9.01823e-05	0.00010801
2	chr2:202181258:C:A	202181258	NA,A	NA,C	NA,1	NA,-inf	NA,inf	NA,0.451517	9.01263e-05	0.000104561
2	chr2:202707672:A:G	202707672	NA,G	NA,A	NA,1	NA,-inf	NA,inf	NA,0.459475	9.00883e-05	0.000104664
2	chr2:203181433:T:C	203181433	C,NA	T,NA	1,NA	-inf,NA	inf,NA	0.630656,NA	9.00268e-05	0.000105375
2	chr2:202698713:G:A	202698713	NA,A	NA,G	NA,1	NA,-inf	NA,inf	NA,0.469481	8.99232e-05	0.00010458
2	chr2:202634296:A:C	202634296	NA,C	NA,A	NA,1	NA,inf	NA,inf	NA,0.380193	8.99173e-05	0.000102337
2	chr2:203112133:T:C	203112133	NA,C	NA,T	NA,1	NA,inf	NA,inf	NA,0.416891	8.99129e-05	0.000103563
2	chr2:202658338:C:T	202658338	NA,T	NA,C	NA,1	NA,inf	NA,inf	NA,0.419547	8.99009e-05	0.000103593
2	chr2:202040170:A:T	202040170	NA,T	NA,A	NA,1	NA,-inf	NA,inf	NA,0.450877	8.98614e-05	0.000104261
2	chr2:202419349:T:A	202419349	NA,A	NA,T	NA,1	NA,-inf	NA,inf	NA,0.434899	8.98446e-05	0.000103882
2	chr2:203096915:C:G	203096915	NA,G	NA,C	NA,1	NA,inf	NA,inf	NA,0.427241	8.97885e-05	0.000103518
2	chr2:203698011:G:A	203698011	NA,A	NA,G	NA,1	NA,-inf	NA,inf	NA,0.464778	8.97379e-05	0.0001044
2	chr2:202763455:CT:C	202763455	NA,C	NA,CT	NA,1	NA,inf	NA,inf	NA,0.422192	8.97059e-05	0.000103191
2	chr2:203234017:T:C	203234017	NA,C	NA,T	NA,1	NA,inf	NA,inf	NA,0.414516	8.96701e-05	0.000103278
2	chr2:203691317:A:C	203691317	NA,C	NA,A	NA,1	NA,inf	NA,inf	NA,0.421304	8.96653e-05	0.000103483
2	chr2:203234522:G:T	203234522	NA,T	NA,G	NA,1	NA,inf	NA,inf	NA,0.414264	8.96374e-05	0.000103241
2	chr2:202762716:A:G	202762716	G,NA	A,NA	1,NA	inf,NA	inf,NA	0.445816,NA	8.96028e-05	0.000101873
2	chr2:202594121:C:T	202594121	NA,T	NA,C	NA,1	NA,inf	NA,inf	NA,0.393714	8.96014e-05	0.000102714
2	chr2:202620892:T:TG	202620892	NA,TG	NA,T	NA,1	NA,-inf	NA,inf	NA,0.452217	8.95264e-05	0.000103624
2	chr2:201771259:C:T	201771259	T,NA	C,NA	1,NA	inf,NA	inf,NA	0.50914,NA	8.95191e-05	0.000103313
2	chr2:202234483:C:CA	202234483	NA,CA	NA,C	NA,1	NA,-inf	NA,inf	NA,0.454136	8.95156e-05	0.000103874
2	chr2:204040482:T:C	204040482	C,NA	T,NA	1,NA	inf,NA	inf,NA	0.478129,NA	8.95148e-05	0.000102324
2	chr2:202894058:T:C	202894058	NA,C	NA,T	NA,1	NA,inf	NA,inf	NA,0.417974	8.94417e-05	0.000103083
2	chr2:203889646:C:T	203889646	T,T	C,C	1,1	-inf,-inf	inf,inf	0.730833,0.810947	8.94305e-05	0.000101437
2	chr2:203796898:A:G	203796898	G,G	A,A	1,1	inf,inf	inf,inf	0.957612,0.46545	8.94168e-05	0.000100167
2	chr2:202769650:A:G	202769650	NA,G	NA,A	NA,1	NA,inf	NA,inf	NA,0.419767	8.94113e-05	0.000102855
2	chr2:202030440:G:A	202030440	A,A	G,G	1,1	inf,-inf	inf,inf	0.466861,0.985137	8.93437e-05	0.00010025
2	chr2:202796202:C:A	202796202	NA,A	NA,C	NA,1	NA,inf	NA,inf	NA,0.411777	8.9313e-05	0.000102875
2	chr2:202695055:G:A	202695055	NA,A	NA,G	NA,1	NA,inf	NA,inf	NA,0.461193	8.93112e-05	0.000103605
2	chr2:202667347:C:T	202667347	T,T	C,C	1,1	inf,inf	inf,inf	1.17981,0.20048	8.92757e-05	9.9856e-05
2	chr2:203233625:T:C	203233625	NA,C	NA,T	NA,1	NA,inf	NA,inf	NA,0.411195	8.92602e-05	0.000102808
2	chr2:201701404:C:T	201701404	NA,T	NA,C	NA,1	NA,-inf	NA,inf	NA,0.441529	8.9075e-05	0.000103398
2	chr2:203665742:T:C	203665742	NA,C	NA,T	NA,1	NA,inf	NA,inf	NA,0.416097	8.90276e-05	0.000102751
2	chr2:202161791:G:A	202161791	NA,A	NA,G	NA,1	NA,inf	NA,inf	NA,0.380609	8.90125e-05	0.000101647
2	chr2:202908113:T:C	202908113	NA,C	NA,T	NA,1	NA,inf	NA,inf	NA,0.404616	8.89932e-05	0.000102057
2	chr2:203262513:T:C	203262513	NA,C	NA,T	NA,1	NA,-inf	NA,inf	NA,0.452731	8.89755e-05	0.000103427
2	chr2:202466496:A:G	202466496	NA,G	NA,A	NA,1	NA,-inf	NA,inf	NA,0.44593	8.89158e-05	0.000103066
2	chr2:202684465:C:T	202684465	T,NA	C,NA	1,NA	-inf,NA	inf,NA	0.60241,NA	8.88972e-05	0.000105138
2	chr2:203289637:A:C	203289637	NA,C	NA,A	NA,1	NA,-inf	NA,inf	NA,0.451546	8.88206e-05	0.000103268
2	chr2:202085865:G:C	202085865	NA,C	NA,G	NA,1	NA,-inf	NA,inf	NA,0.452132	8.88156e-05	0.000103372
2	chr2:203466356:A:C	203466356	C,C	A,A	1,1	inf,-inf	inf,inf	1.16704,0.146552	8.88081e-05	9.797e-05
2	chr2:203104713:C:T	203104713	T,T	C,C	1,1	-inf,inf	inf,inf	0.933516,0.580139	8.87747e-05	9.92453e-05
2	chr2:203887854:G:A	203887854	NA,A	NA,G	NA,1	NA,-inf	NA,inf	NA,0.439269	8.87721e-05	0.000102795
2	chr2:204021661:G:A	204021661	A,A	G,G	1,1	-inf,-inf	inf,inf	0.115693,1.32032	8.87683e-05	0.000102064
2	chr2:202139636:A:G	202139636	G,NA	A,NA	1,NA	-inf,NA	inf,NA	0.549199,NA	8.87341e-05	0.000101861
2	chr2:202453895:C:T	202453895	T,NA	C,NA	1,NA	-inf,NA	inf,NA	0.551638,NA	8.87167e-05	0.000101838
2	chr2:201682888:T:C	201682888	NA,C	NA,T	NA,1	NA,inf	NA,inf	NA,0.420642	8.8702e-05	0.000102348
2	chr2:203729524:C:G	203729524	NA,G	NA,C	NA,1	NA,inf	NA,inf	NA,0.410277	8.86961e-05	0.000102404
2	chr2:203774774:G:A	203774774	A,NA	G,NA	1,NA	inf,NA	inf,NA	0.550435,NA	8.86931e-05	0.000103493
2	chr2:203587973:G:A	203587973	NA,A	NA,G	NA,1	NA,-inf	NA,inf	NA,0.442056	8.86643e-05	0.000102348
2	chr2:201696549:G:A	201696549	NA,A	NA,G	NA,1	NA,-inf	NA,inf	NA,0.438989	8.86494e-05	0.000102892
2	chr2:202718159:G:A	202718159	NA,A	NA,G	NA,1	NA,-inf	NA,inf	NA,0.446776	8.85882e-05	0.000102911
2	chr2:202657055:ATTG:A	202657055	NA,A	NA,ATTG	NA,1	NA,-inf	NA,inf	NA,0.448089	8.85797e-05	0.000102942
2	chr2:201680508:G:A	201680508	NA,A	NA,G	NA,1	NA,inf	NA,inf	NA,0.419236	8.85461e-05	0.000102168
2	chr2:201994587:G:A	201994587	NA,A	NA,G	NA,1	NA,-inf	NA,inf	NA,0.43781	8.84553e-05	0.000102927
2	chr2:202509997:C:CA	202509997	CA,NA	C,NA	1,NA	-inf,NA	inf,NA	0.647591,NA	8.84447e-05	0.000105862
2	chr2:202153670:T:C	202153670	NA,C	NA,T	NA,1	NA,inf	NA,inf	NA,0.393746	8.84091e-05	0.000101737
2	chr2:202192882:C:G	202192882	G,G	C,C	1,1	inf,-inf	inf,inf	2.42497,0.0601498	8.83964e-05	0.000167585
2	chr2:202118600:CT:C	202118600	C,C	CT,CT	1,1	-inf,inf	inf,inf	1.90617,0.0561904	8.83898e-05	0.000117407
2	chr2:202988089:C:T	202988089	NA,T	NA,C	NA,1	NA,-inf	NA,inf	NA,0.447015	8.83715e-05	0.000102689
2	chr2:202741492:G:A	202741492	A,NA	G,NA	1,NA	inf,NA	inf,NA	1.17531,NA	8.83234e-05	0.000135052
2	chr2:203907443:C:T	203907443	T,T	C,C	1,1	-inf,inf	inf,inf	1.18493,0.52358	8.83197e-05	0.000106775
2	chr2:202675090:C:G	202675090	G,G	C,C	1,1	inf,inf	inf,inf	1.1323,0.27239	8.83018e-05	9.86739e-05
2	chr2:201703895:G:A	201703895	NA,A	NA,G	NA,1	NA,-inf	NA,inf	NA,0.446852	8.82977e-05	0.000102596
2	chr2:202330369:G:T	202330369	T,T	G,G	1,1	-inf,inf	inf,inf	1.77835,0.0515528	8.82752e-05	0.000102324
2	chr2:202721386:G:T	202721386	NA,T	NA,G	NA,1	NA,inf	NA,inf	NA,0.405908	8.82671e-05	0.000101727
2	chr2:203618468:C:T	203618468	NA,T	NA,C	NA,1	NA,inf	NA,inf	NA,0.39656	8.82591e-05	0.000101702
2	chr2:203201533:G:A	203201533	NA,A	NA,G	NA,1	NA,-inf	NA,inf	NA,0.453514	8.82059e-05	0.000102
2	chr2:202767301:CAG:C	202767301	NA,C	NA,CAG	NA,1	NA,inf	NA,inf	NA,0.409364	8.81769e-05	0.000101442
2	chr2:203404442:A:G	203404442	G,NA	A,NA	1,NA	inf,NA	inf,NA	0.453055,NA	8.81661e-05	0.000100517
2	chr2:201933125:A:G	201933125	NA,G	NA,A	NA,1	NA,inf	NA,inf	NA,0.424253	8.81578e-05	0.000102055
2	chr2:202278881:T:C	202278881	NA,C	NA,T	NA,1	NA,-inf	NA,inf	NA,0.351421	8.81496e-05	0.000100744
2	chr2:201973899:A:T	201973899	T,T	A,A	1,1	inf,inf	inf,inf	0.844778,0.709895	8.81227e-05	0.000100408
2	chr2:202664438:G:T	202664438	NA,T	NA,G	NA,1	NA,inf	NA,inf	NA,0.404822	8.81087e-05	0.000101546
2	chr2:202671174:T:G	202671174	NA,G	NA,T	NA,1	NA,inf	NA,inf	NA,0.404822	8.81087e-05	0.000101546
2	chr2:202967529:T:C	202967529	NA,C	NA,T	NA,1	NA,inf	NA,inf	NA,0.406568	8.81e-05	0.000101537
2	chr2:202735366:A:G	202735366	NA,G	NA,A	NA,1	NA,-inf	NA,inf	NA,0.442376	8.80884e-05	0.000102326
2	chr2:203876827:G:A	203876827	A,A	G,G	1,1	inf,-inf	inf,inf	1.2835,0.234126	8.80856e-05	0.000102152
2	chr2:202236195:T:C	202236195	C,C	T,T	1,1	inf,-inf	inf,inf	2.41452,0.0898872	8.8076e-05	0.000166889
2	chr2:202956200:T:C	202956200	C,NA	T,NA	1,NA	inf,NA	inf,NA	1.95169,NA	8.80645e-05	0.000255718
2	chr2:201754142:A:G	201754142	NA,G	NA,A	NA,1	NA,-inf	NA,inf	NA,0.441067	8.80104e-05	0.000102185
2	chr2:203068271:A:G	203068271	G,G	A,A	1,1	inf,-inf	inf,inf	0.949373,0.533702	8.79951e-05	9.82385e-05
2	chr2:203049110:G:A	203049110	NA,A	NA,G	NA,1	NA,inf	NA,inf	NA,0.38494	8.79897e-05	0.000101042
2	chr2:202414979:C:G	202414979	G,G	C,C	1,1	-inf,-inf	inf,inf	0.803209,0.0435616	8.79831e-05	9.21491e-05
2	chr2:202444540:A:T	202444540	T,NA	A,NA	1,NA	inf,NA	inf,NA	0.421754,NA	8.79785e-05	0.000100123
2	chr2:202721383:TC:T	202721383	NA,T	NA,TC	NA,1	NA,inf	NA,inf	NA,0.403037	8.79251e-05	0.000101335
2	chr2:203875952:G:A	203875952	A,A	G,G	1,1	inf,-inf	inf,inf	1.29751,0.200858	8.78679e-05	0.000101913
2	chr2:203113981:C:T	203113981	T,T	C,C	1,1	-inf,inf	inf,inf	0.927033,0.58092	8.78651e-05	9.82461e-05
2	chr2:201750190:AAAG:A	201750190	A,NA	AAAG,NA	1,NA	inf,NA	inf,NA	0.39936,NA	8.78516e-05	9.99029e-05
2	chr2:201765319:T:TGCCCA	201765319	NA,TGCCCA	NA,T	NA,1	NA,-inf	NA,inf	NA,0.435727	8.78375e-05	0.000101848
2	chr2:202156840:A:G	202156840	NA,G	NA,A	NA,1	NA,inf	NA,inf	NA,0.388378	8.78303e-05	0.00010106
2	chr2:201773832:G:A	201773832	NA,A	NA,G	NA,1	NA,-inf	NA,inf	NA,0.435286	8.77867e-05	0.000101789
2	chr2:202757179:T:C	202757179	NA,C	NA,T	NA,1	NA,inf	NA,inf	NA,0.405891	8.77777e-05	0.000100989
2	chr2:201775823:A:C	201775823	NA,C	NA,A	NA,1	NA,-inf	NA,inf	NA,0.435109	8.77667e-05	0.000101766
2	chr2:202466491:T:G	202466491	NA,G	NA,T	NA,1	NA,-inf	NA,inf	NA,0.435635	8.77308e-05	0.000101686
2	chr2:202189219:A:G	202189219	NA,G	NA,A	NA,1	NA,-inf	NA,inf	NA,0.42856	8.77149e-05	0.000101689
2	chr2:203291292:C:A	203291292	NA,A	NA,C	NA,1	NA,inf	NA,inf	NA,0.397667	8.76236e-05	0.000100934
2	chr2:202888198:G:A	202888198	NA,A	NA,G	NA,1	NA,-inf	NA,inf	NA,0.431349	8.75946e-05	0.000101507
2	chr2:203950173:G:A	203950173	A,A	G,G	1,1	-inf,inf	inf,inf	0.461181,1.01386	8.75438e-05	9.93991e-05
2	chr2:202547464:T:C	202547464	NA,C	NA,T	NA,1	NA,inf	NA,inf	NA,0.374273	8.7464e-05	9.98229e-05
2	chr2:203484561:T:G	203484561	G,G	T,T	1,1	inf,-inf	inf,inf	1.16057,0.143054	8.74528e-05	9.64885e-05
2	chr2:202516552:C:T	202516552	T,T	C,C	1,1	inf,inf	inf,inf	0.852054,0.412209	8.73967e-05	9.51005e-05
2	chr2:203143016:G:C	203143016	C,C	G,G	1,1	-inf,inf	inf,inf	1.1345,0.22477	8.73815e-05	9.65435e-05
2	chr2:203460843:G:A	203460843	NA,A	NA,G	NA,1	NA,inf	NA,inf	NA,0.395555	8.73579e-05	0.000100629
2	chr2:202727265:G:A	202727265	NA,A	NA,G	NA,1	NA,-inf	NA,inf	NA,0.435634	8.73162e-05	0.000101425
2	chr2:203444696:C:A	203444696	NA,A	NA,C	NA,1	NA,inf	NA,inf	NA,0.394895	8.72731e-05	0.000100534
2	chr2:203628559:T:G	203628559	G,NA	T,NA	1,NA	inf,NA	inf,NA	0.459991,NA	8.72114e-05	9.94922e-05
2	chr2:201694500:G:A	201694500	NA,A	NA,G	NA,1	NA,inf	NA,inf	NA,0.449771	8.72059e-05	0.000101709
2	chr2:203875723:CAAGG:C	203875723	C,C	CAAGG,CAAGG	1,1	inf,-inf	inf,inf	1.2819,0.224	8.71559e-05	0.000101058
2	chr2:202888442:T:C	202888442	NA,C	NA,T	NA,1	NA,inf	NA,inf	NA,0.39366	8.71262e-05	0.00010037
2	chr2:202712199:T:C	202712199	NA,C	NA,T	NA,1	NA,-inf	NA,inf	NA,0.432617	8.69556e-05	0.000101003
2	chr2:203729597:C:T	203729597	NA,T	NA,C	NA,1	NA,inf	NA,inf	NA,0.391772	8.69194e-05	0.000100167
2	chr2:202703510:A:ATG	202703510	NA,ATG	NA,A	NA,1	NA,-inf	NA,inf	NA,0.432234	8.69004e-05	0.000100946
2	chr2:201960201:G:A	201960201	NA,A	NA,G	NA,1	NA,-inf	NA,inf	NA,0.429525	8.68927e-05	0.000100858
2	chr2:202296491:G:A	202296491	NA,A	NA,G	NA,1	NA,inf	NA,inf	NA,0.393519	8.68457e-05	0.000100146
2	chr2:201768227:G:GT	201768227	GT,NA	G,NA	1,NA	inf,NA	inf,NA	0.488103,NA	8.68139e-05	0.000100201
2	chr2:202186579:C:T	202186579	NA,T	NA,C	NA,1	NA,-inf	NA,inf	NA,0.420453	8.67989e-05	0.000100616
2	chr2:203527727:G:A	203527727	NA,A	NA,G	NA,1	NA,-inf	NA,inf	NA,0.436108	8.67849e-05	0.00010105
2	chr2:203812563:C:T	203812563	NA,T	NA,C	NA,1	NA,inf	NA,inf	NA,0.39411	8.67182e-05	0.000100216
2	chr2:202220976:G:A	202220976	NA,A	NA,G	NA,1	NA,inf	NA,inf	NA,0.392042	8.6683e-05	9.99583e-05
2	chr2:202377174:G:A	202377174	A,NA	G,NA	1,NA	inf,NA	inf,NA	0.412319,NA	8.66813e-05	9.86777e-05
2	chr2:202186578:A:ATG	202186578	NA,ATG	NA,A	NA,1	NA,-inf	NA,inf	NA,0.419346	8.66733e-05	0.00010047
2	chr2:202670257:C:G	202670257	G,G	C,C	1,1	inf,inf	inf,inf	1.13861,0.245893	8.66447e-05	9.68795e-05
2	chr2:202712729:A:G	202712729	NA,G	NA,A	NA,1	NA,-inf	NA,inf	NA,0.429741	8.66331e-05	0.000100626
2	chr2:203819311:C:T	203819311	T,NA	C,NA	1,NA	inf,NA	inf,NA	0.744518,NA	8.66192e-05	0.000107058
2	chr2:202022071:T:C	202022071	C,NA	T,NA	1,NA	inf,NA	inf,NA	0.492771,NA	8.65444e-05	9.97998e-05
2	chr2:203653146:C:T	203653146	T,T	C,C	1,1	inf,-inf	inf,inf	1.24451,0.198504	8.64452e-05	9.84748e-05
2	chr2:202175944:T:A	202175944	A,A	T,T	1,1	inf,-inf	inf,inf	2.04588,0.424674	8.63915e-05	0.000141945
2	chr2:203864720:T:G	203864720	NA,G	NA,T	NA,1	NA,-inf	NA,inf	NA,0.420033	8.63496e-05	0.000100109
2	chr2:202177355:G:A	202177355	A,A	G,G	1,1	inf,-inf	inf,inf	2.04925,0.420426	8.63432e-05	0.000141938
2	chr2:202007728:A:C	202007728	C,C	A,A	1,1	inf,-inf	inf,inf	0.018671,1.09762	8.63332e-05	9.46837e-05
2	chr2:201684806:C:T	201684806	NA,T	NA,C	NA,1	NA,inf	NA,inf	NA,0.402657	8.63197e-05	9.96957e-05
2	chr2:202519115:A:T	202519115	NA,T	NA,A	NA,1	NA,-inf	NA,inf	NA,0.422969	8.62945e-05	0.000100017
2	chr2:202770946:A:G	202770946	NA,G	NA,A	NA,1	NA,inf	NA,inf	NA,0.435445	8.62893e-05	0.000100181
2	chr2:201971560:T:C	201971560	C,C	T,T	1,1	-inf,inf	inf,inf	1.00723,0.366784	8.62878e-05	9.60386e-05
2	chr2:201787442:G:A	201787442	NA,A	NA,G	NA,1	NA,inf	NA,inf	NA,0.388397	8.62833e-05	9.92981e-05
2	chr2:202287214:G:A	202287214	NA,A	NA,G	NA,1	NA,inf	NA,inf	NA,0.38852	8.62695e-05	9.94842e-05
2	chr2:202237685:T:C	202237685	NA,C	NA,T	NA,1	NA,-inf	NA,inf	NA,0.428324	8.62676e-05	9.96331e-05
2	chr2:202706919:C:T	202706919	NA,T	NA,C	NA,1	NA,-inf	NA,inf	NA,0.426172	8.62625e-05	0.000100192
2	chr2:202711229:C:T	202711229	NA,T	NA,C	NA,1	NA,-inf	NA,inf	NA,0.426172	8.62625e-05	0.000100192
2	chr2:202706928:TGA:T	202706928	NA,T	NA,TGA	NA,1	NA,-inf	NA,inf	NA,0.425951	8.62374e-05	0.000100163
2	chr2:202716655:T:C	202716655	NA,C	NA,T	NA,1	NA,-inf	NA,inf	NA,0.426114	8.62188e-05	0.000100143
2	chr2:202714367:T:G	202714367	NA,G	NA,T	NA,1	NA,-inf	NA,inf	NA,0.425588	8.61972e-05	0.000100116
2	chr2:202713967:C:T	202713967	NA,T	NA,C	NA,1	NA,-inf	NA,inf	NA,0.425512	8.61884e-05	0.000100106
2	chr2:202958350:G:A	202958350	NA,A	NA,G	NA,1	NA,-inf	NA,inf	NA,0.419509	8.61599e-05	9.98495e-05
2	chr2:203888764:T:G	203888764	G,G	T,T	1,1	-inf,-inf	inf,inf	0.726002,0.793575	8.61281e-05	9.77176e-05
2	chr2:202771344:T:A	202771344	NA,A	NA,T	NA,1	NA,-inf	NA,inf	NA,0.409043	8.60585e-05	9.97571e-05
2	chr2:202918645:G:A	202918645	NA,A	NA,G	NA,1	NA,inf	NA,inf	NA,0.388847	8.60243e-05	9.91568e-05
2	chr2:203645297:T:C	203645297	NA,C	NA,T	NA,1	NA,-inf	NA,inf	NA,0.420533	8.59984e-05	9.96273e-05
2	chr2:201832676:C:G	201832676	NA,G	NA,C	NA,1	NA,-inf	NA,inf	NA,0.415601	8.5972e-05	9.96289e-05
2	chr2:202037754:T:G	202037754	NA,G	NA,T	NA,1	NA,-inf	NA,inf	NA,0.414742	8.59519e-05	9.96817e-05
2	chr2:201808220:A:G	201808220	G,G	A,A	1,1	inf,-inf	inf,inf	0.234407,1.2763	8.5943e-05	9.97667e-05
2	chr2:201740149:A:AC	201740149	AC,NA	A,NA	1,NA	inf,NA	inf,NA	0.483382,NA	8.59381e-05	9.92398e-05
2	chr2:202156359:G:A	202156359	NA,A	NA,G	NA,1	NA,inf	NA,inf	NA,0.372706	8.59164e-05	9.88871e-05
2	chr2:202628570:C:A	202628570	A,A	C,C	1,1	inf,inf	inf,inf	2.38327,1.00135	8.59146e-05	0.000375576
2	chr2:203140686:T:A	203140686	A,A	T,T	1,1	-inf,inf	inf,inf	1.14107,0.17707	8.5863e-05	9.47307e-05
2	chr2:202905920:G:A	202905920	A,NA	G,NA	1,NA	-inf,NA	inf,NA	0.555279,NA	8.58059e-05	9.912e-05
2	chr2:201724062:G:C	201724062	NA,C	NA,G	NA,1	NA,-inf	NA,inf	NA,0.423272	8.58055e-05	9.96518e-05
2	chr2:201999908:C:T	201999908	NA,T	NA,C	NA,1	NA,-inf	NA,inf	NA,0.429825	8.57359e-05	9.96145e-05
2	chr2:202264016:T:C	202264016	C,C	T,T	1,1	inf,inf	inf,inf	0.920097,0.489135	8.57099e-05	9.493e-05
2	chr2:201975453:G:A	201975453	A,NA	G,NA	1,NA	-inf,NA	inf,NA	0.565968,NA	8.56731e-05	0.000101024
2	chr2:202708667:G:A	202708667	NA,A	NA,G	NA,1	NA,-inf	NA,inf	NA,0.420782	8.56652e-05	9.94943e-05
2	chr2:203186025:C:G	203186025	NA,G	NA,C	NA,1	NA,inf	NA,inf	NA,0.380348	8.56141e-05	9.86329e-05
2	chr2:201920432:A:G	201920432	NA,G	NA,A	NA,1	NA,-inf	NA,inf	NA,0.414056	8.55957e-05	9.92482e-05
2	chr2:202346998:T:C	202346998	C,NA	T,NA	1,NA	inf,NA	inf,NA	0.389226,NA	8.55956e-05	9.73145e-05
2	chr2:203115382:T:C	203115382	C,C	T,T	1,1	-inf,inf	inf,inf	0.946043,0.53879	8.55929e-05	9.56333e-05
2	chr2:202591177:T:G	202591177	NA,G	NA,T	NA,1	NA,inf	NA,inf	NA,0.393395	8.55339e-05	9.86247e-05
2	chr2:202714443:CTATT:C	202714443	NA,C	NA,CTATT	NA,1	NA,-inf	NA,inf	NA,0.419487	8.55186e-05	9.93231e-05
2	chr2:202637148:T:C	202637148	C,C	T,T	1,1	inf,-inf	inf,inf	1.22524,0.00647004	8.54821e-05	9.60735e-05
2	chr2:203196499:T:G	203196499	NA,G	NA,T	NA,1	NA,inf	NA,inf	NA,0.379157	8.54791e-05	9.84782e-05
2	chr2:202759789:C:A	202759789	A,NA	C,NA	1,NA	inf,NA	inf,NA	0.442123,NA	8.53811e-05	9.78485e-05
2	chr2:201683071:CTTACATCACCCCCAGAAATGTGTGAACAGTCCATTTTTCTACCTCGTCATAAATACTTGGCATTGACTTATGGTCATA:C	201683071	NA,C	NA,CTTACATCACCCCCAGAAATGTGTGAACAGTCCATTTTTCTACCTCGTCATAAATACTTGGCATTGACTTATGGTCATA	NA,1	NA,inf	NA,inf	NA,0.392697	8.53796e-05	9.85526e-05
2	chr2:202556413:T:C	202556413	NA,C	NA,T	NA,1	NA,inf	NA,inf	NA,0.382438	8.53611e-05	9.84979e-05
2	chr2:203441710:T:C	203441710	C,C	T,T	1,1	inf,-inf	inf,inf	1.03598,0.40181	8.53329e-05	9.54592e-05
2	chr2:202666403:C:T	202666403	T,T	C,C	1,1	inf,inf	inf,inf	0.728221,0.670643	8.53193e-05	9.38727e-05
2	chr2:203044051:G:T	203044051	NA,T	NA,G	NA,1	NA,-inf	NA,inf	NA,0.424265	8.5288e-05	9.90801e-05
2	chr2:201854792:T:C	201854792	NA,C	NA,T	NA,1	NA,inf	NA,inf	NA,0.36678	8.5253e-05	9.78266e-05
2	chr2:203648887:T:C	203648887	C,NA	T,NA	1,NA	-inf,NA	inf,NA	0.302203,NA	8.51586e-05	9.58847e-05
2	chr2:203545253:G:A	203545253	NA,A	NA,G	NA,1	NA,inf	NA,inf	NA,0.3777	8.51397e-05	9.8104e-05
2	chr2:201926127:C:T	201926127	T,NA	C,NA	1,NA	-inf,NA	inf,NA	0.375558,NA	8.49988e-05	9.65754e-05
2	chr2:203741624:G:T	203741624	NA,T	NA,G	NA,1	NA,inf	NA,inf	NA,0.359697	8.49979e-05	9.73363e-05
2	chr2:202640462:G:A	202640462	NA,A	NA,G	NA,1	NA,inf	NA,inf	NA,0.354646	8.49868e-05	9.70398e-05
2	chr2:203921847:G:C	203921847	C,C	G,G	1,1	-inf,inf	inf,inf	0.877922,0.538244	8.49833e-05	9.5696e-05
2	chr2:202358622:C:T	202358622	T,NA	C,NA	1,NA	-inf,NA	inf,NA	0.519566,NA	8.49793e-05	9.75637e-05
2	chr2:201720267:C:A	201720267	NA,A	NA,C	NA,1	NA,-inf	NA,inf	NA,0.413944	8.49237e-05	9.86708e-05
2	chr2:203621569:G:T	203621569	NA,T	NA,G	NA,1	NA,-inf	NA,inf	NA,0.424306	8.49005e-05	9.87864e-05
2	chr2:203224807:C:T	203224807	NA,T	NA,C	NA,1	NA,-inf	NA,inf	NA,0.416536	8.48825e-05	9.82607e-05
2	chr2:202294401:G:A	202294401	A,NA	G,NA	1,NA	inf,NA	inf,NA	0.398041,NA	8.48757e-05	9.66528e-05
2	chr2:201755733:A:C	201755733	C,NA	A,NA	1,NA	inf,NA	inf,NA	0.443335,NA	8.48749e-05	9.7843e-05
2	chr2:202158283:C:T	202158283	NA,T	NA,C	NA,1	NA,inf	NA,inf	NA,0.363347	8.48666e-05	9.76864e-05
2	chr2:201825282:T:C	201825282	C,C	T,T	1,1	inf,-inf	inf,inf	0.414178,1.14181	8.48317e-05	9.83066e-05
2	chr2:203678100:C:T	203678100	NA,T	NA,C	NA,1	NA,inf	NA,inf	NA,0.372987	8.4801e-05	9.78706e-05
2	chr2:202630335:G:A	202630335	A,A	G,G	1,1	inf,inf	inf,inf	2.38403,0.988309	8.47367e-05	0.000368345
2	chr2:201709298:T:C	201709298	NA,C	NA,T	NA,1	NA,-inf	NA,inf	NA,0.412891	8.46781e-05	9.83342e-05
2	chr2:202159297:C:T	202159297	NA,T	NA,C	NA,1	NA,inf	NA,inf	NA,0.361737	8.46763e-05	9.74697e-05
2	chr2:203622206:G:A	203622206	NA,A	NA,G	NA,1	NA,inf	NA,inf	NA,0.376581	8.46671e-05	9.77021e-05
2	chr2:203011162:A:G	203011162	NA,G	NA,A	NA,1	NA,inf	NA,inf	NA,0.371748	8.46377e-05	9.75176e-05
2	chr2:203398313:A:G	203398313	G,NA	A,NA	1,NA	inf,NA	inf,NA	2.12426,NA	8.45525e-05	0.000317341
2	chr2:202659918:C:T	202659918	T,T	C,C	1,1	inf,inf	inf,inf	1.13489,0.229975	8.4509e-05	9.45344e-05
2	chr2:201822356:A:C	201822356	NA,C	NA,A	NA,1	NA,-inf	NA,inf	NA,0.409476	8.45016e-05	9.80893e-05
2	chr2:203113971:G:A	203113971	A,A	G,G	1,1	-inf,inf	inf,inf	0.91365,0.571363	8.4489e-05	9.45059e-05
2	chr2:203066859:G:A	203066859	A,NA	G,NA	1,NA	-inf,NA	inf,NA	0.553429,NA	8.44874e-05	9.95273e-05
2	chr2:202155270:G:A	202155270	NA,A	NA,G	NA,1	NA,-inf	NA,inf	NA,0.430386	8.44346e-05	9.8304e-05
2	chr2:202086989:T:C	202086989	C,C	T,T	1,1	inf,inf	inf,inf	0.813391,0.45849	8.4378e-05	9.11633e-05
2	chr2:203726444:G:A	203726444	NA,A	NA,G	NA,1	NA,inf	NA,inf	NA,0.366745	8.42944e-05	9.71268e-05
2	chr2:202601807:T:C	202601807	NA,C	NA,T	NA,1	NA,inf	NA,inf	NA,0.33606	8.42925e-05	9.60395e-05
2	chr2:203606859:G:A	203606859	NA,A	NA,G	NA,1	NA,inf	NA,inf	NA,0.376433	8.42874e-05	9.70705e-05
2	chr2:202478739:G:A	202478739	NA,A	NA,G	NA,1	NA,-inf	NA,inf	NA,0.403373	8.42865e-05	9.76635e-05
2	chr2:203712324:G:A	203712324	NA,A	NA,G	NA,1	NA,-inf	NA,inf	NA,0.413222	8.42665e-05	9.76032e-05
2	chr2:203671178:C:T	203671178	T,NA	C,NA	1,NA	inf,NA	inf,NA	0.401335,NA	8.42339e-05	9.63404e-05
2	chr2:202734440:G:A	202734440	NA,A	NA,G	NA,1	NA,inf	NA,inf	NA,0.370479	8.41917e-05	9.70524e-05
2	chr2:203726443:T:C	203726443	NA,C	NA,T	NA,1	NA,inf	NA,inf	NA,0.365759	8.41849e-05	9.70014e-05
2	chr2:203320615:T:C	203320615	C,NA	T,NA	1,NA	-inf,NA	inf,NA	0.594214,NA	8.41505e-05	9.92434e-05
2	chr2:201712334:TA:T	201712334	NA,T	NA,TA	NA,1	NA,-inf	NA,inf	NA,0.402368	8.41222e-05	9.76646e-05
2	chr2:203766848:A:G	203766848	NA,G	NA,A	NA,1	NA,inf	NA,inf	NA,0.377581	8.41092e-05	9.68908e-05
2	chr2:203714315:T:G	203714315	G,NA	T,NA	1,NA	inf,NA	inf,NA	0.522254,NA	8.41e-05	9.90456e-05
2	chr2:202638911:C:T	202638911	NA,T	NA,C	NA,1	NA,inf	NA,inf	NA,0.408685	8.40648e-05	9.74163e-05
2	chr2:202191191:T:G	202191191	NA,G	NA,T	NA,1	NA,-inf	NA,inf	NA,0.395486	8.40307e-05	9.74039e-05
2	chr2:202088145:G:A	202088145	NA,A	NA,G	NA,1	NA,inf	NA,inf	NA,0.374466	8.39656e-05	9.67559e-05
2	chr2:202654870:C:A	202654870	NA,A	NA,C	NA,1	NA,-inf	NA,inf	NA,0.414801	8.39511e-05	9.75462e-05
2	chr2:202697573:T:G	202697573	NA,G	NA,T	NA,1	NA,-inf	NA,inf	NA,0.423526	8.39084e-05	9.71869e-05
2	chr2:201819637:A:G	201819637	NA,G	NA,A	NA,1	NA,inf	NA,inf	NA,0.371072	8.3895e-05	9.66591e-05
2	chr2:202948783:C:T	202948783	NA,T	NA,C	NA,1	NA,-inf	NA,inf	NA,0.41098	8.3874e-05	9.74341e-05
2	chr2:201806658:C:G	201806658	G,G	C,C	1,1	inf,-inf	inf,inf	0.54256,1.05598	8.38379e-05	9.81377e-05
2	chr2:203600396:A:G	203600396	G,G	A,A	1,1	inf,-inf	inf,inf	0.153007,1.2646	8.38374e-05	9.64122e-05
2	chr2:201756111:T:C	201756111	C,NA	T,NA	1,NA	inf,NA	inf,NA	0.366931,NA	8.37809e-05	9.5336e-05
2	chr2:202420434:T:G	202420434	G,G	T,T	1,1	-inf,-inf	inf,inf	0.786399,0.0355884	8.37333e-05	8.77945e-05
2	chr2:203538965:T:C	203538965	C,C	T,T	1,1	inf,-inf	inf,inf	1.21038,0.163014	8.37215e-05	9.43692e-05
2	chr2:201714012:T:C	201714012	C,C	T,T	1,1	inf,inf	inf,inf	0.0227291,1.34057	8.36856e-05	9.7498e-05
2	chr2:201712718:A:G	201712718	NA,G	NA,A	NA,1	NA,-inf	NA,inf	NA,0.383262	8.36635e-05	9.68904e-05
2	chr2:203505658:CCA:C	203505658	NA,C	NA,CCA	NA,1	NA,inf	NA,inf	NA,0.362632	8.36208e-05	9.63501e-05
2	chr2:202952758:C:A	202952758	NA,A	NA,C	NA,1	NA,-inf	NA,inf	NA,0.408507	8.36159e-05	9.71322e-05
2	chr2:201837196:G:A	201837196	A,NA	G,NA	1,NA	inf,NA	inf,NA	0.496455,NA	8.36045e-05	9.7315e-05
2	chr2:202600068:T:C	202600068	NA,C	NA,T	NA,1	NA,inf	NA,inf	NA,0.36413	8.35555e-05	9.62715e-05
2	chr2:203626533:A:G	203626533	NA,G	NA,A	NA,1	NA,inf	NA,inf	NA,0.365391	8.34936e-05	9.61028e-05
2	chr2:202787748:T:G	202787748	NA,G	NA,T	NA,1	NA,inf	NA,inf	NA,0.367199	8.34928e-05	9.59966e-05
2	chr2:202948200:C:A	202948200	A,A	C,C	1,1	-inf,-inf	inf,inf	1.29953,1.00405	8.3475e-05	0.000126099
2	chr2:202671092:C:T	202671092	T,T	C,C	1,1	inf,inf	inf,inf	1.91488,0.369213	8.3463e-05	0.000147558
2	chr2:201832325:C:T	201832325	NA,T	NA,C	NA,1	NA,-inf	NA,inf	NA,0.399579	8.34557e-05	9.68648e-05
2	chr2:201962335:C:T	201962335	NA,T	NA,C	NA,1	NA,inf	NA,inf	NA,0.37846	8.34522e-05	9.64008e-05
2	chr2:202763164:C:T	202763164	T,T	C,C	1,1	inf,inf	inf,inf	2.54566,1.14647	8.34488e-05	0.000593315
2	chr2:202445350:C:T	202445350	NA,T	NA,C	NA,1	NA,-inf	NA,inf	NA,0.400193	8.34277e-05	9.68983e-05
2	chr2:203657267:C:T	203657267	T,T	C,C	1,1	inf,-inf	inf,inf	1.2724,0.110433	8.34114e-05	9.52289e-05
2	chr2:203777517:A:G	203777517	NA,G	NA,A	NA,1	NA,inf	NA,inf	NA,0.368145	8.33442e-05	9.6353e-05
2	chr2:202685779:A:C	202685779	C,C	A,A	1,1	inf,inf	inf,inf	1.11316,0.253402	8.3339e-05	9.31947e-05
2	chr2:202170225:C:T	202170225	NA,T	NA,C	NA,1	NA,inf	NA,inf	NA,0.344615	8.33105e-05	9.5603e-05
2	chr2:203916069:C:T	203916069	NA,T	NA,C	NA,1	NA,inf	NA,inf	NA,0.413208	8.32912e-05	9.6618e-05
2	chr2:201847478:G:A	201847478	NA,A	NA,G	NA,1	NA,inf	NA,inf	NA,0.364708	8.32837e-05	9.61043e-05
2	chr2:202524287:G:A	202524287	NA,A	NA,G	NA,1	NA,-inf	NA,inf	NA,0.395655	8.32758e-05	9.65005e-05
2	chr2:201996496:C:T	201996496	T,T	C,C	1,1	inf,inf	inf,inf	0.848381,0.822124	8.32736e-05	9.77124e-05
2	chr2:202791398:T:C	202791398	C,C	T,T	1,1	-inf,-inf	inf,inf	1.40952,0.887887	8.32483e-05	0.000126419
2	chr2:202685751:C:T	202685751	T,T	C,C	1,1	inf,inf	inf,inf	1.11295,0.252751	8.32428e-05	9.30887e-05
2	chr2:202485224:T:C	202485224	NA,C	NA,T	NA,1	NA,-inf	NA,inf	NA,0.395234	8.32272e-05	9.64451e-05
2	chr2:202151556:C:T	202151556	NA,T	NA,C	NA,1	NA,inf	NA,inf	NA,0.348279	8.31816e-05	9.57593e-05
2	chr2:201684778:G:A	201684778	NA,A	NA,G	NA,1	NA,-inf	NA,inf	NA,0.403468	8.3145e-05	9.66178e-05
2	chr2:201708753:C:T	201708753	NA,T	NA,C	NA,1	NA,-inf	NA,inf	NA,0.392624	8.31042e-05	9.64751e-05
2	chr2:202158500:G:A	202158500	NA,A	NA,G	NA,1	NA,inf	NA,inf	NA,0.347136	8.30692e-05	9.56328e-05
2	chr2:203643860:G:C	203643860	C,NA	G,NA	1,NA	inf,NA	inf,NA	0.399727,NA	8.30622e-05	9.48783e-05
2	chr2:202777607:C:G	202777607	NA,G	NA,C	NA,1	NA,-inf	NA,inf	NA,0.386645	8.29982e-05	9.60726e-05
2	chr2:202598266:G:T	202598266	NA,T	NA,G	NA,1	NA,inf	NA,inf	NA,0.32346	8.29127e-05	9.45e-05
2	chr2:203524682:C:T	203524682	T,T	C,C	1,1	inf,-inf	inf,inf	1.15507,0.0800195	8.28624e-05	9.17587e-05
2	chr2:203101468:C:T	203101468	T,NA	C,NA	1,NA	inf,NA	inf,NA	0.364938,NA	8.2859e-05	9.41394e-05
2	chr2:202450297:C:T	202450297	NA,T	NA,C	NA,1	NA,-inf	NA,inf	NA,0.391227	8.28574e-05	9.60204e-05
2	chr2:201880673:C:T	201880673	NA,T	NA,C	NA,1	NA,inf	NA,inf	NA,0.357108	8.28232e-05	9.53855e-05
2	chr2:202928084:T:C	202928084	NA,C	NA,T	NA,1	NA,-inf	NA,inf	NA,0.387613	8.27874e-05	9.59272e-05
2	chr2:202766645:C:T	202766645	NA,T	NA,C	NA,1	NA,-inf	NA,inf	NA,0.439292	8.2775e-05	9.70564e-05
2	chr2:204006789:A:T	204006789	NA,T	NA,A	NA,1	NA,-inf	NA,inf	NA,0.386668	8.27363e-05	9.59166e-05
2	chr2:203657091:A:G	203657091	G,G	A,A	1,1	inf,-inf	inf,inf	1.26699,0.10993	8.27283e-05	9.44249e-05
2	chr2:202422904:C:G	202422904	NA,G	NA,C	NA,1	NA,-inf	NA,inf	NA,0.389898	8.26793e-05	9.58211e-05
2	chr2:202538724:G:A	202538724	NA,A	NA,G	NA,1	NA,-inf	NA,inf	NA,0.389219	8.26724e-05	9.58067e-05
2	chr2:202254095:C:T	202254095	T,T	C,C	1,1	inf,inf	inf,inf	2.19387,0.353459	8.26661e-05	0.000145306
2	chr2:202559054:C:T	202559054	T,T	C,C	1,1	inf,inf	inf,inf	0.811912,0.239292	8.26367e-05	8.77725e-05
2	chr2:203808480:A:G	203808480	NA,G	NA,A	NA,1	NA,inf	NA,inf	NA,0.361387	8.26086e-05	9.5387e-05
2	chr2:202081578:G:A	202081578	A,A	G,G	1,1	-inf,-inf	inf,inf	0.318884,1.21874	8.26057e-05	9.63188e-05
2	chr2:202598557:T:C	202598557	NA,C	NA,T	NA,1	NA,inf	NA,inf	NA,0.320616	8.25657e-05	9.41214e-05
2	chr2:202871777:C:T	202871777	T,NA	C,NA	1,NA	inf,NA	inf,NA	0.398113,NA	8.25457e-05	9.43254e-05
2	chr2:203032054:A:G	203032054	NA,G	NA,A	NA,1	NA,-inf	NA,inf	NA,0.398123	8.25452e-05	9.58702e-05
2	chr2:202360505:G:A	202360505	NA,A	NA,G	NA,1	NA,inf	NA,inf	NA,0.335314	8.25392e-05	9.43703e-05
2	chr2:201898067:G:A	201898067	NA,A	NA,G	NA,1	NA,inf	NA,inf	NA,0.343928	8.25385e-05	9.50497e-05
2	chr2:202237528:C:T	202237528	NA,T	NA,C	NA,1	NA,-inf	NA,inf	NA,0.390889	8.25047e-05	9.57006e-05
2	chr2:202151792:T:C	202151792	NA,C	NA,T	NA,1	NA,inf	NA,inf	NA,0.341037	8.2407e-05	9.48741e-05
2	chr2:201833985:C:T	201833985	NA,T	NA,C	NA,1	NA,-inf	NA,inf	NA,0.37589	8.23618e-05	9.54576e-05
2	chr2:202715365:C:T	202715365	NA,T	NA,C	NA,1	NA,-inf	NA,inf	NA,0.378287	8.23497e-05	9.58795e-05
2	chr2:203967753:G:A	203967753	NA,A	NA,G	NA,1	NA,-inf	NA,inf	NA,0.378261	8.23372e-05	9.53546e-05
2	chr2:202973669:A:G	202973669	NA,G	NA,A	NA,1	NA,-inf	NA,inf	NA,0.395453	8.23245e-05	9.56122e-05
2	chr2:203857824:A:G	203857824	NA,G	NA,A	NA,1	NA,-inf	NA,inf	NA,0.369335	8.22982e-05	9.51092e-05
2	chr2:203908534:A:G	203908534	NA,G	NA,A	NA,1	NA,-inf	NA,inf	NA,0.35423	8.22949e-05	9.50431e-05
2	chr2:202343211:G:T	202343211	T,T	G,G	1,1	inf,inf	inf,inf	1.03589,0.302783	8.22472e-05	9.1224e-05
2	chr2:201763237:T:C	201763237	C,C	T,T	1,1	inf,inf	inf,inf	0.00364978,1.3382	8.2183e-05	9.59414e-05
2	chr2:203523369:G:A	203523369	A,A	G,G	1,1	inf,-inf	inf,inf	1.11899,0.1747	8.21632e-05	9.08615e-05
2	chr2:203930590:C:T	203930590	NA,T	NA,C	NA,1	NA,inf	NA,inf	NA,0.35447	8.21566e-05	9.48864e-05
2	chr2:202603991:C:T	202603991	NA,T	NA,C	NA,1	NA,inf	NA,inf	NA,0.317079	8.2153e-05	9.36659e-05
2	chr2:203876143:C:T	203876143	T,T	C,C	1,1	inf,-inf	inf,inf	1.25333,0.216846	8.21121e-05	9.53163e-05
2	chr2:203396509:G:A	203396509	NA,A	NA,G	NA,1	NA,inf	NA,inf	NA,0.360393	8.21091e-05	9.47052e-05
2	chr2:203456597:T:A	203456597	NA,A	NA,T	NA,1	NA,-inf	NA,inf	NA,0.379735	8.20875e-05	9.50647e-05
2	chr2:202197496:G:A	202197496	NA,A	NA,G	NA,1	NA,inf	NA,inf	NA,0.320874	8.19937e-05	9.37785e-05
2	chr2:202909125:C:G	202909125	NA,G	NA,C	NA,1	NA,inf	NA,inf	NA,0.338085	8.19923e-05	9.38423e-05
2	chr2:202746379:A:T	202746379	T,T	A,A	1,1	-inf,-inf	inf,inf	0.883408,0.137905	8.19624e-05	8.72422e-05
2	chr2:203966008:A:G	203966008	NA,G	NA,A	NA,1	NA,-inf	NA,inf	NA,0.37454	8.19489e-05	9.49116e-05
2	chr2:202603936:A:G	202603936	NA,G	NA,A	NA,1	NA,inf	NA,inf	NA,0.315086	8.19368e-05	9.34258e-05
2	chr2:202266218:G:A	202266218	NA,A	NA,G	NA,1	NA,inf	NA,inf	NA,0.39721	8.19042e-05	9.51775e-05
2	chr2:202684685:T:TTA	202684685	TTA,TTA	T,T	1,1	inf,inf	inf,inf	1.11262,0.239073	8.1885e-05	9.16034e-05
2	chr2:203684418:A:G	203684418	G,NA	A,NA	1,NA	inf,NA	inf,NA	0.383039,NA	8.1864e-05	9.36779e-05
2	chr2:202149538:T:C	202149538	NA,C	NA,T	NA,1	NA,inf	NA,inf	NA,0.360753	8.18124e-05	9.45488e-05
2	chr2:203523325:G:A	203523325	NA,A	NA,G	NA,1	NA,inf	NA,inf	NA,0.347127	8.17982e-05	9.42615e-05
2	chr2:201932238:G:A	201932238	A,A	G,G	1,1	-inf,-inf	inf,inf	0.603058,0.839937	8.16749e-05	9.19255e-05
2	chr2:202203334:AACC:A	202203334	NA,A	NA,AACC	NA,1	NA,-inf	NA,inf	NA,0.382368	8.16482e-05	9.47013e-05
2	chr2:202224425:CTT:C	202224425	C,NA	CTT,NA	1,NA	-inf,NA	inf,NA	0.608524,NA	8.16277e-05	9.41637e-05
2	chr2:203257203:A:C	203257203	C,NA	A,NA	1,NA	-inf,NA	inf,NA	0.571742,NA	8.1605e-05	9.61916e-05
2	chr2:201791420:C:T	201791420	T,NA	C,NA	1,NA	-inf,NA	inf,NA	0.45191,NA	8.15957e-05	9.45701e-05
2	chr2:203449472:C:G	203449472	NA,G	NA,C	NA,1	NA,-inf	NA,inf	NA,0.376279	8.14592e-05	9.42738e-05
2	chr2:202994968:A:G	202994968	NA,G	NA,A	NA,1	NA,inf	NA,inf	NA,0.346765	8.14488e-05	9.365e-05
2	chr2:201801225:C:T	201801225	NA,T	NA,C	NA,1	NA,-inf	NA,inf	NA,0.375426	8.14283e-05	9.43829e-05
2	chr2:203719596:T:C	203719596	C,C	T,T	1,1	inf,inf	inf,inf	0.327974,1.14727	8.14135e-05	9.35421e-05
2	chr2:202159396:GAATT:G	202159396	NA,G	NA,GAATT	NA,1	NA,inf	NA,inf	NA,0.347839	8.14048e-05	9.36881e-05
2	chr2:203638587:A:G	203638587	NA,G	NA,A	NA,1	NA,-inf	NA,inf	NA,0.372857	8.13862e-05	9.43084e-05
2	chr2:203084168:G:A	203084168	NA,A	NA,G	NA,1	NA,inf	NA,inf	NA,0.353048	8.12948e-05	9.37774e-05
2	chr2:202490962:T:G	202490962	NA,G	NA,T	NA,1	NA,inf	NA,inf	NA,0.367604	8.12688e-05	9.41329e-05
2	chr2:203797393:G:A	203797393	A,A	G,G	1,1	inf,inf	inf,inf	0.941612,0.420232	8.1256e-05	9.10908e-05
2	chr2:203787913:G:A	203787913	NA,A	NA,G	NA,1	NA,inf	NA,inf	NA,0.345959	8.1242e-05	9.37784e-05
2	chr2:202085620:C:T	202085620	T,T	C,C	1,1	inf,inf	inf,inf	0.786445,0.546655	8.12171e-05	8.89988e-05
2	chr2:202637184:A:C	202637184	NA,C	NA,A	NA,1	NA,-inf	NA,inf	NA,0.375858	8.12154e-05	9.41403e-05
2	chr2:203645286:G:A	203645286	NA,A	NA,G	NA,1	NA,-inf	NA,inf	NA,0.3854	8.11225e-05	9.43006e-05
2	chr2:202050684:T:A	202050684	NA,A	NA,T	NA,1	NA,-inf	NA,inf	NA,0.363172	8.11124e-05	9.39206e-05
2	chr2:202661864:C:T	202661864	T,T	C,C	1,1	inf,inf	inf,inf	1.10975,0.235172	8.11093e-05	9.07468e-05
2	chr2:202685475:G:A	202685475	A,A	G,G	1,1	inf,inf	inf,inf	1.11553,0.225513	8.10844e-05	9.07371e-05
2	chr2:203290003:C:T	203290003	T,NA	C,NA	1,NA	inf,NA	inf,NA	0.350617,NA	8.09996e-05	9.29654e-05
2	chr2:202363957:C:T	202363957	NA,T	NA,C	NA,1	NA,inf	NA,inf	NA,0.343824	8.09748e-05	9.34967e-05
2	chr2:202091604:C:T	202091604	NA,T	NA,C	NA,1	NA,-inf	NA,inf	NA,0.374802	8.09257e-05	9.35855e-05
2	chr2:203954688:G:A	203954688	A,NA	G,NA	1,NA	inf,NA	inf,NA	0.410044,NA	8.09157e-05	9.2704e-05
2	chr2:202814416:A:T	202814416	NA,T	NA,A	NA,1	NA,inf	NA,inf	NA,0.338242	8.0895e-05	9.32466e-05
2	chr2:203646270:A:C	203646270	NA,C	NA,A	NA,1	NA,-inf	NA,inf	NA,0.371767	8.08584e-05	9.36642e-05
2	chr2:201727098:A:G	201727098	NA,G	NA,A	NA,1	NA,-inf	NA,inf	NA,0.375556	8.0854e-05	9.38646e-05
2	chr2:202595946:T:C	202595946	NA,C	NA,T	NA,1	NA,inf	NA,inf	NA,0.306275	8.08374e-05	9.22324e-05
2	chr2:203646698:A:C	203646698	NA,C	NA,A	NA,1	NA,-inf	NA,inf	NA,0.371233	8.08056e-05	9.36028e-05
2	chr2:203129654:G:A	203129654	NA,A	NA,G	NA,1	NA,inf	NA,inf	NA,0.348164	8.08049e-05	9.32147e-05
2	chr2:204041595:G:T	204041595	NA,T	NA,G	NA,1	NA,inf	NA,inf	NA,0.342752	8.07963e-05	9.28688e-05
2	chr2:203271691:A:G	203271691	NA,G	NA,A	NA,1	NA,-inf	NA,inf	NA,0.37641	8.07838e-05	9.38547e-05
2	chr2:203187105:C:G	203187105	NA,G	NA,C	NA,1	NA,-inf	NA,inf	NA,0.386934	8.07699e-05	9.37063e-05
2	chr2:202680543:C:T	202680543	T,T	C,C	1,1	inf,inf	inf,inf	1.11975,0.214012	8.07688e-05	9.03996e-05
2	chr2:202421478:A:T	202421478	NA,T	NA,A	NA,1	NA,-inf	NA,inf	NA,0.353	8.07578e-05	9.33821e-05
2	chr2:202446562:CAG:C	202446562	NA,C	NA,CAG	NA,1	NA,-inf	NA,inf	NA,0.374119	8.07467e-05	9.37689e-05
2	chr2:203905331:A:G	203905331	G,G	A,A	1,1	-inf,inf	inf,inf	1.16324,0.488663	8.07145e-05	9.76278e-05
2	chr2:203209494:C:T	203209494	NA,T	NA,C	NA,1	NA,-inf	NA,inf	NA,0.386285	8.07065e-05	9.36322e-05
2	chr2:203504886:G:A	203504886	A,NA	G,NA	1,NA	-inf,NA	inf,NA	0.515039,NA	8.06632e-05	9.479e-05
2	chr2:203102787:G:T	203102787	T,T	G,G	1,1	-inf,inf	inf,inf	0.985624,0.430264	8.06397e-05	8.98076e-05
2	chr2:201786825:G:A	201786825	A,NA	G,NA	1,NA	inf,NA	inf,NA	0.435198,NA	8.06098e-05	9.30536e-05
2	chr2:203121977:G:A	203121977	NA,A	NA,G	NA,1	NA,inf	NA,inf	NA,0.335239	8.05859e-05	9.28923e-05
2	chr2:203718874:T:C	203718874	C,C	T,T	1,1	inf,inf	inf,inf	0.508102,0.94995	8.05437e-05	9.14432e-05
2	chr2:202123222:G:A	202123222	A,A	G,G	1,1	inf,inf	inf,inf	0.119967,1.17849	8.05057e-05	9.14037e-05
2	chr2:202998820:C:T	202998820	NA,T	NA,C	NA,1	NA,-inf	NA,inf	NA,0.378892	8.04899e-05	9.34986e-05
2	chr2:202383496:C:T	202383496	T,T	C,C	1,1	inf,inf	inf,inf	0.816206,0.403542	8.04824e-05	8.76798e-05
2	chr2:202692746:G:A	202692746	NA,A	NA,G	NA,1	NA,inf	NA,inf	NA,0.317104	8.04745e-05	9.24581e-05
2	chr2:202877376:G:A	202877376	NA,A	NA,G	NA,1	NA,-inf	NA,inf	NA,0.373817	8.04626e-05	9.34639e-05
2	chr2:202657832:C:T	202657832	NA,T	NA,C	NA,1	NA,inf	NA,inf	NA,0.315288	8.0448e-05	9.24226e-05
2	chr2:202936276:T:G	202936276	NA,G	NA,T	NA,1	NA,-inf	NA,inf	NA,0.37574	8.03689e-05	9.33256e-05
2	chr2:203817462:G:A	203817462	NA,A	NA,G	NA,1	NA,inf	NA,inf	NA,0.330278	8.03649e-05	9.26808e-05
2	chr2:203755226:A:C	203755226	NA,C	NA,A	NA,1	NA,inf	NA,inf	NA,0.336983	8.03593e-05	9.27739e-05
2	chr2:202060761:C:T	202060761	NA,T	NA,C	NA,1	NA,-inf	NA,inf	NA,0.372331	8.03131e-05	9.32897e-05
2	chr2:202178554:T:C	202178554	NA,C	NA,T	NA,1	NA,inf	NA,inf	NA,0.331861	8.02636e-05	9.24616e-05
2	chr2:203789240:C:T	203789240	NA,T	NA,C	NA,1	NA,inf	NA,inf	NA,0.336589	8.02306e-05	9.25038e-05
2	chr2:202525062:G:A	202525062	NA,A	NA,G	NA,1	NA,inf	NA,inf	NA,0.304606	8.02166e-05	9.17083e-05
2	chr2:202945109:C:T	202945109	NA,T	NA,C	NA,1	NA,inf	NA,inf	NA,0.334363	8.02105e-05	9.24874e-05
2	chr2:202105527:C:T	202105527	T,T	C,C	1,1	-inf,inf	inf,inf	1.83304,0.0708856	8.02029e-05	0.000105965
2	chr2:202602615:A:T	202602615	NA,T	NA,A	NA,1	NA,inf	NA,inf	NA,0.298651	8.01906e-05	9.14866e-05
2	chr2:203520070:G:C	203520070	NA,C	NA,G	NA,1	NA,inf	NA,inf	NA,0.329892	8.01741e-05	9.24039e-05
2	chr2:203141154:T:C	203141154	C,C	T,T	1,1	-inf,inf	inf,inf	1.1121,0.165496	8.01649e-05	8.85104e-05
2	chr2:203597804:C:T	203597804	NA,T	NA,C	NA,1	NA,inf	NA,inf	NA,0.336083	8.01345e-05	9.23378e-05
2	chr2:203502058:A:G	203502058	G,G	A,A	1,1	inf,-inf	inf,inf	1.11053,0.158299	8.0113e-05	8.8548e-05
2	chr2:201733026:A:T	201733026	NA,T	NA,A	NA,1	NA,-inf	NA,inf	NA,0.366648	8.00903e-05	9.29525e-05
2	chr2:202894411:G:A	202894411	NA,A	NA,G	NA,1	NA,inf	NA,inf	NA,0.365112	8.00336e-05	9.267e-05
2	chr2:202502900:C:T	202502900	NA,T	NA,C	NA,1	NA,inf	NA,inf	NA,0.306826	7.99927e-05	9.14588e-05
2	chr2:203699318:T:A	203699318	NA,A	NA,T	NA,1	NA,inf	NA,inf	NA,0.32461	7.99878e-05	9.21895e-05
2	chr2:202692887:G:C	202692887	C,NA	G,NA	1,NA	-inf,NA	inf,NA	0.516206,NA	7.99666e-05	9.37167e-05
2	chr2:202318629:C:T	202318629	NA,T	NA,C	NA,1	NA,-inf	NA,inf	NA,0.365376	7.99197e-05	9.25568e-05
2	chr2:202345957:C:T	202345957	NA,T	NA,C	NA,1	NA,-inf	NA,inf	NA,0.362549	7.98911e-05	9.25614e-05
2	chr2:202170130:G:A	202170130	NA,A	NA,G	NA,1	NA,-inf	NA,inf	NA,0.35441	7.98753e-05	9.24177e-05
2	chr2:203001041:A:C	203001041	NA,C	NA,A	NA,1	NA,-inf	NA,inf	NA,0.370747	7.9874e-05	9.27446e-05
2	chr2:201737956:A:C	201737956	NA,C	NA,A	NA,1	NA,-inf	NA,inf	NA,0.363123	7.98706e-05	9.26735e-05
2	chr2:203054254:C:T	203054254	NA,T	NA,C	NA,1	NA,-inf	NA,inf	NA,0.370852	7.98471e-05	9.27295e-05
2	chr2:202913882:A:G	202913882	NA,G	NA,A	NA,1	NA,-inf	NA,inf	NA,0.367298	7.98356e-05	9.27298e-05
2	chr2:202643910:G:A	202643910	NA,A	NA,G	NA,1	NA,inf	NA,inf	NA,0.288742	7.98002e-05	9.10781e-05
2	chr2:201797063:C:A	201797063	NA,A	NA,C	NA,1	NA,-inf	NA,inf	NA,0.357771	7.97969e-05	9.26246e-05
2	chr2:202890899:T:C	202890899	C,C	T,T	1,1	inf,inf	inf,inf	0.158742,1.14084	7.97865e-05	9.00203e-05
2	chr2:202542765:C:T	202542765	NA,T	NA,C	NA,1	NA,inf	NA,inf	NA,0.302147	7.97666e-05	9.12705e-05
2	chr2:202115241:C:T	202115241	T,T	C,C	1,1	-inf,inf	inf,inf	1.48214,0.0108029	7.975e-05	8.93962e-05
2	chr2:202906422:C:T	202906422	NA,T	NA,C	NA,1	NA,-inf	NA,inf	NA,0.366374	7.97469e-05	9.26259e-05
2	chr2:201767106:A:T	201767106	NA,T	NA,A	NA,1	NA,inf	NA,inf	NA,0.340518	7.97416e-05	9.21452e-05
2	chr2:202486874:A:T	202486874	NA,T	NA,A	NA,1	NA,inf	NA,inf	NA,0.332798	7.97377e-05	9.20857e-05
2	chr2:203800850:A:G	203800850	G,NA	A,NA	1,NA	inf,NA	inf,NA	0.401932,NA	7.97086e-05	9.11719e-05
2	chr2:203948549:C:T	203948549	NA,T	NA,C	NA,1	NA,-inf	NA,inf	NA,0.35064	7.96777e-05	9.23021e-05
2	chr2:203069961:G:T	203069961	NA,T	NA,G	NA,1	NA,-inf	NA,inf	NA,0.364456	7.95707e-05	9.24189e-05
2	chr2:202702821:G:A	202702821	NA,A	NA,G	NA,1	NA,-inf	NA,inf	NA,0.373087	7.95454e-05	9.19497e-05
2	chr2:202796470:A:G	202796470	NA,G	NA,A	NA,1	NA,-inf	NA,inf	NA,0.365109	7.95243e-05	9.23825e-05
2	chr2:202789944:C:G	202789944	NA,G	NA,C	NA,1	NA,-inf	NA,inf	NA,0.365109	7.95243e-05	9.23825e-05
2	chr2:201703466:T:C	201703466	NA,C	NA,T	NA,1	NA,inf	NA,inf	NA,0.329189	7.9493e-05	9.16637e-05
2	chr2:202649106:G:T	202649106	T,T	G,G	1,1	inf,inf	inf,inf	1.11246,0.212671	7.94912e-05	8.89901e-05
2	chr2:202783637:T:C	202783637	NA,C	NA,T	NA,1	NA,inf	NA,inf	NA,0.337569	7.94911e-05	9.16661e-05
2	chr2:203404764:G:A	203404764	A,A	G,G	1,1	inf,-inf	inf,inf	1.19872,0.0630131	7.94819e-05	8.91516e-05
2	chr2:202317970:A:G	202317970	NA,G	NA,A	NA,1	NA,-inf	NA,inf	NA,0.366385	7.94797e-05	9.20322e-05
2	chr2:202496988:G:A	202496988	NA,A	NA,G	NA,1	NA,-inf	NA,inf	NA,0.356493	7.94768e-05	9.20763e-05
2	chr2:202516453:T:C	202516453	NA,C	NA,T	NA,1	NA,-inf	NA,inf	NA,0.356493	7.94768e-05	9.20763e-05
2	chr2:202201327:G:C	202201327	C,C	G,G	1,1	inf,-inf	inf,inf	2.34932,0.0658839	7.94662e-05	0.00014827
2	chr2:202282595:A:G	202282595	NA,G	NA,A	NA,1	NA,-inf	NA,inf	NA,0.366455	7.94573e-05	9.20048e-05
2	chr2:202047213:TA:T	202047213	T,NA	TA,NA	1,NA	-inf,NA	inf,NA	0.483538,NA	7.94553e-05	9.30666e-05
2	chr2:203776534:A:C	203776534	NA,C	NA,A	NA,1	NA,inf	NA,inf	NA,0.327078	7.94441e-05	9.16901e-05
2	chr2:202438603:G:A	202438603	NA,A	NA,G	NA,1	NA,-inf	NA,inf	NA,0.365128	7.94296e-05	9.22171e-05
2	chr2:202878980:A:T	202878980	NA,T	NA,A	NA,1	NA,inf	NA,inf	NA,0.351438	7.9349e-05	9.19277e-05
2	chr2:202797670:C:T	202797670	NA,T	NA,C	NA,1	NA,-inf	NA,inf	NA,0.352061	7.9327e-05	9.18677e-05
2	chr2:203715072:C:G	203715072	G,NA	C,NA	1,NA	inf,NA	inf,NA	0.401133,NA	7.93144e-05	9.12391e-05
2	chr2:201701073:T:C	201701073	NA,C	NA,T	NA,1	NA,-inf	NA,inf	NA,0.339289	7.93066e-05	9.17456e-05
2	chr2:203200363:AT:A	203200363	NA,A	NA,AT	NA,1	NA,inf	NA,inf	NA,0.321281	7.93025e-05	9.14194e-05
2	chr2:203077524:A:G	203077524	G,NA	A,NA	1,NA	-inf,NA	inf,NA	0.518939,NA	7.92851e-05	9.23104e-05
2	chr2:202682902:TATA:T	202682902	NA,T	NA,TATA	NA,1	NA,-inf	NA,inf	NA,0.355931	7.92829e-05	9.18902e-05
2	chr2:203558013:G:A	203558013	A,A	G,G	1,1	inf,-inf	inf,inf	1.17343,0.185028	7.92588e-05	8.94517e-05
2	chr2:203905297:C:T	203905297	NA,T	NA,C	NA,1	NA,inf	NA,inf	NA,0.320811	7.92136e-05	9.14415e-05
2	chr2:202183584:A:G	202183584	NA,G	NA,A	NA,1	NA,inf	NA,inf	NA,0.321787	7.92134e-05	9.1379e-05
2	chr2:202064217:G:T	202064217	T,T	G,G	1,1	inf,-inf	inf,inf	0.1998,1.20925	7.92062e-05	9.03611e-05
2	chr2:203317013:A:G	203317013	NA,G	NA,A	NA,1	NA,inf	NA,inf	NA,0.319541	7.91792e-05	9.12625e-05
2	chr2:202436408:C:T	202436408	NA,T	NA,C	NA,1	NA,-inf	NA,inf	NA,0.35721	7.91637e-05	9.19086e-05
2	chr2:201731399:A:G	201731399	NA,G	NA,A	NA,1	NA,inf	NA,inf	NA,0.321482	7.9135e-05	9.12681e-05
2	chr2:201960914:C:T	201960914	NA,T	NA,C	NA,1	NA,inf	NA,inf	NA,0.322232	7.91295e-05	9.15213e-05
2	chr2:202495173:G:A	202495173	NA,A	NA,G	NA,1	NA,inf	NA,inf	NA,0.295906	7.91194e-05	9.05459e-05
2	chr2:201711235:A:G	201711235	G,NA	A,NA	1,NA	inf,NA	inf,NA	0.472817,NA	7.91161e-05	9.2206e-05
2	chr2:202928786:A:G	202928786	NA,G	NA,A	NA,1	NA,inf	NA,inf	NA,0.320643	7.91026e-05	9.12048e-05
2	chr2:204042414:T:C	204042414	C,NA	T,NA	1,NA	-inf,NA	inf,NA	0.33685,NA	7.90861e-05	9.00201e-05
2	chr2:202694177:A:C	202694177	NA,C	NA,A	NA,1	NA,inf	NA,inf	NA,0.300978	7.90808e-05	9.04677e-05
2	chr2:203058004:C:T	203058004	NA,T	NA,C	NA,1	NA,-inf	NA,inf	NA,0.361836	7.90746e-05	9.18054e-05
2	chr2:203336050:A:G	203336050	NA,G	NA,A	NA,1	NA,inf	NA,inf	NA,0.318533	7.90731e-05	9.11416e-05
2	chr2:202544097:G:A	202544097	NA,A	NA,G	NA,1	NA,-inf	NA,inf	NA,0.3519	7.9042e-05	9.15711e-05
2	chr2:203759302:C:T	203759302	NA,T	NA,C	NA,1	NA,-inf	NA,inf	NA,0.356824	7.90096e-05	9.13231e-05
2	chr2:202123535:C:T	202123535	NA,T	NA,C	NA,1	NA,inf	NA,inf	NA,0.318375	7.89922e-05	9.06578e-05
2	chr2:203893081:C:T	203893081	T,T	C,C	1,1	-inf,-inf	inf,inf	0.707218,0.758859	7.8927e-05	8.95708e-05
2	chr2:203732774:G:A	203732774	NA,A	NA,G	NA,1	NA,inf	NA,inf	NA,0.320785	7.88677e-05	9.08172e-05
2	chr2:202368443:T:C	202368443	NA,C	NA,T	NA,1	NA,-inf	NA,inf	NA,0.350254	7.88373e-05	9.14646e-05
2	chr2:202107872:G:A	202107872	A,A	G,G	1,1	-inf,inf	inf,inf	1.83329,0.0200556	7.88087e-05	0.000104113
2	chr2:202323117:G:A	202323117	NA,A	NA,G	NA,1	NA,-inf	NA,inf	NA,0.359076	7.88031e-05	9.12487e-05
2	chr2:203255920:T:C	203255920	NA,C	NA,T	NA,1	NA,inf	NA,inf	NA,0.318034	7.87509e-05	9.05423e-05
2	chr2:203941729:A:G	203941729	G,G	A,A	1,1	-inf,-inf	inf,inf	0.90204,0.415796	7.87316e-05	8.7853e-05
2	chr2:203271309:T:C	203271309	NA,C	NA,T	NA,1	NA,inf	NA,inf	NA,0.343362	7.87051e-05	9.1159e-05
2	chr2:202262706:C:T	202262706	NA,T	NA,C	NA,1	NA,inf	NA,inf	NA,0.287396	7.86825e-05	9.00313e-05
2	chr2:203456592:G:A	203456592	NA,A	NA,G	NA,1	NA,inf	NA,inf	NA,0.314488	7.86589e-05	9.06688e-05
2	chr2:202279098:T:C	202279098	NA,C	NA,T	NA,1	NA,-inf	NA,inf	NA,0.335277	7.86522e-05	9.10282e-05
2	chr2:203908753:C:T	203908753	NA,T	NA,C	NA,1	NA,-inf	NA,inf	NA,0.353604	7.86235e-05	9.10105e-05
2	chr2:203425044:G:T	203425044	NA,T	NA,G	NA,1	NA,inf	NA,inf	NA,0.304684	7.86019e-05	8.99402e-05
2	chr2:203121588:G:A	203121588	NA,A	NA,G	NA,1	NA,inf	NA,inf	NA,0.31533	7.85923e-05	9.06194e-05
2	chr2:202944650:C:T	202944650	NA,T	NA,C	NA,1	NA,inf	NA,inf	NA,0.289812	7.85906e-05	9.01007e-05
2	chr2:203578293:T:C	203578293	NA,C	NA,T	NA,1	NA,inf	NA,inf	NA,0.304693	7.85739e-05	9.03371e-05
2	chr2:202213260:G:A	202213260	NA,A	NA,G	NA,1	NA,inf	NA,inf	NA,0.32756	7.85532e-05	9.07963e-05
2	chr2:201701746:T:G	201701746	NA,G	NA,T	NA,1	NA,inf	NA,inf	NA,0.315919	7.85365e-05	9.04852e-05
2	chr2:202234756:CCT:C	202234756	C,NA	CCT,NA	1,NA	-inf,NA	inf,NA	0.48623,NA	7.85055e-05	9.21533e-05
2	chr2:202008849:A:G	202008849	NA,G	NA,A	NA,1	NA,inf	NA,inf	NA,0.328544	7.84827e-05	9.07659e-05
2	chr2:201773449:A:G	201773449	NA,G	NA,A	NA,1	NA,-inf	NA,inf	NA,0.346608	7.8471e-05	9.10616e-05
2	chr2:203473627:T:TA	203473627	NA,TA	NA,T	NA,1	NA,inf	NA,inf	NA,0.309955	7.84704e-05	9.03926e-05
2	chr2:201881796:A:G	201881796	NA,G	NA,A	NA,1	NA,-inf	NA,inf	NA,0.34491	7.84257e-05	9.08968e-05
2	chr2:203361940:A:G	203361940	NA,G	NA,A	NA,1	NA,inf	NA,inf	NA,0.340364	7.8425e-05	9.08336e-05
2	chr2:203944558:A:G	203944558	NA,G	NA,A	NA,1	NA,-inf	NA,inf	NA,0.342495	7.84186e-05	9.08055e-05
2	chr2:201760263:A:G	201760263	NA,G	NA,A	NA,1	NA,-inf	NA,inf	NA,0.345167	7.84003e-05	9.09723e-05
2	chr2:202109309:C:A	202109309	A,A	C,C	1,1	-inf,inf	inf,inf	1.4417,0.119451	7.83804e-05	8.78964e-05
2	chr2:203409772:G:A	203409772	NA,A	NA,G	NA,1	NA,-inf	NA,inf	NA,0.33944	7.83391e-05	9.07338e-05
2	chr2:203412920:T:A	203412920	NA,A	NA,T	NA,1	NA,-inf	NA,inf	NA,0.33944	7.83391e-05	9.07338e-05
2	chr2:203244032:G:C	203244032	NA,C	NA,G	NA,1	NA,inf	NA,inf	NA,0.33944	7.83391e-05	9.07338e-05
2	chr2:203348291:T:C	203348291	C,NA	T,NA	1,NA	-inf,NA	inf,NA	0.475728,NA	7.83237e-05	9.14729e-05
2	chr2:202634097:G:C	202634097	NA,C	NA,G	NA,1	NA,inf	NA,inf	NA,0.300891	7.8318e-05	9.01082e-05
2	chr2:203598127:A:G	203598127	G,NA	A,NA	1,NA	inf,NA	inf,NA	0.364363,NA	7.82983e-05	8.93861e-05
2	chr2:203938791:C:T	203938791	NA,T	NA,C	NA,1	NA,-inf	NA,inf	NA,0.336006	7.82834e-05	9.06739e-05
2	chr2:202429732:G:A	202429732	A,NA	G,NA	1,NA	-inf,NA	inf,NA	0.332686,NA	7.82781e-05	8.98925e-05
2	chr2:202060340:T:C	202060340	NA,C	NA,T	NA,1	NA,-inf	NA,inf	NA,0.341064	7.82096e-05	9.06788e-05
2	chr2:202012490:G:A	202012490	NA,A	NA,G	NA,1	NA,-inf	NA,inf	NA,0.326075	7.819e-05	9.04545e-05
2	chr2:203314974:A:G	203314974	G,NA	A,NA	1,NA	-inf,NA	inf,NA	0.475068,NA	7.81891e-05	9.13272e-05
2	chr2:203927371:TA:T	203927371	NA,T	NA,TA	NA,1	NA,inf	NA,inf	NA,0.313069	7.81725e-05	9.01889e-05
2	chr2:201756816:C:T	201756816	NA,T	NA,C	NA,1	NA,-inf	NA,inf	NA,0.335745	7.81694e-05	9.053e-05
2	chr2:203664737:C:T	203664737	NA,T	NA,C	NA,1	NA,-inf	NA,inf	NA,0.358031	7.81238e-05	9.07205e-05
2	chr2:202250071:C:T	202250071	T,T	C,C	1,1	inf,inf	inf,inf	2.15548,0.347052	7.81096e-05	0.000136013
2	chr2:202054605:C:T	202054605	NA,T	NA,C	NA,1	NA,inf	NA,inf	NA,0.363407	7.81025e-05	9.0882e-05
2	chr2:202572852:T:C	202572852	NA,C	NA,T	NA,1	NA,-inf	NA,inf	NA,0.34258	7.8097e-05	9.04874e-05
2	chr2:202167388:G:A	202167388	A,A	G,G	1,1	inf,inf	inf,inf	2.4175,0.534847	7.80733e-05	0.000223392
2	chr2:203607601:G:A	203607601	A,NA	G,NA	1,NA	inf,NA	inf,NA	0.367971,NA	7.807e-05	9.03547e-05
2	chr2:201701472:A:T	201701472	NA,T	NA,A	NA,1	NA,inf	NA,inf	NA,0.310779	7.80468e-05	8.99255e-05
2	chr2:201907287:C:T	201907287	NA,T	NA,C	NA,1	NA,inf	NA,inf	NA,0.310877	7.80154e-05	8.98617e-05
2	chr2:202579150:TTACTC:T	202579150	NA,T	NA,TTACTC	NA,1	NA,inf	NA,inf	NA,0.314226	7.8012e-05	8.98142e-05
2	chr2:201999589:T:C	201999589	NA,C	NA,T	NA,1	NA,-inf	NA,inf	NA,0.352808	7.79523e-05	9.0517e-05
2	chr2:203525186:C:G	203525186	NA,G	NA,C	NA,1	NA,-inf	NA,inf	NA,0.366398	7.79346e-05	9.05973e-05
2	chr2:203012882:T:C	203012882	NA,C	NA,T	NA,1	NA,inf	NA,inf	NA,0.308442	7.79019e-05	8.97773e-05
2	chr2:202431067:T:C	202431067	C,C	T,T	1,1	-inf,-inf	inf,inf	0.800429,1.07181	7.78998e-05	9.6886e-05
2	chr2:203542513:A:G	203542513	NA,G	NA,A	NA,1	NA,inf	NA,inf	NA,0.307471	7.7876e-05	8.97833e-05
2	chr2:203516685:T:C	203516685	NA,C	NA,T	NA,1	NA,inf	NA,inf	NA,0.307337	7.78693e-05	8.97894e-05
2	chr2:203925911:C:T	203925911	T,NA	C,NA	1,NA	-inf,NA	inf,NA	0.405444,NA	7.78685e-05	8.98479e-05
2	chr2:202856051:T:C	202856051	C,NA	T,NA	1,NA	inf,NA	inf,NA	3.74286,NA	7.78587e-05	0.00551885
2	chr2:202301968:C:T	202301968	NA,T	NA,C	NA,1	NA,inf	NA,inf	NA,0.307174	7.78245e-05	8.97439e-05
2	chr2:202066039:CT:C	202066039	C,C	CT,CT	1,1	inf,-inf	inf,inf	0.20903,1.20132	7.78168e-05	8.89106e-05
2	chr2:202786956:T:C	202786956	NA,C	NA,T	NA,1	NA,inf	NA,inf	NA,0.31978	7.77787e-05	8.97119e-05
2	chr2:201895669:A:G	201895669	NA,G	NA,A	NA,1	NA,inf	NA,inf	NA,0.317047	7.7727e-05	8.97088e-05
2	chr2:202441132:T:C	202441132	C,C	T,T	1,1	-inf,-inf	inf,inf	0.82421,1.05252	7.7707e-05	9.68852e-05
2	chr2:202443422:C:T	202443422	NA,T	NA,C	NA,1	NA,-inf	NA,inf	NA,0.342556	7.77047e-05	9.0275e-05
2	chr2:201974503:T:A	201974503	A,NA	T,NA	1,NA	-inf,NA	inf,NA	0.46796,NA	7.76891e-05	8.99584e-05
2	chr2:202947441:AC:A	202947441	NA,A	NA,AC	NA,1	NA,inf	NA,inf	NA,0.304317	7.7665e-05	8.95429e-05
2	chr2:202976091:A:C	202976091	C,C	A,A	1,1	-inf,inf	inf,inf	1.51779,0.890739	7.76551e-05	0.000128383
2	chr2:204014121:G:A	204014121	A,NA	G,NA	1,NA	inf,NA	inf,NA	0.46431,NA	7.76544e-05	9.05387e-05
2	chr2:202609608:ATATT:A	202609608	NA,A	NA,ATATT	NA,1	NA,inf	NA,inf	NA,0.270451	7.76332e-05	8.86607e-05
2	chr2:202679627:G:A	202679627	NA,A	NA,G	NA,1	NA,-inf	NA,inf	NA,0.350695	7.76195e-05	9.01656e-05
2	chr2:202671597:C:T	202671597	T,T	C,C	1,1	inf,inf	inf,inf	1.10057,0.21062	7.76029e-05	8.68903e-05
2	chr2:202773473:ATC:A	202773473	NA,A	NA,ATC	NA,1	NA,-inf	NA,inf	NA,0.343252	7.75161e-05	9.00249e-05
2	chr2:203975243:T:C	203975243	C,NA	T,NA	1,NA	-inf,NA	inf,NA	0.338305,NA	7.74689e-05	8.83857e-05
2	chr2:202980808:T:G	202980808	NA,G	NA,T	NA,1	NA,-inf	NA,inf	NA,0.341517	7.74468e-05	8.99339e-05
2	chr2:201687568:A:C	201687568	C,NA	A,NA	1,NA	inf,NA	inf,NA	0.390771,NA	7.74444e-05	8.91407e-05
2	chr2:202270312:A:G	202270312	G,NA	A,NA	1,NA	-inf,NA	inf,NA	0.456021,NA	7.74005e-05	9.0467e-05
2	chr2:203363525:C:T	203363525	NA,T	NA,C	NA,1	NA,inf	NA,inf	NA,0.300638	7.73613e-05	8.91816e-05
2	chr2:201753295:G:A	201753295	NA,A	NA,G	NA,1	NA,-inf	NA,inf	NA,0.334941	7.72621e-05	8.96273e-05
2	chr2:203761532:C:T	203761532	T,NA	C,NA	1,NA	inf,NA	inf,NA	0.372165,NA	7.72451e-05	8.87305e-05
2	chr2:203157297:G:A	203157297	A,A	G,G	1,1	-inf,inf	inf,inf	1.08974,0.177911	7.7181e-05	8.53161e-05
2	chr2:202140223:G:A	202140223	A,NA	G,NA	1,NA	inf,NA	inf,NA	0.262238,NA	7.71318e-05	8.72925e-05
2	chr2:203603500:C:T	203603500	NA,T	NA,C	NA,1	NA,-inf	NA,inf	NA,0.345066	7.70939e-05	8.96517e-05
2	chr2:201919949:C:T	201919949	NA,T	NA,C	NA,1	NA,-inf	NA,inf	NA,0.329626	7.70819e-05	8.93764e-05
2	chr2:201977982:C:T	201977982	NA,T	NA,C	NA,1	NA,-inf	NA,inf	NA,0.326182	7.70751e-05	8.92804e-05
2	chr2:202676109:A:G	202676109	NA,G	NA,A	NA,1	NA,inf	NA,inf	NA,0.277424	7.6991e-05	8.80883e-05
2	chr2:202373767:C:T	202373767	NA,T	NA,C	NA,1	NA,-inf	NA,inf	NA,0.329291	7.69612e-05	8.92661e-05
2	chr2:203976225:G:C	203976225	C,NA	G,NA	1,NA	inf,NA	inf,NA	0.371517,NA	7.69209e-05	8.81181e-05
2	chr2:201847133:TCTA:T	201847133	NA,T	NA,TCTA	NA,1	NA,inf	NA,inf	NA,0.307852	7.68521e-05	8.86646e-05
2	chr2:202608666:G:A	202608666	NA,A	NA,G	NA,1	NA,inf	NA,inf	NA,0.262268	7.68475e-05	8.77894e-05
2	chr2:201702386:C:T	201702386	NA,T	NA,C	NA,1	NA,inf	NA,inf	NA,0.294934	7.6788e-05	8.85441e-05
2	chr2:202060105:G:A	202060105	NA,A	NA,G	NA,1	NA,inf	NA,inf	NA,0.34966	7.67655e-05	8.93527e-05
2	chr2:203841247:C:T	203841247	NA,T	NA,C	NA,1	NA,inf	NA,inf	NA,0.30174	7.67512e-05	8.86784e-05
2	chr2:202247434:T:A	202247434	NA,A	NA,T	NA,1	NA,inf	NA,inf	NA,0.293539	7.66797e-05	8.83595e-05
2	chr2:202199869:T:C	202199869	NA,C	NA,T	NA,1	NA,-inf	NA,inf	NA,0.329211	7.66796e-05	8.89586e-05
2	chr2:202311907:C:A	202311907	NA,A	NA,C	NA,1	NA,inf	NA,inf	NA,0.295619	7.66789e-05	8.84466e-05
2	chr2:203456033:AAAACAAAAAC:A	203456033	NA,A	NA,AAAACAAAAAC	NA,1	NA,inf	NA,inf	NA,0.281036	7.66696e-05	8.81834e-05
2	chr2:202852100:G:T	202852100	T,T	G,G	1,1	-inf,inf	inf,inf	1.39919,0.863252	7.6657e-05	0.000113528
2	chr2:203021219:C:T	203021219	NA,T	NA,C	NA,1	NA,inf	NA,inf	NA,0.269783	7.66483e-05	8.79206e-05
2	chr2:201989397:G:A	201989397	NA,A	NA,G	NA,1	NA,inf	NA,inf	NA,0.292736	7.66451e-05	8.83268e-05
2	chr2:203718361:G:T	203718361	NA,T	NA,G	NA,1	NA,inf	NA,inf	NA,0.291235	7.66153e-05	8.84401e-05
2	chr2:201923440:C:T	201923440	NA,T	NA,C	NA,1	NA,inf	NA,inf	NA,0.310061	7.66126e-05	8.86377e-05
2	chr2:202828419:ACT:A	202828419	NA,A	NA,ACT	NA,1	NA,-inf	NA,inf	NA,0.324879	7.65286e-05	8.83726e-05
2	chr2:203120254:C:A	203120254	NA,A	NA,C	NA,1	NA,-inf	NA,inf	NA,0.324879	7.65286e-05	8.83726e-05
2	chr2:203885194:T:C	203885194	C,C	T,T	1,1	inf,-inf	inf,inf	1.28112,0.210884	7.65199e-05	9.10532e-05
2	chr2:203181673:C:T	203181673	NA,T	NA,C	NA,1	NA,inf	NA,inf	NA,0.263641	7.65156e-05	8.77112e-05
2	chr2:201984396:A:T	201984396	NA,T	NA,A	NA,1	NA,-inf	NA,inf	NA,0.324074	7.65086e-05	8.86426e-05
2	chr2:203153806:C:T	203153806	T,T	C,C	1,1	-inf,inf	inf,inf	0.952736,0.438724	7.65021e-05	8.52792e-05
2	chr2:202062208:T:C	202062208	NA,C	NA,T	NA,1	NA,-inf	NA,inf	NA,0.319754	7.64997e-05	8.86683e-05
2	chr2:203638491:C:T	203638491	NA,T	NA,C	NA,1	NA,-inf	NA,inf	NA,0.320936	7.64907e-05	8.86209e-05
2	chr2:201777963:T:C	201777963	NA,C	NA,T	NA,1	NA,-inf	NA,inf	NA,0.324603	7.6489e-05	8.87462e-05
2	chr2:203872264:C:T	203872264	T,NA	C,NA	1,NA	inf,NA	inf,NA	0.328399,NA	7.64826e-05	8.74384e-05
2	chr2:203663564:C:T	203663564	NA,T	NA,C	NA,1	NA,-inf	NA,inf	NA,0.339255	7.64712e-05	8.87857e-05
2	chr2:202040450:G:C	202040450	NA,C	NA,G	NA,1	NA,-inf	NA,inf	NA,0.344164	7.64659e-05	8.91924e-05
2	chr2:201861915:C:T	201861915	NA,T	NA,C	NA,1	NA,inf	NA,inf	NA,0.299686	7.64319e-05	8.80521e-05
2	chr2:202137606:C:T	202137606	NA,T	NA,C	NA,1	NA,inf	NA,inf	NA,0.276859	7.63939e-05	8.79532e-05
2	chr2:201727303:CCAGGA:C	201727303	NA,C	NA,CCAGGA	NA,1	NA,-inf	NA,inf	NA,0.325432	7.63831e-05	8.8582e-05
2	chr2:202899141:C:T	202899141	T,NA	C,NA	1,NA	-inf,NA	inf,NA	0.954813,NA	7.636e-05	0.000104998
2	chr2:202801059:T:C	202801059	C,C	T,T	1,1	-inf,inf	inf,inf	0.847586,0.356157	7.63376e-05	8.29858e-05
2	chr2:201726892:A:T	201726892	NA,T	NA,A	NA,1	NA,-inf	NA,inf	NA,0.324799	7.63284e-05	8.85181e-05
2	chr2:202990587:T:A	202990587	NA,A	NA,T	NA,1	NA,inf	NA,inf	NA,0.265649	7.63171e-05	8.75405e-05
2	chr2:203804929:C:T	203804929	NA,T	NA,C	NA,1	NA,inf	NA,inf	NA,0.295673	7.62941e-05	8.81941e-05
2	chr2:202516590:A:G	202516590	NA,G	NA,A	NA,1	NA,inf	NA,inf	NA,0.264828	7.62893e-05	8.7326e-05
2	chr2:203508002:G:C	203508002	NA,C	NA,G	NA,1	NA,-inf	NA,inf	NA,0.345213	7.62775e-05	8.86171e-05
2	chr2:203884365:AC:A	203884365	A,NA	AC,NA	1,NA	inf,NA	inf,NA	0.326615,NA	7.62696e-05	8.71949e-05
2	chr2:203024940:AAG:A	203024940	NA,A	NA,AAG	NA,1	NA,inf	NA,inf	NA,0.265127	7.62104e-05	8.74276e-05
2	chr2:203246600:A:G	203246600	NA,G	NA,A	NA,1	NA,inf	NA,inf	NA,0.289935	7.61441e-05	8.78086e-05
2	chr2:203594552:C:A	203594552	A,NA	C,NA	1,NA	inf,NA	inf,NA	0.350518,NA	7.61178e-05	8.81215e-05
2	chr2:202672948:T:C	202672948	NA,C	NA,T	NA,1	NA,-inf	NA,inf	NA,0.334454	7.61052e-05	8.79722e-05
2	chr2:202502146:T:A	202502146	A,A	T,T	1,1	-inf,inf	inf,inf	1.63127,0.135432	7.60812e-05	8.75958e-05
2	chr2:201774318:A:G	201774318	NA,G	NA,A	NA,1	NA,-inf	NA,inf	NA,0.319504	7.60572e-05	8.82398e-05
2	chr2:203539693:G:A	203539693	NA,A	NA,G	NA,1	NA,-inf	NA,inf	NA,0.325158	7.60087e-05	8.82761e-05
2	chr2:203426890:A:G	203426890	NA,G	NA,A	NA,1	NA,-inf	NA,inf	NA,0.324363	7.60033e-05	8.79676e-05
2	chr2:203503105:T:C	203503105	NA,C	NA,T	NA,1	NA,-inf	NA,inf	NA,0.324969	7.59912e-05	8.82557e-05
2	chr2:203635178:A:G	203635178	NA,G	NA,A	NA,1	NA,-inf	NA,inf	NA,0.332961	7.59701e-05	8.84484e-05
2	chr2:201942809:T:C	201942809	NA,C	NA,T	NA,1	NA,-inf	NA,inf	NA,0.319177	7.59489e-05	8.8114e-05
2	chr2:202740994:T:TG	202740994	NA,TG	NA,T	NA,1	NA,-inf	NA,inf	NA,0.347724	7.59256e-05	8.85148e-05
2	chr2:203539096:G:A	203539096	NA,A	NA,G	NA,1	NA,-inf	NA,inf	NA,0.323986	7.59089e-05	8.8159e-05
2	chr2:202657626:C:T	202657626	T,T	C,C	1,1	inf,inf	inf,inf	1.8945,0.296115	7.58923e-05	0.000132446
2	chr2:202784306:G:A	202784306	NA,A	NA,G	NA,1	NA,inf	NA,inf	NA,0.298471	7.58744e-05	8.75228e-05
2	chr2:203648432:T:A	203648432	NA,A	NA,T	NA,1	NA,inf	NA,inf	NA,0.290511	7.58648e-05	8.7608e-05
2	chr2:202495569:G:T	202495569	NA,T	NA,G	NA,1	NA,inf	NA,inf	NA,0.261601	7.58455e-05	8.68814e-05
2	chr2:201774266:G:A	201774266	NA,A	NA,G	NA,1	NA,-inf	NA,inf	NA,0.317034	7.58452e-05	8.79922e-05
2	chr2:202223315:T:C	202223315	NA,C	NA,T	NA,1	NA,inf	NA,inf	NA,0.298291	7.58444e-05	8.76785e-05
2	chr2:202339404:C:T	202339404	NA,T	NA,C	NA,1	NA,inf	NA,inf	NA,0.285299	7.58358e-05	8.74166e-05
2	chr2:202016771:C:T	202016771	NA,T	NA,C	NA,1	NA,-inf	NA,inf	NA,0.318315	7.58144e-05	8.77218e-05
2	chr2:203047507:A:G	203047507	NA,G	NA,A	NA,1	NA,inf	NA,inf	NA,0.278774	7.58118e-05	8.70323e-05
2	chr2:203424146:C:T	203424146	NA,T	NA,C	NA,1	NA,-inf	NA,inf	NA,0.311237	7.58095e-05	8.77959e-05
2	chr2:202819645:C:G	202819645	NA,G	NA,C	NA,1	NA,-inf	NA,inf	NA,0.316216	7.58022e-05	8.76706e-05
2	chr2:202223250:A:T	202223250	NA,T	NA,A	NA,1	NA,inf	NA,inf	NA,0.297278	7.57594e-05	8.75792e-05
2	chr2:202791480:T:C	202791480	C,NA	T,NA	1,NA	inf,NA	inf,NA	0.302729,NA	7.57516e-05	8.6236e-05
2	chr2:203543686:G:A	203543686	NA,A	NA,G	NA,1	NA,-inf	NA,inf	NA,0.317649	7.57314e-05	8.76251e-05
2	chr2:201769841:G:T	201769841	NA,T	NA,G	NA,1	NA,-inf	NA,inf	NA,0.306049	7.57125e-05	8.76235e-05
2	chr2:203042920:A:G	203042920	NA,G	NA,A	NA,1	NA,inf	NA,inf	NA,0.285923	7.56531e-05	8.70519e-05
2	chr2:201683131:G:T	201683131	NA,T	NA,G	NA,1	NA,inf	NA,inf	NA,0.291725	7.56247e-05	8.72426e-05
2	chr2:203680196:G:A	203680196	A,NA	G,NA	1,NA	-inf,NA	inf,NA	0.432809,NA	7.56121e-05	8.80268e-05
2	chr2:201688520:A:G	201688520	G,G	A,A	1,1	inf,-inf	inf,inf	0.377035,1.11969	7.55706e-05	8.82616e-05
2	chr2:202724334:C:T	202724334	NA,T	NA,C	NA,1	NA,-inf	NA,inf	NA,0.334053	7.55661e-05	8.74937e-05
2	chr2:203491570:A:G	203491570	G,NA	A,NA	1,NA	inf,NA	inf,NA	1.71594,NA	7.55475e-05	0.000182874
2	chr2:201903446:T:A	201903446	NA,A	NA,T	NA,1	NA,inf	NA,inf	NA,0.287015	7.55126e-05	8.70346e-05
2	chr2:202359499:G:C	202359499	C,C	G,G	1,1	-inf,inf	inf,inf	0.751733,0.0483418	7.55092e-05	7.93985e-05
2	chr2:203985306:C:T	203985306	NA,T	NA,C	NA,1	NA,-inf	NA,inf	NA,0.320594	7.5503e-05	8.76136e-05
2	chr2:203245187:C:T	203245187	NA,T	NA,C	NA,1	NA,-inf	NA,inf	NA,0.317995	7.54548e-05	8.76037e-05
2	chr2:201886005:C:T	201886005	NA,T	NA,C	NA,1	NA,inf	NA,inf	NA,0.289999	7.54439e-05	8.70803e-05
2	chr2:203563458:G:A	203563458	NA,A	NA,G	NA,1	NA,inf	NA,inf	NA,0.272066	7.54333e-05	8.66177e-05
2	chr2:203084584:T:C	203084584	NA,C	NA,T	NA,1	NA,inf	NA,inf	NA,0.283194	7.54178e-05	8.67867e-05
2	chr2:203299328:C:T	203299328	NA,T	NA,C	NA,1	NA,-inf	NA,inf	NA,0.315944	7.53843e-05	8.74999e-05
2	chr2:201697904:C:T	201697904	NA,T	NA,C	NA,1	NA,inf	NA,inf	NA,0.283547	7.53764e-05	8.68748e-05
2	chr2:201993836:G:C	201993836	NA,C	NA,G	NA,1	NA,-inf	NA,inf	NA,0.307863	7.53742e-05	8.75712e-05
2	chr2:202099657:G:A	202099657	A,A	G,G	1,1	-inf,inf	inf,inf	1.41578,0.463948	7.53656e-05	9.43697e-05
2	chr2:202633722:G:A	202633722	NA,A	NA,G	NA,1	NA,-inf	NA,inf	NA,0.301365	7.53514e-05	8.72299e-05
2	chr2:203117239:C:T	203117239	NA,T	NA,C	NA,1	NA,-inf	NA,inf	NA,0.31974	7.53435e-05	8.74428e-05
2	chr2:202668539:A:G	202668539	NA,G	NA,A	NA,1	NA,-inf	NA,inf	NA,0.319609	7.5337e-05	8.77213e-05
2	chr2:202576128:C:A	202576128	NA,A	NA,C	NA,1	NA,inf	NA,inf	NA,0.283479	7.52958e-05	8.68757e-05
2	chr2:202836546:T:A	202836546	NA,A	NA,T	NA,1	NA,-inf	NA,inf	NA,0.309678	7.52955e-05	8.71823e-05
2	chr2:202769842:G:A	202769842	NA,A	NA,G	NA,1	NA,-inf	NA,inf	NA,0.311924	7.529e-05	8.71705e-05
2	chr2:203082098:A:G	203082098	NA,G	NA,A	NA,1	NA,inf	NA,inf	NA,0.281242	7.52475e-05	8.65932e-05
2	chr2:202368280:A:G	202368280	NA,G	NA,A	NA,1	NA,-inf	NA,inf	NA,0.313281	7.52249e-05	8.72801e-05
2	chr2:203141197:A:G	203141197	G,NA	A,NA	1,NA	-inf,NA	inf,NA	0.46353,NA	7.52035e-05	8.83917e-05
2	chr2:201895535:C:G	201895535	NA,G	NA,C	NA,1	NA,-inf	NA,inf	NA,0.297079	7.51903e-05	8.71091e-05
2	chr2:203312893:G:A	203312893	NA,A	NA,G	NA,1	NA,inf	NA,inf	NA,0.27657	7.51889e-05	8.66955e-05
2	chr2:202804838:G:T	202804838	NA,T	NA,G	NA,1	NA,-inf	NA,inf	NA,0.315771	7.51579e-05	8.72648e-05
2	chr2:202515868:A:G	202515868	NA,G	NA,A	NA,1	NA,inf	NA,inf	NA,0.275765	7.51496e-05	8.66006e-05
2	chr2:202077408:T:A	202077408	NA,A	NA,T	NA,1	NA,inf	NA,inf	NA,0.283393	7.51469e-05	8.66437e-05
2	chr2:203547035:T:C	203547035	NA,C	NA,T	NA,1	NA,-inf	NA,inf	NA,0.32705	7.51455e-05	8.74771e-05
2	chr2:202701998:A:G	202701998	NA,G	NA,A	NA,1	NA,inf	NA,inf	NA,0.264693	7.51262e-05	8.64479e-05
2	chr2:202542263:A:G	202542263	NA,G	NA,A	NA,1	NA,inf	NA,inf	NA,0.275273	7.51066e-05	8.65515e-05
2	chr2:203787410:A:G	203787410	NA,G	NA,A	NA,1	NA,inf	NA,inf	NA,0.281716	7.50922e-05	8.68081e-05
2	chr2:202872818:C:T	202872818	NA,T	NA,C	NA,1	NA,inf	NA,inf	NA,0.309686	7.50507e-05	8.68867e-05
2	chr2:203846420:C:T	203846420	NA,T	NA,C	NA,1	NA,inf	NA,inf	NA,0.282923	7.50397e-05	8.67139e-05
2	chr2:201835171:C:A	201835171	A,NA	C,NA	1,NA	inf,NA	inf,NA	0.440622,NA	7.50388e-05	8.78076e-05
2	chr2:201889779:G:A	201889779	NA,A	NA,G	NA,1	NA,-inf	NA,inf	NA,0.303907	7.50133e-05	8.69161e-05
```
